## Supplementary material for "Characterization of shared and ancestry-specific signals driving complex traits using multi-ancestry fine-mapping": susiex_nc2.cs80.snp

```
BP	SNP	PIP(CS1)	LogBF(CS1,Pop1)	LogBF(CS1,Pop2)	PIP(CS2)	LogBF(CS2,Pop1)	LogBF(CS2,Pop2)
201679353	chr2:201679353:T:C	2.69903e-06	-1.30851	-1.36367	1.80401e-05	-1.28884	-1.3386
201679656	chr2:201679656:A:G	3.14386e-05	-1.77941e-10	-0.21703	0.000211816	-1.77941e-10	-0.164317
201679729	chr2:201679729:T:C	2.80532e-06	-1.4357	-1.19785	1.80865e-05	-1.41913	-1.20574
201679876	chr2:201679876:C:T	1.5552e-05	-1.77941e-10	-0.920876	0.000102134	-1.77941e-10	-0.893748
201680395	chr2:201680395:G:T	3.11519e-06	-1.52095	-1.00782	1.8437e-05	-1.52078	-1.08489
201680465	chr2:201680465:T:C	1.97525e-05	-1.77941e-10	-0.681785	0.000121167	-1.77941e-10	-0.722861
201680507	chr2:201680507:C:T	2.2316e-06	-1.51842	-1.34392	1.3885e-05	-1.5148	-1.37442
201680508	chr2:201680508:G:A	1.36231e-05	-1.77941e-10	-1.0533	8.85461e-05	-1.77941e-10	-1.03651
201680520	chr2:201680520:T:C	2.21789e-06	-1.52024	-1.34827	1.38014e-05	-1.5177	-1.37756
201681283	chr2:201681283:T:G	6.13457e-05	-1.77941e-10	0.451458	0.000418463	-1.77941e-10	0.516555
201681390	chr2:201681390:T:C	1.00187e-05	-1.77941e-10	-1.36061	6.52575e-05	-1.77941e-10	-1.34169
201682043	chr2:201682043:A:T	1.42249e-05	-1.77941e-10	-1.01007	9.33682e-05	-1.77941e-10	-0.983484
201682132	chr2:201682132:C:T	1.06682e-05	-1.77941e-10	-1.2978	6.76877e-05	-1.77941e-10	-1.30513
201682142	chr2:201682142:T:C	1.43794e-05	-1.77941e-10	-0.999272	9.44141e-05	-1.77941e-10	-0.972343
201682169	chr2:201682169:G:A	1.1091e-05	-1.77941e-10	-1.25893	7.25968e-05	-1.77941e-10	-1.23511
201682557	chr2:201682557:G:T	9.67886e-06	-1.77941e-10	-1.39512	6.1553e-05	-1.77941e-10	-1.40014
201682758	chr2:201682758:G:A	1.11626e-05	-1.77941e-10	-1.2525	7.24574e-05	-1.77941e-10	-1.23704
201682805	chr2:201682805:A:T	5.33928e-06	-1.22049	-0.769485	3.30428e-05	-1.27316	-0.749064
201682888	chr2:201682888:T:C	1.36474e-05	-1.77941e-10	-1.05151	8.8702e-05	-1.77941e-10	-1.03475
201682947	chr2:201682947:G:C	1.46949e-05	-1.77941e-10	-0.977567	9.18966e-05	-1.77941e-10	-0.99937
201683071	chr2:201683071:CTTACATCACCCCCAGAAATGTGTGAACAGTCCATTTTTCTACCTCGTCATAAATACTTGGCATTGACTTATGGTCATA:C	1.31742e-05	-1.77941e-10	-1.08681	8.53796e-05	-1.77941e-10	-1.07293
201683131	chr2:201683131:G:T	1.16188e-05	-1.77941e-10	-1.21244	7.56247e-05	-1.77941e-10	-1.19425
201683612	chr2:201683612:G:A	8.9126e-06	-1.46005	-0.0175498	5.45103e-05	-1.45448	-0.0671647
201683714	chr2:201683714:T:TG	8.55472e-06	-1.51858	-7.30438e-10	5.45436e-05	-1.52103	-7.30438e-10
201683881	chr2:201683881:C:T	5.71298e-06	-0.709077	-1.21325	3.78209e-05	-0.685109	-1.20206
201683986	chr2:201683986:A:G	9.55324e-06	-1.50021	0.0920244	5.82947e-05	-1.50028	0.0457597
201684583	chr2:201684583:A:G	1.43419e-05	-1.77941e-10	-1.00188	9.40556e-05	-1.77941e-10	-0.976147
201684725	chr2:201684725:C:T	7.48226e-06	-1.32852	-0.324007	4.87071e-05	-1.32919	-0.305019
201684778	chr2:201684778:G:A	1.34739e-05	-1.77941e-10	-1.06431	8.3145e-05	-1.77941e-10	-1.09945
201684806	chr2:201684806:C:T	1.33772e-05	-1.77941e-10	-1.07152	8.63197e-05	-1.77941e-10	-1.06198
201684807	chr2:201684807:G:A	3.45871e-06	-1.06329	-1.36089	2.48343e-05	-0.971219	-1.33659
201684823	chr2:201684823:G:A	9.85104e-06	-1.77941e-10	-1.37749	6.39843e-05	-1.77941e-10	-1.3614
201684897	chr2:201684897:G:A	2.34875e-06	-1.45791	-1.35327	1.44876e-05	-1.48605	-1.3607
201685360	chr2:201685360:G:A	2.95099e-06	-1.42535	-1.15757	1.74477e-05	-1.44722	-1.21361
201685436	chr2:201685436:A:G	9.68505e-06	-1.77941e-10	-1.39448	6.25478e-05	-1.77941e-10	-1.3841
201685543	chr2:201685543:G:A	5.47745e-06	-1.05018	-0.91425	3.44414e-05	-1.12117	-0.859603
201686972	chr2:201686972:G:A	3.80749e-06	-1.3646	-0.963498	2.49403e-05	-1.33423	-0.969321
201687086	chr2:201687086:C:T	1.33158e-05	-1.07611	-7.30438e-10	9.55743e-05	-0.96013	-7.30438e-10
201687568	chr2:201687568:A:C	1.16972e-05	-1.20572	-7.30438e-10	7.74444e-05	-1.17047	-7.30438e-10
201688520	chr2:201688520:A:G	1.2692e-05	-1.20809	0.0839936	7.55706e-05	-1.22191	0.0269457
201688522	chr2:201688522:C:T	4.71891e-06	-1.35406	-0.759425	3.01986e-05	-1.32557	-0.786667
201688780	chr2:201688780:G:T	9.73557e-06	-1.77941e-10	-1.38928	6.18343e-05	-1.77941e-10	-1.39558
201688805	chr2:201688805:T:C	4.16477e-06	-1.26182	-0.976588	2.57039e-05	-1.29708	-0.976305
201688929	chr2:201688929:A:G	6.65323e-06	-0.415127	-1.35484	4.43078e-05	-0.379669	-1.3492
201689063	chr2:201689063:C:T	1.52297e-05	-1.77941e-10	-0.941821	9.9365e-05	-1.77941e-10	-0.921234
201689369	chr2:201689369:T:C	3.54563e-06	-1.40725	-0.992098	2.22567e-05	-1.37453	-1.04286
201689732	chr2:201689732:G:C	9.86858e-06	-1.77941e-10	-1.37571	6.25282e-05	-1.77941e-10	-1.38442
201689808	chr2:201689808:G:A	9.67073e-06	-1.77941e-10	-1.39596	6.21781e-05	-1.77941e-10	-1.39003
201690409	chr2:201690409:T:C	4.21997e-06	-1.4418	-0.783438	2.50552e-05	-1.43486	-0.864094
201691032	chr2:201691032:T:C	1.01244e-05	-1.35012	-7.30438e-10	6.50172e-05	-1.34538	-7.30438e-10
201691842	chr2:201691842:C:T	2.28543e-05	-1.77941e-10	-0.535925	0.000139129	-1.77941e-10	-0.584635
201691908	chr2:201691908:C:T	9.64666e-06	-1.77941e-10	-1.39845	6.13354e-05	-1.77941e-10	-1.40368
201692402	chr2:201692402:A:G	3.56983e-06	-1.48954	-0.903012	2.24025e-05	-1.50086	-0.910006
201692605	chr2:201692605:C:T	2.2927e-05	-1.77941e-10	-0.532751	0.000154379	-1.77941e-10	-0.480624
201692651	chr2:201692651:G:A	2.52212e-06	-1.47463	-1.26533	1.57143e-05	-1.47905	-1.28642
201692979	chr2:201692979:C:T	1.06621e-05	-1.77941e-10	-1.29837	6.65375e-05	-1.77941e-10	-1.32227
201693181	chr2:201693181:C:T	9.63463e-06	-1.77941e-10	-1.3997	6.12987e-05	-1.77941e-10	-1.40427
201693342	chr2:201693342:T:C	9.74728e-06	-1.38808	-7.30438e-10	6.33581e-05	-1.37123	-7.30438e-10
201693692	chr2:201693692:T:C	3.08191e-06	-1.42122	-1.1183	2.03354e-05	-1.39037	-1.11731
201693969	chr2:201693969:C:T	9.5812e-06	-1.77941e-10	-1.40526	6.12866e-05	-1.77941e-10	-1.40447
201694500	chr2:201694500:G:A	1.45044e-05	-1.77941e-10	-0.990616	8.72059e-05	-1.77941e-10	-1.05176
201694523	chr2:201694523:C:T	1.00813e-05	-1.77941e-10	-1.35438	6.50547e-05	-1.77941e-10	-1.34481
201694761	chr2:201694761:T:C	1.84368e-05	-1.77941e-10	-0.750719	0.000120902	-1.77941e-10	-0.72505
201694815	chr2:201694815:T:A	9.89875e-06	-1.77941e-10	-1.37266	6.38465e-05	-1.77941e-10	-1.36355
201694962	chr2:201694962:T:C	1.12432e-05	-1.77941e-10	-1.2453	7.17958e-05	-1.77941e-10	-1.24621
201695077	chr2:201695077:G:A	1.60625e-05	-1.77941e-10	-0.888581	0.000105633	-1.77941e-10	-0.860067
201695132	chr2:201695132:C:T	2.38613e-06	-1.52096	-1.27444	1.56533e-05	-1.51684	-1.25251
201695241	chr2:201695241:C:T	4.00607e-06	-1.48383	-0.793427	2.64912e-05	-1.47345	-0.769773
201695265	chr2:201695265:G:A	2.27858e-06	-1.45787	-1.38364	1.459e-05	-1.44312	-1.39658
201695289	chr2:201695289:G:A	2.15122e-06	-1.49659	-1.40244	1.37791e-05	-1.49227	-1.40461
201695376	chr2:201695376:G:A	2.18439e-06	-1.50513	-1.3786	1.41616e-05	-1.50842	-1.36108
201695442	chr2:201695442:C:T	2.17289e-06	-1.48341	-1.4056	1.40751e-05	-1.47185	-1.40378
201695555	chr2:201695555:C:T	2.37081e-06	-1.49409	-1.30774	1.47326e-05	-1.50596	-1.32401
201695614	chr2:201695614:A:G	2.22571e-06	-1.46561	-1.39938	1.45329e-05	-1.4501	-1.39352
201695838	chr2:201695838:A:C	9.79487e-06	-1.77941e-10	-1.38321	6.30808e-05	-1.77941e-10	-1.37562
201695897	chr2:201695897:A:G	2.57972e-06	-1.5023	-1.21508	1.65897e-05	-1.48831	-1.22294
201696030	chr2:201696030:A:G	2.95553e-06	-1.40426	-1.17712	1.94243e-05	-1.36551	-1.188
201696131	chr2:201696131:T:C	3.33953e-06	-1.42489	-1.03435	2.17334e-05	-1.38901	-1.05217
201696275	chr2:201696275:C:T	2.2744e-06	-1.51751	-1.32584	1.47111e-05	-1.52103	-1.3104
201696387	chr2:201696387:G:A	4.48832e-05	-1.48474	1.62374	0.000269963	-1.48666	1.56491
201696549	chr2:201696549:G:A	1.42443e-05	-1.77941e-10	-1.00871	8.86494e-05	-1.77941e-10	-1.03534
201696848	chr2:201696848:A:G	2.4162e-06	-1.38991	-1.39296	1.59571e-05	-1.37007	-1.38006
201696854	chr2:201696854:A:G	1.14121e-05	-1.77941e-10	-1.23039	7.45914e-05	-1.77941e-10	-1.20801
201697726	chr2:201697726:C:T	2.44056e-06	-1.38397	-1.38887	1.58513e-05	-1.35719	-1.3996
201697904	chr2:201697904:C:T	1.14992e-05	-1.77941e-10	-1.22279	7.53764e-05	-1.77941e-10	-1.19754
201700191	chr2:201700191:C:T	1.07123e-05	-1.77941e-10	-1.29367	6.97859e-05	-1.77941e-10	-1.2746
201700847	chr2:201700847:C:T	5.33695e-05	-1.52066	1.83283	0.000329036	-1.5207	1.79684
201700909	chr2:201700909:T:C	9.86619e-06	-1.37595	-7.30438e-10	6.57462e-05	-1.33423	-7.30438e-10
201701008	chr2:201701008:C:T	1.0802e-05	-1.77941e-10	-1.28533	7.00337e-05	-1.77941e-10	-1.27106
201701073	chr2:201701073:T:C	1.244e-05	-1.77941e-10	-1.14415	7.93066e-05	-1.77941e-10	-1.14671
201701404	chr2:201701404:C:T	1.43239e-05	-1.77941e-10	-1.00314	8.9075e-05	-1.77941e-10	-1.03056
201701472	chr2:201701472:A:T	1.18796e-05	-1.77941e-10	-1.19024	7.80468e-05	-1.77941e-10	-1.16273
201701688	chr2:201701688:T:C	3.0129e-05	-0.259579	-7.30438e-10	0.000188084	-0.283147	-7.30438e-10
201701746	chr2:201701746:T:G	1.19496e-05	-1.77941e-10	-1.18436	7.85365e-05	-1.77941e-10	-1.15647
201702018	chr2:201702018:T:C	2.72956e-06	-1.51669	-1.14423	1.70647e-05	-1.52043	-1.16259
201702122	chr2:201702122:C:T	1.11679e-05	-1.77941e-10	-1.25202	7.27394e-05	-1.77941e-10	-1.23315
201702386	chr2:201702386:C:T	1.17571e-05	-1.77941e-10	-1.20061	7.6788e-05	-1.77941e-10	-1.17899
201702400	chr2:201702400:G:GT	2.76142e-06	-1.40693	-1.24239	1.79494e-05	-1.36657	-1.26591
201702471	chr2:201702471:T:A	9.65929e-06	-1.77941e-10	-1.39715	6.19557e-05	-1.77941e-10	-1.39362
201702602	chr2:201702602:T:A	2.77043e-06	-1.51879	-1.12727	1.73401e-05	-1.52104	-1.14598
201702682	chr2:201702682:C:T	2.73302e-06	-1.518	-1.14166	1.71038e-05	-1.52087	-1.15986
201702838	chr2:201702838:A:G	1.11774e-05	-1.77941e-10	-1.25117	6.96466e-05	-1.77941e-10	-1.2766
201702887	chr2:201702887:G:A	2.98124e-06	-1.51031	-1.06242	1.95124e-05	-1.51328	-1.03571
201703196	chr2:201703196:A:G	2.727e-06	-1.51471	-1.14715	1.70358e-05	-1.51956	-1.16516
201703466	chr2:201703466:T:C	1.21717e-05	-1.77941e-10	-1.16596	7.9493e-05	-1.77941e-10	-1.14436
201703594	chr2:201703594:A:T	2.73824e-06	-1.51625	-1.1415	1.71169e-05	-1.52026	-1.15971
201703895	chr2:201703895:G:A	1.42992e-05	-1.77941e-10	-1.00487	8.82977e-05	-1.77941e-10	-1.03932
201703896	chr2:201703896:G:A	1.07789e-05	-1.77941e-10	-1.28748	6.79904e-05	-1.77941e-10	-1.30067
201704931	chr2:201704931:C:A	2.65407e-06	-1.51728	-1.17169	1.663e-05	-1.52065	-1.18818
201705240	chr2:201705240:T:C	1.05866e-05	-1.77941e-10	-1.30548	6.69589e-05	-1.77941e-10	-1.31596
201705269	chr2:201705269:A:T	2.72812e-06	-1.51858	-1.14288	1.70929e-05	-1.521	-1.16037
201705468	chr2:201705468:T:C	1.0798e-05	-1.77941e-10	-1.28571	7.01621e-05	-1.77941e-10	-1.26923
201705509	chr2:201705509:A:G	2.7122e-06	-1.51773	-1.14958	1.69862e-05	-1.52079	-1.16684
201705532	chr2:201705532:G:A	1.06305e-05	-1.77941e-10	-1.30134	6.71101e-05	-1.77941e-10	-1.3137
201705758	chr2:201705758:C:T	9.58013e-06	-1.77941e-10	-1.40538	6.1235e-05	-1.77941e-10	-1.40532
201705903	chr2:201705903:G:T	1.07355e-05	-1.77941e-10	-1.29151	6.71539e-05	-1.77941e-10	-1.31305
201706007	chr2:201706007:G:T	4.16601e-06	-1.51498	-0.723126	2.5796e-05	-1.51354	-0.756279
201706147	chr2:201706147:AGGCC:A	1.09554e-05	-1.77941e-10	-1.27124	7.11498e-05	-1.77941e-10	-1.25525
201706294	chr2:201706294:G:A	8.63757e-06	-1.50894	-7.30438e-10	5.48413e-05	-1.51559	-7.30438e-10
201706839	chr2:201706839:C:T	3.10295e-06	-1.48079	-1.05192	2.00164e-05	-1.45761	-1.06588
201707205	chr2:201707205:T:G	9.03317e-06	-1.46416	-7.30438e-10	5.65363e-05	-1.48515	-7.30438e-10
201707457	chr2:201707457:C:T	3.08837e-06	-1.45528	-1.08214	2.00587e-05	-1.42632	-1.09505
201708083	chr2:201708083:C:G	2.92577e-06	-1.44653	-1.14498	1.89584e-05	-1.41519	-1.16259
201708202	chr2:201708202:C:T	2.80057e-06	-1.51986	-1.11538	1.75672e-05	-1.52105	-1.13295
201708317	chr2:201708317:C:G	2.79923e-06	-1.51944	-1.11629	1.75511e-05	-1.52109	-1.13383
201708753	chr2:201708753:C:T	1.33721e-05	-1.77941e-10	-1.0719	8.31042e-05	-1.77941e-10	-1.09994
201708824	chr2:201708824:T:C	9.58702e-06	-1.77941e-10	-1.40466	6.12721e-05	-1.77941e-10	-1.40471
201708879	chr2:201708879:GA:G	2.7584e-06	-1.51973	-1.13069	1.73082e-05	-1.52107	-1.14778
201709014	chr2:201709014:C:T	1.12345e-05	-1.77941e-10	-1.24607	7.15428e-05	-1.77941e-10	-1.24974
201709156	chr2:201709156:C:G	2.477e-05	-1.52048	1.06505	0.00014769	-1.52061	0.99569
201709298	chr2:201709298:T:C	1.36573e-05	-1.77941e-10	-1.0508	8.46781e-05	-1.77941e-10	-1.08118
201709533	chr2:201709533:C:T	1.06198e-05	-1.77941e-10	-1.30235	6.65022e-05	-1.77941e-10	-1.3228
201710102	chr2:201710102:C:T	1.07658e-05	-1.77941e-10	-1.2887	6.73244e-05	-1.77941e-10	-1.31051
201710377	chr2:201710377:A:G	2.85277e-06	-1.52072	-1.09605	1.79077e-05	-1.52057	-1.11423
201711098	chr2:201711098:G:A	2.81338e-06	-1.51959	-1.11109	1.76395e-05	-1.52108	-1.12881
201711183	chr2:201711183:C:T	1.06432e-05	-1.77941e-10	-1.30014	6.90658e-05	-1.77941e-10	-1.28497
201711184	chr2:201711184:A:G	2.46494e-06	-1.39002	-1.37288	1.62825e-05	-1.37595	-1.35399
201711219	chr2:201711219:C:T	2.95817e-06	-1.43721	-1.14328	1.92054e-05	-1.404	-1.16084
201711235	chr2:201711235:A:G	1.3091e-05	-1.09314	-7.30438e-10	7.91161e-05	-1.14912	-7.30438e-10
201711242	chr2:201711242:C:A	2.0464e-05	-1.50551	0.859107	0.000123503	-1.51143	0.807667
201711561	chr2:201711561:A:AG	3.17161e-06	-1.43575	-1.07507	2.06763e-05	-1.40287	-1.08817
201711861	chr2:201711861:CCTAA:C	2.81512e-06	-1.52005	-1.11001	1.76593e-05	-1.52101	-1.12776
201712055	chr2:201712055:A:G	1.53706e-05	-0.932609	-7.30438e-10	9.63586e-05	-0.951957	-7.30438e-10
201712202	chr2:201712202:A:G	2.71296e-06	-1.51956	-1.14746	1.703e-05	-1.52108	-1.16397
201712234	chr2:201712234:C:G	2.73981e-06	-1.51756	-1.13962	1.71654e-05	-1.52076	-1.15638
201712334	chr2:201712334:TA:T	1.35435e-05	-1.77941e-10	-1.05916	8.41222e-05	-1.77941e-10	-1.08776
201712413	chr2:201712413:A:C	2.81375e-06	-1.52054	-1.11001	1.76634e-05	-1.52078	-1.12776
201712578	chr2:201712578:G:A	3.40587e-06	-1.40618	-1.03339	2.19945e-05	-1.36576	-1.06348
201712627	chr2:201712627:C:T	2.49928e-06	-1.34572	-1.40334	1.67768e-05	-1.29438	-1.40565
201712718	chr2:201712718:A:G	1.32279e-05	-1.77941e-10	-1.08274	8.36635e-05	-1.77941e-10	-1.09323
201712849	chr2:201712849:T:C	2.80418e-06	-1.52078	-1.11317	1.76122e-05	-1.52061	-1.13083
201712942	chr2:201712942:A:G	2.82149e-06	-1.52023	-1.10757	1.77022e-05	-1.52095	-1.1254
201713223	chr2:201713223:A:G	9.57797e-06	-1.77941e-10	-1.4056	6.12782e-05	-1.77941e-10	-1.40461
201713404	chr2:201713404:A:G	2.87582e-06	-1.51942	-1.08931	1.80168e-05	-1.52109	-1.10764
201713602	chr2:201713602:G:A	3.00868e-06	-1.51962	-1.04395	1.88176e-05	-1.52108	-1.06416
201713743	chr2:201713743:GTATTT:G	3.06622e-06	-1.42027	-1.12435	1.99482e-05	-1.38423	-1.14266
201713791	chr2:201713791:CTA:C	8.72927e-06	-1.49838	-7.30438e-10	5.65737e-05	-1.48449	-7.30438e-10
201714012	chr2:201714012:T:C	1.38136e-05	-1.51904	0.479624	8.36856e-05	-1.51928	0.426312
201714309	chr2:201714309:G:A	2.49761e-06	-1.34449	-1.40524	1.6811e-05	-1.29294	-1.40506
201714878	chr2:201714878:G:A	9.21558e-06	-1.44417	-7.30438e-10	5.67627e-05	-1.48115	-7.30438e-10
201714934	chr2:201714934:C:A	2.5702e-06	-1.51545	-1.20563	1.67519e-05	-1.52064	-1.18088
201715545	chr2:201715545:T:C	2.73265e-06	-1.52062	-1.13917	1.71748e-05	-1.52069	-1.1559
201715605	chr2:201715605:T:G	4.14066e-06	-1.52109	-0.723126	2.5605e-05	-1.52097	-0.756279
201715647	chr2:201715647:G:A	2.30034e-06	-1.51481	-1.3172	1.4694e-05	-1.51897	-1.31362
201715791	chr2:201715791:C:T	9.21057e-06	-1.44471	-7.30438e-10	5.79552e-05	-1.46036	-7.30438e-10
201716492	chr2:201716492:T:C	1.08384e-05	-1.77941e-10	-1.28197	6.77336e-05	-1.77941e-10	-1.30445
201716665	chr2:201716665:A:T	9.01493e-06	-1.46618	-7.30438e-10	5.58396e-05	-1.49755	-7.30438e-10
201716671	chr2:201716671:C:T	8.9138e-06	-1.47747	-7.30438e-10	5.53851e-05	-1.50572	-7.30438e-10
201716687	chr2:201716687:C:T	2.35471e-06	-1.4938	-1.31484	1.48141e-05	-1.50628	-1.31818
201716702	chr2:201716702:G:A	2.32412e-06	-1.42612	-1.3956	1.52009e-05	-1.41435	-1.38432
201716706	chr2:201716706:C:A	2.523e-06	-1.51945	-1.22017	1.64929e-05	-1.52091	-1.1962
201717004	chr2:201717004:G:A	1.0371e-05	-1.77941e-10	-1.32605	6.71563e-05	-1.77941e-10	-1.31301
201717045	chr2:201717045:T:C	2.57929e-06	-1.3938	-1.32375	1.69867e-05	-1.38146	-1.30614
201717391	chr2:201717391:G:A	3.18443e-05	-1.52073	1.31652	0.000190332	-1.5206	1.24934
201717675	chr2:201717675:G:A	1.47873e-05	-1.77941e-10	-0.9713	9.78854e-05	-1.77941e-10	-0.936236
201718345	chr2:201718345:C:T	9.70266e-06	-1.77941e-10	-1.39267	6.1841e-05	-1.77941e-10	-1.39547
201718719	chr2:201718719:C:A	2.83089e-06	-1.5194	-1.10507	1.78638e-05	-1.52103	-1.11622
201719316	chr2:201719316:C:T	1.41345e-05	-1.77941e-10	-1.01645	9.34603e-05	-1.77941e-10	-0.982497
201719370	chr2:201719370:C:T	1.13871e-05	-1.77941e-10	-1.23258	7.43637e-05	-1.77941e-10	-1.21107
201719481	chr2:201719481:C:T	9.58031e-06	-1.77941e-10	-1.40536	6.12298e-05	-1.77941e-10	-1.4054
201719861	chr2:201719861:C:A	2.69858e-06	-1.52099	-1.15135	1.7395e-05	-1.51977	-1.14408
201719943	chr2:201719943:A:G	1.03911e-05	-1.77941e-10	-1.32412	6.72963e-05	-1.77941e-10	-1.31093
201720267	chr2:201720267:C:A	1.37483e-05	-1.77941e-10	-1.04415	8.49237e-05	-1.77941e-10	-1.07828
201720468	chr2:201720468:C:T	9.10136e-06	-1.45664	-7.30438e-10	5.71368e-05	-1.47459	-7.30438e-10
201720469	chr2:201720469:G:A	3.35639e-06	-1.19657	-1.25763	2.23891e-05	-1.12645	-1.28501
201720918	chr2:201720918:T:C	8.53442e-06	-1.52096	-7.30438e-10	5.4566e-05	-1.52062	-7.30438e-10
201721155	chr2:201721155:A:G	1.07658e-05	-1.77941e-10	-1.2887	6.73244e-05	-1.77941e-10	-1.31051
201721764	chr2:201721764:C:T	9.78717e-06	-1.77941e-10	-1.38399	6.307e-05	-1.77941e-10	-1.37579
201721846	chr2:201721846:G:A	1.73514e-05	-1.77941e-10	-0.811392	0.000106944	-1.77941e-10	-0.847724
201722347	chr2:201722347:T:C	3.37502e-06	-1.39623	-1.05244	2.18428e-05	-1.35346	-1.0827
201722543	chr2:201722543:T:C	9.78949e-06	-1.38376	-7.30438e-10	6.16713e-05	-1.39822	-7.30438e-10
201722592	chr2:201722592:T:C	1.03755e-05	-1.77941e-10	-1.32562	6.55989e-05	-1.77941e-10	-1.33648
201722630	chr2:201722630:C:T	2.55593e-06	-1.37896	-1.34769	1.68124e-05	-1.36588	-1.33204
201722727	chr2:201722727:T:G	8.54136e-06	-1.52015	-7.30438e-10	5.4633e-05	-1.5194	-7.30438e-10
201722863	chr2:201722863:T:C	2.21297e-06	-1.49004	-1.38069	1.39252e-05	-1.50341	-1.38292
201722930	chr2:201722930:C:T	2.54271e-06	-1.38351	-1.34833	1.67219e-05	-1.37055	-1.33277
201722936	chr2:201722936:C:A	8.53331e-06	-1.52109	-7.30438e-10	5.45472e-05	-1.52097	-7.30438e-10
201723019	chr2:201723019:A:G	1.48305e-05	-1.77941e-10	-0.968381	9.14335e-05	-1.77941e-10	-1.00442
201723607	chr2:201723607:T:C	2.70423e-06	-1.51989	-1.15036	1.73919e-05	-1.52095	-1.14308
201723857	chr2:201723857:C:T	1.41146e-05	-1.77941e-10	-1.01786	9.32557e-05	-1.77941e-10	-0.984689
201723979	chr2:201723979:G:A	2.58009e-06	-1.51928	-1.19796	1.65786e-05	-1.52108	-1.19085
201724062	chr2:201724062:G:C	1.38475e-05	-1.77941e-10	-1.03696	8.58055e-05	-1.77941e-10	-1.06795
201724534	chr2:201724534:T:C	2.78021e-06	-1.28868	-1.35386	1.85757e-05	-1.22878	-1.3694
201724749	chr2:201724749:T:C	2.45573e-05	-0.464058	-7.30438e-10	0.000176717	-0.345482	-7.30438e-10
201724772	chr2:201724772:T:C	2.69936e-06	-1.5207	-1.15135	1.73843e-05	-1.52039	-1.14408
201724794	chr2:201724794:T:C	2.71896e-06	-1.52076	-1.14406	1.75145e-05	-1.52031	-1.1367
201724835	chr2:201724835:T:C	2.49674e-06	-1.41581	-1.33427	1.64228e-05	-1.40415	-1.31721
201725069	chr2:201725069:C:T	2.75316e-06	-1.52084	-1.13147	1.77431e-05	-1.52015	-1.12389
201725108	chr2:201725108:A:G	2.68294e-06	-1.52094	-1.15721	1.72909e-05	-1.51991	-1.14994
201725747	chr2:201725747:C:G	1.79128e-05	-1.77941e-10	-0.779548	0.000118827	-1.77941e-10	-0.742369
201725847	chr2:201725847:T:A	1.06071e-05	-1.77941e-10	-1.30354	6.87993e-05	-1.77941e-10	-1.28884
201726162	chr2:201726162:A:G	2.70401e-06	-1.52065	-1.14968	1.74798e-05	-1.51659	-1.1424
201726892	chr2:201726892:A:T	1.21906e-05	-1.77941e-10	-1.1644	7.63284e-05	-1.77941e-10	-1.18499
201727098	chr2:201727098:A:G	1.30117e-05	-1.77941e-10	-1.09922	8.0854e-05	-1.77941e-10	-1.12739
201727303	chr2:201727303:CCAGGA:C	1.21998e-05	-1.77941e-10	-1.16364	7.63831e-05	-1.77941e-10	-1.18427
201727336	chr2:201727336:G:A	9.81415e-06	-1.77941e-10	-1.38124	6.2241e-05	-1.77941e-10	-1.38902
201727480	chr2:201727480:T:C	1.12832e-05	-1.77941e-10	-1.24175	7.08752e-05	-1.77941e-10	-1.25911
201727791	chr2:201727791:C:T	9.63022e-06	-1.77941e-10	-1.40016	6.18298e-05	-1.77941e-10	-1.39565
201728259	chr2:201728259:C:T	1.04913e-05	-1.77941e-10	-1.31452	6.74533e-05	-1.77941e-10	-1.3086
201728376	chr2:201728376:G:A	1.03319e-05	-1.77941e-10	-1.32983	6.68839e-05	-1.77941e-10	-1.31708
201728463	chr2:201728463:TA:T	2.97593e-06	-1.332	-1.2425	1.95888e-05	-1.32086	-1.22421
201728557	chr2:201728557:G:A	1.53175e-05	-1.47519	0.539118	9.90167e-05	-1.47418	0.549433
201728736	chr2:201728736:A:G	2.70137e-06	-1.52005	-1.15125	1.73888e-05	-1.52091	-1.14329
201728834	chr2:201728834:AAAAC:A	2.68214e-05	-1.45287	1.077	0.000173889	-1.45153	1.08992
201729316	chr2:201729316:A:G	3.40124e-06	-1.10922	-1.3317	2.35667e-05	-1.06837	-1.29183
201729457	chr2:201729457:A:G	2.75261e-06	-1.5197	-1.13281	1.77114e-05	-1.52101	-1.12481
201729474	chr2:201729474:A:G	2.79591e-06	-1.51917	-1.11773	1.79828e-05	-1.52108	-1.10953
201729737	chr2:201729737:C:T	2.95462e-06	-1.22012	-1.36158	2.02759e-05	-1.18542	-1.32519
201730070	chr2:201730070:A:G	9.45252e-06	-1.41878	-7.30438e-10	6.09479e-05	-1.41001	-7.30438e-10
201730185	chr2:201730185:A:G	3.03552e-06	-1.44766	-1.10702	1.96456e-05	-1.41721	-1.12497
201730633	chr2:201730633:A:T	2.83382e-06	-1.2263	-1.39714	1.91072e-05	-1.1922	-1.37777
201730671	chr2:201730671:TCTCAA:T	3.08084e-06	-1.52061	-1.01925	1.97988e-05	-1.52054	-1.01387
201730693	chr2:201730693:A:G	3.05752e-06	-1.52068	-1.02678	1.96388e-05	-1.52043	-1.02209
201730843	chr2:201730843:T:C	1.02644e-05	-1.77941e-10	-1.33638	6.58981e-05	-1.77941e-10	-1.33192
201731144	chr2:201731144:T:C	3.20578e-06	-1.20593	-1.29418	2.19476e-05	-1.17319	-1.25819
201731399	chr2:201731399:A:G	1.21341e-05	-1.77941e-10	-1.16904	7.9135e-05	-1.77941e-10	-1.14888
201731683	chr2:201731683:AC:A	3.01536e-06	-1.52105	-1.04029	1.93908e-05	-1.5195	-1.03574
201731806	chr2:201731806:G:T	1.05083e-05	-1.47783	0.164925	6.81002e-05	-1.47692	0.177862
201731862	chr2:201731862:C:G	3.23384e-06	-1.18476	-1.30663	2.17362e-05	-1.11084	-1.33022
201731867	chr2:201731867:T:C	2.38402e-06	-1.51378	-1.2825	1.5772e-05	-1.50162	-1.26018
201732033	chr2:201732033:A:G	2.36153e-06	-1.5163	-1.28946	1.55863e-05	-1.50591	-1.26773
201732712	chr2:201732712:T:C	2.94556e-06	-1.52091	-1.06386	1.89732e-05	-1.5176	-1.05941
201733026	chr2:201733026:A:T	1.28632e-05	-1.77941e-10	-1.11069	8.00903e-05	-1.77941e-10	-1.13688
201733213	chr2:201733213:C:T	9.58225e-06	-1.77941e-10	-1.40515	6.13099e-05	-1.77941e-10	-1.40409
201733390	chr2:201733390:C:T	2.89551e-06	-1.19975	-1.40216	1.98632e-05	-1.15982	-1.37134
201733804	chr2:201733804:T:C	1.55094e-05	-1.77941e-10	-0.923618	0.000102426	-1.77941e-10	-0.890889
201734428	chr2:201734428:T:C	4.3607e-06	-1.42118	-0.771258	2.80233e-05	-1.38623	-0.800767
201734924	chr2:201734924:T:TA	3.40236e-06	-1.51057	-0.930028	2.26853e-05	-1.49665	-0.901665
201735048	chr2:201735048:G:A	3.63819e-06	-1.52102	-0.852554	2.34478e-05	-1.51955	-0.845706
201735211	chr2:201735211:G:A	1.01112e-05	-1.77941e-10	-1.35142	6.54245e-05	-1.77941e-10	-1.33914
201735851	chr2:201735851:T:C	9.61247e-06	-1.77941e-10	-1.402	6.17463e-05	-1.77941e-10	-1.397
201736044	chr2:201736044:A:G	9.75326e-06	-1.77941e-10	-1.38746	6.27562e-05	-1.77941e-10	-1.38078
201736467	chr2:201736467:T:C	2.01402e-05	-0.66235	-7.30438e-10	0.000115334	-0.7722	-7.30438e-10
201736684	chr2:201736684:C:T	2.15373e-06	-1.49251	-1.40536	1.42908e-05	-1.46316	-1.39725
201736783	chr2:201736783:T:C	2.46396e-06	-1.35796	-1.40533	1.70404e-05	-1.29388	-1.39057
201737014	chr2:201737014:T:C	2.44949e-06	-1.36355	-1.40564	1.68753e-05	-1.30057	-1.39362
201737171	chr2:201737171:T:A	2.14319e-06	-1.49746	-1.40532	1.41852e-05	-1.47037	-1.39746
201737662	chr2:201737662:C:T	2.6571e-06	-1.33925	-1.34858	1.69489e-05	-1.30453	-1.3853
201737900	chr2:201737900:T:C	2.43758e-06	-1.36839	-1.40567	1.67643e-05	-1.30592	-1.39486
201737916	chr2:201737916:C:T	1.04719e-05	-1.77941e-10	-1.31637	6.72073e-05	-1.77941e-10	-1.31225
201737956	chr2:201737956:A:C	1.28039e-05	-1.77941e-10	-1.11532	7.98706e-05	-1.77941e-10	-1.13963
201738163	chr2:201738163:C:T	9.98396e-06	-1.77941e-10	-1.36409	6.30301e-05	-1.77941e-10	-1.37642
201739071	chr2:201739071:T:C	2.74248e-06	-1.25556	-1.40064	1.93552e-05	-1.18117	-1.37591
201739114	chr2:201739114:C:T	2.59086e-06	-1.31109	-1.40199	1.81079e-05	-1.24428	-1.3794
201739465	chr2:201739465:G:A	2.67889e-06	-1.28486	-1.39481	1.89721e-05	-1.21382	-1.36324
201739508	chr2:201739508:T:C	2.51133e-06	-1.36182	-1.38244	1.65191e-05	-1.34588	-1.36963
201739763	chr2:201739763:AAG:A	3.15197e-06	-1.52061	-0.996429	2.08802e-05	-1.5152	-0.966035
201739952	chr2:201739952:G:C	2.49383e-06	-1.35503	-1.39622	1.74471e-05	-1.2948	-1.36606
201740031	chr2:201740031:A:G	2.5683e-06	-1.32507	-1.39675	1.80394e-05	-1.26028	-1.3672
201740149	chr2:201740149:A:AC	1.33028e-05	-1.07709	-7.30438e-10	8.59381e-05	-1.06641	-7.30438e-10
201740171	chr2:201740171:A:T	2.43475e-06	-1.37445	-1.40077	1.6868e-05	-1.31844	-1.37618
201740324	chr2:201740324:A:C	2.49213e-06	-1.34899	-1.40293	1.72824e-05	-1.28832	-1.38203
201740530	chr2:201740530:T:A	2.48161e-06	-1.35264	-1.40352	1.71806e-05	-1.29243	-1.38382
201740536	chr2:201740536:AAAC:A	2.50318e-06	-1.34396	-1.40355	1.7356e-05	-1.28219	-1.38391
201741470	chr2:201741470:C:T	2.57026e-06	-1.31753	-1.40353	1.78796e-05	-1.25252	-1.38386
201741916	chr2:201741916:G:A	2.60107e-06	-1.30697	-1.40218	1.81836e-05	-1.23959	-1.37993
201742141	chr2:201742141:G:A	2.21395e-06	-1.46521	-1.40508	1.49043e-05	-1.42969	-1.38869
201742403	chr2:201742403:T:G	2.49959e-06	-1.34855	-1.40039	1.7389e-05	-1.28879	-1.37541
201742420	chr2:201742420:T:A	9.59246e-06	-1.77941e-10	-1.40409	6.12135e-05	-1.77941e-10	-1.40567
201742698	chr2:201742698:G:A	1.95958e-05	-0.68975	-7.30438e-10	0.000124036	-0.699463	-7.30438e-10
201742863	chr2:201742863:G:A	1.10922e-05	-1.77941e-10	-1.25882	6.97946e-05	-1.77941e-10	-1.27448
201743129	chr2:201743129:C:T	3.0831e-06	-1.52084	-1.01829	2.03335e-05	-1.51951	-0.988251
201743133	chr2:201743133:G:A	1.46946e-05	-0.977589	-7.30438e-10	9.50056e-05	-0.966098	-7.30438e-10
201743410	chr2:201743410:G:A	1.04182e-05	-1.25214	-0.0693683	7.02485e-05	-1.23959	-0.0284051
201743486	chr2:201743486:G:A	3.22849e-06	-1.52109	-0.971962	2.13475e-05	-1.51821	-0.940888
201744154	chr2:201744154:C:A	2.62259e-06	-1.46081	-1.24009	1.61012e-05	-1.42933	-1.31181
201744600	chr2:201744600:C:G	1.10927e-05	-1.77941e-10	-1.25878	6.96066e-05	-1.77941e-10	-1.27717
201744642	chr2:201744642:G:A	3.93919e-06	-1.3824	-0.911692	2.22533e-05	-1.35708	-1.06047
201745072	chr2:201745072:G:A	4.03274e-06	-1.39667	-0.873954	2.24571e-05	-1.37189	-1.03653
201745127	chr2:201745127:T:C	9.01856e-06	-1.46578	-7.30438e-10	5.7446e-05	-1.46919	-7.30438e-10
201745521	chr2:201745521:T:G	3.10408e-06	-1.3247	-1.20765	1.88539e-05	-1.29765	-1.28566
201745588	chr2:201745588:A:G	3.36925e-06	-1.51673	-0.933645	2.31631e-05	-1.52095	-0.856528
201745670	chr2:201745670:C:T	1.40831e-05	-1.02009	-7.30438e-10	9.10446e-05	-1.00868	-7.30438e-10
201746261	chr2:201746261:T:C	3.20161e-06	-1.5151	-0.986315	2.13431e-05	-1.50348	-0.955821
201746372	chr2:201746372:T:C	9.60426e-06	-1.77941e-10	-1.40286	6.16173e-05	-1.77941e-10	-1.39909
201746536	chr2:201746536:T:C	9.57868e-06	-1.77941e-10	-1.40553	6.12147e-05	-1.77941e-10	-1.40565
201747316	chr2:201747316:G:A	2.6639e-06	-1.32731	-1.35797	1.76265e-05	-1.31027	-1.34036
201748370	chr2:201748370:C:T	1.01043e-05	-1.77941e-10	-1.3521	6.36743e-05	-1.77941e-10	-1.36625
201748650	chr2:201748650:CTTTG:C	2.63807e-06	-1.47469	-1.22033	1.59679e-05	-1.46238	-1.28707
201748912	chr2:201748912:C:T	3.6707e-06	-0.974479	-1.39021	2.05233e-05	-1.09614	-1.40234
201748948	chr2:201748948:G:A	9.64098e-06	-1.77941e-10	-1.39904	6.16414e-05	-1.77941e-10	-1.3987
201749496	chr2:201749496:G:C	2.53397e-06	-1.40196	-1.33332	1.59628e-05	-1.37392	-1.37585
201750190	chr2:201750190:AAAG:A	1.20524e-05	-1.17581	-7.30438e-10	8.78516e-05	-1.04438	-7.30438e-10
201750591	chr2:201750591:AG:A	3.17923e-06	-1.39938	-1.10905	1.87637e-05	-1.3685	-1.21961
201750607	chr2:201750607:T:C	1.06446e-05	-1.77941e-10	-1.30002	6.64991e-05	-1.77941e-10	-1.32285
201750826	chr2:201750826:G:A	1.06551e-05	-1.77941e-10	-1.29903	6.65539e-05	-1.77941e-10	-1.32202
201751496	chr2:201751496:C:T	2.32246e-06	-1.47409	-1.34835	1.44973e-05	-1.46135	-1.38472
201751756	chr2:201751756:C:T	1.02417e-05	-1.77941e-10	-1.3386	6.62246e-05	-1.77941e-10	-1.32698
201751823	chr2:201751823:T:C	1.14613e-05	-1.77941e-10	-1.22609	7.18036e-05	-1.77941e-10	-1.2461
201752189	chr2:201752189:C:T	2.51802e-06	-1.40915	-1.33245	1.58516e-05	-1.38136	-1.37541
201753295	chr2:201753295:G:A	1.23661e-05	-1.77941e-10	-1.15011	7.72621e-05	-1.77941e-10	-1.17283
201754142	chr2:201754142:A:G	1.41762e-05	-1.77941e-10	-1.0135	8.80104e-05	-1.77941e-10	-1.04258
201754452	chr2:201754452:G:C	9.48551e-06	-1.4153	-7.30438e-10	6.12751e-05	-1.40466	-7.30438e-10
201754859	chr2:201754859:A:C	1.46375e-05	-1.77941e-10	-0.981479	9.7446e-05	-1.77941e-10	-0.940735
201755115	chr2:201755115:G:A	1.08318e-05	-1.77941e-10	-1.28258	6.94753e-05	-1.77941e-10	-1.27906
201755162	chr2:201755162:G:A	2.90843e-06	-1.51676	-1.08069	1.99965e-05	-1.51948	-1.005
201755365	chr2:201755365:T:C	4.05906e-06	-1.40028	-0.86383	2.68811e-05	-1.34616	-0.882445
201755396	chr2:201755396:A:G	4.10848e-06	-1.39443	-0.857583	2.72355e-05	-1.33924	-0.876277
201755733	chr2:201755733:A:C	1.29692e-05	-1.10249	-7.30438e-10	8.48749e-05	-1.07886	-7.30438e-10
201755833	chr2:201755833:T:C	9.9955e-06	-1.77941e-10	-1.36293	6.44482e-05	-1.77941e-10	-1.35417
201756074	chr2:201756074:C:T	1.06375e-05	-1.77941e-10	-1.30068	6.73804e-05	-1.77941e-10	-1.30968
201756111	chr2:201756111:T:C	1.15561e-05	-1.21785	-7.30438e-10	8.37809e-05	-1.09183	-7.30438e-10
201756265	chr2:201756265:T:C	3.98654e-06	-1.39367	-0.888474	2.64517e-05	-1.33812	-0.906589
201756279	chr2:201756279:T:C	5.77584e-06	-1.09142	-0.819963	3.96999e-05	-0.990428	-0.848258
201756318	chr2:201756318:A:G	3.85294e-06	-1.42254	-0.893686	2.54125e-05	-1.37308	-0.91171
201756593	chr2:201756593:A:G	3.93907e-06	-1.40525	-0.888874	2.60795e-05	-1.35193	-0.906958
201756816	chr2:201756816:C:T	1.23616e-05	-1.77941e-10	-1.15047	7.81694e-05	-1.77941e-10	-1.16116
201756901	chr2:201756901:AT:A	4.68262e-06	-1.15325	-0.967963	3.19744e-05	-1.05897	-0.996132
201757786	chr2:201757786:T:C	4.04573e-06	-1.40569	-0.861719	2.67733e-05	-1.35227	-0.88036
201758285	chr2:201758285:G:A	4.0076e-06	-1.4003	-0.876578	2.65583e-05	-1.3458	-0.894892
201758342	chr2:201758342:C:T	5.776e-06	-1.06029	-0.851067	3.69072e-05	-1.01137	-0.900256
201758681	chr2:201758681:C:T	3.69464e-06	-1.01957	-1.33861	2.4006e-05	-0.996291	-1.34544
201758763	chr2:201758763:T:C	1.04117e-05	-1.77941e-10	-1.32214	6.71638e-05	-1.77941e-10	-1.3129
201758862	chr2:201758862:G:T	2.18348e-05	-0.581561	-7.30438e-10	0.000140307	-0.576201	-7.30438e-10
201758977	chr2:201758977:T:C	9.71506e-06	-1.77941e-10	-1.39139	6.20358e-05	-1.77941e-10	-1.39232
201759296	chr2:201759296:A:C	1.13381e-05	-1.2369	-7.30438e-10	7.18934e-05	-1.24485	-7.30438e-10
201759415	chr2:201759415:T:C	9.80428e-06	-1.77941e-10	-1.38225	6.27383e-05	-1.77941e-10	-1.38106
201759649	chr2:201759649:T:C	0.000114712	1.07736	-7.30438e-10	0.000753927	1.10526	-7.30438e-10
201760263	chr2:201760263:A:G	1.25729e-05	-1.77941e-10	-1.13352	7.84003e-05	-1.77941e-10	-1.15821
201760679	chr2:201760679:A:C	3.91956e-06	-0.96174	-1.33735	2.54917e-05	-0.937465	-1.34422
201760892	chr2:201760892:C:T	2.44388e-06	-1.36829	-1.40319	1.50966e-05	-1.40097	-1.40459
201761714	chr2:201761714:T:C	4.1017e-06	-1.00691	-1.24675	2.65518e-05	-0.98332	-1.25762
201761902	chr2:201761902:A:C	4.10791e-06	-1.38844	-0.863708	2.72881e-05	-1.33148	-0.882109
201762057	chr2:201762057:G:A	1.1148e-05	-1.77941e-10	-1.25381	7.03335e-05	-1.77941e-10	-1.26679
201762296	chr2:201762296:G:A	3.95219e-06	-1.40505	-0.885748	2.61721e-05	-1.35161	-0.903724
201762636	chr2:201762636:G:A	9.91432e-06	-1.77941e-10	-1.37109	6.25572e-05	-1.77941e-10	-1.38395
201762781	chr2:201762781:A:G	4.10446e-06	-1.38086	-0.872134	2.73021e-05	-1.32254	-0.890531
201762854	chr2:201762854:C:T	9.75708e-06	-1.77941e-10	-1.38707	6.20265e-05	-1.77941e-10	-1.39247
201763068	chr2:201763068:C:G	9.73057e-06	-1.77941e-10	-1.38979	6.23337e-05	-1.77941e-10	-1.38753
201763194	chr2:201763194:G:A	4.06926e-06	-1.01138	-1.25022	2.63446e-05	-0.987792	-1.26098
201763207	chr2:201763207:G:A	1.07279e-05	-1.77941e-10	-1.29222	6.81025e-05	-1.77941e-10	-1.29902
201763237	chr2:201763237:T:C	1.37595e-05	-1.52098	0.477644	8.2183e-05	-1.52072	0.409635
201763557	chr2:201763557:T:C	2.45059e-06	-1.36734	-1.4014	1.51274e-05	-1.40021	-1.40331
201763742	chr2:201763742:C:T	2.52515e-06	-1.35491	-1.38386	1.5524e-05	-1.38926	-1.38838
201764098	chr2:201764098:C:G	2.48143e-06	-1.37053	-1.3857	1.52862e-05	-1.40306	-1.39003
201764529	chr2:201764529:G:A	4.05907e-06	-1.3973	-0.866815	2.69105e-05	-1.34221	-0.885305
201765319	chr2:201765319:T:TGCCCA	1.4012e-05	-1.77941e-10	-1.02516	8.78375e-05	-1.77941e-10	-1.04455
201765701	chr2:201765701:G:A	4.0276e-06	-1.3951	-0.876797	2.67218e-05	-1.33945	-0.895107
201765915	chr2:201765915:G:A	2.50365e-06	-1.35928	-1.38803	1.54054e-05	-1.39323	-1.39209
201766854	chr2:201766854:ACACCGCATGTTCT:A	1.05536e-05	-1.77941e-10	-1.3086	6.67898e-05	-1.77941e-10	-1.31848
201766978	chr2:201766978:A:G	6.7331e-06	-1.50343	-0.254601	4.26456e-05	-1.50021	-0.266895
201766990	chr2:201766990:C:T	3.72486e-06	-1.0674	-1.28264	2.41329e-05	-1.0446	-1.29186
201767106	chr2:201767106:A:T	1.24045e-05	-1.77941e-10	-1.147	7.97416e-05	-1.77941e-10	-1.14124
201767559	chr2:201767559:A:G	1.06083e-05	-1.77941e-10	-1.30343	6.74083e-05	-1.77941e-10	-1.30927
201767572	chr2:201767572:A:T	1.06372e-05	-1.77941e-10	-1.30071	6.70599e-05	-1.77941e-10	-1.31445
201767591	chr2:201767591:G:A	1.01053e-05	-1.77941e-10	-1.352	6.53494e-05	-1.77941e-10	-1.34029
201767629	chr2:201767629:G:A	1.06448e-05	-1.77941e-10	-1.29999	6.71061e-05	-1.77941e-10	-1.31376
201767677	chr2:201767677:C:T	1.05393e-05	-1.77941e-10	-1.30996	6.69837e-05	-1.77941e-10	-1.31558
201767782	chr2:201767782:C:T	1.00111e-05	-1.77941e-10	-1.36137	6.2888e-05	-1.77941e-10	-1.37868
201768057	chr2:201768057:A:C	3.58482e-06	-1.52069	-0.867667	2.30678e-05	-1.52084	-0.860757
201768158	chr2:201768158:A:G	9.72503e-06	-1.77941e-10	-1.39036	6.18571e-05	-1.77941e-10	-1.39521
201768215	chr2:201768215:T:C	1.2562e-05	-1.25036	0.115971	6.91249e-05	-1.19912	-0.0849991
201768227	chr2:201768227:G:GT	1.33878e-05	-1.07072	-7.30438e-10	8.68139e-05	-1.05627	-7.30438e-10
201768859	chr2:201768859:A:G	4.08277e-06	-1.38857	-0.869717	2.71204e-05	-1.33157	-0.888181
201769263	chr2:201769263:G:A	3.39986e-06	-1.08894	-1.35239	2.20798e-05	-1.06705	-1.35832
201769325	chr2:201769325:A:G	4.04307e-06	-1.40777	-0.86029	2.67455e-05	-1.35477	-0.878892
201769335	chr2:201769335:A:T	3.47366e-05	-0.117273	-7.30438e-10	0.000220916	-0.122253	-7.30438e-10
201769841	chr2:201769841:G:T	1.19118e-05	-1.77941e-10	-1.18753	7.57125e-05	-1.77941e-10	-1.19309
201770095	chr2:201770095:C:A	3.74123e-06	-1.00367	-1.34199	2.43243e-05	-0.980089	-1.34847
201770309	chr2:201770309:CCTA:C	1.06129e-05	-1.77941e-10	-1.303	6.74376e-05	-1.77941e-10	-1.30883
201770466	chr2:201770466:TA:T	1.91813e-05	-1.77941e-10	-0.711133	0.000128762	-1.77941e-10	-0.662071
201770881	chr2:201770881:T:C	3.42569e-06	-1.13198	-1.30179	2.15139e-05	-1.08771	-1.36363
201771203	chr2:201771203:C:T	9.60745e-06	-1.77941e-10	-1.40253	6.13746e-05	-1.77941e-10	-1.40304
201771259	chr2:201771259:C:T	1.37947e-05	-1.04078	-7.30438e-10	8.95191e-05	-1.02558	-7.30438e-10
201771344	chr2:201771344:A:T	4.2116e-06	-1.38784	-0.839387	2.79716e-05	-1.33057	-0.858275
201771348	chr2:201771348:C:T	3.89049e-06	-1.4097	-0.896832	2.5737e-05	-1.3574	-0.914699
201771414	chr2:201771414:G:A	4.30038e-06	-1.50895	-0.697412	2.81171e-05	-1.50104	-0.682617
201771453	chr2:201771453:T:C	4.21565e-06	-1.38994	-0.83632	2.80156e-05	-1.33335	-0.853917
201771722	chr2:201771722:A:G	4.07415e-06	-1.38693	-0.873472	2.70759e-05	-1.32959	-0.891797
201772188	chr2:201772188:T:C	6.38945e-06	-0.437389	-1.37303	4.45586e-05	-0.418225	-1.30501
201772318	chr2:201772318:C:T	5.0938e-06	-1.52109	-0.515956	3.26074e-05	-1.52085	-0.514649
201772503	chr2:201772503:C:T	3.61622e-06	-1.05192	-1.32771	2.34664e-05	-1.02951	-1.33496
201772579	chr2:201772579:G:A	1.55141e-05	-0.92332	-7.30438e-10	0.000102386	-0.891284	-7.30438e-10
201773008	chr2:201773008:C:T	3.13524e-06	-1.4958	-1.02656	2.10143e-05	-1.51445	-0.960385
201773166	chr2:201773166:T:A	9.66555e-06	-1.77941e-10	-1.3965	6.1552e-05	-1.77941e-10	-1.40015
201773167	chr2:201773167:T:G	9.66001e-06	-1.77941e-10	-1.39707	6.15373e-05	-1.77941e-10	-1.40039
201773358	chr2:201773358:G:A	8.56579e-06	-1.51729	-7.30438e-10	5.45517e-05	-1.52088	-7.30438e-10
201773449	chr2:201773449:A:G	1.25916e-05	-1.77941e-10	-1.13204	7.8471e-05	-1.77941e-10	-1.1573
201773620	chr2:201773620:G:A	9.66356e-06	-1.77941e-10	-1.3967	6.17185e-05	-1.77941e-10	-1.39745
201773621	chr2:201773621:C:T	4.76476e-06	-1.40906	-0.694763	3.14147e-05	-1.35614	-0.716619
201773832	chr2:201773832:G:A	1.40038e-05	-1.77941e-10	-1.02574	8.77867e-05	-1.77941e-10	-1.04512
201774147	chr2:201774147:T:C	4.48459e-06	-1.44479	-0.719634	2.90027e-05	-1.39914	-0.753511
201774266	chr2:201774266:G:A	1.21479e-05	-1.77941e-10	-1.16791	7.58452e-05	-1.77941e-10	-1.19134
201774318	chr2:201774318:A:G	1.21835e-05	-1.77941e-10	-1.16498	7.60572e-05	-1.77941e-10	-1.18855
201774475	chr2:201774475:A:G	3.88857e-06	-1.37226	-0.934764	2.43494e-05	-1.29324	-1.03429
201774556	chr2:201774556:G:A	5.62858e-06	-1.51145	-0.425755	3.51206e-05	-1.51365	-0.4476
201774649	chr2:201774649:TAA:T	5.44334e-06	-1.03178	-0.938895	3.07158e-05	-1.07236	-1.0229
201775471	chr2:201775471:T:C	1.69291e-05	-0.836031	-7.30438e-10	0.000106213	-0.854587	-7.30438e-10
201775639	chr2:201775639:T:C	1.02019e-05	-1.77941e-10	-1.34249	6.385e-05	-1.77941e-10	-1.3635
201775823	chr2:201775823:A:C	1.40003e-05	-1.77941e-10	-1.02599	8.77667e-05	-1.77941e-10	-1.04535
201776720	chr2:201776720:T:C	9.78333e-06	-1.77941e-10	-1.38439	6.21688e-05	-1.77941e-10	-1.39018
201777036	chr2:201777036:T:C	3.77556e-06	-1.41991	-0.916611	2.49444e-05	-1.36934	-0.934048
201777336	chr2:201777336:G:A	3.38692e-06	-1.09357	-1.35157	2.19866e-05	-1.07208	-1.35753
201777963	chr2:201777963:T:C	1.22581e-05	-1.77941e-10	-1.15888	7.6489e-05	-1.77941e-10	-1.18289
201778386	chr2:201778386:G:C	9.75708e-06	-1.77941e-10	-1.38707	6.20265e-05	-1.77941e-10	-1.39247
201778720	chr2:201778720:G:A	9.99082e-06	-1.77941e-10	-1.3634	6.29625e-05	-1.77941e-10	-1.37749
201779942	chr2:201779942:A:G	9.87847e-06	-1.77941e-10	-1.37471	6.29259e-05	-1.77941e-10	-1.37808
201780215	chr2:201780215:A:G	2.03781e-05	-1.77941e-10	-0.650603	0.000137101	-1.77941e-10	-0.599317
201780628	chr2:201780628:C:A	3.656e-06	-1.41036	-0.958333	2.41793e-05	-1.3589	-0.975642
201781767	chr2:201781767:C:G	4.20616e-06	-1.40238	-0.826138	2.78297e-05	-1.34896	-0.844968
201781768	chr2:201781768:A:T	9.61679e-06	-1.77941e-10	-1.40156	6.17955e-05	-1.77941e-10	-1.3962
201782308	chr2:201782308:C:T	1.16555e-05	-1.77941e-10	-1.20929	7.29241e-05	-1.77941e-10	-1.23061
201783863	chr2:201783863:T:C	2.37789e-05	-1.77941e-10	-0.496267	0.000160163	-1.77941e-10	-0.443842
201784931	chr2:201784931:C:T	9.5874e-06	-1.77941e-10	-1.40462	6.14823e-05	-1.77941e-10	-1.40128
201784967	chr2:201784967:G:A	9.8013e-06	-1.77941e-10	-1.38255	6.22688e-05	-1.77941e-10	-1.38857
201784985	chr2:201784985:T:C	4.31728e-06	-1.13654	-1.0659	2.52733e-05	-1.10521	-1.18508
201785122	chr2:201785122:T:C	1.02268e-05	-1.77941e-10	-1.34005	6.50939e-05	-1.77941e-10	-1.3442
201785756	chr2:201785756:C:T	3.92928e-06	-1.43091	-0.865697	2.58684e-05	-1.3838	-0.883208
201785869	chr2:201785869:G:A	4.09416e-06	-1.43094	-0.824566	2.69224e-05	-1.38371	-0.843363
201786183	chr2:201786183:CTTA:C	2.00821e-05	-1.77941e-10	-0.665237	0.000135111	-1.77941e-10	-0.61394
201786332	chr2:201786332:C:T	8.54091e-06	-1.5202	-7.30438e-10	5.46369e-05	-1.51933	-7.30438e-10
201786406	chr2:201786406:C:T	7.79697e-06	-1.17615	-0.43518	5.12138e-05	-1.08189	-0.502134
201786536	chr2:201786536:A:G	3.78739e-06	-1.05486	-1.27853	2.4415e-05	-1.03018	-1.29465
201786825	chr2:201786825:G:A	1.24448e-05	-1.14376	-7.30438e-10	8.06098e-05	-1.13041	-7.30438e-10
201787231	chr2:201787231:T:C	2.97658e-05	0.478005	-0.749711	0.000199018	0.570793	-0.79743
201787266	chr2:201787266:T:C	2.36593e-06	-1.51684	-1.28706	1.50387e-05	-1.50845	-1.30096
201787270	chr2:201787270:C:T	2.74871e-06	-1.38665	-1.26728	1.78207e-05	-1.3548	-1.28487
201787442	chr2:201787442:G:A	1.30159e-05	-1.77941e-10	-1.09889	8.62833e-05	-1.77941e-10	-1.0624
201787832	chr2:201787832:A:G	2.75743e-06	-1.31566	-1.3351	1.81835e-05	-1.27221	-1.34731
201787860	chr2:201787860:A:G	3.76584e-06	-1.40833	-0.930768	2.4911e-05	-1.35517	-0.949551
201788249	chr2:201788249:A:G	3.46056e-06	-1.407	-1.01664	2.29158e-05	-1.35487	-1.03334
201788255	chr2:201788255:C:A	3.09923e-06	-1.2754	-1.25851	1.8963e-05	-1.23997	-1.33757
201788287	chr2:201788287:AT:A	9.00131e-06	-1.4677	-7.30438e-10	5.99927e-05	-1.42581	-7.30438e-10
201788913	chr2:201788913:T:C	3.43129e-06	-1.41436	-1.01777	2.26886e-05	-1.3636	-1.03456
201789240	chr2:201789240:G:A	2.31181e-05	-0.524452	-7.30438e-10	0.000133587	-0.62528	-7.30438e-10
201789241	chr2:201789241:A:G	2.63179e-06	-1.42616	-1.27124	1.7441e-05	-1.37826	-1.28295
201789941	chr2:201789941:G:A	8.6501e-06	-1.5075	-7.30438e-10	5.53191e-05	-1.50692	-7.30438e-10
201789986	chr2:201789986:G:A	9.94648e-06	-1.77941e-10	-1.36785	6.27575e-05	-1.77941e-10	-1.38076
201790118	chr2:201790118:A:G	4.46568e-06	-1.31641	-0.852232	2.94508e-05	-1.23185	-0.905459
201790164	chr2:201790164:T:C	4.23794e-06	-1.08022	-1.14077	2.53268e-05	-1.03195	-1.25622
201790822	chr2:201790822:C:T	2.4216e-06	-1.51361	-1.26703	1.56045e-05	-1.49767	-1.2748
201791239	chr2:201791239:T:G	9.8557e-06	-1.77941e-10	-1.37702	6.23898e-05	-1.77941e-10	-1.38663
201791404	chr2:201791404:T:A	1.05357e-05	-1.77941e-10	-1.3103	6.86748e-05	-1.77941e-10	-1.29065
201791420	chr2:201791420:C:T	1.29755e-05	-1.10201	-7.30438e-10	8.15957e-05	-1.11826	-7.30438e-10
201791510	chr2:201791510:T:C	9.61847e-06	-1.77941e-10	-1.40138	6.14395e-05	-1.77941e-10	-1.40198
201791747	chr2:201791747:C:T	9.21087e-06	-1.44468	-7.30438e-10	5.74627e-05	-1.4689	-7.30438e-10
201792240	chr2:201792240:C:T	2.43494e-06	-1.51748	-1.25766	1.56616e-05	-1.51597	-1.25285
201792295	chr2:201792295:G:A	2.90461e-06	-1.44537	-1.15339	1.85038e-05	-1.431	-1.17105
201792470	chr2:201792470:A:G	2.31744e-06	-1.45696	-1.36765	1.48892e-05	-1.4439	-1.3755
201792673	chr2:201792673:A:G	2.2796e-06	-1.47192	-1.36915	1.46271e-05	-1.46025	-1.37691
201793095	chr2:201793095:G:A	2.44357e-06	-1.45288	-1.31872	1.56459e-05	-1.43954	-1.33029
201793340	chr2:201793340:C:T	2.62093e-06	-1.50898	-1.19256	1.68895e-05	-1.50687	-1.18647
201793404	chr2:201793404:T:G	3.99908e-06	-1.44603	-0.832972	2.39197e-05	-1.40315	-0.942181
201793943	chr2:201793943:G:A	1.07905e-05	-1.77941e-10	-1.2864	7.11513e-05	-1.77941e-10	-1.25522
201794323	chr2:201794323:T:G	2.27265e-06	-1.4679	-1.37622	1.4413e-05	-1.46305	-1.38886
201794642	chr2:201794642:G:A	9.58119e-06	-1.77941e-10	-1.40526	6.12244e-05	-1.77941e-10	-1.40549
201794864	chr2:201794864:G:A	2.84894e-06	-1.5208	-1.09732	1.84468e-05	-1.52054	-1.0846
201795306	chr2:201795306:C:T	9.00807e-06	-1.46694	-7.30438e-10	5.64341e-05	-1.48696	-7.30438e-10
201795518	chr2:201795518:T:C	3.51603e-06	-1.45104	-0.956698	2.31338e-05	-1.44329	-0.935449
201796129	chr2:201796129:T:C	9.9544e-06	-1.77941e-10	-1.36705	6.31573e-05	-1.77941e-10	-1.37441
201796306	chr2:201796306:CAG:C	8.78254e-06	-1.4923	-7.30438e-10	5.61633e-05	-1.49177	-7.30438e-10
201796603	chr2:201796603:G:C	8.53748e-06	-1.5206	-7.30438e-10	5.46041e-05	-1.51992	-7.30438e-10
201796740	chr2:201796740:T:C	1.15165e-05	-1.77941e-10	-1.22128	7.32271e-05	-1.77941e-10	-1.22647
201797063	chr2:201797063:C:A	1.28288e-05	-1.77941e-10	-1.11338	7.97969e-05	-1.77941e-10	-1.14055
201797093	chr2:201797093:T:C	3.40627e-06	-1.46346	-0.975987	2.21627e-05	-1.45575	-0.965877
201797176	chr2:201797176:C:A	1.15685e-05	-1.77941e-10	-1.21678	7.28555e-05	-1.77941e-10	-1.23156
201797846	chr2:201797846:T:A	9.90262e-06	-1.77941e-10	-1.37227	6.33532e-05	-1.77941e-10	-1.37131
201798096	chr2:201798096:G:A	9.77763e-06	-1.77941e-10	-1.38497	6.33004e-05	-1.77941e-10	-1.37214
201798234	chr2:201798234:C:G	2.30698e-06	-1.42387	-1.40525	1.4833e-05	-1.41785	-1.40534
201798960	chr2:201798960:A:G	9.86266e-06	-1.77941e-10	-1.37631	6.25631e-05	-1.77941e-10	-1.38386
201799218	chr2:201799218:G:T	2.23818e-06	-1.4616	-1.39781	1.45006e-05	-1.45656	-1.38929
201799569	chr2:201799569:G:A	8.62017e-06	-1.51096	-7.30438e-10	5.53229e-05	-1.50685	-7.30438e-10
201800276	chr2:201800276:T:C	9.77936e-06	-1.77941e-10	-1.38479	6.25664e-05	-1.77941e-10	-1.38381
201800284	chr2:201800284:T:A	9.60604e-06	-1.77941e-10	-1.40267	6.12706e-05	-1.77941e-10	-1.40473
201800336	chr2:201800336:A:C	2.16933e-06	-1.4857	-1.40495	1.39055e-05	-1.4823	-1.40544
201800504	chr2:201800504:C:A	2.85832e-06	-1.51899	-1.09584	1.76144e-05	-1.52034	-1.13098
201800652	chr2:201800652:T:C	2.13529e-06	-1.51207	-1.39439	1.39717e-05	-1.50749	-1.37551
201800720	chr2:201800720:A:G	3.30377e-06	-1.0817	-1.38831	2.09512e-05	-1.08183	-1.39601
201800833	chr2:201800833:T:A	5.07228e-06	-1.38803	-0.653244	2.93714e-05	-1.37922	-0.760796
201801192	chr2:201801192:A:G	9.93564e-06	-1.77941e-10	-1.36894	6.38267e-05	-1.77941e-10	-1.36386
201801225	chr2:201801225:C:T	1.29556e-05	-1.77941e-10	-1.10354	8.14283e-05	-1.77941e-10	-1.12031
201801531	chr2:201801531:C:T	3.42441e-06	-1.34778	-1.08636	2.02937e-05	-1.36216	-1.14757
201801544	chr2:201801544:A:G	2.46156e-06	-1.35968	-1.40459	1.60828e-05	-1.34162	-1.40067
201801969	chr2:201801969:C:T	5.00014e-06	-1.18324	-0.872357	3.1511e-05	-1.08776	-0.981933
201802710	chr2:201802710:T:C	1.04467e-05	-1.37335	0.054571	6.26504e-05	-1.39062	0.00815301
201802928	chr2:201802928:C:T	1.89008e-05	-1.77941e-10	-0.725861	0.000117978	-1.77941e-10	-0.749532
201803386	chr2:201803386:A:G	9.7379e-06	-1.77941e-10	-1.38904	6.21407e-05	-1.77941e-10	-1.39063
201804410	chr2:201804410:A:G	1.02287e-05	-1.77941e-10	-1.33987	6.48543e-05	-1.77941e-10	-1.34789
201804411	chr2:201804411:C:T	1.00529e-05	-1.77941e-10	-1.3572	6.45107e-05	-1.77941e-10	-1.3532
201804413	chr2:201804413:C:T	9.67616e-06	-1.77941e-10	-1.3954	6.21006e-05	-1.77941e-10	-1.39128
201804875	chr2:201804875:G:A	1.07907e-05	-1.77941e-10	-1.28638	7.05504e-05	-1.77941e-10	-1.26371
201805307	chr2:201805307:C:T	9.76596e-06	-1.38616	-7.30438e-10	5.99209e-05	-1.42701	-7.30438e-10
201805410	chr2:201805410:C:T	8.26375e-06	-1.21166	-0.341526	5.17143e-05	-1.21661	-0.35769
201805504	chr2:201805504:TTTC:T	2.79849e-06	-1.23191	-1.40407	1.82691e-05	-1.20916	-1.40566
201805612	chr2:201805612:C:A	1.12851e-05	-1.77941e-10	-1.24159	7.07771e-05	-1.77941e-10	-1.2605
201805992	chr2:201805992:C:A	2.52427e-06	-1.36081	-1.3783	1.5736e-05	-1.39109	-1.373
201806658	chr2:201806658:C:G	1.43009e-05	-0.981969	-0.0227731	8.38379e-05	-0.974347	-0.116801
201807050	chr2:201807050:T:G	8.73502e-06	-1.49773	-7.30438e-10	5.52283e-05	-1.50856	-7.30438e-10
201808083	chr2:201808083:A:G	9.49411e-06	-1.41439	-7.30438e-10	5.88815e-05	-1.44451	-7.30438e-10
201808220	chr2:201808220:A:G	1.38249e-05	-1.37725	0.338662	8.5943e-05	-1.37609	0.309744
201808335	chr2:201808335:G:T	7.4076e-06	-1.12372	-0.538838	4.045e-05	-1.11514	-0.704831
201809159	chr2:201809159:A:G	1.74666e-05	-1.77941e-10	-0.804775	0.000107807	-1.77941e-10	-0.839687
201809604	chr2:201809604:ACT:A	9.7192e-06	-1.77941e-10	-1.39096	6.1668e-05	-1.77941e-10	-1.39827
201809713	chr2:201809713:A:G	1.5782e-05	-0.844294	-0.061899	0.000121877	-0.844523	0.127501
201809902	chr2:201809902:T:C	3.05702e-06	-1.16558	-1.38205	1.98158e-05	-1.16594	-1.36761
201810251	chr2:201810251:G:A	1.84441e-05	-1.77941e-10	-0.750321	0.000115517	-1.77941e-10	-0.770613
201810586	chr2:201810586:G:A	1.5898e-05	-1.77941e-10	-0.898872	9.97771e-05	-1.77941e-10	-0.917095
201812435	chr2:201812435:C:T	2.35074e-06	-1.43918	-1.37116	1.4801e-05	-1.4597	-1.36564
201813142	chr2:201813142:A:G	1.11964e-05	-1.77941e-10	-1.24947	7.03455e-05	-1.77941e-10	-1.26662
201814371	chr2:201814371:C:T	2.34526e-06	-1.41642	-1.39625	1.53944e-05	-1.40006	-1.38597
201814386	chr2:201814386:A:G	1.09199e-05	-1.77941e-10	-1.27448	6.87141e-05	-1.77941e-10	-1.29008
201814646	chr2:201814646:T:TA	9.92938e-06	-1.77941e-10	-1.36957	6.33442e-05	-1.77941e-10	-1.37145
201815064	chr2:201815064:G:C	7.91987e-05	0.706894	-7.30438e-10	0.000516415	0.726877	-7.30438e-10
201815150	chr2:201815150:C:T	8.74177e-06	-1.49695	-7.30438e-10	5.61944e-05	-1.49122	-7.30438e-10
201816100	chr2:201816100:A:G	8.34759e-06	-1.02617	-0.516924	4.91801e-05	-1.02228	-0.60227
201816192	chr2:201816192:A:G	9.93172e-06	-1.77941e-10	-1.36933	6.33597e-05	-1.77941e-10	-1.37121
201816277	chr2:201816277:C:G	9.58592e-06	-1.77941e-10	-1.40477	6.1216e-05	-1.77941e-10	-1.40562
201816592	chr2:201816592:G:A	1.47571e-05	-1.77941e-10	-0.973339	9.26208e-05	-1.77941e-10	-0.99152
201816964	chr2:201816964:A:T	2.37281e-06	-1.4338	-1.36719	1.47705e-05	-1.45614	-1.37126
201817506	chr2:201817506:G:A	6.18307e-06	-1.42425	-0.418996	4.05107e-05	-1.41987	-0.398601
201817659	chr2:201817659:T:C	2.38534e-06	-1.43655	-1.35917	1.50426e-05	-1.457	-1.35215
201817846	chr2:201817846:G:A	3.49787e-06	-1.04351	-1.3694	2.15086e-05	-1.06608	-1.3855
201818013	chr2:201818013:T:A	2.78814e-06	-1.24362	-1.39607	1.83896e-05	-1.22091	-1.38734
201818148	chr2:201818148:A:ATGCC	1.06976e-05	-1.77941e-10	-1.29505	6.74774e-05	-1.77941e-10	-1.30824
201818203	chr2:201818203:G:A	9.71308e-06	-1.77941e-10	-1.39159	6.22339e-05	-1.77941e-10	-1.38913
201818392	chr2:201818392:G:C	3.05729e-06	-1.18633	-1.36121	1.98964e-05	-1.18724	-1.34226
201818446	chr2:201818446:C:A	8.70474e-06	-1.5012	-7.30438e-10	5.51279e-05	-1.51038	-7.30438e-10
201819637	chr2:201819637:A:G	1.27652e-05	-1.77941e-10	-1.11835	8.3895e-05	-1.77941e-10	-1.09047
201819801	chr2:201819801:C:T	2.72892e-06	-1.3317	-1.32946	1.70069e-05	-1.34318	-1.34324
201819998	chr2:201819998:G:A	9.58249e-06	-1.77941e-10	-1.40513	6.12136e-05	-1.77941e-10	-1.40566
201820591	chr2:201820591:C:A	1.99224e-05	-1.77941e-10	-0.673222	0.00012121	-1.77941e-10	-0.722506
201821041	chr2:201821041:G:A	8.71066e-06	-1.50052	-7.30438e-10	5.54856e-05	-1.50391	-7.30438e-10
201821396	chr2:201821396:G:A	7.43792e-06	-1.18142	-0.477055	4.85499e-05	-1.18783	-0.44961
201821427	chr2:201821427:A:G	7.52464e-06	-1.18562	-0.461265	4.91271e-05	-1.19157	-0.434048
201821508	chr2:201821508:T:C	4.43745e-06	-1.31859	-0.856391	3.00355e-05	-1.31509	-0.802565
201821685	chr2:201821685:T:G	2.06113e-05	-0.639229	-7.30438e-10	0.00011862	-0.74411	-7.30438e-10
201821881	chr2:201821881:G:A	4.49236e-06	-1.12206	-1.04063	2.84409e-05	-1.14018	-1.03203
201822097	chr2:201822097:G:C	3.41867e-06	-1.30439	-1.13142	2.31164e-05	-1.30084	-1.07865
201822356	chr2:201822356:A:C	1.35888e-05	-1.77941e-10	-1.05582	8.45016e-05	-1.77941e-10	-1.08326
201822363	chr2:201822363:G:A	4.95593e-06	-1.34781	-0.716672	2.99618e-05	-1.3676	-0.752506
201822453	chr2:201822453:C:T	4.86635e-06	-1.36367	-0.719054	2.9456e-05	-1.38239	-0.75474
201823286	chr2:201823286:T:C	2.68848e-06	-1.44894	-1.22715	1.70091e-05	-1.46793	-1.21835
201823467	chr2:201823467:A:G	1.79214e-05	-1.77941e-10	-0.77907	0.000120681	-1.77941e-10	-0.72688
201823570	chr2:201823570:A:G	4.71936e-06	-1.14578	-0.967613	3.23385e-05	-1.14229	-0.901488
201824184	chr2:201824184:G:A	5.85654e-06	-0.964643	-0.932864	3.53463e-05	-0.961856	-0.992984
201824412	chr2:201824412:CT:C	4.565e-06	-0.9633	-1.18335	2.79275e-05	-0.954585	-1.23584
201825282	chr2:201825282:T:C	1.3476e-05	-1.16147	0.0973131	8.48317e-05	-1.16216	0.0827909
201825807	chr2:201825807:G:T	3.48626e-06	-1.36621	-1.05002	2.12135e-05	-1.38357	-1.08183
201826076	chr2:201826076:A:C	5.93473e-06	-1.37878	-0.505467	3.88315e-05	-1.37191	-0.488889
201826189	chr2:201826189:A:G	4.32673e-06	-1.20851	-0.991748	2.95995e-05	-1.20554	-0.926741
201826659	chr2:201826659:A:G	3.36648e-06	-1.26166	-1.18954	2.13501e-05	-1.2123	-1.24668
201827047	chr2:201827047:T:C	5.06039e-06	-1.06828	-0.975348	3.47975e-05	-1.0627	-0.907785
201827617	chr2:201827617:T:G	8.80987e-06	-1.48919	-7.30438e-10	5.62462e-05	-1.49029	-7.30438e-10
201828049	chr2:201828049:A:G	4.80523e-06	-1.09624	-0.999126	3.29779e-05	-1.09084	-0.933358
201828091	chr2:201828091:C:T	3.28619e-06	-1.27072	-1.20462	2.04951e-05	-1.3054	-1.19445
201828168	chr2:201828168:G:A	2.30693e-05	-1.77941e-10	-0.526562	0.00014611	-1.77941e-10	-0.535676
201828559	chr2:201828559:A:T	4.82806e-06	-1.34723	-0.743393	2.92031e-05	-1.36715	-0.778606
201828956	chr2:201828956:A:C	3.18037e-06	-1.35542	-1.15265	1.95798e-05	-1.36743	-1.17811
201829167	chr2:201829167:G:C	9.85876e-06	-1.77941e-10	-1.37671	6.32515e-05	-1.77941e-10	-1.37291
201829252	chr2:201829252:C:T	3.338e-06	-1.30787	-1.15183	2.05113e-05	-1.32175	-1.17731
201829532	chr2:201829532:C:T	6.39127e-06	-1.2912	-0.518928	4.19094e-05	-1.28415	-0.50037
201829829	chr2:201829829:T:C	5.23043e-06	-1.01439	-0.996179	3.59009e-05	-1.00853	-0.930743
201829869	chr2:201829869:G:A	4.10709e-06	-1.33528	-0.917066	2.72424e-05	-1.33034	-0.884915
201829894	chr2:201829894:G:A	1.17773e-05	-1.19889	-7.30438e-10	7.40681e-05	-1.21505	-7.30438e-10
201830004	chr2:201830004:C:T	9.63268e-06	-1.77941e-10	-1.3999	6.1798e-05	-1.77941e-10	-1.39616
201830199	chr2:201830199:C:T	4.08148e-06	-0.913148	-1.34546	2.64219e-05	-0.931798	-1.31404
201830219	chr2:201830219:G:A	6.73702e-06	-0.758713	-0.998736	4.07928e-05	-0.7554	-1.05613
201830282	chr2:201830282:A:G	5.28294e-06	-1.01807	-0.982516	3.63408e-05	-1.01174	-0.915356
201830312	chr2:201830312:A:C	9.62155e-06	-1.77941e-10	-1.40106	6.13866e-05	-1.77941e-10	-1.40284
201830414	chr2:201830414:A:G	3.23123e-06	-1.26427	-1.22793	2.21669e-05	-1.23754	-1.1839
201831062	chr2:201831062:A:G	5.42043e-06	-0.992642	-0.982248	3.75041e-05	-0.983893	-0.91169
201831167	chr2:201831167:G:A	1.02415e-05	-1.33862	-7.30438e-10	6.34003e-05	-1.37057	-7.30438e-10
201831300	chr2:201831300:G:A	4.44606e-06	-1.3575	-0.815549	2.69755e-05	-1.37652	-0.848588
201831844	chr2:201831844:T:G	1.13401e-05	-1.77941e-10	-1.23672	7.26459e-05	-1.77941e-10	-1.23444
201832108	chr2:201832108:C:T	3.77378e-06	-1.12812	-1.20887	2.34257e-05	-1.16743	-1.19877
201832300	chr2:201832300:T:C	1.73983e-05	-1.77941e-10	-0.808691	0.000117277	-1.77941e-10	-0.755495
201832325	chr2:201832325:C:T	1.34102e-05	-1.77941e-10	-1.06905	8.34557e-05	-1.77941e-10	-1.09572
201832375	chr2:201832375:A:G	3.2919e-06	-1.28878	-1.18482	2.27489e-05	-1.26304	-1.13248
201832491	chr2:201832491:A:G	1.53653e-05	-1.27137	0.338417	9.74605e-05	-1.27249	0.331908
201832676	chr2:201832676:C:G	1.36581e-05	-1.77941e-10	-1.05074	8.5972e-05	-1.77941e-10	-1.06601
201832722	chr2:201832722:T:C	1.03878e-05	-1.77941e-10	-1.32444	6.61859e-05	-1.77941e-10	-1.32757
201832986	chr2:201832986:A:G	9.57818e-06	-1.77941e-10	-1.40558	6.12146e-05	-1.77941e-10	-1.40565
201833053	chr2:201833053:GT:G	3.1473e-06	-1.11287	-1.40565	2.02637e-05	-1.1083	-1.4029
201833152	chr2:201833152:T:A	9.6126e-06	-1.77941e-10	-1.40199	6.14714e-05	-1.77941e-10	-1.40146
201833290	chr2:201833290:T:G	9.64507e-06	-1.77941e-10	-1.39862	6.18612e-05	-1.77941e-10	-1.39514
201833985	chr2:201833985:C:T	1.30968e-05	-1.77941e-10	-1.0927	8.23618e-05	-1.77941e-10	-1.10891
201834038	chr2:201834038:C:T	9.96668e-06	-1.77941e-10	-1.36582	6.46001e-05	-1.77941e-10	-1.35182
201834236	chr2:201834236:G:A	4.58491e-06	-1.23535	-0.906945	2.81992e-05	-1.2747	-0.906042
201834478	chr2:201834478:C:T	3.54612e-06	-1.25569	-1.14352	2.20574e-05	-1.25894	-1.16744
201834957	chr2:201834957:C:T	1.09537e-05	-1.27139	-7.30438e-10	7.2227e-05	-1.24022	-7.30438e-10
201835171	chr2:201835171:C:A	1.27698e-05	-1.11799	-7.30438e-10	7.50388e-05	-1.20203	-7.30438e-10
201835216	chr2:201835216:C:T	1.0138e-05	-1.77941e-10	-1.34877	6.43801e-05	-1.77941e-10	-1.35523
201835323	chr2:201835323:G:A	6.45644e-06	-1.34634	-0.453653	3.89393e-05	-1.33147	-0.526555
201835676	chr2:201835676:C:T	9.38773e-06	-1.42566	-7.30438e-10	5.81272e-05	-1.4574	-7.30438e-10
201835793	chr2:201835793:A:T	9.9227e-06	-1.77941e-10	-1.37024	6.38592e-05	-1.77941e-10	-1.36335
201837046	chr2:201837046:C:T	1.06222e-05	-1.30212	-7.30438e-10	6.49655e-05	-1.34618	-7.30438e-10
201837159	chr2:201837159:A:G	9.6007e-06	-1.77941e-10	-1.40323	6.15578e-05	-1.77941e-10	-1.40006
201837196	chr2:201837196:G:A	1.37116e-05	-1.04682	-7.30438e-10	8.36045e-05	-1.09394	-7.30438e-10
201837860	chr2:201837860:A:T	9.67304e-06	-1.77941e-10	-1.39572	6.20753e-05	-1.77941e-10	-1.39169
201838188	chr2:201838188:A:G	4.66571e-06	-1.22695	-0.89788	2.84943e-05	-1.26895	-0.901382
201838217	chr2:201838217:C:T	9.73666e-06	-1.77941e-10	-1.38917	6.18763e-05	-1.77941e-10	-1.3949
201838415	chr2:201838415:T:C	9.75746e-06	-1.77941e-10	-1.38703	6.24744e-05	-1.77941e-10	-1.38528
201838784	chr2:201838784:T:A	5.95134e-06	-0.61496	-1.26649	3.95724e-05	-0.573717	-1.26818
201838870	chr2:201838870:A:G	6.04859e-06	-0.582873	-1.28237	4.02118e-05	-0.541808	-1.28407
201838965	chr2:201838965:G:A	8.93018e-06	-1.47563	-7.30438e-10	5.59848e-05	-1.49495	-7.30438e-10
201839355	chr2:201839355:A:C	6.62531e-06	-0.520194	-1.25397	4.38478e-05	-0.483293	-1.25602
201839414	chr2:201839414:T:C	6.89508e-06	-1.41089	-0.323366	4.10133e-05	-1.40069	-0.405448
201839441	chr2:201839441:G:C	3.11467e-05	-1.77941e-10	-0.226359	0.000187494	-1.77941e-10	-0.286289
201839679	chr2:201839679:CAGACAGACAGAT:C	9.57981e-06	-1.77941e-10	-1.40541	6.13109e-05	-1.77941e-10	-1.40408
201840053	chr2:201840053:C:T	9.99422e-06	-1.77941e-10	-1.36306	6.4336e-05	-1.77941e-10	-1.35591
201840245	chr2:201840245:G:C	4.7975e-06	-1.18075	-0.916221	2.91977e-05	-1.22579	-0.920149
201840386	chr2:201840386:T:C	8.92119e-06	-1.47664	-7.30438e-10	5.78557e-05	-1.46208	-7.30438e-10
201840851	chr2:201840851:G:T	8.70524e-06	-0.614562	-0.886578	5.76051e-05	-0.476498	-0.989924
201841048	chr2:201841048:C:T	9.7606e-06	-1.77941e-10	-1.38671	6.28768e-05	-1.77941e-10	-1.37886
201841597	chr2:201841597:G:A	9.57823e-06	-1.77941e-10	-1.40557	6.12689e-05	-1.77941e-10	-1.40476
201841859	chr2:201841859:G:A	9.65341e-06	-1.77941e-10	-1.39775	6.18276e-05	-1.77941e-10	-1.39568
201843422	chr2:201843422:T:A	3.31317e-05	-1.77941e-10	-0.164574	0.000198002	-1.77941e-10	-0.231756
201843910	chr2:201843910:TTGTG:T	3.21977e-06	-1.48358	-1.01217	1.97731e-05	-1.47519	-1.06053
201843924	chr2:201843924:GACTT:G	3.21532e-06	-1.48207	-1.01507	1.97505e-05	-1.47358	-1.06327
201844924	chr2:201844924:G:A	2.24479e-06	-1.5199	-1.33655	1.41635e-05	-1.52059	-1.34878
201845026	chr2:201845026:G:A	1.46105e-05	-1.77941e-10	-0.983323	9.60745e-05	-1.77941e-10	-0.95491
201845066	chr2:201845066:T:C	8.45446e-06	-1.38016	-0.150208	4.57188e-05	-1.36442	-0.33311
201845252	chr2:201845252:T:G	1.59382e-05	-0.896347	-7.30438e-10	0.000111298	-0.807818	-7.30438e-10
201845342	chr2:201845342:A:G	1.01483e-05	-1.77941e-10	-1.34776	6.50567e-05	-1.77941e-10	-1.34477
201845479	chr2:201845479:C:T	8.99709e-06	-0.566264	-0.9019	5.71513e-05	-0.514208	-0.960124
201845526	chr2:201845526:C:T	7.55264e-06	-0.626287	-1.01688	4.80552e-05	-0.579202	-1.06848
201846144	chr2:201846144:G:A	2.7674e-06	-1.51127	-1.13588	1.72569e-05	-1.50858	-1.16324
201846353	chr2:201846353:C:T	9.60228e-06	-1.77941e-10	-1.40307	6.12697e-05	-1.77941e-10	-1.40475
201847028	chr2:201847028:T:C	8.56843e-06	-1.51698	-7.30438e-10	5.48849e-05	-1.5148	-7.30438e-10
201847133	chr2:201847133:TCTA:T	1.18133e-05	-1.77941e-10	-1.19584	7.68521e-05	-1.77941e-10	-1.17815
201847478	chr2:201847478:G:A	1.28217e-05	-1.77941e-10	-1.11393	8.32837e-05	-1.77941e-10	-1.09778
201847999	chr2:201847999:C:T	9.385e-06	-0.436946	-0.989008	6.02283e-05	-0.37754	-1.04435
201848670	chr2:201848670:C:T	9.93638e-06	-1.77941e-10	-1.36886	6.36605e-05	-1.77941e-10	-1.36647
201848772	chr2:201848772:C:T	1.82293e-05	-1.46764	0.705606	0.000108529	-1.43904	0.606022
201848953	chr2:201848953:T:G	8.94562e-06	-1.4739	-7.30438e-10	5.99409e-05	-1.42667	-7.30438e-10
201848967	chr2:201848967:T:C	9.84647e-06	-1.77941e-10	-1.37795	6.4062e-05	-1.77941e-10	-1.36018
201849048	chr2:201849048:C:A	7.25054e-06	-0.443695	-1.2403	4.73843e-05	-0.383544	-1.2782
201849273	chr2:201849273:C:G	4.24319e-06	-1.34335	-0.876399	2.72283e-05	-1.31728	-0.898492
201849778	chr2:201849778:CT:C	1.00859e-05	-1.35392	-7.30438e-10	6.26672e-05	-1.3822	-7.30438e-10
201850177	chr2:201850177:A:G	9.73835e-06	-1.77941e-10	-1.38899	6.23467e-05	-1.77941e-10	-1.38732
201850455	chr2:201850455:A:T	5.02767e-06	-1.4096	-0.640513	3.32869e-05	-1.33779	-0.677083
201850457	chr2:201850457:T:C	9.97039e-06	-1.77941e-10	-1.36545	6.50676e-05	-1.77941e-10	-1.34461
201850538	chr2:201850538:G:A	9.75642e-06	-1.77941e-10	-1.38714	6.17688e-05	-1.77941e-10	-1.39664
201850575	chr2:201850575:T:C	2.35816e-06	-1.48279	-1.32439	1.54813e-05	-1.43453	-1.34587
201850591	chr2:201850591:A:G	9.57929e-06	-1.77941e-10	-1.40546	6.12252e-05	-1.77941e-10	-1.40547
201850751	chr2:201850751:A:G	9.77608e-06	-1.77941e-10	-1.38513	6.2855e-05	-1.77941e-10	-1.3792
201851141	chr2:201851141:A:C	1.75909e-05	-1.77941e-10	-0.797684	0.000117029	-1.77941e-10	-0.757616
201851153	chr2:201851153:G:A	3.604e-05	-1.77941e-10	-0.0804374	0.000245871	-1.77941e-10	-0.015226
201851887	chr2:201851887:G:A	1.53328e-05	-0.93507	-7.30438e-10	0.000107057	-0.846673	-7.30438e-10
201852016	chr2:201852016:G:T	3.25482e-06	-1.4583	-1.02663	1.83786e-05	-1.47718	-1.13167
201852701	chr2:201852701:A:G	2.5869e-05	-1.77941e-10	-0.41202	0.000175264	-1.77941e-10	-0.353743
201853678	chr2:201853678:A:G	1.06951e-05	-1.77941e-10	-1.29528	7.06993e-05	-1.77941e-10	-1.2616
201853859	chr2:201853859:G:T	4.051e-06	-1.29677	-0.969333	2.78296e-05	-1.19916	-0.994777
201853990	chr2:201853990:T:A	9.81316e-06	-1.77941e-10	-1.38134	6.24397e-05	-1.77941e-10	-1.38583
201854054	chr2:201854054:A:G	2.4284e-06	-1.42929	-1.34854	1.63227e-05	-1.35409	-1.37338
201854103	chr2:201854103:G:A	2.63264e-06	-1.33213	-1.36495	1.8274e-05	-1.22923	-1.38533
201854166	chr2:201854166:TC:T	1.38236e-05	-1.77941e-10	-1.03869	9.11026e-05	-1.77941e-10	-1.00805
201854252	chr2:201854252:T:A	1.0305e-05	-1.77941e-10	-1.33243	6.64456e-05	-1.77941e-10	-1.32365
201854792	chr2:201854792:T:C	1.25746e-05	-1.77941e-10	-1.13338	8.5253e-05	-1.77941e-10	-1.07441
201856277	chr2:201856277:A:C	1.52666e-05	-1.77941e-10	-0.939399	0.000100893	-1.77941e-10	-0.905978
201856673	chr2:201856673:T:G	3.11256e-05	-1.77941e-10	-0.227036	0.000203235	-1.77941e-10	-0.20567
201856701	chr2:201856701:A:G	2.46943e-06	-1.36576	-1.39532	1.62999e-05	-1.35563	-1.37325
201857316	chr2:201857316:C:T	1.14243e-05	-1.22933	-7.30438e-10	7.49053e-05	-1.20381	-7.30438e-10
201857496	chr2:201857496:T:A	1.02211e-05	-1.77941e-10	-1.34061	6.58743e-05	-1.77941e-10	-1.33229
201857841	chr2:201857841:A:G	0.000221969	1.73747	-7.30438e-10	0.00144547	1.75616	-7.30438e-10
201858062	chr2:201858062:G:A	2.26752e-06	-1.46985	-1.37653	1.4751e-05	-1.47697	-1.35175
201861356	chr2:201861356:G:C	9.88538e-06	-1.77941e-10	-1.37401	6.2964e-05	-1.77941e-10	-1.37747
201861646	chr2:201861646:C:T	8.6068e-06	-1.51251	-7.30438e-10	5.57302e-05	-1.49951	-7.30438e-10
201861659	chr2:201861659:C:T	3.90619e-06	-1.46176	-0.840741	2.59529e-05	-1.41326	-0.850486
201861710	chr2:201861710:G:A	1.05748e-05	-1.77941e-10	-1.30659	7.05128e-05	-1.77941e-10	-1.26424
201861718	chr2:201861718:A:G	1.59109e-05	-1.77941e-10	-0.898065	9.80849e-05	-1.77941e-10	-0.934201
201861915	chr2:201861915:C:T	1.16211e-05	-1.77941e-10	-1.21225	7.64319e-05	-1.77941e-10	-1.18363
201862109	chr2:201862109:G:T	9.59841e-06	-1.77941e-10	-1.40347	6.13304e-05	-1.77941e-10	-1.40376
201862234	chr2:201862234:G:A	9.73239e-06	-1.77941e-10	-1.38961	6.25076e-05	-1.77941e-10	-1.38475
201862313	chr2:201862313:G:A	3.81671e-06	-1.4963	-0.829381	2.50074e-05	-1.46246	-0.838404
201862890	chr2:201862890:A:G	7.86173e-06	-1.51071	-0.0923446	4.39612e-05	-1.48479	-0.251936
201863855	chr2:201863855:T:C	4.0568e-06	-1.51473	-0.749939	2.78555e-05	-1.52069	-0.672318
201863887	chr2:201863887:C:T	4.19013e-06	-1.51388	-0.71846	2.87393e-05	-1.52049	-0.641278
201864168	chr2:201864168:G:A	6.97819e-06	-0.666519	-1.05576	5.0022e-05	-0.589032	-1.01854
201864404	chr2:201864404:G:A	9.12551e-06	-0.412191	-1.0418	6.6536e-05	-0.318891	-1.0034
201864525	chr2:201864525:G:A	1.08938e-05	-1.77941e-10	-1.27687	6.9269e-05	-1.77941e-10	-1.28204
201864576	chr2:201864576:T:C	7.75901e-05	-1.77941e-10	0.686374	0.00054595	-1.77941e-10	0.782493
201864831	chr2:201864831:G:A	9.82252e-06	-1.77941e-10	-1.38039	6.29766e-05	-1.77941e-10	-1.37727
201865331	chr2:201865331:G:GA	9.71316e-06	-1.77941e-10	-1.39158	6.22265e-05	-1.77941e-10	-1.38925
201865573	chr2:201865573:G:A	2.23061e-06	-1.45716	-1.40563	1.50901e-05	-1.40077	-1.40522
201865601	chr2:201865601:C:T	4.14586e-06	-1.51455	-0.728404	2.84068e-05	-1.52068	-0.652728
201865674	chr2:201865674:G:C	1.05639e-05	-1.77941e-10	-1.30763	6.79006e-05	-1.77941e-10	-1.30199
201866449	chr2:201866449:A:G	1.03504e-05	-1.32805	-7.30438e-10	6.76941e-05	-1.30504	-7.30438e-10
201866598	chr2:201866598:A:C	9.61083e-06	-1.77941e-10	-1.40218	6.13608e-05	-1.77941e-10	-1.40326
201866791	chr2:201866791:T:C	9.63464e-06	-1.77941e-10	-1.3997	6.15485e-05	-1.77941e-10	-1.40021
201866958	chr2:201866958:G:A	4.43682e-06	-1.51843	-0.656697	2.78027e-05	-1.52062	-0.674284
201867072	chr2:201867072:A:G	2.16312e-06	-1.49026	-1.40326	1.43767e-05	-1.45162	-1.4028
201867305	chr2:201867305:G:A	2.15204e-06	-1.5208	-1.37785	1.40516e-05	-1.51807	-1.35922
201867853	chr2:201867853:C:T	1.5103e-05	-1.77941e-10	-0.95017	9.88716e-05	-1.77941e-10	-0.926212
201868573	chr2:201868573:T:A	5.2988e-06	-0.592605	-1.40498	3.80684e-05	-0.478848	-1.4018
201868681	chr2:201868681:G:A	4.6449e-06	-0.735293	-1.394	3.25369e-05	-0.637069	-1.40059
201869169	chr2:201869169:T:C	4.95732e-06	-0.658534	-1.40567	3.54618e-05	-0.547117	-1.40446
201869316	chr2:201869316:G:A	1.01262e-05	-1.77941e-10	-1.34994	6.65993e-05	-1.77941e-10	-1.32134
201869341	chr2:201869341:A:G	5.81955e-06	-1.50957	-0.394278	3.72566e-05	-1.48446	-0.417751
201869523	chr2:201869523:T:C	1.04942e-05	-1.77941e-10	-1.31424	6.94161e-05	-1.77941e-10	-1.27992
201869952	chr2:201869952:C:G	0.000189352	-1.77941e-10	1.57854	0.00136346	-1.77941e-10	1.69775
201870733	chr2:201870733:A:G	9.57911e-06	-1.77941e-10	-1.40548	6.12199e-05	-1.77941e-10	-1.40556
201871156	chr2:201871156:A:G	9.73464e-06	-1.77941e-10	-1.38938	6.25149e-05	-1.77941e-10	-1.38463
201872352	chr2:201872352:TTTAAGGGA:T	4.2144e-06	-1.51367	-0.712887	2.64311e-05	-1.51826	-0.727233
201872362	chr2:201872362:CTTT:C	4.27452e-06	-1.51568	-0.696719	2.68287e-05	-1.51945	-0.711115
201872457	chr2:201872457:A:G	9.27115e-06	-1.43816	-7.30438e-10	5.74208e-05	-1.46963	-7.30438e-10
201872466	chr2:201872466:G:C	4.90303e-06	-1.50336	-0.571855	3.35447e-05	-1.48101	-0.526149
201873113	chr2:201873113:TG:T	4.00729e-06	-1.22447	-1.05248	2.49213e-05	-1.27652	-1.02779
201874380	chr2:201874380:G:A	3.89423e-06	-1.27282	-1.03274	2.40164e-05	-1.29189	-1.04941
201874550	chr2:201874550:C:T	2.27624e-06	-1.46785	-1.37469	1.43839e-05	-1.47887	-1.37506
201874859	chr2:201874859:A:G	3.07631e-06	-1.36898	-1.17235	1.75929e-05	-1.42714	-1.2254
201875268	chr2:201875268:A:G	2.5204e-06	-1.36363	-1.37702	1.57625e-05	-1.37748	-1.38491
201875335	chr2:201875335:A:G	2.68553e-05	-1.77941e-10	-0.374604	0.000181773	-1.77941e-10	-0.317277
201875753	chr2:201875753:G:A	9.80442e-06	-1.38223	-7.30438e-10	5.81252e-05	-1.45743	-7.30438e-10
201875832	chr2:201875832:G:A	5.14412e-06	-1.32952	-0.697695	3.56933e-05	-1.28213	-0.662944
201875880	chr2:201875880:A:G	4.71386e-06	-1.31915	-0.795411	2.57624e-05	-1.41426	-0.856859
201875985	chr2:201875985:T:G	1.66789e-05	-1.77941e-10	-0.850922	0.000109029	-1.77941e-10	-0.828417
201876131	chr2:201876131:T:TA	1.14976e-05	-1.22293	-7.30438e-10	7.16935e-05	-1.24763	-7.30438e-10
201876213	chr2:201876213:A:G	9.03984e-06	-1.46342	-7.30438e-10	5.53593e-05	-1.50619	-7.30438e-10
201876524	chr2:201876524:G:C	2.4981e-06	-1.49219	-1.25734	1.73095e-05	-1.44204	-1.22674
201876533	chr2:201876533:A:T	2.91853e-06	-1.19938	-1.3946	1.72372e-05	-1.28257	-1.3904
201877459	chr2:201877459:T:C	5.07316e-06	-1.0346	-1.0065	3.2221e-05	-1.08163	-0.96579
201877732	chr2:201877732:A:C	2.88659e-06	-1.3014	-1.30359	1.75005e-05	-1.36831	-1.2895
201877938	chr2:201877938:G:A	1.02618e-05	-1.33664	-7.30438e-10	6.66216e-05	-1.32101	-7.30438e-10
201878488	chr2:201878488:T:C	1.34708e-05	-1.06454	-7.30438e-10	9.58629e-05	-0.957115	-7.30438e-10
201878489	chr2:201878489:C:T	1.10662e-05	-1.77941e-10	-1.26117	6.93802e-05	-1.77941e-10	-1.28043
201879056	chr2:201879056:C:T	9.67428e-06	-1.77941e-10	-1.3956	6.20604e-05	-1.77941e-10	-1.39193
201879434	chr2:201879434:C:T	3.89477e-06	-1.32865	-0.976783	2.32596e-05	-1.39362	-0.979689
201879441	chr2:201879441:G:A	1.75927e-05	-1.77941e-10	-0.797583	0.00011508	-1.77941e-10	-0.774403
201879483	chr2:201879483:G:A	9.28645e-06	-1.43651	-7.30438e-10	5.72975e-05	-1.47178	-7.30438e-10
201879524	chr2:201879524:T:C	1.93453e-05	-1.77941e-10	-0.702615	0.000126833	-1.77941e-10	-0.677161
201879597	chr2:201879597:C:T	2.3265e-05	-0.518118	-7.30438e-10	0.000160019	-0.444741	-7.30438e-10
201879719	chr2:201879719:A:G	5.0586e-06	-1.31064	-0.733338	3.01317e-05	-1.37884	-0.735611
201879958	chr2:201879958:G:A	1.49688e-05	-1.77941e-10	-0.959096	9.9355e-05	-1.77941e-10	-0.921335
201880207	chr2:201880207:C:T	1.5217e-05	-1.77941e-10	-0.94265	9.66336e-05	-1.77941e-10	-0.949107
201880460	chr2:201880460:G:A	1.89439e-05	-1.77941e-10	-0.723582	0.000125499	-1.77941e-10	-0.687735
201880518	chr2:201880518:G:A	1.40704e-05	-1.77941e-10	-1.02099	9.32888e-05	-1.77941e-10	-0.984334
201880673	chr2:201880673:C:T	1.25634e-05	-1.77941e-10	-1.13428	8.28232e-05	-1.77941e-10	-1.10333
201880817	chr2:201880817:G:A	1.73378e-05	-1.77941e-10	-0.812177	0.000116318	-1.77941e-10	-0.763709
201880876	chr2:201880876:GA:G	1.06991e-05	-1.77941e-10	-1.29491	6.72154e-05	-1.77941e-10	-1.31213
201880915	chr2:201880915:G:A	2.72776e-06	-1.48215	-1.17943	1.84139e-05	-1.45888	-1.14804
201881684	chr2:201881684:G:A	1.0814e-05	-1.28423	-7.30438e-10	6.76357e-05	-1.3059	-7.30438e-10
201881796	chr2:201881796:A:G	1.2472e-05	-1.77941e-10	-1.14158	7.84257e-05	-1.77941e-10	-1.15788
201882647	chr2:201882647:GTGTGTGTGTGCTCGTGCACATGAGTGCACGAGCA:G	8.67883e-06	-1.50418	-7.30438e-10	5.53121e-05	-1.50704	-7.30438e-10
201882723	chr2:201882723:T:G	5.78808e-05	0.39332	-7.30438e-10	0.000367341	0.386257	-7.30438e-10
201883057	chr2:201883057:G:A	1.91974e-05	-1.77941e-10	-0.710291	0.000124106	-1.77941e-10	-0.698897
201883717	chr2:201883717:C:T	4.63622e-05	0.171419	-7.30438e-10	0.00037776	0.414224	-7.30438e-10
201883860	chr2:201883860:C:A	1.41855e-05	-1.77941e-10	-1.01285	9.25892e-05	-1.77941e-10	-0.991862
201884842	chr2:201884842:A:G	9.96129e-06	-1.77941e-10	-1.36636	6.30565e-05	-1.77941e-10	-1.376
201884944	chr2:201884944:T:G	3.21211e-06	-1.40937	-1.08877	2.22236e-05	-1.37051	-1.04837
201885073	chr2:201885073:G:A	3.69194e-06	-1.24221	-1.11671	2.87225e-05	-1.12088	-1.04147
201885102	chr2:201885102:T:C	1.93275e-05	-1.77941e-10	-0.703535	0.000126361	-1.77941e-10	-0.680891
201885279	chr2:201885279:T:C	2.64186e-05	-1.77941e-10	-0.390998	0.000179443	-1.77941e-10	-0.330174
201886005	chr2:201886005:C:T	1.16372e-05	-1.77941e-10	-1.21086	7.54439e-05	-1.77941e-10	-1.19664
201886254	chr2:201886254:C:T	2.82223e-06	-1.44493	-1.18261	1.86791e-05	-1.37531	-1.21732
201886450	chr2:201886450:C:T	9.73273e-06	-1.77941e-10	-1.38957	6.2011e-05	-1.77941e-10	-1.39272
201887483	chr2:201887483:C:T	2.78105e-06	-1.37845	-1.26378	1.87974e-05	-1.3406	-1.24571
201887590	chr2:201887590:C:A	1.02307e-05	-1.77941e-10	-1.33967	6.63386e-05	-1.77941e-10	-1.32526
201887684	chr2:201887684:A:C	9.70065e-06	-1.77941e-10	-1.39287	6.18286e-05	-1.77941e-10	-1.39567
201887751	chr2:201887751:T:C	3.74758e-06	-1.38297	-0.960984	2.63362e-05	-1.34078	-0.908308
201888080	chr2:201888080:G:T	2.94602e-05	-1.47453	1.1925	0.00020992	-1.42185	1.24854
201888882	chr2:201888882:A:G	9.69118e-06	-1.77941e-10	-1.39385	6.23731e-05	-1.77941e-10	-1.3869
201889021	chr2:201889021:A:G	1.51204e-05	-1.77941e-10	-0.949018	9.99985e-05	-1.77941e-10	-0.914878
201889375	chr2:201889375:AT:A	2.6935e-06	-1.45172	-1.22251	1.85222e-05	-1.41482	-1.18624
201889761	chr2:201889761:G:A	9.64614e-06	-1.77941e-10	-1.39851	6.15185e-05	-1.77941e-10	-1.4007
201889779	chr2:201889779:G:A	1.19036e-05	-1.77941e-10	-1.18822	7.50133e-05	-1.77941e-10	-1.20237
201889805	chr2:201889805:T:C	2.66957e-06	-1.43715	-1.246	1.6641e-05	-1.47329	-1.23488
201889866	chr2:201889866:G:A	2.84219e-06	-1.37629	-1.2442	1.97329e-05	-1.32552	-1.21223
201890109	chr2:201890109:C:T	2.94337e-06	-1.25602	-1.32949	2.22106e-05	-1.12821	-1.29126
201890380	chr2:201890380:A:G	2.68299e-06	-1.43686	-1.24128	1.84398e-05	-1.39782	-1.2077
201890997	chr2:201890997:C:T	2.56117e-06	-1.46087	-1.26373	1.74868e-05	-1.42713	-1.23146
201891480	chr2:201891480:C:T	2.7397e-06	-1.47466	-1.18256	1.88189e-05	-1.44436	-1.14081
201891689	chr2:201891689:T:C	8.85796e-06	-1.48375	-7.30438e-10	5.60176e-05	-1.49437	-7.30438e-10
201891876	chr2:201891876:C:T	8.72969e-06	-1.49834	-7.30438e-10	5.53326e-05	-1.50667	-7.30438e-10
201891913	chr2:201891913:G:A	8.70344e-06	-1.50135	-7.30438e-10	5.55736e-05	-1.50233	-7.30438e-10
201892021	chr2:201892021:C:T	1.79249e-05	-1.77941e-10	-0.778874	0.000117082	-1.77941e-10	-0.757163
201892346	chr2:201892346:G:C	2.54928e-06	-1.51677	-1.21249	1.64097e-05	-1.52091	-1.20126
201893315	chr2:201893315:A:G	3.16628e-05	-1.77941e-10	-0.209925	0.000189321	-1.77941e-10	-0.276591
201893982	chr2:201893982:G:A	2.63445e-06	-1.42042	-1.27598	1.72111e-05	-1.43406	-1.24042
201894359	chr2:201894359:A:G	5.28666e-06	-1.45896	-0.540924	3.02639e-05	-1.4993	-0.61078
201894603	chr2:201894603:T:C	3.49314e-06	-1.42571	-0.988557	2.38159e-05	-1.46013	-0.889556
201894733	chr2:201894733:T:C	5.11847e-06	-1.45142	-0.580792	2.92802e-05	-1.49474	-0.64838
201894751	chr2:201894751:T:C	2.34621e-06	-1.41049	-1.40177	1.65981e-05	-1.32335	-1.3874
201895535	chr2:201895535:C:G	1.19196e-05	-1.77941e-10	-1.18688	7.51903e-05	-1.77941e-10	-1.20001
201895669	chr2:201895669:A:G	1.19827e-05	-1.77941e-10	-1.1816	7.7727e-05	-1.77941e-10	-1.16683
201896509	chr2:201896509:A:G	5.27609e-05	-1.77941e-10	0.300704	0.000364187	-1.77941e-10	0.377632
201896952	chr2:201896952:A:G	9.17686e-06	-1.44838	-7.30438e-10	5.97081e-05	-1.43057	-7.30438e-10
201897662	chr2:201897662:A:C	9.69686e-06	-1.77941e-10	-1.39326	6.21233e-05	-1.77941e-10	-1.39091
201897663	chr2:201897663:A:T	9.68183e-06	-1.77941e-10	-1.39481	6.14026e-05	-1.77941e-10	-1.40258
201898067	chr2:201898067:G:A	1.25122e-05	-1.77941e-10	-1.13836	8.25385e-05	-1.77941e-10	-1.10677
201898186	chr2:201898186:G:A	2.90758e-05	-1.77941e-10	-0.295161	0.000195738	-1.77941e-10	-0.243255
201898316	chr2:201898316:A:G	4.33218e-06	-1.49628	-0.702714	2.72691e-05	-1.45182	-0.762457
201898802	chr2:201898802:A:G	3.18724e-06	-1.51086	-0.99505	2.32878e-05	-1.48683	-0.885273
201898864	chr2:201898864:G:T	2.62281e-06	-1.32725	-1.37357	1.62397e-05	-1.34323	-1.38935
201899146	chr2:201899146:G:A	8.5631e-06	-1.5176	-7.30438e-10	5.48254e-05	-1.51588	-7.30438e-10
201899318	chr2:201899318:G:A	9.64532e-06	-1.77941e-10	-1.39859	6.14261e-05	-1.77941e-10	-1.4022
201899841	chr2:201899841:C:T	3.29305e-05	-1.77941e-10	-0.170665	0.000222185	-1.77941e-10	-0.116523
201899927	chr2:201899927:G:A	1.01306e-05	-1.77941e-10	-1.34951	6.53469e-05	-1.77941e-10	-1.34032
201900200	chr2:201900200:GT:G	3.26796e-06	-1.14425	-1.33665	2.12799e-05	-1.17742	-1.28485
201900480	chr2:201900480:A:C	9.57745e-06	-1.77941e-10	-1.40565	6.12426e-05	-1.77941e-10	-1.40519
201900613	chr2:201900613:C:T	3.2599e-05	-1.77941e-10	-0.180783	0.000220909	-1.77941e-10	-0.122284
201900797	chr2:201900797:A:G	9.65543e-06	-1.77941e-10	-1.39755	6.15263e-05	-1.77941e-10	-1.40057
201900947	chr2:201900947:C:A	2.38063e-05	-0.495118	-7.30438e-10	0.000154014	-0.482992	-7.30438e-10
201901066	chr2:201901066:G:A	3.28206e-05	-1.77941e-10	-0.17401	0.000222446	-1.77941e-10	-0.11535
201901073	chr2:201901073:C:T	1.00509e-05	-1.77941e-10	-1.3574	6.38707e-05	-1.77941e-10	-1.36317
201901098	chr2:201901098:G:A	1.89979e-05	-1.77941e-10	-0.720737	0.000127574	-1.77941e-10	-0.671336
201901924	chr2:201901924:G:A	2.61409e-06	-1.51696	-1.18719	1.77209e-05	-1.51936	-1.12593
201902116	chr2:201902116:GT:G	3.67881e-06	-1.49254	-0.869936	2.37913e-05	-1.44507	-0.905647
201902592	chr2:201902592:A:G	2.97069e-06	-1.46396	-1.11231	2.00123e-05	-1.41867	-1.10502
201902688	chr2:201902688:T:C	3.87847e-05	-1.77941e-10	-0.00704044	0.000268557	-1.77941e-10	0.0730301
201902998	chr2:201902998:T:C	3.13743e-06	-1.51917	-1.00249	1.97647e-05	-1.51251	-1.02363
201903446	chr2:201903446:T:A	1.15229e-05	-1.77941e-10	-1.22073	7.55126e-05	-1.77941e-10	-1.19573
201904449	chr2:201904449:G:A	8.84869e-05	-1.77941e-10	0.817788	0.000613907	-1.77941e-10	0.89981
201905228	chr2:201905228:G:A	1.70856e-05	-1.77941e-10	-0.82683	0.000108479	-1.77941e-10	-0.833482
201905258	chr2:201905258:T:C	1.0419e-05	-1.77941e-10	-1.32144	6.67681e-05	-1.77941e-10	-1.31881
201905499	chr2:201905499:TTC:T	1.57959e-05	-1.77941e-10	-0.905313	0.000105092	-1.77941e-10	-0.865201
201905563	chr2:201905563:T:C	9.59763e-06	-1.77941e-10	-1.40355	6.14778e-05	-1.77941e-10	-1.40136
201905699	chr2:201905699:C:T	6.33467e-05	-1.77941e-10	0.483556	0.000436722	-1.77941e-10	0.559262
201906306	chr2:201906306:T:C	6.11721e-06	-0.606927	-1.24703	4.62825e-05	-0.398202	-1.28707
201906356	chr2:201906356:G:A	1.71869e-05	-1.77941e-10	-0.820921	0.000113644	-1.77941e-10	-0.786965
201907077	chr2:201907077:A:G	2.86468e-06	-1.50567	-1.10694	1.89786e-05	-1.47925	-1.09748
201907287	chr2:201907287:C:T	1.18472e-05	-1.77941e-10	-1.19298	7.80154e-05	-1.77941e-10	-1.16313
201907297	chr2:201907297:A:G	1.07845e-05	-1.77941e-10	-1.28696	6.86885e-05	-1.77941e-10	-1.29045
201907406	chr2:201907406:CTT:C	2.1978e-05	-1.77941e-10	-0.575022	0.000132473	-1.77941e-10	-0.633657
201907762	chr2:201907762:T:C	1.51968e-05	-1.77941e-10	-0.943982	0.000101702	-1.77941e-10	-0.897985
201907889	chr2:201907889:C:T	1.483e-05	-0.393021	-0.575395	9.05337e-05	-0.275547	-0.738765
201907988	chr2:201907988:A:G	1.00943e-05	-1.77941e-10	-1.35309	6.43899e-05	-1.77941e-10	-1.35508
201909166	chr2:201909166:C:T	5.70665e-05	-1.77941e-10	0.379151	0.000381679	-1.77941e-10	0.424545
201909894	chr2:201909894:C:G	1.16369e-05	-1.77941e-10	-1.21089	7.29282e-05	-1.77941e-10	-1.23056
201910332	chr2:201910332:T:C	5.01098e-06	-1.49599	-0.557439	3.1702e-05	-1.51405	-0.549604
201910768	chr2:201910768:A:G	1.11511e-05	-1.77941e-10	-1.25353	7.30125e-05	-1.77941e-10	-1.2294
201910817	chr2:201910817:T:C	1.11597e-05	-1.77941e-10	-1.25275	7.30712e-05	-1.77941e-10	-1.2286
201911187	chr2:201911187:C:G	9.70275e-06	-1.77941e-10	-1.39266	6.23024e-05	-1.77941e-10	-1.38803
201911455	chr2:201911455:C:T	3.50338e-06	-1.23974	-1.1716	2.16186e-05	-1.22974	-1.21674
201912134	chr2:201912134:G:T	2.73158e-06	-1.2985	-1.36169	1.79741e-05	-1.31012	-1.32098
201912572	chr2:201912572:G:A	3.40235e-05	-1.77941e-10	-0.138014	0.000219382	-1.77941e-10	-0.12922
201914453	chr2:201914453:T:G	4.7441e-06	-1.03321	-1.07495	3.93512e-05	-0.920028	-0.92748
201914502	chr2:201914502:T:C	9.57739e-06	-1.77941e-10	-1.40566	6.12439e-05	-1.77941e-10	-1.40517
201915040	chr2:201915040:C:T	4.03698e-05	-1.77941e-10	0.033015	0.000276206	-1.77941e-10	0.101114
201915444	chr2:201915444:G:A	4.02224e-05	-1.77941e-10	0.0293578	0.000275155	-1.77941e-10	0.0972996
201915496	chr2:201915496:G:C	2.92972e-05	-1.77941e-10	-0.287574	0.000198368	-1.77941e-10	-0.229912
201915873	chr2:201915873:T:C	9.65622e-06	-1.77941e-10	-1.39746	6.1555e-05	-1.77941e-10	-1.4001
201916583	chr2:201916583:C:T	1.83229e-05	-1.77941e-10	-0.756912	0.000119362	-1.77941e-10	-0.737869
201916924	chr2:201916924:G:A	4.86472e-05	-1.77941e-10	0.219528	0.000338591	-1.77941e-10	0.304758
201917489	chr2:201917489:AT:A	2.29874e-05	-0.530121	-7.30438e-10	0.000134707	-0.61693	-7.30438e-10
201917540	chr2:201917540:C:T	1.07063e-05	-1.77941e-10	-1.29423	6.93358e-05	-1.77941e-10	-1.28107
201918371	chr2:201918371:A:G	1.12377e-05	-1.2458	-7.30438e-10	7.42784e-05	-1.21221	-7.30438e-10
201918431	chr2:201918431:T:G	6.05104e-06	-0.74992	-1.11492	4.50155e-05	-0.641741	-1.07129
201918523	chr2:201918523:A:G	1.36337e-05	-1.77941e-10	-1.05252	9.04092e-05	-1.77941e-10	-1.01569
201919218	chr2:201919218:A:G	9.58405e-06	-1.77941e-10	-1.40497	6.125e-05	-1.77941e-10	-1.40507
201919732	chr2:201919732:G:A	1.6614e-05	-1.77941e-10	-0.854821	0.000108077	-1.77941e-10	-0.837186
201919949	chr2:201919949:C:T	1.22954e-05	-1.77941e-10	-1.15584	7.70819e-05	-1.77941e-10	-1.17517
201920400	chr2:201920400:G:A	8.53725e-06	-1.52063	-7.30438e-10	5.46075e-05	-1.51986	-7.30438e-10
201920432	chr2:201920432:A:G	1.36537e-05	-1.77941e-10	-1.05106	8.55957e-05	-1.77941e-10	-1.0704
201920465	chr2:201920465:A:G	5.4688e-06	-0.939658	-1.02635	4.26349e-05	-0.874808	-0.892553
201920631	chr2:201920631:G:C	1.09472e-05	-1.27198	-7.30438e-10	6.72454e-05	-1.31169	-7.30438e-10
201921137	chr2:201921137:T:C	1.65076e-05	-1.77941e-10	-0.861248	0.00011232	-1.77941e-10	-0.798681
201921707	chr2:201921707:C:T	9.63359e-06	-1.77941e-10	-1.39981	6.14062e-05	-1.77941e-10	-1.40252
201921989	chr2:201921989:G:A	1.35264e-05	-1.77941e-10	-1.06043	9.14767e-05	-1.77941e-10	-1.00395
201922114	chr2:201922114:T:A	5.7433e-06	-0.87257	-1.04446	4.24018e-05	-0.77453	-0.998314
201922258	chr2:201922258:T:C	9.83446e-06	-1.77941e-10	-1.37917	6.2843e-05	-1.77941e-10	-1.37939
201922399	chr2:201922399:G:A	2.80593e-06	-1.43045	-1.20288	1.73401e-05	-1.42162	-1.24539
201922400	chr2:201922400:T:C	3.43762e-05	-1.77941e-10	-0.127702	0.000229715	-1.77941e-10	-0.0831944
201922644	chr2:201922644:G:A	4.12003e-06	-1.45451	-0.794695	2.47983e-05	-1.41301	-0.896243
201923197	chr2:201923197:G:A	2.02816e-05	-0.811466	0.156112	0.000168156	-0.701543	0.306403
201923237	chr2:201923237:G:C	1.14302e-05	-1.77941e-10	-1.22881	7.28457e-05	-1.77941e-10	-1.23169
201923440	chr2:201923440:C:T	1.2026e-05	-1.77941e-10	-1.178	7.66126e-05	-1.77941e-10	-1.18127
201923633	chr2:201923633:A:G	1.72135e-05	-1.77941e-10	-0.819373	0.00011587	-1.77941e-10	-0.767563
201923804	chr2:201923804:C:T	3.65656e-06	-1.49163	-0.876918	2.72246e-05	-1.50592	-0.70999
201924329	chr2:201924329:A:T	5.48284e-06	-0.848341	-1.1151	4.00743e-05	-0.757843	-1.07146
201924335	chr2:201924335:A:T	3.83918e-06	-1.0521	-1.26771	2.33983e-05	-1.06659	-1.30078
201924344	chr2:201924344:G:A	2.03271e-05	-1.77941e-10	-0.653111	0.000133891	-1.77941e-10	-0.62301
201924406	chr2:201924406:G:T	2.81798e-06	-1.51959	-1.10946	2.06027e-05	-1.51269	-0.981917
201924430	chr2:201924430:G:A	9.813e-06	-1.77941e-10	-1.38136	6.30212e-05	-1.77941e-10	-1.37656
201924582	chr2:201924582:C:G	1.51172e-05	-1.77941e-10	-0.949231	9.6127e-05	-1.77941e-10	-0.954364
201924683	chr2:201924683:G:A	3.14775e-05	-1.77941e-10	-0.215792	0.000202864	-1.77941e-10	-0.207498
201924694	chr2:201924694:G:C	9.82973e-06	-1.77941e-10	-1.37965	6.33522e-05	-1.77941e-10	-1.37132
201925093	chr2:201925093:C:T	2.53068e-05	-1.77941e-10	-0.433992	0.000171115	-1.77941e-10	-0.377698
201925163	chr2:201925163:T:C	3.97036e-06	-0.919267	-1.36694	2.69834e-05	-0.873233	-1.35158
201925232	chr2:201925232:G:A	2.01289e-05	-1.77941e-10	-0.662911	0.000132547	-1.77941e-10	-0.633099
201925505	chr2:201925505:CTG:C	1.8125e-05	-1.77941e-10	-0.767773	0.000114998	-1.77941e-10	-0.775123
201925962	chr2:201925962:A:C	1.979e-05	-1.77941e-10	-0.679887	0.000127622	-1.77941e-10	-0.670962
201926127	chr2:201926127:C:T	1.15775e-05	-1.216	-7.30438e-10	8.49988e-05	-1.0774	-7.30438e-10
201926252	chr2:201926252:T:G	1.00012e-05	-1.77941e-10	-1.36237	6.35404e-05	-1.77941e-10	-1.36836
201926264	chr2:201926264:C:A	2.49079e-06	-1.51989	-1.23258	1.83142e-05	-1.50602	-1.10634
201926497	chr2:201926497:AG:A	1.04926e-05	-1.3144	-7.30438e-10	6.74722e-05	-1.30832	-7.30438e-10
201926812	chr2:201926812:G:A	2.46222e-06	-1.51879	-1.24521	1.80765e-05	-1.50281	-1.12261
201927204	chr2:201927204:G:A	9.59153e-06	-1.77941e-10	-1.40419	6.12158e-05	-1.77941e-10	-1.40563
201927250	chr2:201927250:A:G	1.95101e-05	-1.77941e-10	-0.694132	0.000130766	-1.77941e-10	-0.646626
201927371	chr2:201927371:C:T	3.29382e-06	-1.19737	-1.27565	2.02079e-05	-1.20756	-1.3064
201928543	chr2:201928543:G:A	2.08284e-05	-0.90534	0.276591	0.000172016	-0.805216	0.43277
201928697	chr2:201928697:G:A	9.8654e-06	-1.77941e-10	-1.37603	6.32059e-05	-1.77941e-10	-1.37364
201928797	chr2:201928797:G:A	4.62795e-06	-0.730434	-1.40252	3.10041e-05	-0.68064	-1.40527
201929060	chr2:201929060:A:G	9.79456e-06	-1.38324	-7.30438e-10	6.17731e-05	-1.39657	-7.30438e-10
201929193	chr2:201929193:G:A	1.83229e-05	-1.77941e-10	-0.756912	0.000116174	-1.77941e-10	-0.764945
201930520	chr2:201930520:G:C	3.7537e-06	-1.48285	-0.859474	2.43504e-05	-1.43122	-0.896263
201930814	chr2:201930814:C:T	2.68834e-06	-1.51573	-1.16041	1.95339e-05	-1.5055	-1.04238
201930970	chr2:201930970:C:T	8.96157e-06	-1.47212	-7.30438e-10	5.69406e-05	-1.47803	-7.30438e-10
201932086	chr2:201932086:G:A	2.96201e-06	-1.38009	-1.19911	1.82338e-05	-1.37143	-1.24533
201932238	chr2:201932238:G:A	1.02515e-05	-0.907818	-0.429823	8.16749e-05	-0.805968	-0.31132
201932721	chr2:201932721:G:A	3.10981e-06	-1.5199	-1.0106	1.9341e-05	-1.51563	-1.04217
201933125	chr2:201933125:A:G	1.38982e-05	-1.77941e-10	-1.03331	8.81578e-05	-1.77941e-10	-1.04091
201933245	chr2:201933245:A:C	9.78639e-06	-1.77941e-10	-1.38407	6.26756e-05	-1.77941e-10	-1.38206
201933294	chr2:201933294:G:A	2.36634e-06	-1.50511	-1.29861	1.70315e-05	-1.47554	-1.20943
201934036	chr2:201934036:C:A	2.58801e-06	-1.33399	-1.38018	1.61666e-05	-1.344	-1.39309
201934061	chr2:201934061:C:T	9.88692e-06	-1.77941e-10	-1.37385	6.33452e-05	-1.77941e-10	-1.37143
201934497	chr2:201934497:G:T	9.64972e-06	-1.77941e-10	-1.39814	6.15465e-05	-1.77941e-10	-1.40024
201934574	chr2:201934574:C:T	2.89706e-06	-1.46292	-1.13844	2.08632e-05	-1.49647	-0.985579
201934817	chr2:201934817:G:A	2.77376e-06	-1.48654	-1.15832	1.99751e-05	-1.51061	-1.01494
201934881	chr2:201934881:T:C	3.30413e-06	-1.21567	-1.25422	2.02364e-05	-1.22653	-1.28602
201935025	chr2:201935025:C:G	9.75682e-06	-1.77941e-10	-1.3871	6.21216e-05	-1.77941e-10	-1.39094
201935201	chr2:201935201:T:C	3.08426e-06	-1.51876	-1.02	2.30941e-05	-1.50673	-0.873731
201935228	chr2:201935228:CCT:C	2.39572e-06	-1.44926	-1.34212	1.54579e-05	-1.48671	-1.2952
201935378	chr2:201935378:T:C	3.27604e-06	-1.51429	-0.964137	1.95119e-05	-1.49849	-1.05052
201935624	chr2:201935624:C:T	9.75682e-06	-1.77941e-10	-1.3871	6.21216e-05	-1.77941e-10	-1.39094
201935754	chr2:201935754:T:C	2.70405e-05	-1.77941e-10	-0.367732	0.000182591	-1.77941e-10	-0.312786
201936125	chr2:201936125:G:A	2.42286e-06	-1.51862	-1.2615	1.76324e-05	-1.50207	-1.14822
201936961	chr2:201936961:T:C	9.86989e-06	-1.77941e-10	-1.37558	6.3238e-05	-1.77941e-10	-1.37313
201937057	chr2:201937057:G:C	8.55674e-06	-1.51835	-7.30438e-10	5.47752e-05	-1.5168	-7.30438e-10
201937608	chr2:201937608:C:G	2.778e-05	-1.77941e-10	-0.34075	0.000188329	-1.77941e-10	-0.281843
201937830	chr2:201937830:G:C	5.91854e-06	-1.0195	-0.867475	4.76707e-05	-0.903905	-0.751813
201939092	chr2:201939092:T:C	1.06891e-05	-1.29584	-7.30438e-10	6.88355e-05	-1.28832	-7.30438e-10
201939137	chr2:201939137:G:A	2.40471e-06	-1.51047	-1.27717	1.6966e-05	-1.52088	-1.16794
201939158	chr2:201939158:A:G	3.60839e-06	-1.01742	-1.36439	2.23987e-05	-1.03078	-1.38025
201939177	chr2:201939177:C:T	2.15437e-06	-1.50034	-1.39723	1.34681e-05	-1.51794	-1.40177
201939963	chr2:201939963:G:A	9.62959e-06	-1.77941e-10	-1.40023	6.18009e-05	-1.77941e-10	-1.39612
201940735	chr2:201940735:C:T	2.20664e-06	-1.48383	-1.38977	1.35553e-05	-1.50945	-1.4038
201940848	chr2:201940848:G:C	1.08218e-05	-1.77941e-10	-1.28351	7.01094e-05	-1.77941e-10	-1.26998
201940904	chr2:201940904:G:A	9.33927e-06	-1.43084	-7.30438e-10	5.91957e-05	-1.43918	-7.30438e-10
201941474	chr2:201941474:T:C	9.9947e-06	-1.36301	-7.30438e-10	6.53028e-05	-1.341	-7.30438e-10
201941829	chr2:201941829:G:A	1.07519e-05	-1.77941e-10	-1.28998	6.98836e-05	-1.77941e-10	-1.2732
201941915	chr2:201941915:A:G	4.16147e-06	-1.41941	-0.819788	2.62238e-05	-1.40136	-0.852003
201942440	chr2:201942440:A:G	1.03084e-05	-1.77941e-10	-1.33211	6.58048e-05	-1.77941e-10	-1.33334
201942473	chr2:201942473:C:T	3.28328e-06	-1.16797	-1.30826	2.05368e-05	-1.17571	-1.32211
201942809	chr2:201942809:T:C	1.2166e-05	-1.77941e-10	-1.16642	7.59489e-05	-1.77941e-10	-1.18997
201943329	chr2:201943329:G:A	1.00486e-05	-1.77941e-10	-1.35764	6.51206e-05	-1.77941e-10	-1.34379
201943475	chr2:201943475:C:T	1.48506e-05	-1.77941e-10	-0.967029	9.86008e-05	-1.77941e-10	-0.928954
201943546	chr2:201943546:C:T	4.08165e-06	-1.35975	-0.898817	3.07265e-05	-1.25718	-0.837729
201944075	chr2:201944075:TA:T	5.82414e-06	-0.927096	-0.975959	3.77794e-05	-0.992538	-0.895732
201944776	chr2:201944776:TAAATAG:T	2.39507e-05	-1.77941e-10	-0.489067	0.000161903	-1.77941e-10	-0.433037
201945686	chr2:201945686:A:G	2.67689e-06	-1.48426	-1.19616	1.79769e-05	-1.50143	-1.12952
201945862	chr2:201945862:C:T	7.55863e-06	-0.236887	-1.40549	4.73512e-05	-0.25679	-1.40565
201945914	chr2:201945914:C:T	5.7587e-05	-1.77941e-10	0.388231	0.000396715	-1.77941e-10	0.463184
201946184	chr2:201946184:A:C	4.39687e-06	-1.11027	-1.0739	3.34721e-05	-0.969211	-1.04011
201946249	chr2:201946249:T:C	8.68349e-06	-1.50364	-7.30438e-10	5.5769e-05	-1.49882	-7.30438e-10
201946463	chr2:201946463:C:G	9.57766e-06	-1.77941e-10	-1.40563	6.12318e-05	-1.77941e-10	-1.40537
201946642	chr2:201946642:A:G	9.8859e-06	-1.77941e-10	-1.37396	6.33982e-05	-1.77941e-10	-1.3706
201946690	chr2:201946690:C:A	2.31224e-05	-0.524266	-7.30438e-10	0.000148103	-0.522123	-7.30438e-10
201946750	chr2:201946750:T:C	9.64683e-06	-1.77941e-10	-1.39844	6.1541e-05	-1.77941e-10	-1.40033
201947091	chr2:201947091:T:C	1.15723e-05	-1.21645	-7.30438e-10	7.11927e-05	-1.25464	-7.30438e-10
201947129	chr2:201947129:C:T	4.77386e-05	-1.77941e-10	0.200673	0.000319795	-1.77941e-10	0.247646
201947158	chr2:201947158:G:A	1.00698e-05	-1.77941e-10	-1.35552	6.38584e-05	-1.77941e-10	-1.36337
201947888	chr2:201947888:T:C	6.80357e-06	-0.526387	-1.22123	4.17083e-05	-0.551968	-1.23737
201948176	chr2:201948176:A:G	4.34276e-05	-1.77941e-10	0.106029	0.000283557	-1.77941e-10	0.12738
201949605	chr2:201949605:T:C	9.59843e-06	-1.77941e-10	-1.40347	6.1294e-05	-1.77941e-10	-1.40435
201949687	chr2:201949687:G:A	4.04501e-06	-1.00362	-1.26396	2.50769e-05	-1.0116	-1.28648
201950807	chr2:201950807:G:A	1.10645e-05	-0.0164493	-1.24487	7.29652e-05	-0.026378	-1.20367
201951465	chr2:201951465:A:T	8.43287e-06	-0.307795	-1.22513	6.16067e-05	-0.0906733	-1.30859
201952291	chr2:201952291:GGGAGCTGGTGGT:G	7.93086e-05	1.1379	-0.429618	0.000563413	1.16943	-0.355455
201953169	chr2:201953169:A:G	1.1017e-05	-1.26563	-7.30438e-10	7.09103e-05	-1.25862	-7.30438e-10
201954893	chr2:201954893:G:A	1.05434e-05	-1.77941e-10	-1.30956	6.65051e-05	-1.77941e-10	-1.32275
201955011	chr2:201955011:C:T	9.56446e-06	-1.40701	-7.30438e-10	5.9216e-05	-1.43884	-7.30438e-10
201955370	chr2:201955370:G:C	2.87066e-05	-1.77941e-10	-0.307939	0.000181888	-1.77941e-10	-0.316641
201955375	chr2:201955375:G:A	9.57916e-06	-1.77941e-10	-1.40548	6.13319e-05	-1.77941e-10	-1.40373
201955461	chr2:201955461:G:T	3.17555e-06	-1.1676	-1.34199	2.25518e-05	-1.05569	-1.34853
201955648	chr2:201955648:C:T	9.5789e-06	-1.77941e-10	-1.4055	6.12894e-05	-1.77941e-10	-1.40443
201956031	chr2:201956031:G:A	9.8712e-06	-1.77941e-10	-1.37545	6.2564e-05	-1.77941e-10	-1.38384
201956623	chr2:201956623:C:T	4.19818e-06	-1.29169	-0.938723	2.93285e-05	-1.26918	-0.872296
201956751	chr2:201956751:C:T	2.30964e-06	-1.51114	-1.31683	1.50078e-05	-1.50918	-1.30228
201958596	chr2:201958596:T:C	3.40775e-06	-1.04588	-1.39313	2.53404e-05	-0.889099	-1.39854
201960201	chr2:201960201:G:A	1.3967e-05	-1.77941e-10	-1.02837	8.68927e-05	-1.77941e-10	-1.05536
201960914	chr2:201960914:C:T	1.23927e-05	-1.77941e-10	-1.14796	7.91295e-05	-1.77941e-10	-1.14895
201961952	chr2:201961952:G:A	5.25304e-06	-0.654378	-1.35188	4.05534e-05	-0.460819	-1.3566
201962263	chr2:201962263:A:G	9.74329e-06	-1.77941e-10	-1.38849	6.26468e-05	-1.77941e-10	-1.38252
201962335	chr2:201962335:C:T	1.29497e-05	-1.77941e-10	-1.104	8.34522e-05	-1.77941e-10	-1.09576
201962541	chr2:201962541:A:G	9.87857e-06	-1.77941e-10	-1.3747	6.33595e-05	-1.77941e-10	-1.37121
201962900	chr2:201962900:C:T	3.71402e-06	-1.09255	-1.2604	2.67358e-05	-0.956188	-1.27784
201962908	chr2:201962908:T:C	2.19755e-06	-1.519	-1.35872	1.40637e-05	-1.51657	-1.35987
201962945	chr2:201962945:T:C	1.1311e-05	-1.77941e-10	-1.23929	7.49022e-05	-1.77941e-10	-1.20385
201963130	chr2:201963130:T:C	9.23957e-06	-1.44157	-7.30438e-10	5.90834e-05	-1.44108	-7.30438e-10
201963878	chr2:201963878:A:G	9.71284e-06	-1.77941e-10	-1.39162	6.18098e-05	-1.77941e-10	-1.39597
201963943	chr2:201963943:T:G	3.01023e-05	1.03392	-1.29439	0.000190843	0.984571	-1.25315
201964529	chr2:201964529:T:A	1.02143e-05	-1.34127	-7.30438e-10	6.74613e-05	-1.30848	-7.30438e-10
201964705	chr2:201964705:G:A	2.21312e-06	-1.52075	-1.34991	1.41381e-05	-1.51989	-1.35127
201964945	chr2:201964945:A:T	3.91259e-06	-1.13758	-1.16329	2.74615e-05	-1.08827	-1.11898
201965294	chr2:201965294:C:G	2.53122e-06	-1.43315	-1.30321	1.71662e-05	-1.35887	-1.31822
201965344	chr2:201965344:G:A	2.38719e-06	-1.50174	-1.29321	1.53261e-05	-1.49777	-1.29271
201965409	chr2:201965409:C:A	3.34789e-06	-1.08271	-1.37403	2.2522e-05	-1.04162	-1.36392
201965992	chr2:201965992:C:T	2.6415e-06	-1.35044	-1.34327	1.66745e-05	-1.36026	-1.3459
201966134	chr2:201966134:G:A	4.4628e-05	-1.77941e-10	0.133296	0.000292924	-1.77941e-10	0.159879
201966153	chr2:201966153:G:A	2.21013e-06	-1.4894	-1.38262	1.47377e-05	-1.44027	-1.38935
201966600	chr2:201966600:C:T	2.40748e-06	-1.43085	-1.35564	1.64182e-05	-1.35601	-1.36563
201967371	chr2:201967371:C:T	1.00052e-05	-1.07631	-0.285648	7.00587e-05	-0.962599	-0.308101
201967495	chr2:201967495:C:T	9.58934e-06	-1.40441	-7.30438e-10	6.22441e-05	-1.38897	-7.30438e-10
201967652	chr2:201967652:G:A	2.38907e-06	-1.50056	-1.2936	1.55025e-05	-1.46977	-1.30927
201968231	chr2:201968231:G:A	3.00098e-05	-0.263542	-7.30438e-10	0.000178885	-0.333293	-7.30438e-10
201968279	chr2:201968279:G:A	3.53703e-06	-1.03501	-1.36677	2.26903e-05	-1.02598	-1.37212
201968726	chr2:201968726:A:G	4.36052e-06	-1.51328	-0.679194	2.58411e-05	-1.49333	-0.774739
201968857	chr2:201968857:A:G	0.000578314	-1.77941e-10	2.69505	0.00351148	-1.77941e-10	2.64376
201968875	chr2:201968875:C:A	0.000125565	-1.77941e-10	1.16776	0.000802055	-1.77941e-10	1.16714
201969115	chr2:201969115:AG:CG	3.4697e-06	-1.38534	-1.03566	1.89996e-05	-1.41527	-1.16035
201969205	chr2:201969205:G:C	1.13452e-05	-1.77941e-10	-1.23627	7.00915e-05	-1.77941e-10	-1.27023
201969314	chr2:201969314:T:C	1.75788e-05	0.503316	-1.30169	9.92364e-05	0.372492	-1.29502
201969350	chr2:201969350:T:C	4.44846e-05	0.130076	-7.30438e-10	0.000284784	0.131697	-7.30438e-10
201969405	chr2:201969405:G:A	2.90165e-06	-1.33739	-1.2624	1.93507e-05	-1.36075	-1.19655
201969478	chr2:201969478:A:T	9.80461e-06	-1.77941e-10	-1.38221	6.21601e-05	-1.77941e-10	-1.39032
201969526	chr2:201969526:C:T	2.67769e-06	-1.37359	-1.30652	1.6639e-05	-1.38109	-1.32719
201970162	chr2:201970162:G:A	1.85733e-05	-0.74334	-7.30438e-10	0.000129577	-0.655757	-7.30438e-10
201970400	chr2:201970400:T:C	2.45666e-06	-1.36655	-1.39971	1.53696e-05	-1.38646	-1.40118
201970434	chr2:201970434:C:T	9.58052e-06	-1.77941e-10	-1.40533	6.12419e-05	-1.77941e-10	-1.4052
201970606	chr2:201970606:A:G	1.01005e-05	-1.77941e-10	-1.35248	6.58332e-05	-1.77941e-10	-1.33291
201970614	chr2:201970614:C:T	1.05744e-05	-1.77941e-10	-1.30663	6.84219e-05	-1.77941e-10	-1.29434
201971291	chr2:201971291:T:A	3.69097e-06	-1.19954	-1.15964	2.7834e-05	-1.02619	-1.16759
201971560	chr2:201971560:T:C	9.75162e-06	-0.276181	-1.11145	8.62878e-05	0.0850517	-1.1474
201971708	chr2:201971708:G:A	3.49676e-06	-1.48387	-0.929359	2.23283e-05	-1.44323	-0.970948
201972252	chr2:201972252:T:C	1.12658e-05	-1.77941e-10	-1.24329	7.13939e-05	-1.77941e-10	-1.25182
201972272	chr2:201972272:T:C	3.94995e-06	-1.27135	-1.02001	2.72675e-05	-1.22094	-0.993399
201972435	chr2:201972435:G:A	4.0779e-06	-0.865133	-1.39435	2.39203e-05	-0.948403	-1.3969
201972548	chr2:201972548:T:C	9.61136e-06	-1.77941e-10	-1.40212	6.13393e-05	-1.77941e-10	-1.40361
201973142	chr2:201973142:G:T	5.69153e-06	-0.556262	-1.36983	3.39338e-05	-0.613954	-1.38167
201973630	chr2:201973630:G:A	6.72681e-06	-0.35372	-1.40525	5.89797e-05	-0.0384835	-1.40436
201973899	chr2:201973899:A:T	1.22862e-05	-0.54117	-0.61542	8.81227e-05	-0.453787	-0.587517
201974099	chr2:201974099:G:C	1.02315e-05	-1.77941e-10	-1.3396	6.43946e-05	-1.77941e-10	-1.355
201974151	chr2:201974151:T:C	1.18648e-05	0.0873257	-1.27881	0.000114486	0.465769	-1.24535
201974503	chr2:201974503:T:A	1.22703e-05	-1.15789	-7.30438e-10	7.76891e-05	-1.16732	-7.30438e-10
201974534	chr2:201974534:G:A	1.88601e-05	-0.728018	-7.30438e-10	0.000125412	-0.688433	-7.30438e-10
201974592	chr2:201974592:T:C	2.82558e-06	-1.22661	-1.39974	2.06281e-05	-1.09581	-1.39758
201974706	chr2:201974706:C:T	4.2262e-06	-1.09853	-1.12524	3.1654e-05	-0.933549	-1.13162
201974743	chr2:201974743:C:T	3.9248e-06	-0.923785	-1.37397	3.23228e-05	-0.694872	-1.34939
201974759	chr2:201974759:C:T	9.85035e-06	-1.77941e-10	-1.37756	6.39248e-05	-1.77941e-10	-1.36233
201974921	chr2:201974921:G:A	3.96903e-06	-0.882511	-1.40403	3.87822e-05	-0.49348	-1.36859
201974937	chr2:201974937:T:A	9.62721e-06	-1.77941e-10	-1.40047	6.17111e-05	-1.77941e-10	-1.39757
201974952	chr2:201974952:A:G	3.65106e-06	-1.16787	-1.20218	2.32047e-05	-1.18381	-1.19187
201974981	chr2:201974981:G:C	1.02217e-05	-1.77941e-10	-1.34055	6.43368e-05	-1.77941e-10	-1.3559
201975056	chr2:201975056:G:A	9.73033e-06	-1.77941e-10	-1.38982	6.29849e-05	-1.77941e-10	-1.37714
201975141	chr2:201975141:T:C	1.35426e-05	-1.77941e-10	-1.05923	9.20814e-05	-1.77941e-10	-0.997361
201975142	chr2:201975142:G:A	3.98792e-06	-1.11862	-1.16317	2.97369e-05	-0.958832	-1.16881
201975248	chr2:201975248:T:C	3.96376e-06	-1.12092	-1.16695	2.95411e-05	-0.961483	-1.17277
201975453	chr2:201975453:G:A	1.53519e-05	-0.933825	-7.30438e-10	8.56731e-05	-1.06949	-7.30438e-10
201975635	chr2:201975635:G:A	4.73694e-05	-1.77941e-10	0.19291	0.000308942	-1.77941e-10	0.213118
201975806	chr2:201975806:G:A	1.19209e-05	-0.167805	-1.01897	0.00012067	0.164349	-0.891325
201975820	chr2:201975820:G:A	1.67168e-05	-1.77941e-10	-0.848651	0.000105331	-1.77941e-10	-0.862931
201975871	chr2:201975871:T:C	3.45572e-05	-1.77941e-10	-0.12245	0.0002162	-1.77941e-10	-0.143829
201975949	chr2:201975949:G:A	3.09269e-06	-1.13043	-1.40559	2.36044e-05	-0.958246	-1.40036
201976320	chr2:201976320:G:T	3.35276e-06	-1.18707	-1.26821	2.45897e-05	-1.03217	-1.28554
201976822	chr2:201976822:G:A	3.41232e-06	-1.19828	-1.23939	2.4684e-05	-1.05353	-1.26035
201977394	chr2:201977394:G:A	3.46761e-06	-1.18911	-1.23249	2.51186e-05	-1.04255	-1.25387
201977441	chr2:201977441:G:A	2.92758e-06	-1.19139	-1.3995	2.18076e-05	-1.03222	-1.40555
201977628	chr2:201977628:A:G	2.75138e-06	-1.2484	-1.40456	1.99833e-05	-1.12064	-1.40449
201977644	chr2:201977644:G:C	4.91553e-06	-0.692568	-1.3801	3.82781e-05	-0.487658	-1.3875
201977676	chr2:201977676:A:G	3.26674e-06	-1.16632	-1.31496	2.39119e-05	-1.01553	-1.33013
201977982	chr2:201977982:C:T	1.22063e-05	-1.77941e-10	-1.16312	7.70751e-05	-1.77941e-10	-1.17525
201978024	chr2:201978024:G:A	2.56792e-05	-1.77941e-10	-0.419385	0.000159805	-1.77941e-10	-0.446081
201978123	chr2:201978123:G:A	9.75131e-06	-1.77941e-10	-1.38766	6.31592e-05	-1.77941e-10	-1.37438
201978270	chr2:201978270:G:T	1.1448e-05	-1.77941e-10	-1.22725	7.4684e-05	-1.77941e-10	-1.20677
201978281	chr2:201978281:T:C	9.61827e-06	-1.77941e-10	-1.4014	6.21261e-05	-1.77941e-10	-1.39087
201978345	chr2:201978345:A:C	9.71144e-06	-1.77941e-10	-1.39176	6.28081e-05	-1.77941e-10	-1.37995
201978435	chr2:201978435:G:A	9.91151e-06	-1.77941e-10	-1.37137	6.21937e-05	-1.77941e-10	-1.38978
201979061	chr2:201979061:C:T	9.58291e-06	-1.77941e-10	-1.40508	6.12138e-05	-1.77941e-10	-1.40566
201979070	chr2:201979070:T:G	9.57735e-06	-1.77941e-10	-1.40567	6.12533e-05	-1.77941e-10	-1.40502
201979152	chr2:201979152:G:A	4.33555e-06	-1.21343	-0.984784	2.43842e-05	-1.33237	-0.993732
201979750	chr2:201979750:G:A	2.17526e-06	-1.52046	-1.36746	1.40637e-05	-1.51711	-1.35932
201979755	chr2:201979755:C:T	4.31363e-05	-1.77941e-10	0.0992984	0.000258654	-1.77941e-10	0.0354587
201980209	chr2:201980209:T:C	3.13885e-05	-1.77941e-10	-0.218624	0.000193537	-1.77941e-10	-0.254566
201980520	chr2:201980520:G:A	1.56213e-05	-0.91643	-7.30438e-10	9.45158e-05	-0.971267	-7.30438e-10
201980571	chr2:201980571:T:C	2.16774e-06	-1.50779	-1.3836	1.36613e-05	-1.51529	-1.39018
201980705	chr2:201980705:C:T	1.08646e-05	-1.77941e-10	-1.27956	6.89478e-05	-1.77941e-10	-1.28668
201980768	chr2:201980768:C:T	9.68661e-06	-1.77941e-10	-1.39432	6.15788e-05	-1.77941e-10	-1.39972
201981120	chr2:201981120:C:T	2.29029e-06	-1.47551	-1.36087	1.58706e-05	-1.39345	-1.36211
201981233	chr2:201981233:C:G	1.02239e-05	-1.77941e-10	-1.34034	6.68171e-05	-1.77941e-10	-1.31808
201981554	chr2:201981554:G:A	2.17486e-06	-1.50367	-1.38443	1.39639e-05	-1.51177	-1.37179
201982213	chr2:201982213:C:T	9.69755e-06	-1.77941e-10	-1.39319	6.2262e-05	-1.77941e-10	-1.38868
201982398	chr2:201982398:C:T	2.52352e-06	-1.52035	-1.21906	1.58631e-05	-1.50956	-1.24648
201982887	chr2:201982887:C:T	9.85343e-06	-1.77941e-10	-1.37725	6.34153e-05	-1.77941e-10	-1.37033
201982962	chr2:201982962:A:G	2.3448e-05	-0.510283	-7.30438e-10	0.000148687	-0.518188	-7.30438e-10
201983489	chr2:201983489:A:G	2.61153e-06	-1.35184	-1.35329	1.56621e-05	-1.41332	-1.35547
201983491	chr2:201983491:A:C	2.61878e-06	-1.34907	-1.35329	1.56967e-05	-1.41112	-1.35547
201983553	chr2:201983553:C:G	2.90168e-06	-1.36396	-1.23581	1.92822e-05	-1.28989	-1.27096
201983573	chr2:201983573:C:T	9.62176e-06	-1.77941e-10	-1.40104	6.13684e-05	-1.77941e-10	-1.40314
201983629	chr2:201983629:T:C	1.35623e-05	-1.77941e-10	-1.05777	9.15167e-05	-1.77941e-10	-1.00351
201983651	chr2:201983651:T:C	1.68116e-05	-1.77941e-10	-0.843	0.000103493	-1.77941e-10	-0.880528
201983891	chr2:201983891:A:G	2.62825e-06	-1.41437	-1.28438	1.77688e-05	-1.3097	-1.33289
201983904	chr2:201983904:A:G	3.79255e-05	-1.77941e-10	-0.0294424	0.000248838	-1.77941e-10	-0.00323243
201983939	chr2:201983939:G:A	5.28649e-06	-1.45014	-0.549775	3.00815e-05	-1.49505	-0.62107
201984180	chr2:201984180:C:T	2.29095e-05	-1.77941e-10	-0.533516	0.000145361	-1.77941e-10	-0.540816
201984396	chr2:201984396:A:T	1.21349e-05	-1.77941e-10	-1.16898	7.65086e-05	-1.77941e-10	-1.18263
201984454	chr2:201984454:T:C	1.53145e-05	-1.77941e-10	-0.936264	9.41993e-05	-1.77941e-10	-0.974622
201984825	chr2:201984825:T:C	2.11793e-06	-1.50956	-1.40506	1.47737e-05	-1.42172	-1.40547
201984932	chr2:201984932:G:A	1.12919e-05	-1.19177	-0.0492087	7.37014e-05	-0.99041	-0.229602
201984933	chr2:201984933:A:G	1.89689e-05	-1.77941e-10	-0.722267	0.000119075	-1.77941e-10	-0.74028
201985569	chr2:201985569:C:T	3.15902e-05	-0.212219	-7.30438e-10	0.00019318	-0.25641	-7.30438e-10
201985570	chr2:201985570:C:T	4.46007e-05	-1.77941e-10	0.132684	0.000266406	-1.77941e-10	0.064988
201985769	chr2:201985769:A:C	2.33861e-06	-1.41351	-1.402	1.43807e-05	-1.45428	-1.39987
201985849	chr2:201985849:A:G	1.90546e-05	-0.717758	-7.30438e-10	0.000104343	-0.872352	-7.30438e-10
201986006	chr2:201986006:A:G	2.30268e-05	-1.77941e-10	-0.528408	0.000122671	-1.77941e-10	-0.710531
201986583	chr2:201986583:G:A	8.71396e-06	-1.50014	-7.30438e-10	5.50439e-05	-1.5119	-7.30438e-10
201986811	chr2:201986811:G:A	2.73554e-06	-1.25314	-1.40559	1.48436e-05	-1.41754	-1.40492
201987805	chr2:201987805:G:A	9.64951e-06	-1.77941e-10	-1.39816	6.15113e-05	-1.77941e-10	-1.40081
201987824	chr2:201987824:A:C	2.667e-05	-1.77941e-10	-0.381528	0.000159542	-1.77941e-10	-0.447724
201987839	chr2:201987839:A:G	0.000217716	-1.77941e-10	1.71813	0.00127095	-1.77941e-10	1.62749
201988089	chr2:201988089:C:G	2.54967e-06	-1.41801	-1.31109	2.10111e-05	-1.09572	-1.37926
201988240	chr2:201988240:C:T	1.43352e-05	-1.77941e-10	-1.00235	9.17003e-05	-1.77941e-10	-1.00151
201988325	chr2:201988325:C:T	9.73509e-06	-1.77941e-10	-1.38933	6.23009e-05	-1.77941e-10	-1.38806
201988408	chr2:201988408:T:C	1.00022e-05	-1.77941e-10	-1.36226	6.36161e-05	-1.77941e-10	-1.36717
201988581	chr2:201988581:G:A	2.36364e-06	-1.40425	-1.40061	2.12561e-05	-1.06894	-1.39445
201989242	chr2:201989242:G:A	1.53323e-05	-1.77941e-10	-0.935106	9.64276e-05	-1.77941e-10	-0.951241
201989349	chr2:201989349:G:A	2.84586e-05	-1.77941e-10	-0.316617	0.000169489	-1.77941e-10	-0.387243
201989350	chr2:201989350:G:A	2.884e-06	-1.20469	-1.40119	1.54253e-05	-1.38955	-1.39447
201989397	chr2:201989397:G:A	1.16826e-05	-1.77941e-10	-1.20697	7.66451e-05	-1.77941e-10	-1.18085
201990045	chr2:201990045:G:A	1.03636e-05	-1.77941e-10	-1.32677	6.71657e-05	-1.77941e-10	-1.31287
201990471	chr2:201990471:A:G	3.38528e-06	-1.04437	-1.40126	1.68072e-05	-1.30446	-1.39377
201990503	chr2:201990503:AG:A	9.66648e-06	-1.77941e-10	-1.3964	6.18436e-05	-1.77941e-10	-1.39542
201990830	chr2:201990830:A:G	3.10021e-05	-1.77941e-10	-0.231012	0.000184466	-1.77941e-10	-0.302571
201991083	chr2:201991083:C:T	3.2378e-05	-1.77941e-10	-0.187586	0.000220353	-1.77941e-10	-0.124805
201991747	chr2:201991747:C:T	2.64615e-06	-1.36106	-1.3309	1.63442e-05	-1.37055	-1.35561
201992934	chr2:201992934:C:T	8.63499e-06	-1.51051	0.00126852	5.85943e-05	-1.51175	0.062352
201993836	chr2:201993836:G:C	1.2198e-05	-1.77941e-10	-1.16379	7.53742e-05	-1.77941e-10	-1.19757
201994049	chr2:201994049:A:G	1.76957e-05	-1.77941e-10	-0.791744	0.000115991	-1.77941e-10	-0.766523
201994095	chr2:201994095:C:T	3.03517e-05	-1.77941e-10	-0.252213	0.000180443	-1.77941e-10	-0.324622
201994356	chr2:201994356:T:TTTTC	2.69164e-06	-1.27028	-1.40464	1.90612e-05	-1.16672	-1.40565
201994526	chr2:201994526:T:A	3.39676e-06	-1.04142	-1.40082	1.68533e-05	-1.30232	-1.39317
201994587	chr2:201994587:G:A	1.44733e-05	-1.77941e-10	-0.992764	8.84553e-05	-1.77941e-10	-1.03754
201994681	chr2:201994681:C:T	3.07524e-05	-1.77941e-10	-0.239097	0.000182971	-1.77941e-10	-0.310706
201994894	chr2:201994894:G:A	2.67807e-06	-1.30645	-1.37352	1.85779e-05	-1.21208	-1.38598
201994940	chr2:201994940:C:A	3.90824e-06	-1.154	-1.14797	2.4719e-05	-1.12682	-1.18564
201995188	chr2:201995188:C:G	4.13201e-06	-0.949654	-1.29665	4.0018e-05	-0.466537	-1.36417
201995662	chr2:201995662:C:T	1.90218e-05	-1.77941e-10	-0.719482	0.000132424	-1.77941e-10	-0.634029
201996496	chr2:201996496:C:T	1.44401e-05	-0.500272	-0.494787	8.32736e-05	-0.627588	-0.470314
201997020	chr2:201997020:G:A	4.58676e-06	-0.746096	-1.3958	2.76508e-05	-0.81467	-1.38571
201998056	chr2:201998056:C:T	1.11225e-05	-1.77941e-10	-1.25609	7.33487e-05	-1.77941e-10	-1.22481
201998423	chr2:201998423:T:C	2.97032e-05	-1.77941e-10	-0.273811	0.000180442	-1.77941e-10	-0.324625
201998635	chr2:201998635:A:T	2.2915e-06	-1.50792	-1.32794	1.53588e-05	-1.50167	-1.28667
201998753	chr2:201998753:C:T	2.70175e-06	-1.41526	-1.25591	1.81105e-05	-1.51831	-1.10523
201999478	chr2:201999478:A:G	3.59401e-06	-1.3016	-1.08419	1.54998e-05	-1.51458	-1.26463
201999496	chr2:201999496:G:A	2.81636e-06	-1.4293	-1.20032	1.95167e-05	-1.5146	-1.03416
201999589	chr2:201999589:T:C	1.25657e-05	-1.77941e-10	-1.1341	7.79523e-05	-1.77941e-10	-1.16394
201999908	chr2:201999908:C:T	1.38798e-05	-1.77941e-10	-1.03463	8.57359e-05	-1.77941e-10	-1.06876
202000039	chr2:202000039:T:C	1.55224e-05	-1.77941e-10	-0.922784	0.000102335	-1.77941e-10	-0.891781
202000122	chr2:202000122:G:C	9.64358e-06	-1.77941e-10	-1.39877	6.18467e-05	-1.77941e-10	-1.39538
202001138	chr2:202001138:ATACTTTTT:A	7.60864e-06	-0.351839	-1.28394	4.58511e-05	-0.439668	-1.25497
202001174	chr2:202001174:A:G	1.01947e-05	-1.77941e-10	-1.3432	6.60303e-05	-1.77941e-10	-1.32992
202001263	chr2:202001263:C:T	2.80088e-06	-1.48216	-1.15297	2.07321e-05	-1.5045	-0.983852
202001308	chr2:202001308:G:A	2.21914e-06	-1.47017	-1.39778	1.36913e-05	-1.49793	-1.40534
202002378	chr2:202002378:A:T	8.54311e-06	-1.51994	-7.30438e-10	5.48227e-05	-1.51593	-7.30438e-10
202002695	chr2:202002695:C:T	9.93763e-06	-1.36874	-7.30438e-10	6.24933e-05	-1.38498	-7.30438e-10
202002730	chr2:202002730:T:C	3.50184e-06	-1.46812	-0.943653	2.72569e-05	-1.47165	-0.743076
202003032	chr2:202003032:G:A	1.05923e-05	-1.30494	-7.30438e-10	5.45406e-05	-1.52109	-7.30438e-10
202003245	chr2:202003245:T:C	3.63464e-06	-1.45097	-0.923586	2.73992e-05	-1.48586	-0.723664
202003265	chr2:202003265:C:T	2.07302e-05	-1.77941e-10	-0.633474	0.000137331	-1.77941e-10	-0.597639
202003934	chr2:202003934:C:T	3.17201e-06	-1.51307	-0.997632	2.77062e-05	-1.38598	-0.812394
202004386	chr2:202004386:T:C	1.12431e-05	-1.77941e-10	-1.24531	7.30451e-05	-1.77941e-10	-1.22896
202004476	chr2:202004476:A:AG	3.51334e-06	-1.50029	-0.908207	2.97077e-05	-1.42378	-0.704852
202004553	chr2:202004553:C:T	9.80733e-06	-1.77941e-10	-1.38194	6.32322e-05	-1.77941e-10	-1.37322
202004651	chr2:202004651:T:C	9.63129e-06	-1.77941e-10	-1.40005	6.12136e-05	-1.77941e-10	-1.40566
202004759	chr2:202004759:G:A	1.00519e-05	-1.77941e-10	-1.35731	6.42102e-05	-1.77941e-10	-1.35787
202004936	chr2:202004936:T:C	9.65845e-06	-1.77941e-10	-1.39723	6.29107e-05	-1.77941e-10	-1.37832
202005158	chr2:202005158:T:C	4.18417e-06	-1.4826	-0.751152	3.47168e-05	-1.4532	-0.519615
202005185	chr2:202005185:TG:T	2.34291e-06	-1.47563	-1.33805	1.41786e-05	-1.5144	-1.3539
202005188	chr2:202005188:C:A	2.33179e-06	-1.48039	-1.33805	1.41539e-05	-1.51614	-1.3539
202006797	chr2:202006797:C:A	1.0832e-05	-1.77941e-10	-1.28257	7.04412e-05	-1.77941e-10	-1.26526
202006910	chr2:202006910:G:A	1.1188e-05	-1.77941e-10	-1.25023	7.1406e-05	-1.77941e-10	-1.25165
202007026	chr2:202007026:A:G	3.10925e-06	-1.40956	-1.12113	1.8401e-05	-1.51026	-1.09737
202007082	chr2:202007082:G:A	1.99226e-05	-1.77941e-10	-0.673212	0.000128486	-1.77941e-10	-0.66421
202007214	chr2:202007214:A:G	1.06838e-05	-1.77941e-10	-1.29634	6.93531e-05	-1.77941e-10	-1.28082
202007489	chr2:202007489:A:G	2.74421e-06	-1.30557	-1.35001	1.88114e-05	-1.1971	-1.38847
202007537	chr2:202007537:G:T	1.23741e-05	-1.14946	-7.30438e-10	7.31575e-05	-1.22742	-7.30438e-10
202007708	chr2:202007708:A:G	0.000740679	-1.77941e-10	2.9425	0.00472362	-1.77941e-10	2.9403
202007728	chr2:202007728:A:C	8.35131e-06	-1.52038	-0.0222674	8.63332e-05	-1.33186	0.27004
202007871	chr2:202007871:C:T	6.9888e-06	-1.52106	-0.199703	7.33248e-05	-1.30269	0.0775527
202008145	chr2:202008145:G:C	3.56467e-06	-1.08307	-1.31092	1.83293e-05	-1.30656	-1.30497
202008192	chr2:202008192:G:A	2.46907e-06	-1.42364	-1.33759	1.4697e-05	-1.50752	-1.32487
202008475	chr2:202008475:T:G	2.23908e-06	-1.46029	-1.39871	1.64054e-05	-1.35226	-1.37016
202008655	chr2:202008655:A:G	6.69149e-06	-0.636016	-1.12821	4.13642e-05	-0.704142	-1.09347
202008715	chr2:202008715:T:C	2.23725e-06	-1.48211	-1.3777	1.63781e-05	-1.39099	-1.3331
202008721	chr2:202008721:C:T	3.4727e-06	-1.51741	-0.902722	3.11736e-05	-1.36695	-0.713512
202008829	chr2:202008829:G:A	2.46422e-06	-1.44347	-1.31972	1.46613e-05	-1.49991	-1.33491
202008849	chr2:202008849:A:G	1.22842e-05	-1.77941e-10	-1.15676	7.84827e-05	-1.77941e-10	-1.15716
202008861	chr2:202008861:T:C	0.000103638	-1.77941e-10	0.975834	0.000661502	-1.77941e-10	0.974478
202008998	chr2:202008998:G:A	2.62363e-06	-1.44076	-1.25975	1.45057e-05	-1.48994	-1.35555
202009378	chr2:202009378:G:C	2.72899e-06	-1.25598	-1.40516	1.94082e-05	-1.14974	-1.4046
202009931	chr2:202009931:T:A	1.1356e-05	-1.77941e-10	-1.23532	7.49619e-05	-1.77941e-10	-1.20305
202010127	chr2:202010127:A:G	3.62484e-06	-1.51246	-0.864801	3.18273e-05	-1.39114	-0.668574
202010829	chr2:202010829:G:A	3.60394e-06	-1.51957	-0.86347	3.32614e-05	-1.34895	-0.66669
202010973	chr2:202010973:A:G	2.2533e-06	-1.45148	-1.40119	1.6576e-05	-1.33653	-1.37554
202010991	chr2:202010991:A:G	0.000103638	-1.77941e-10	0.975834	0.000661502	-1.77941e-10	0.974478
202011045	chr2:202011045:C:T	3.60812e-06	-1.51581	-0.86607	3.22857e-05	-1.37568	-0.669736
202011065	chr2:202011065:G:A	0.000117967	1.10534	-7.30438e-10	0.000860753	1.23777	-7.30438e-10
202011449	chr2:202011449:T:A	8.96528e-06	-1.47171	-7.30438e-10	5.54834e-05	-1.50395	-7.30438e-10
202011558	chr2:202011558:T:C	2.59196e-06	-1.45253	-1.26012	1.46219e-05	-1.48174	-1.35577
202012038	chr2:202012038:A:G	3.67923e-06	-1.51692	-0.845442	3.32838e-05	-1.36931	-0.645649
202012258	chr2:202012258:A:G	3.71101e-06	-1.51672	-0.837045	3.35468e-05	-1.37063	-0.636466
202012490	chr2:202012490:G:A	1.22655e-05	-1.77941e-10	-1.15828	7.819e-05	-1.77941e-10	-1.16089
202012651	chr2:202012651:A:C	1.11058e-05	-1.77941e-10	-1.2576	6.94192e-05	-1.77941e-10	-1.27987
202013476	chr2:202013476:C:T	2.59785e-06	-1.3218	-1.38858	1.42225e-05	-1.48507	-1.38014
202014038	chr2:202014038:T:G	1.1546e-05	-1.77941e-10	-1.21873	7.3658e-05	-1.77941e-10	-1.2206
202014614	chr2:202014614:G:A	3.37888e-05	-0.144936	-7.30438e-10	0.000197963	-0.231953	-7.30438e-10
202014657	chr2:202014657:G:A	1.11848e-05	-1.77941e-10	-1.25051	7.13089e-05	-1.77941e-10	-1.25301
202014720	chr2:202014720:G:A	8.64126e-06	-1.50852	-7.30438e-10	7.43738e-05	-1.21093	-7.30438e-10
202014841	chr2:202014841:C:T	2.36411e-05	-0.50208	-7.30438e-10	0.000140368	-0.57577	-7.30438e-10
202014946	chr2:202014946:A:G	6.05035e-06	-0.62845	-1.2365	3.71051e-05	-0.696849	-1.20943
202015365	chr2:202015365:A:T	9.93112e-06	-1.36939	-7.30438e-10	6.24798e-05	-1.38519	-7.30438e-10
202016105	chr2:202016105:T:C	2.29776e-06	-1.47311	-1.36002	1.7089e-05	-1.37511	-1.30649
202016185	chr2:202016185:A:G	1.02781e-05	-1.77941e-10	-1.33505	6.48225e-05	-1.77941e-10	-1.34838
202016259	chr2:202016259:G:A	9.89358e-06	-1.77941e-10	-1.37318	6.38876e-05	-1.77941e-10	-1.36291
202016290	chr2:202016290:G:A	9.95642e-06	-1.77941e-10	-1.36685	6.30604e-05	-1.77941e-10	-1.37594
202016742	chr2:202016742:C:T	1.10198e-05	-1.77941e-10	-1.26537	7.16405e-05	-1.77941e-10	-1.24837
202016771	chr2:202016771:C:T	1.19083e-05	-1.77941e-10	-1.18783	7.58144e-05	-1.77941e-10	-1.19175
202017775	chr2:202017775:G:A	5.45232e-06	-0.855961	-1.11306	2.57793e-05	-1.14907	-1.12139
202017777	chr2:202017777:G:T	8.90652e-06	-1.47828	-7.30438e-10	5.76797e-05	-1.46513	-7.30438e-10
202017859	chr2:202017859:T:C	7.92951e-06	-1.28197	-0.312506	4.48061e-05	-1.4379	-0.279786
202018092	chr2:202018092:G:C	2.43164e-06	-1.51392	-1.26258	1.60904e-05	-1.38486	-1.35695
202018401	chr2:202018401:A:G	1.43234e-05	-1.00317	-7.30438e-10	9.46004e-05	-0.970372	-7.30438e-10
202019105	chr2:202019105:G:A	5.99604e-06	-0.483787	-1.39018	3.69783e-05	-0.515412	-1.39429
202019386	chr2:202019386:C:T	4.56489e-06	-0.952308	-1.19436	2.22109e-05	-1.21845	-1.201
202019670	chr2:202019670:G:A	2.91107e-06	-1.28611	-1.31044	1.44439e-05	-1.48291	-1.36685
202020424	chr2:202020424:AC:A	9.59822e-06	-1.77941e-10	-1.40349	6.12196e-05	-1.77941e-10	-1.40557
202020624	chr2:202020624:C:T	0.000223073	-1.77941e-10	1.74243	0.00134716	-1.77941e-10	1.68572
202020649	chr2:202020649:T:C	1.03397e-05	-1.77941e-10	-1.32907	6.75226e-05	-1.77941e-10	-1.30757
202020783	chr2:202020783:A:G	6.74068e-06	-1.15792	-0.598987	3.00333e-05	-1.41886	-0.698864
202021589	chr2:202021589:A:G	9.70706e-06	-1.77941e-10	-1.39221	6.17243e-05	-1.77941e-10	-1.39736
202022071	chr2:202022071:T:C	1.32566e-05	-1.08057	-7.30438e-10	8.65444e-05	-1.05938	-7.30438e-10
202022243	chr2:202022243:T:C	9.13246e-06	-1.45323	-7.30438e-10	5.80315e-05	-1.45905	-7.30438e-10
202022430	chr2:202022430:G:A	0.000109728	1.03294	-7.30438e-10	0.000592338	0.864043	-7.30438e-10
202022845	chr2:202022845:C:T	5.44953e-05	-1.77941e-10	0.333049	0.000372261	-1.77941e-10	0.399562
202023948	chr2:202023948:A:G	3.08359e-06	-1.47211	-1.06686	1.93837e-05	-1.51368	-1.04192
202024147	chr2:202024147:C:T	4.32218e-05	-1.77941e-10	0.101278	0.000272373	-1.77941e-10	0.0871372
202024898	chr2:202024898:A:G	1.1173e-05	-1.25157	-7.30438e-10	7.44033e-05	-1.21053	-7.30438e-10
202025116	chr2:202025116:T:C	9.67018e-06	-1.77941e-10	-1.39602	6.15569e-05	-1.77941e-10	-1.40007
202025299	chr2:202025299:C:T	4.48777e-05	0.138875	-7.30438e-10	0.000319725	0.247429	-7.30438e-10
202027196	chr2:202027196:T:C	1.52645e-05	-0.939536	-7.30438e-10	9.6565e-05	-0.949818	-7.30438e-10
202027310	chr2:202027310:AG:A	1.39888e-05	-1.77941e-10	-1.02681	9.52629e-05	-1.77941e-10	-0.963394
202027433	chr2:202027433:A:G	1.19463e-05	-1.77941e-10	-1.18464	7.49566e-05	-1.77941e-10	-1.20312
202028384	chr2:202028384:G:A	5.35804e-06	-1.46902	-0.517446	3.6409e-05	-1.51022	-0.414994
202028862	chr2:202028862:G:A	1.10926e-05	-1.77941e-10	-1.25878	6.76197e-05	-1.77941e-10	-1.30613
202028934	chr2:202028934:T:C	2.67495e-06	-1.42357	-1.25756	1.56988e-05	-1.51383	-1.25262
202029242	chr2:202029242:A:G	4.80742e-06	-0.939334	-1.15557	2.81343e-05	-1.06034	-1.1227
202029243	chr2:202029243:T:G	4.85534e-06	-0.93426	-1.15073	2.84111e-05	-1.05572	-1.11753
202029366	chr2:202029366:A:G	0.000131529	-1.77941e-10	1.21416	0.000841792	-1.77941e-10	1.2155
202030227	chr2:202030227:C:A	3.06079e-06	-1.49453	-1.05187	2.00337e-05	-1.51661	-1.006
202030416	chr2:202030416:G:A	7.19756e-06	-0.560808	-1.13052	2.99831e-05	-1.01087	-1.10853
202030440	chr2:202030440:G:A	1.09073e-05	-1.07114	-0.204494	8.93437e-05	-0.833426	-0.194117
202030793	chr2:202030793:G:C	3.64781e-06	-0.966748	-1.40419	2.21163e-05	-1.0181	-1.40562
202031506	chr2:202031506:T:A	3.35177e-06	-1.49437	-0.961212	2.20553e-05	-1.51674	-0.909739
202031732	chr2:202031732:AT:A	5.94592e-06	-0.540109	-1.34225	3.22005e-05	-0.684511	-1.36354
202031972	chr2:202031972:T:C	6.6297e-05	-1.77941e-10	0.529079	0.000423609	-1.77941e-10	0.528778
202032326	chr2:202032326:G:A	2.23718e-06	-1.45605	-1.4038	1.36401e-05	-1.50215	-1.40487
202032645	chr2:202032645:C:T	5.71518e-06	-0.53209	-1.38985	3.19808e-05	-0.677455	-1.37744
202032796	chr2:202032796:T:A	3.2693e-06	-1.48233	-0.998156	2.11396e-05	-1.52005	-0.94884
202033414	chr2:202033414:C:T	3.42833e-06	-1.46498	-0.968015	2.18018e-05	-1.52104	-0.917003
202033804	chr2:202033804:G:T	4.46852e-06	-0.803753	-1.36426	2.66435e-05	-0.861412	-1.37608
202034005	chr2:202034005:C:T	9.70333e-06	-1.77941e-10	-1.3926	6.25317e-05	-1.77941e-10	-1.38436
202034652	chr2:202034652:G:A	9.60554e-06	-1.77941e-10	-1.40273	6.1563e-05	-1.77941e-10	-1.39997
202036512	chr2:202036512:C:T	3.19238e-06	-1.46773	-1.03657	2.02606e-05	-1.52109	-0.99027
202036556	chr2:202036556:G:T	3.18995e-06	-1.46626	-1.0388	2.02126e-05	-1.52107	-0.992661
202037754	chr2:202037754:T:G	1.3731e-05	-1.77941e-10	-1.04541	8.59519e-05	-1.77941e-10	-1.06625
202038073	chr2:202038073:A:G	9.53135e-06	-1.41048	-7.30438e-10	5.45565e-05	-1.5208	-7.30438e-10
202038134	chr2:202038134:A:T	9.02437e-06	-1.46514	-7.30438e-10	5.8107e-05	-1.45775	-7.30438e-10
202038223	chr2:202038223:C:T	7.43712e-05	-1.77941e-10	0.644003	0.000475951	-1.77941e-10	0.645281
202038942	chr2:202038942:G:A	6.69433e-06	-0.358856	-1.40495	3.65231e-05	-0.516892	-1.4052
202039375	chr2:202039375:T:G	3.97371e-06	-1.46688	-0.818488	2.54933e-05	-1.52108	-0.760541
202039429	chr2:202039429:T:A	8.65703e-06	-1.50669	-7.30438e-10	5.69227e-05	-1.47834	-7.30438e-10
202040170	chr2:202040170:A:T	1.44013e-05	-1.77941e-10	-0.997747	8.98614e-05	-1.77941e-10	-1.02177
202040190	chr2:202040190:T:G	5.44326e-06	-0.572416	-1.39827	2.99953e-05	-0.714688	-1.40431
202040365	chr2:202040365:T:A	7.84081e-06	-0.541584	-1.06414	3.23862e-05	-0.996673	-1.04563
202040390	chr2:202040390:A:C	5.36821e-06	-0.585657	-1.39891	2.95927e-05	-0.727931	-1.40458
202040450	chr2:202040450:G:C	1.27275e-05	-1.77941e-10	-1.1213	7.64659e-05	-1.77941e-10	-1.18319
202040598	chr2:202040598:AG:A	7.42057e-06	-0.274853	-1.38596	4.47214e-05	-0.336978	-1.3826
202041530	chr2:202041530:A:G	1.03961e-05	-1.77941e-10	-1.32363	6.77748e-05	-1.77941e-10	-1.30384
202041913	chr2:202041913:G:A	3.59003e-06	-1.44147	-0.945437	2.23836e-05	-1.51841	-0.893298
202042238	chr2:202042238:G:A	2.61194e-05	-0.402387	-7.30438e-10	0.000151804	-0.497446	-7.30438e-10
202042330	chr2:202042330:C:T	3.55434e-06	-1.4528	-0.944095	2.23704e-05	-1.52014	-0.892162
202043261	chr2:202043261:C:CA	3.97887e-05	0.0185162	-7.30438e-10	0.00033094	0.281905	-7.30438e-10
202044374	chr2:202044374:T:C	6.45687e-06	-0.666961	-1.13296	2.75503e-05	-1.08768	-1.11634
202045221	chr2:202045221:A:T	9.57856e-06	-1.77941e-10	-1.40554	6.1305e-05	-1.77941e-10	-1.40417
202045685	chr2:202045685:AG:A	3.20479e-06	-1.48887	-1.01155	2.08322e-05	-1.51883	-0.964704
202045710	chr2:202045710:A:C	9.58838e-06	-1.77941e-10	-1.40451	6.14553e-05	-1.77941e-10	-1.40172
202046342	chr2:202046342:C:T	3.40041e-06	-1.48139	-0.959783	2.19874e-05	-1.52032	-0.909246
202046400	chr2:202046400:C:T	5.91798e-06	-0.538822	-1.34825	3.42217e-05	-0.613749	-1.37343
202046825	chr2:202046825:G:A	6.14965e-06	-0.500921	-1.34775	3.55158e-05	-0.577005	-1.37305
202046984	chr2:202046984:T:C	6.30112e-06	-0.477846	-1.34649	3.63316e-05	-0.555085	-1.37226
202047078	chr2:202047078:C:G	3.46614e-06	-1.47638	-0.945643	2.23051e-05	-1.52085	-0.894368
202047213	chr2:202047213:TA:T	1.36123e-05	-1.05409	-7.30438e-10	7.94553e-05	-1.14484	-7.30438e-10
202047229	chr2:202047229:C:T	3.94026e-06	-1.48065	-0.813171	2.55785e-05	-1.52044	-0.757845
202047392	chr2:202047392:G:A	4.11206e-06	-1.46473	-0.786413	2.62849e-05	-1.52097	-0.730074
202047826	chr2:202047826:G:A	2.21027e-06	-1.47077	-1.40118	1.38108e-05	-1.49211	-1.40247
202047965	chr2:202047965:T:C	3.13421e-06	-1.14509	-1.3776	3.1532e-05	-0.690652	-1.37838
202047969	chr2:202047969:G:A	9.58517e-06	-1.77941e-10	-1.40485	6.1431e-05	-1.77941e-10	-1.40212
202047972	chr2:202047972:A:G	1.87117e-05	-0.735916	-7.30438e-10	0.000134461	-0.618757	-7.30438e-10
202047980	chr2:202047980:G:A	3.5751e-06	-1.49885	-0.892225	2.3676e-05	-1.51504	-0.840533
202048384	chr2:202048384:G:A	9.65261e-06	-0.268465	-1.12937	5.91328e-05	-0.334566	-1.10568
202048385	chr2:202048385:C:T	4.22853e-06	-1.51377	-0.70944	2.98234e-05	-1.46986	-0.654883
202048813	chr2:202048813:C:T	1.8537e-05	-1.77941e-10	-0.745297	0.000113809	-1.77941e-10	-0.78551
202048930	chr2:202048930:T:C	9.57763e-06	-1.77941e-10	-1.40564	6.12991e-05	-1.77941e-10	-1.40427
202048953	chr2:202048953:G:A	9.57777e-06	-1.77941e-10	-1.40562	6.12521e-05	-1.77941e-10	-1.40504
202049768	chr2:202049768:A:G	3.02531e-06	-1.22191	-1.33615	2.49306e-05	-0.976849	-1.32709
202049801	chr2:202049801:C:A	1.05316e-05	-0.263249	-1.04744	6.46563e-05	-0.332131	-1.01882
202050175	chr2:202050175:C:T	7.10452e-06	-0.362998	-1.34134	4.28587e-05	-0.441776	-1.32035
202050534	chr2:202050534:C:T	2.23223e-06	-1.48989	-1.37217	1.39619e-05	-1.51885	-1.36485
202050684	chr2:202050684:T:A	1.28092e-05	-1.77941e-10	-1.11491	8.11124e-05	-1.77941e-10	-1.1242
202051174	chr2:202051174:T:G	2.29899e-06	-1.453	-1.3796	1.37445e-05	-1.51901	-1.38038
202051175	chr2:202051175:G:T	2.29488e-06	-1.45522	-1.37917	1.37452e-05	-1.51939	-1.37996
202052197	chr2:202052197:G:T	6.16998e-06	-0.552401	-1.29297	3.78782e-05	-0.59893	-1.28673
202052286	chr2:202052286:T:C	2.11589e-05	-0.997428	0.384422	0.000108014	-1.28109	0.443318
202052348	chr2:202052348:A:G	3.28589e-05	-0.884984	0.712141	0.000162699	-1.2062	0.778065
202052404	chr2:202052404:G:A	4.33822e-06	-0.813317	-1.38428	2.63669e-05	-0.869663	-1.37826
202052556	chr2:202052556:C:T	3.34213e-05	-1.51833	1.36245	0.000255711	-1.48882	1.51284
202052695	chr2:202052695:G:A	0.000189209	-1.77941e-10	1.57778	0.00151229	-1.77941e-10	1.80135
202052887	chr2:202052887:G:C	9.64514e-06	-1.77941e-10	-1.39861	6.19982e-05	-1.77941e-10	-1.39293
202053044	chr2:202053044:A:G	4.17723e-06	-1.34967	-0.88575	2.42316e-05	-1.43849	-0.893886
202053100	chr2:202053100:TC:T	2.70307e-06	-1.26655	-1.40413	2.02494e-05	-1.10625	-1.40566
202053112	chr2:202053112:T:A	6.85434e-05	0.5624	-7.30438e-10	0.000297922	0.176797	-7.30438e-10
202053509	chr2:202053509:C:T	4.09478e-06	-0.945607	-1.30975	2.44016e-05	-1.02905	-1.29633
202053529	chr2:202053529:T:C	5.98644e-06	-1.22335	-0.65222	3.25261e-05	-1.3498	-0.688189
202053879	chr2:202053879:T:C	9.64935e-06	-1.77941e-10	-1.39818	6.20119e-05	-1.77941e-10	-1.39271
202053979	chr2:202053979:A:G	1.08917e-05	-1.77941e-10	-1.27706	7.12514e-05	-1.77941e-10	-1.25382
202053985	chr2:202053985:C:T	1.77748e-05	0.126225	-0.913507	0.000130215	0.216603	-0.867453
202054132	chr2:202054132:C:T	1.89815e-05	-0.721602	-7.30438e-10	0.000106868	-0.848438	-7.30438e-10
202054273	chr2:202054273:G:A	2.58394e-06	-1.33489	-1.38086	1.86767e-05	-1.20034	-1.39242
202054340	chr2:202054340:GA:G	5.0729e-06	-0.683775	-1.35738	3.00419e-05	-0.791856	-1.32559
202054344	chr2:202054344:GAAGGAAGGAAGGAGA:G	4.68622e-06	-0.764257	-1.35618	2.7913e-05	-0.866901	-1.32404
202054605	chr2:202054605:C:T	1.27804e-05	-1.77941e-10	-1.11715	7.81025e-05	-1.77941e-10	-1.16201
202054681	chr2:202054681:T:C	2.64272e-06	-1.31462	-1.37864	1.92037e-05	-1.17399	-1.39094
202054881	chr2:202054881:T:C	1.02857e-05	-1.77941e-10	-1.33431	6.47344e-05	-1.77941e-10	-1.34974
202055011	chr2:202055011:A:G	2.62116e-06	-1.31823	-1.38322	1.90553e-05	-1.17842	-1.39427
202055035	chr2:202055035:T:C	2.62942e-06	-1.31447	-1.38383	1.91409e-05	-1.17351	-1.3947
202055275	chr2:202055275:A:AT	9.79972e-06	-1.77941e-10	-1.38271	6.20799e-05	-1.77941e-10	-1.39161
202055277	chr2:202055277:T:A	1.13384e-05	-1.23687	-7.30438e-10	5.49206e-05	-1.51415	-7.30438e-10
202055780	chr2:202055780:T:C	1.13145e-05	-1.77941e-10	-1.23898	7.00728e-05	-1.77941e-10	-1.2705
202056217	chr2:202056217:A:G	1.71403e-05	-1.5158	0.692166	0.000126053	-1.49449	0.811166
202057129	chr2:202057129:T:C	2.11878e-05	-1.5195	0.907859	0.000159124	-1.48266	1.03231
202057942	chr2:202057942:C:T	2.72974e-06	-1.29854	-1.36232	1.98581e-05	-1.15315	-1.37827
202059055	chr2:202059055:T:C	4.9149e-05	-1.51443	1.74422	0.000353766	-1.49802	1.84662
202059202	chr2:202059202:T:C	2.53531e-06	-1.34794	-1.38681	1.82517e-05	-1.21862	-1.39715
202059949	chr2:202059949:G:A	5.25158e-06	-1.299	-0.707541	2.91947e-05	-1.40492	-0.741126
202060105	chr2:202060105:G:A	1.25882e-05	-1.77941e-10	-1.1323	7.67655e-05	-1.77941e-10	-1.17928
202060134	chr2:202060134:T:C	1.02166e-05	-1.77941e-10	-1.34106	6.46554e-05	-1.77941e-10	-1.35096
202060196	chr2:202060196:G:A	1.17361e-05	-1.77941e-10	-1.2024	7.48464e-05	-1.77941e-10	-1.2046
202060254	chr2:202060254:G:C	1.09338e-05	-1.77941e-10	-1.27321	6.88868e-05	-1.77941e-10	-1.28757
202060340	chr2:202060340:T:C	1.24701e-05	-1.77941e-10	-1.14173	7.82096e-05	-1.77941e-10	-1.16064
202060673	chr2:202060673:A:G	2.95525e-06	-1.52102	-1.06046	1.98302e-05	-1.51752	-1.01531
202060761	chr2:202060761:C:T	1.29777e-05	-1.77941e-10	-1.10183	8.03131e-05	-1.77941e-10	-1.1341
202060919	chr2:202060919:T:A	2.49651e-06	-1.36637	-1.38381	1.78464e-05	-1.24328	-1.39495
202060952	chr2:202060952:G:A	4.37299e-06	-1.47945	-0.710166	3.02036e-05	-1.33709	-0.774987
202061167	chr2:202061167:TG:T	2.78523e-05	0.339762	-0.677914	0.000226867	0.505064	-0.600732
202061182	chr2:202061182:GTGTA:G	1.04883e-05	-1.77941e-10	-1.3148	6.55806e-05	-1.77941e-10	-1.33675
202061188	chr2:202061188:A:G	1.02611e-05	-1.77941e-10	-1.33671	6.63646e-05	-1.77941e-10	-1.32487
202061228	chr2:202061228:G:A	2.26995e-05	-1.5116	0.968879	0.00016643	-1.50231	1.09685
202061413	chr2:202061413:A:G	0.000218224	-1.77941e-10	1.72045	0.00132735	-1.77941e-10	1.6709
202061522	chr2:202061522:A:G	4.14315e-06	-0.846338	-1.39727	2.43968e-05	-0.944067	-1.38151
202061614	chr2:202061614:G:A	7.3762e-06	-1.34944	-0.317368	4.72999e-05	-1.51964	-0.143886
202062045	chr2:202062045:C:T	2.57557e-06	-1.3282	-1.3908	1.87188e-05	-1.19064	-1.39987
202062068	chr2:202062068:C:A	6.57379e-06	-0.496476	-1.2855	5.76231e-05	-0.148549	-1.31756
202062208	chr2:202062208:T:C	1.21695e-05	-1.77941e-10	-1.16613	7.64997e-05	-1.77941e-10	-1.18275
202062568	chr2:202062568:G:A	1.38594e-05	-0.0400036	-0.996098	0.000100333	0.0426635	-0.954202
202062635	chr2:202062635:T:C	2.52401e-06	-1.39295	-1.34626	1.80345e-05	-1.28717	-1.34058
202063247	chr2:202063247:T:A	2.54116e-06	-1.42849	-1.30395	1.79983e-05	-1.3356	-1.29415
202063987	chr2:202063987:T:C	1.17741e-05	-1.19916	-7.30438e-10	6.37465e-05	-1.36512	-7.30438e-10
202064022	chr2:202064022:C:T	1.03574e-05	-1.33176	0.00439626	0.000123046	-0.931401	0.223921
202064217	chr2:202064217:G:T	1.11558e-05	-1.40429	0.151184	7.92062e-05	-1.51088	0.362897
202065221	chr2:202065221:G:A	8.78042e-05	-1.77941e-10	0.810043	0.000672687	-1.77941e-10	0.991246
202065491	chr2:202065491:T:C	9.19383e-06	-1.44653	-7.30438e-10	5.84568e-05	-1.45175	-7.30438e-10
202065603	chr2:202065603:A:G	4.81604e-06	-1.10625	-0.986866	2.79634e-05	-1.24613	-0.943009
202066039	chr2:202066039:CT:C	1.10947e-05	-1.39531	0.136711	7.78168e-05	-1.51346	0.347782
202066294	chr2:202066294:C:A	1.05632e-05	-1.77941e-10	-1.30769	6.61238e-05	-1.77941e-10	-1.3285
202066504	chr2:202066504:A:G	2.51226e-06	-1.42843	-1.31546	1.77941e-05	-1.33545	-1.30572
202066507	chr2:202066507:G:A	9.70779e-06	-1.77941e-10	-1.39214	6.24972e-05	-1.77941e-10	-1.38491
202067478	chr2:202067478:G:A	1.11512e-05	-1.25352	-7.30438e-10	7.18645e-05	-1.24525	-7.30438e-10
202067724	chr2:202067724:A:G	9.16877e-06	-0.514927	-0.934337	6.42599e-05	-0.470039	-0.88706
202068039	chr2:202068039:A:T	0.000203314	-1.77941e-10	1.64968	0.00115145	-1.77941e-10	1.52874
202068619	chr2:202068619:G:C	5.28345e-06	-1.44924	-0.551251	3.70058e-05	-1.28416	-0.6248
202068717	chr2:202068717:G:A	5.47087e-06	-1.43193	-0.533699	3.84608e-05	-1.26087	-0.609525
202068959	chr2:202068959:C:T	9.6273e-06	-1.77941e-10	-1.40046	6.13351e-05	-1.77941e-10	-1.40368
202069117	chr2:202069117:G:T	2.47626e-06	-1.35937	-1.39895	1.77817e-05	-1.24005	-1.40182
202069706	chr2:202069706:C:T	5.80134e-06	-1.39107	-0.515904	4.18464e-05	-1.19358	-0.592444
202070033	chr2:202070033:G:A	1.0384e-05	-1.77941e-10	-1.3248	6.52951e-05	-1.77941e-10	-1.34112
202070751	chr2:202070751:C:T	2.68001e-05	0.549386	-0.926047	0.000201332	0.66096	-0.876039
202070955	chr2:202070955:T:C	1.90843e-05	0.427447	-1.14365	0.000145609	0.549868	-1.08897
202071342	chr2:202071342:G:C	0.000246239	-0.949993	2.79123	0.00177649	-0.765318	2.72768
202071908	chr2:202071908:T:C	9.44369e-06	-1.17365	-0.246072	5.54414e-05	-1.30241	-0.202295
202072561	chr2:202072561:G:A	9.93754e-06	-1.09658	-0.272164	5.83634e-05	-1.2378	-0.215541
202072675	chr2:202072675:C:A	2.52615e-05	-1.11473	0.678944	0.00014514	-1.2541	0.711757
202072880	chr2:202072880:G:A	3.11307e-05	-1.77941e-10	-0.226871	0.000188152	-1.77941e-10	-0.282784
202073177	chr2:202073177:G:A	9.92854e-06	-1.77941e-10	-1.36965	6.29563e-05	-1.77941e-10	-1.37759
202073635	chr2:202073635:C:T	1.06197e-05	-1.77941e-10	-1.30236	6.66409e-05	-1.77941e-10	-1.32071
202073764	chr2:202073764:C:T	0.000226312	-1.77941e-10	1.75685	0.00130871	-1.77941e-10	1.65677
202073815	chr2:202073815:G:A	9.59175e-06	-1.77941e-10	-1.40416	6.14772e-05	-1.77941e-10	-1.40137
202073895	chr2:202073895:G:A	9.58243e-06	-1.77941e-10	-1.40513	6.13659e-05	-1.77941e-10	-1.40318
202074348	chr2:202074348:T:C	9.59175e-06	-1.77941e-10	-1.40416	6.14772e-05	-1.77941e-10	-1.40137
202074591	chr2:202074591:C:A	2.50354e-06	-1.34184	-1.40552	1.35425e-05	-1.52045	-1.39375
202074613	chr2:202074613:C:T	2.01348e-05	0.383102	-1.04572	0.000150878	0.496942	-1.00051
202074931	chr2:202074931:T:C	1.03323e-05	-1.38054	0.0507493	5.22984e-05	-1.48523	-0.0778418
202075068	chr2:202075068:A:G	0.000155791	-1.77941e-10	1.38345	0.000904669	-1.77941e-10	1.28753
202075113	chr2:202075113:G:C	2.23709e-05	0.396302	-0.953606	0.000168898	0.51116	-0.901899
202075376	chr2:202075376:T:C	0.000140242	0.0727703	1.20553	0.000577308	-0.315461	1.1538
202076000	chr2:202076000:C:T	2.93224e-06	-1.51945	-1.06985	1.97589e-05	-1.50881	-1.02762
202076136	chr2:202076136:T:C	2.03234e-05	0.375471	-1.02877	0.000152425	0.489172	-0.982531
202076218	chr2:202076218:TTGAC:T	2.59142e-06	-1.3072	-1.40566	1.35098e-05	-1.52091	-1.39571
202076284	chr2:202076284:A:G	0.000158635	-1.77941e-10	1.40154	0.0009206	-1.77941e-10	1.30499
202076561	chr2:202076561:T:C	1.10295e-05	-1.2951	0.0306043	6.69498e-05	-1.39596	0.079872
202077408	chr2:202077408:T:A	1.14976e-05	-1.77941e-10	-1.22292	7.51469e-05	-1.77941e-10	-1.20059
202078107	chr2:202078107:A:G	9.58701e-06	-1.77941e-10	-1.40466	6.14246e-05	-1.77941e-10	-1.40222
202078509	chr2:202078509:G:A	1.11284e-05	-1.36985	0.114283	5.58103e-05	-1.48002	-0.0180589
202078862	chr2:202078862:A:G	1.06159e-05	-1.30124	-0.00148139	6.45032e-05	-1.40078	0.0474642
202079391	chr2:202079391:C:T	1.75977e-05	0.512133	-1.30943	0.00013383	0.648748	-1.27221
202079589	chr2:202079589:C:T	1.00536e-05	-1.77941e-10	-1.35714	6.44746e-05	-1.77941e-10	-1.35376
202079630	chr2:202079630:G:A	0.000160036	-1.77941e-10	1.41033	0.00092931	-1.77941e-10	1.31441
202079871	chr2:202079871:A:C	1.11007e-05	-1.3215	0.0634387	6.78951e-05	-1.41553	0.113455
202079926	chr2:202079926:G:T	1.05274e-05	-1.31002	-0.00106036	6.41257e-05	-1.40704	0.0478548
202080530	chr2:202080530:C:T	6.93109e-05	0.573537	-7.30438e-10	0.00035257	0.345215	-7.30438e-10
202080557	chr2:202080557:G:A	0.000301899	-0.9368	2.98183	0.00218565	-0.746448	2.91608
202080569	chr2:202080569:A:G	2.23996e-05	0.405439	-0.961463	0.000169039	0.520426	-0.910331
202080820	chr2:202080820:G:A	1.03049e-05	-1.32808	-0.00436956	6.30789e-05	-1.42012	0.0444752
202081047	chr2:202081047:T:C	1.02535e-05	-1.33657	-0.000877083	6.28921e-05	-1.42657	0.0479532
202081211	chr2:202081211:C:T	7.93202e-06	-1.45702	-0.137136	4.27706e-05	-1.516	-0.248183
202081286	chr2:202081286:G:A	1.04214e-05	-1.77941e-10	-1.3212	6.55019e-05	-1.77941e-10	-1.33795
202081578	chr2:202081578:G:A	1.37142e-05	-1.25756	0.210923	8.26057e-05	-1.36812	0.262162
202081605	chr2:202081605:T:C	2.68476e-05	0.802213	-1.1771	0.000206754	0.943028	-1.13153
202081609	chr2:202081609:G:A	2.74588e-05	-0.35238	-7.30438e-10	0.000200278	-0.22033	-7.30438e-10
202081610	chr2:202081610:C:T	0.000171009	-1.77941e-10	1.47665	0.000991017	-1.77941e-10	1.3787
202082145	chr2:202082145:T:C	8.10815e-06	-1.45311	-0.119084	4.35773e-05	-1.51485	-0.230646
202082148	chr2:202082148:T:C	2.19157e-05	0.403831	-0.981692	0.000169195	0.528305	-0.917286
202082198	chr2:202082198:G:T	2.70132e-05	0.598778	-0.967518	0.000204625	0.718144	-0.916998
202082213	chr2:202082213:G:A	8.68003e-06	-1.4419	-0.0621405	4.61886e-05	-1.51115	-0.176156
202082551	chr2:202082551:G:A	1.70716e-05	-1.77941e-10	-0.82765	0.000106355	-1.77941e-10	-0.853247
202082609	chr2:202082609:AAG:A	1.40104e-05	-1.02526	-7.30438e-10	7.25525e-05	-1.23572	-7.30438e-10
202082708	chr2:202082708:C:T	7.90755e-06	-1.45242	-0.144823	4.25284e-05	-1.51462	-0.255239
202082742	chr2:202082742:G:T	5.54431e-05	-1.77941e-10	0.350291	0.000411006	-1.77941e-10	0.498573
202083319	chr2:202083319:G:A	1.00998e-05	-1.77941e-10	-1.35255	6.47824e-05	-1.77941e-10	-1.349
202084099	chr2:202084099:G:A	4.56303e-06	-1.51779	-0.629287	2.92275e-05	-1.44679	-0.698137
202084298	chr2:202084298:C:T	1.00008e-05	-1.77941e-10	-1.3624	6.3424e-05	-1.77941e-10	-1.37019
202084368	chr2:202084368:G:A	1.04576e-05	-1.77941e-10	-1.31774	6.63395e-05	-1.77941e-10	-1.32525
202084949	chr2:202084949:C:T	5.01667e-06	-0.798967	-1.25333	2.82275e-05	-0.915188	-1.26455
202085062	chr2:202085062:C:A	1.07136e-05	-1.77941e-10	-1.29355	6.76064e-05	-1.77941e-10	-1.30633
202085128	chr2:202085128:G:A	5.19333e-06	-0.764359	-1.25333	2.91404e-05	-0.88336	-1.26455
202085375	chr2:202085375:A:G	4.13757e-06	-0.860172	-1.38479	2.34924e-05	-0.975649	-1.38771
202085620	chr2:202085620:C:T	7.78232e-06	-0.711472	-0.901739	8.12171e-05	-0.254508	-0.8684
202085754	chr2:202085754:G:C	2.45126e-06	-1.46393	-1.30453	2.30208e-05	-1.16362	-1.22002
202085865	chr2:202085865:G:C	1.4558e-05	-1.77941e-10	-0.986922	8.88156e-05	-1.77941e-10	-1.03347
202085880	chr2:202085880:C:T	3.18857e-06	-1.43171	-1.07378	3.24391e-05	-1.09457	-0.946096
202086390	chr2:202086390:C:T	2.99374e-06	-1.45331	-1.11523	2.9411e-05	-1.1436	-0.995064
202086949	chr2:202086949:T:A	1.82338e-05	-0.761789	-7.30438e-10	9.46523e-05	-0.969824	-7.30438e-10
202086957	chr2:202086957:C:T	3.09303e-06	-1.42795	-1.10796	3.14235e-05	-1.08648	-0.985999
202086958	chr2:202086958:A:G	4.99149e-06	-0.681004	-1.37633	2.80933e-05	-0.804412	-1.38009
202086989	chr2:202086989:T:C	6.78588e-06	-0.713549	-1.03667	8.4378e-05	-0.144099	-0.940628
202087058	chr2:202087058:C:A	1.5775e-05	-0.834785	-0.0718536	0.000196043	-0.308313	0.0666123
202087085	chr2:202087085:T:C	2.14204e-06	-1.51397	-1.38934	1.38674e-05	-1.4897	-1.40079
202087175	chr2:202087175:A:G	3.0657e-06	-1.43981	-1.10498	3.06951e-05	-1.11268	-0.983256
202087373	chr2:202087373:C:T	2.60167e-06	-1.4528	-1.25611	2.49988e-05	-1.13749	-1.16372
202087406	chr2:202087406:C:T	5.16981e-06	-0.740889	-1.28134	2.90205e-05	-0.861202	-1.29083
202087416	chr2:202087416:G:T	1.04005e-05	-1.77941e-10	-1.32321	6.66719e-05	-1.77941e-10	-1.32025
202087955	chr2:202087955:C:A	2.92478e-06	-1.51522	-1.07663	2.02394e-05	-1.49411	-1.0183
202088145	chr2:202088145:G:A	1.27914e-05	-1.77941e-10	-1.11629	8.39656e-05	-1.77941e-10	-1.08963
202088504	chr2:202088504:G:A	3.92827e-06	-0.892767	-1.4041	2.24326e-05	-1.00606	-1.40346
202089064	chr2:202089064:G:T	2.16601e-06	-1.48945	-1.40273	1.49131e-05	-1.4381	-1.37969
202089181	chr2:202089181:T:C	3.17712e-06	-1.48606	-1.02303	2.45065e-05	-1.43463	-0.886462
202089583	chr2:202089583:T:A	7.78156e-06	-1.3962	-0.217108	3.00315e-05	-1.49806	-0.619721
202089784	chr2:202089784:A:C	3.07686e-06	-1.49556	-1.0456	2.33338e-05	-1.45002	-0.920106
202089788	chr2:202089788:C:T	5.75303e-06	-1.50122	-0.41412	5.07074e-05	-1.34455	-0.249408
202089888	chr2:202089888:T:A	9.12517e-06	-1.45403	-7.30438e-10	5.6695e-05	-1.48235	-7.30438e-10
202090731	chr2:202090731:G:C	4.8356e-06	-1.36352	-0.725539	3.43221e-05	-1.25814	-0.726107
202091097	chr2:202091097:G:A	1.21838e-05	-1.0612	-0.103764	0.000189382	-0.420268	0.143998
202091566	chr2:202091566:A:T	4.02204e-05	-1.77941e-10	0.029307	0.000247577	-1.77941e-10	-0.00831079
202091604	chr2:202091604:C:T	1.26608e-05	-1.77941e-10	-1.12655	8.09257e-05	-1.77941e-10	-1.1265
202091633	chr2:202091633:A:G	4.63085e-06	-1.42124	-0.711081	3.36724e-05	-1.22754	-0.775819
202091672	chr2:202091672:C:A	4.3232e-06	-1.50007	-0.701	2.94944e-05	-1.38128	-0.754553
202091747	chr2:202091747:T:G	2.48598e-06	-1.42121	-1.33319	1.70153e-05	-1.34071	-1.34521
202091787	chr2:202091787:T:C	4.42027e-06	-1.50389	-0.674978	2.99382e-05	-1.39147	-0.72943
202092008	chr2:202092008:C:A	6.15747e-06	-1.39562	-0.451777	6.11378e-05	-1.12043	-0.286473
202092607	chr2:202092607:GC:G	1.15255e-05	-1.22051	-7.30438e-10	6.97121e-05	-1.27566	-7.30438e-10
202092613	chr2:202092613:T:C	9.25859e-05	-1.77941e-10	0.86307	0.000699819	-1.77941e-10	1.03079
202093485	chr2:202093485:C:A	4.06304e-06	-1.49461	-0.768526	2.8044e-05	-1.36762	-0.818636
202093527	chr2:202093527:G:A	9.03331e-06	-1.46415	-7.30438e-10	5.54626e-05	-1.50432	-7.30438e-10
202093791	chr2:202093791:G:A	5.95462e-06	-1.3645	-0.516395	5.99865e-05	-1.06572	-0.360195
202094510	chr2:202094510:A:C	2.36034e-05	-1.77941e-10	-0.503673	0.000149552	-1.77941e-10	-0.512387
202094523	chr2:202094523:T:C	5.03294e-06	-1.4624	-0.586656	3.16563e-05	-1.39921	-0.665889
202094945	chr2:202094945:G:A	8.80735e-06	-1.48948	-7.30438e-10	5.51561e-05	-1.50987	-7.30438e-10
202095039	chr2:202095039:A:G	3.95397e-06	-1.4983	-0.792045	2.71232e-05	-1.37734	-0.842311
202095553	chr2:202095553:A:G	8.90985e-06	-1.47791	-7.30438e-10	5.55529e-05	-1.5027	-7.30438e-10
202095842	chr2:202095842:G:C	2.23326e-05	-1.77941e-10	-0.559019	0.000151726	-1.77941e-10	-0.497957
202096064	chr2:202096064:A:G	1.22445e-05	-1.15999	-7.30438e-10	7.41112e-05	-1.21447	-7.30438e-10
202096124	chr2:202096124:T:A	3.33011e-06	-1.13789	-1.32417	1.51642e-05	-1.47279	-1.32831
202096324	chr2:202096324:AC:A	4.76962e-05	0.199786	-7.30438e-10	0.00024658	-0.0123457	-7.30438e-10
202096942	chr2:202096942:G:A	5.89553e-06	-0.495089	-1.39578	2.53897e-05	-0.913773	-1.37192
202097235	chr2:202097235:C:T	4.40468e-06	-1.12865	-1.05374	3.66671e-05	-0.893104	-1.02505
202097299	chr2:202097299:A:G	9.93622e-06	-0.304696	-1.06418	5.60392e-05	-0.477124	-1.01686
202097635	chr2:202097635:G:C	1.00734e-05	-0.204942	-1.15022	4.43537e-05	-0.679913	-1.04792
202097773	chr2:202097773:G:A	9.27293e-06	-0.27658	-1.16139	4.13486e-05	-0.736862	-1.06113
202097874	chr2:202097874:G:T	2.06836e-05	0.765814	-1.40154	2.64345e-05	-0.846601	-1.39876
202098223	chr2:202098223:G:T	1.03727e-05	-0.176996	-1.1489	4.53792e-05	-0.658885	-1.0461
202098379	chr2:202098379:G:A	9.98207e-06	-0.223343	-1.14093	4.41364e-05	-0.696302	-1.03645
202098539	chr2:202098539:C:G	1.04736e-05	-1.77941e-10	-1.31621	6.83525e-05	-1.77941e-10	-1.29536
202099421	chr2:202099421:A:G	9.63949e-06	-1.77941e-10	-1.3992	6.14595e-05	-1.77941e-10	-1.40166
202099464	chr2:202099464:C:T	7.51773e-06	-1.51257	-0.135231	5.2053e-05	-1.38696	-0.180806
202099657	chr2:202099657:G:A	1.90055e-05	0.277942	-0.998278	7.53656e-05	-0.325221	-0.872462
202099794	chr2:202099794:G:C	3.47487e-05	1.13014	-1.24707	3.42584e-05	-0.646118	-1.33998
202100263	chr2:202100263:C:A	1.67466e-05	0.177069	-1.02394	6.74115e-05	-0.407211	-0.902008
202100637	chr2:202100637:C:T	1.70009e-05	0.16565	-0.997449	6.88251e-05	-0.416582	-0.871883
202101618	chr2:202101618:C:T	2.96265e-06	-1.36797	-1.21101	2.0326e-05	-1.4384	-1.06974
202102691	chr2:202102691:C:A	4.4103e-06	-1.10721	-1.07391	2.94697e-05	-1.22687	-0.909801
202103721	chr2:202103721:A:G	1.07739e-05	0.0132374	-1.30117	2.88361e-05	-0.927097	-1.23131
202104086	chr2:202104086:A:G	7.30151e-05	0.00197244	0.623628	0.000881097	0.285047	0.976086
202104215	chr2:202104215:A:G	2.70228e-06	-1.2703	-1.40067	2.1467e-05	-1.0689	-1.38462
202104964	chr2:202104964:A:G	1.06381e-05	0.071655	-1.37228	2.70146e-05	-0.893866	-1.32979
202105127	chr2:202105127:AG:A	6.29553e-06	-0.923772	-0.901455	2.59806e-05	-1.31863	-0.944055
202105253	chr2:202105253:G:C	1.13216e-05	-1.77941e-10	-1.23835	7.42403e-05	-1.77941e-10	-1.21273
202105413	chr2:202105413:C:A	1.02263e-05	-1.77941e-10	-1.34011	6.42607e-05	-1.77941e-10	-1.35709
202105527	chr2:202105527:C:T	2.57644e-05	0.967961	-1.38403	8.02029e-05	0.250306	-1.38578
202106312	chr2:202106312:C:G	0.000105063	0.114957	0.874541	0.00132362	0.41082	1.25727
202106631	chr2:202106631:G:A	1.1379e-05	-1.77941e-10	-1.2333	7.47202e-05	-1.77941e-10	-1.20628
202106692	chr2:202106692:A:T	1.3445e-05	-1.06646	-7.30438e-10	6.76775e-05	-1.30528	-7.30438e-10
202107010	chr2:202107010:C:T	8.98558e-06	-0.0643391	-1.40511	2.3049e-05	-0.981564	-1.40085
202107761	chr2:202107761:G:C	8.75092e-06	-1.49591	-7.30438e-10	5.57764e-05	-1.49868	-7.30438e-10
202107869	chr2:202107869:T:G	6.48385e-06	-0.880849	-0.914902	2.63076e-05	-1.29404	-0.956133
202107872	chr2:202107872:G:A	2.53067e-05	0.96859	-1.40259	7.88087e-05	0.250142	-1.40315
202107966	chr2:202107966:G:A	9.64857e-06	-1.77941e-10	-1.39826	6.15373e-05	-1.77941e-10	-1.40039
202108288	chr2:202108288:A:G	9.57735e-06	-1.77941e-10	-1.40567	6.13066e-05	-1.77941e-10	-1.40415
202109108	chr2:202109108:C:T	9.57785e-06	-1.77941e-10	-1.40561	6.13356e-05	-1.77941e-10	-1.40367
202109309	chr2:202109309:C:A	9.51675e-06	-0.0517247	-1.36029	7.83804e-05	0.197035	-1.3555
202109376	chr2:202109376:G:A	2.50189e-06	-1.36579	-1.38223	1.84958e-05	-1.207	-1.39549
202109637	chr2:202109637:T:G	2.30712e-06	-1.48537	-1.34369	1.46249e-05	-1.51272	-1.32459
202109924	chr2:202109924:G:T	9.57863e-06	-1.77941e-10	-1.40553	6.12324e-05	-1.77941e-10	-1.40536
202110046	chr2:202110046:A:G	9.75238e-06	-1.77941e-10	-1.38755	6.3044e-05	-1.77941e-10	-1.3762
202110465	chr2:202110465:C:T	9.57835e-06	-1.77941e-10	-1.40556	6.12601e-05	-1.77941e-10	-1.40491
202110506	chr2:202110506:G:A	9.57776e-06	-1.77941e-10	-1.40562	6.12732e-05	-1.77941e-10	-1.40469
202110778	chr2:202110778:G:A	2.81819e-06	-1.26005	-1.36892	1.54305e-05	-1.41392	-1.36977
202111145	chr2:202111145:G:A	2.94275e-06	-1.21053	-1.37519	2.28123e-05	-1.00577	-1.38696
202111413	chr2:202111413:G:A	1.8113e-05	-1.77941e-10	-0.768434	0.000111964	-1.77941e-10	-0.801853
202111885	chr2:202111885:G:A	3.70188e-06	-0.98553	-1.37069	3.04787e-05	-0.713295	-1.38971
202112303	chr2:202112303:G:A	2.67327e-06	-1.27702	-1.40475	2.04859e-05	-1.09468	-1.40562
202112857	chr2:202112857:A:C	9.65126e-06	-1.77941e-10	-1.39798	6.2187e-05	-1.77941e-10	-1.38989
202113138	chr2:202113138:G:A	8.4876e-05	0.776126	-7.30438e-10	0.000479203	0.65209	-7.30438e-10
202113860	chr2:202113860:G:A	9.63439e-06	-1.77941e-10	-1.39973	6.13375e-05	-1.77941e-10	-1.40364
202115068	chr2:202115068:A:G	2.89744e-06	-1.19984	-1.4014	2.28426e-05	-0.995007	-1.3964
202115241	chr2:202115241:C:T	9.64697e-06	0.00664158	-1.40506	7.975e-05	0.263276	-1.40441
202115628	chr2:202115628:C:T	3.0597e-06	-1.14433	-1.40242	2.4293e-05	-0.924897	-1.40495
202115798	chr2:202115798:A:G	6.85129e-06	-0.884604	-0.856025	2.77167e-05	-1.29866	-0.89934
202115995	chr2:202115995:A:G	2.00516e-05	0.738909	-1.40566	6.25719e-05	0.0206559	-1.40437
202116164	chr2:202116164:A:G	2.03744e-05	0.754721	-1.40551	6.33948e-05	0.0328321	-1.40348
202116215	chr2:202116215:T:C	8.72039e-06	-0.095059	-1.40434	2.27918e-05	-1.00255	-1.39108
202116298	chr2:202116298:T:C	7.34064e-06	-0.819605	-0.852035	2.89155e-05	-1.25977	-0.895887
202117166	chr2:202117166:G:C	9.44833e-06	-1.41923	-7.30438e-10	5.9893e-05	-1.42747	-7.30438e-10
202117268	chr2:202117268:T:C	1.0545e-05	-1.77941e-10	-1.30941	6.73961e-05	-1.77941e-10	-1.30945
202117396	chr2:202117396:C:T	3.22284e-06	-1.08924	-1.40556	2.60581e-05	-0.855658	-1.40405
202118362	chr2:202118362:T:C	9.66724e-06	-0.0187114	-1.37761	2.50937e-05	-0.95123	-1.34619
202118600	chr2:202118600:CT:C	2.90202e-05	1.09374	-1.39081	8.83898e-05	0.354942	-1.39322
202120535	chr2:202120535:A:G	2.36728e-05	-1.77941e-10	-0.500739	0.000160189	-1.77941e-10	-0.443677
202120985	chr2:202120985:C:T	3.02859e-06	-1.23542	-1.32155	2.39671e-05	-1.04057	-1.30279
202121292	chr2:202121292:CTT:C	9.68182e-06	-1.77941e-10	-1.39482	6.23552e-05	-1.77941e-10	-1.38719
202121578	chr2:202121578:A:G	1.01851e-05	-1.77941e-10	-1.34414	6.39758e-05	-1.77941e-10	-1.36153
202121646	chr2:202121646:C:T	3.23055e-06	-1.09828	-1.39413	1.66393e-05	-1.30975	-1.39851
202121931	chr2:202121931:A:T	9.91126e-06	-1.77941e-10	-1.3714	6.25456e-05	-1.77941e-10	-1.38414
202122583	chr2:202122583:T:C	3.83689e-05	1.23712	-1.25494	3.61312e-05	-0.585418	-1.34746
202123222	chr2:202123222:G:A	1.08989e-05	-1.48902	0.212612	8.05057e-05	-1.33843	0.206724
202123535	chr2:202123535:C:T	1.16665e-05	-1.77941e-10	-1.20834	7.89922e-05	-1.77941e-10	-1.15068
202124779	chr2:202124779:T:C	9.6039e-06	-1.77941e-10	-1.4029	6.16678e-05	-1.77941e-10	-1.39827
202124808	chr2:202124808:G:A	7.80499e-06	-1.52104	-0.0892609	5.34194e-05	-1.4473	-0.0945608
202125019	chr2:202125019:G:A	3.54993e-06	-1.05396	-1.34418	1.86791e-05	-1.26843	-1.3242
202125464	chr2:202125464:A:G	3.31426e-06	-1.10136	-1.36548	1.52431e-05	-1.46284	-1.33307
202126928	chr2:202126928:T:C	7.74768e-05	0.368121	0.316791	0.000810184	0.565048	0.61218
202128145	chr2:202128145:G:T	7.78133e-06	-0.242698	-1.37064	3.59307e-05	-0.560301	-1.37814
202129094	chr2:202129094:G:A	4.77652e-05	0.879535	-0.678305	4.58711e-05	-0.644931	-1.04927
202129361	chr2:202129361:G:A	4.36302e-06	-0.995949	-1.19595	2.30189e-05	-1.22546	-1.15826
202129615	chr2:202129615:T:C	4.29666e-06	-1.02543	-1.1818	2.28518e-05	-1.24835	-1.14265
202130050	chr2:202130050:C:T	3.28344e-06	-1.1908	-1.28537	1.62981e-05	-1.49225	-1.23673
202130082	chr2:202130082:A:G	2.14116e-06	-1.5208	-1.38292	1.38952e-05	-1.50869	-1.3798
202130563	chr2:202130563:A:C	4.20539e-06	-0.992617	-1.23608	2.20523e-05	-1.22359	-1.20303
202130856	chr2:202130856:G:A	8.59128e-06	-1.51432	-7.30438e-10	5.48075e-05	-1.51621	-7.30438e-10
202130896	chr2:202130896:A:G	1.02127e-05	-1.77941e-10	-1.34143	6.62427e-05	-1.77941e-10	-1.32671
202130902	chr2:202130902:C:T	2.17037e-06	-1.50782	-1.38235	1.54322e-05	-1.3949	-1.38868
202130921	chr2:202130921:T:A	2.94114e-06	-1.29645	-1.28982	1.50088e-05	-1.51397	-1.29743
202131108	chr2:202131108:G:A	2.12526e-06	-1.51706	-1.39411	1.47603e-05	-1.42962	-1.39847
202131259	chr2:202131259:C:G	9.95506e-06	-1.77941e-10	-1.36698	6.29471e-05	-1.77941e-10	-1.37774
202131869	chr2:202131869:A:G	9.6019e-06	-1.77941e-10	-1.40311	6.14185e-05	-1.77941e-10	-1.40232
202131901	chr2:202131901:T:C	4.02421e-06	-1.04738	-1.22536	1.89909e-05	-1.44454	-1.13153
202132124	chr2:202132124:C:T	1.15246e-05	-1.77941e-10	-1.22058	7.39382e-05	-1.77941e-10	-1.2168
202132223	chr2:202132223:T:C	3.4201e-06	-1.06954	-1.36585	1.43104e-05	-1.45593	-1.40311
202132359	chr2:202132359:A:G	2.11641e-06	-1.51778	-1.39756	1.46768e-05	-1.43269	-1.40107
202132483	chr2:202132483:A:G	9.57905e-06	-1.77941e-10	-1.40549	6.12383e-05	-1.77941e-10	-1.40526
202132560	chr2:202132560:G:A	2.13321e-06	-1.51367	-1.39377	1.49746e-05	-1.41549	-1.39818
202132913	chr2:202132913:G:A	2.16755e-06	-1.51792	-1.37355	1.4957e-05	-1.43342	-1.38143
202133030	chr2:202133030:A:G	3.96791e-06	-1.0998	-1.18703	2.14061e-05	-1.30716	-1.1492
202135559	chr2:202135559:T:C	1.15434e-05	-1.77941e-10	-1.21895	7.40599e-05	-1.77941e-10	-1.21516
202135994	chr2:202135994:A:T	2.09486e-06	-1.51992	-1.40566	1.37847e-05	-1.49202	-1.40445
202136006	chr2:202136006:A:T	2.68476e-06	-1.29209	-1.38538	1.43528e-05	-1.46691	-1.38918
202136008	chr2:202136008:T:A	1.06546e-05	-1.77941e-10	-1.29907	6.73032e-05	-1.77941e-10	-1.31083
202136087	chr2:202136087:G:A	4.27584e-06	-1.04047	-1.17161	2.28489e-05	-1.25944	-1.13169
202136314	chr2:202136314:A:G	3.1784e-06	-1.24416	-1.26452	1.66495e-05	-1.48608	-1.22157
202137267	chr2:202137267:A:G	1.44674e-05	0.409259	-1.40243	0.000109214	0.57753	-1.40425
202137606	chr2:202137606:C:T	1.15601e-05	-1.77941e-10	-1.2175	7.63939e-05	-1.77941e-10	-1.18413
202137625	chr2:202137625:T:C	1.11537e-05	-1.77941e-10	-1.2533	7.34382e-05	-1.77941e-10	-1.22359
202138137	chr2:202138137:T:C	2.14351e-06	-1.50692	-1.3957	1.52815e-05	-1.39376	-1.39962
202139218	chr2:202139218:T:C	2.91576e-06	-1.24907	-1.34587	1.49258e-05	-1.50748	-1.30947
202139487	chr2:202139487:C:T	3.1573e-06	-1.18616	-1.32919	1.54845e-05	-1.49053	-1.28966
202139636	chr2:202139636:A:G	1.31283e-05	-1.0903	-7.30438e-10	8.87341e-05	-1.03439	-7.30438e-10
202139833	chr2:202139833:C:T	4.31089e-05	-1.77941e-10	0.0986635	0.000253511	-1.77941e-10	0.0153728
202139868	chr2:202139868:C:T	4.31089e-05	-1.77941e-10	0.0986635	0.000253511	-1.77941e-10	0.0153728
202140097	chr2:202140097:G:A	9.61439e-06	-1.77941e-10	-1.40181	6.15115e-05	-1.77941e-10	-1.40081
202140223	chr2:202140223:G:A	1.01616e-05	-1.34645	-7.30438e-10	7.71318e-05	-1.17452	-7.30438e-10
202140247	chr2:202140247:C:T	9.03643e-05	0.501624	0.337159	0.000951023	0.708723	0.628781
202140260	chr2:202140260:C:A	6.43449e-06	-0.945312	-0.858081	3.0115e-05	-1.39808	-0.716928
202140328	chr2:202140328:A:T	4.29565e-06	-0.943505	-1.26396	2.22172e-05	-1.18561	-1.23355
202140417	chr2:202140417:G:A	2.12156e-06	-1.51318	-1.39974	1.50047e-05	-1.41479	-1.39688
202141106	chr2:202141106:G:A	5.51868e-06	-1.51906	-0.437866	3.67294e-05	-1.47309	-0.443367
202141233	chr2:202141233:G:A	6.40505e-06	-1.51945	-0.288532	4.28009e-05	-1.47103	-0.292442
202141976	chr2:202141976:C:G	6.40905e-06	-1.52013	-0.287226	4.29618e-05	-1.46669	-0.293035
202142066	chr2:202142066:A:G	2.13181e-06	-1.50392	-1.40418	1.53172e-05	-1.3858	-1.40525
202142423	chr2:202142423:T:C	1.09952e-05	-1.77941e-10	-1.26761	6.96129e-05	-1.77941e-10	-1.27708
202142530	chr2:202142530:T:G	7.32077e-05	0.291076	0.337159	0.000761536	0.486522	0.628781
202142633	chr2:202142633:G:A	9.79399e-06	-1.77941e-10	-1.3833	6.33744e-05	-1.77941e-10	-1.37097
202143242	chr2:202143242:T:C	2.33035e-06	-1.48517	-1.33388	1.73828e-05	-1.33955	-1.325
202143265	chr2:202143265:T:C	2.12712e-06	-1.50479	-1.40551	1.52699e-05	-1.38851	-1.40564
202143328	chr2:202143328:T:C	2.14361e-06	-1.49692	-1.40566	1.56002e-05	-1.3673	-1.40545
202144610	chr2:202144610:G:A	6.02421e-06	-0.833	-1.03628	3.15033e-05	-1.10534	-0.964606
202144649	chr2:202144649:T:C	6.19143e-06	-0.813309	-1.02859	3.22539e-05	-1.09019	-0.956209
202144729	chr2:202144729:C:T	6.14027e-06	-0.839982	-1.01022	3.22336e-05	-1.11081	-0.936213
202144819	chr2:202144819:A:G	5.02716e-06	-1.13583	-0.914382	2.61625e-05	-1.47624	-0.77947
202144862	chr2:202144862:C:G	5.23541e-06	-1.10956	-0.900066	2.68341e-05	-1.46702	-0.763346
202145608	chr2:202145608:G:A	2.22976e-06	-1.45777	-1.4054	1.69955e-05	-1.28142	-1.40566
202145780	chr2:202145780:A:G	2.78652e-06	-1.26915	-1.37112	1.34963e-05	-1.51341	-1.40421
202145936	chr2:202145936:T:C	3.10243e-06	-1.14648	-1.3864	1.38994e-05	-1.48253	-1.40566
202146261	chr2:202146261:G:T	3.71456e-06	-1.03017	-1.32264	1.94973e-05	-1.25052	-1.29924
202146791	chr2:202146791:TC:T	8.65984e-06	-1.50637	-7.30438e-10	5.52608e-05	-1.50797	-7.30438e-10
202146993	chr2:202146993:G:A	9.64518e-06	-1.77941e-10	-1.39861	6.13747e-05	-1.77941e-10	-1.40304
202147883	chr2:202147883:A:C	1.88955e-05	0.302844	-1.02899	9.88576e-05	0.091458	-1.01781
202148441	chr2:202148441:AAACT:A	3.31023e-05	0.712835	-0.878298	0.000289788	0.916982	-0.767865
202149538	chr2:202149538:T:C	1.27375e-05	-1.77941e-10	-1.12052	8.18124e-05	-1.77941e-10	-1.1156
202150023	chr2:202150023:G:C	1.27182e-05	-0.0998796	-1.02215	5.3066e-05	-0.522377	-1.02612
202150236	chr2:202150236:T:C	8.42094e-05	0.960053	-0.191813	0.000706672	1.02214	0.018394
202151556	chr2:202151556:C:T	1.25788e-05	-1.77941e-10	-1.13305	8.31816e-05	-1.77941e-10	-1.09901
202151792	chr2:202151792:T:C	1.24681e-05	-1.77941e-10	-1.14189	8.2407e-05	-1.77941e-10	-1.10836
202151907	chr2:202151907:C:G	2.17116e-06	-1.49085	-1.39896	1.60873e-05	-1.3487	-1.39331
202152055	chr2:202152055:G:A	9.59566e-06	-1.77941e-10	-1.40376	6.12199e-05	-1.77941e-10	-1.40556
202152107	chr2:202152107:T:C	3.9913e-05	-1.77941e-10	0.0216349	0.00024032	-1.77941e-10	-0.038062
202152444	chr2:202152444:G:A	2.51709e-05	0.966287	-1.40567	0.000165241	0.991464	-1.40409
202153670	chr2:202153670:T:C	1.33288e-05	-1.77941e-10	-1.07514	8.84091e-05	-1.77941e-10	-1.03806
202155043	chr2:202155043:G:A	2.21577e-06	-1.497	-1.37246	1.38967e-05	-1.52032	-1.36807
202155270	chr2:202155270:G:A	1.38706e-05	-1.77941e-10	-1.03529	8.44346e-05	-1.77941e-10	-1.08406
202155698	chr2:202155698:T:C	1.12471e-05	-1.77941e-10	-1.24496	7.08702e-05	-1.77941e-10	-1.25918
202156280	chr2:202156280:A:G	9.5959e-06	-1.77941e-10	-1.40373	6.26698e-05	-1.77941e-10	-1.38215
202156359	chr2:202156359:G:A	1.29719e-05	-1.77941e-10	-1.10228	8.59164e-05	-1.77941e-10	-1.06666
202156487	chr2:202156487:T:C	9.06829e-05	-1.77941e-10	0.842303	0.000506812	-1.77941e-10	0.708107
202156567	chr2:202156567:G:A	2.35156e-06	-1.44354	-1.36644	1.86787e-05	-1.23374	-1.35891
202156618	chr2:202156618:A:G	1.05826e-05	-1.77941e-10	-1.30585	7.16669e-05	-1.77941e-10	-1.24801
202156706	chr2:202156706:A:C	1.09361e-05	-1.77941e-10	-1.273	6.84834e-05	-1.77941e-10	-1.29344
202156840	chr2:202156840:A:G	1.32309e-05	-1.77941e-10	-1.08251	8.78303e-05	-1.77941e-10	-1.04463
202157011	chr2:202157011:G:C	9.58649e-06	-1.77941e-10	-1.40471	6.12143e-05	-1.77941e-10	-1.40565
202157979	chr2:202157979:T:C	1.58241e-05	-1.77941e-10	-0.903534	0.000100671	-1.77941e-10	-0.908173
202158275	chr2:202158275:T:C	7.00721e-06	-1.52007	-0.198061	4.80783e-05	-1.43097	-0.216236
202158283	chr2:202158283:C:T	1.28208e-05	-1.77941e-10	-1.114	8.48666e-05	-1.77941e-10	-1.07895
202158500	chr2:202158500:G:A	1.25646e-05	-1.77941e-10	-1.13418	8.30692e-05	-1.77941e-10	-1.10036
202159297	chr2:202159297:C:T	1.27944e-05	-1.77941e-10	-1.11606	8.46763e-05	-1.77941e-10	-1.0812
202159396	chr2:202159396:GAATT:G	1.22843e-05	-1.77941e-10	-1.15674	8.14048e-05	-1.77941e-10	-1.1206
202159701	chr2:202159701:G:A	9.68438e-06	-1.77941e-10	-1.39455	6.17769e-05	-1.77941e-10	-1.3965
202160021	chr2:202160021:A:G	2.34157e-06	-1.51597	-1.29827	1.46975e-05	-1.48872	-1.34363
202160367	chr2:202160367:T:G	2.47025e-06	-1.49835	-1.2624	1.4802e-05	-1.50944	-1.31582
202160375	chr2:202160375:G:A	5.7342e-06	-0.683654	-1.23496	2.68104e-05	-1.02591	-1.20533
202160514	chr2:202160514:C:T	4.53e-05	0.148242	-7.30438e-10	0.000332372	0.286221	-7.30438e-10
202160603	chr2:202160603:A:G	1.1004e-05	-1.77941e-10	-1.2668	6.96819e-05	-1.77941e-10	-1.27609
202161531	chr2:202161531:C:T	1.07618e-05	-1.28906	-7.30438e-10	6.11044e-05	-1.40745	-7.30438e-10
202161791	chr2:202161791:G:A	1.26355e-05	-1.77941e-10	-1.12856	8.90125e-05	-1.77941e-10	-1.03126
202162324	chr2:202162324:G:A	1.35115e-05	-1.77941e-10	-1.06153	9.59919e-05	-1.77941e-10	-0.95577
202162334	chr2:202162334:T:A	1.93381e-05	-1.77941e-10	-0.702988	0.000143404	-1.77941e-10	-0.554367
202163406	chr2:202163406:A:G	0.000147027	2.58926	-1.26371	0.000574437	2.07847	-1.24512
202164487	chr2:202164487:C:T	1.12099e-05	-1.77941e-10	-1.24827	7.13646e-05	-1.77941e-10	-1.25223
202164545	chr2:202164545:G:A	9.48856e-06	-1.41498	-7.30438e-10	6.26853e-05	-1.38191	-7.30438e-10
202165126	chr2:202165126:C:A	1.93828e-05	-1.77941e-10	-0.70068	0.000121426	-1.77941e-10	-0.720728
202165228	chr2:202165228:T:A	8.90675e-05	1.18357	-0.359241	0.000321372	0.571592	-0.319028
202165462	chr2:202165462:C:T	1.38709e-05	-1.77941e-10	-1.03527	9.89045e-05	-1.77941e-10	-0.925879
202165600	chr2:202165600:A:C	0.000257088	0.296035	1.58832	0.00193308	0.121352	1.92549
202165662	chr2:202165662:G:A	9.88102e-06	-1.77941e-10	-1.37445	6.2823e-05	-1.77941e-10	-1.37971
202166405	chr2:202166405:C:A	1.37659e-05	-1.77941e-10	-1.04287	9.80519e-05	-1.77941e-10	-0.934537
202166465	chr2:202166465:C:T	9.28599e-06	-1.43656	-7.30438e-10	7.05231e-05	-1.26409	-7.30438e-10
202167184	chr2:202167184:A:C	1.17321e-05	-1.77941e-10	-1.20273	7.45759e-05	-1.77941e-10	-1.20822
202167388	chr2:202167388:G:A	0.00014533	2.19001	-0.876073	7.80733e-05	0.0305579	-1.19294
202167603	chr2:202167603:T:C	1.80038e-05	-1.77941e-10	-0.774483	0.000132333	-1.77941e-10	-0.634713
202167659	chr2:202167659:T:C	0.000100098	0.94108	-7.30438e-10	0.000108053	-0.837409	-7.30438e-10
202168445	chr2:202168445:A:G	1.85154e-05	-1.77941e-10	-0.746464	0.000136508	-1.77941e-10	-0.603649
202168786	chr2:202168786:A:G	2.62213e-06	-1.29542	-1.40566	2.70699e-05	-0.81716	-1.40445
202169888	chr2:202169888:C:T	4.03116e-06	-0.911451	-1.35956	1.4495e-05	-1.44297	-1.40326
202170130	chr2:202170130:G:A	1.25434e-05	-1.77941e-10	-1.13587	7.98753e-05	-1.77941e-10	-1.13957
202170225	chr2:202170225:C:T	1.22935e-05	-1.77941e-10	-1.15599	8.33105e-05	-1.77941e-10	-1.09746
202170700	chr2:202170700:G:A	7.62175e-06	-0.30353	-1.33053	3.65456e-05	-0.595917	-1.32556
202170967	chr2:202170967:C:G	3.80788e-05	0.913682	-0.939091	0.000202794	0.686744	-0.894588
202171764	chr2:202171764:T:C	1.36989e-05	-1.77941e-10	-1.04775	9.75518e-05	-1.77941e-10	-0.939651
202171963	chr2:202171963:C:G	2.04989e-05	-1.77941e-10	-0.644694	0.000127681	-1.77941e-10	-0.670502
202171977	chr2:202171977:G:C	2.26302e-05	-1.77941e-10	-0.545779	0.000140733	-1.77941e-10	-0.573166
202173308	chr2:202173308:G:A	4.55113e-05	0.152896	-7.30438e-10	0.000386442	0.436947	-7.30438e-10
202173340	chr2:202173340:C:T	3.66772e-06	-1.42814	-0.937362	3.27635e-05	-1.14896	-0.881758
202173542	chr2:202173542:C:A	1.32849e-05	-1.77941e-10	-1.07844	9.44496e-05	-1.77941e-10	-0.971968
202173565	chr2:202173565:A:G	1.45305e-05	-1.77941e-10	-0.988818	0.000104362	-1.77941e-10	-0.872169
202174125	chr2:202174125:C:T	1.11898e-05	-1.77941e-10	-1.25006	7.17594e-05	-1.77941e-10	-1.24671
202174267	chr2:202174267:G:C	1.40067e-05	-1.77941e-10	-1.02553	0.000100035	-1.77941e-10	-0.91451
202174953	chr2:202174953:C:A	9.60914e-06	-0.644614	-0.757737	4.17278e-05	-1.18785	-0.601016
202175944	chr2:202175944:T:A	5.55586e-05	1.39396	-1.04158	8.63915e-05	-0.154766	-0.906379
202176232	chr2:202176232:C:T	7.49129e-06	-0.262275	-1.38905	2.99315e-05	-0.734505	-1.38662
202177089	chr2:202177089:C:T	8.82141e-06	-1.48788	-7.30438e-10	5.6347e-05	-1.48851	-7.30438e-10
202177121	chr2:202177121:A:G	1.02782e-05	-1.77941e-10	-1.33504	6.57672e-05	-1.77941e-10	-1.33391
202177355	chr2:202177355:G:A	5.55998e-05	1.40034	-1.04722	8.63432e-05	-0.148534	-0.91317
202177621	chr2:202177621:A:G	3.35748e-06	-1.28615	-1.16773	3.63917e-05	-0.794901	-1.13079
202177915	chr2:202177915:T:C	1.00002e-05	-1.77941e-10	-1.36246	6.44743e-05	-1.77941e-10	-1.35377
202178554	chr2:202178554:T:C	1.21989e-05	-1.77941e-10	-1.16372	8.02636e-05	-1.77941e-10	-1.13472
202178596	chr2:202178596:A:G	0.000149452	2.72222	-1.38031	0.00105768	2.8142	-1.3704
202178966	chr2:202178966:T:C	1.33924e-05	-1.77941e-10	-1.07038	9.51826e-05	-1.77941e-10	-0.964237
202179215	chr2:202179215:A:G	1.14991e-05	-1.77941e-10	-1.2228	7.28759e-05	-1.77941e-10	-1.23128
202180007	chr2:202180007:C:T	1.36668e-05	-1.77941e-10	-1.0501	9.73316e-05	-1.77941e-10	-0.941911
202180186	chr2:202180186:A:C	3.39446e-06	-1.30519	-1.13773	3.62761e-05	-0.830084	-1.09879
202181258	chr2:202181258:C:A	1.44356e-05	-1.77941e-10	-0.995369	9.01263e-05	-1.77941e-10	-1.01882
202181399	chr2:202181399:G:C	1.02269e-05	-1.77941e-10	-1.34004	6.50522e-05	-1.77941e-10	-1.34484
202181695	chr2:202181695:G:T	6.16949e-06	-0.513574	-1.33188	2.23906e-05	-1.09273	-1.31866
202182020	chr2:202182020:A:G	1.54711e-05	-1.77941e-10	-0.926091	0.000113759	-1.77941e-10	-0.785951
202182331	chr2:202182331:G:A	1.36668e-05	-1.0501	-7.30438e-10	9.29327e-05	-0.988158	-7.30438e-10
202182657	chr2:202182657:C:A	9.74886e-06	-1.77941e-10	-1.38792	6.18501e-05	-1.77941e-10	-1.39532
202183149	chr2:202183149:G:T	6.34665e-06	-0.445475	-1.37166	2.63631e-05	-0.879837	-1.36823
202183584	chr2:202183584:A:G	1.21666e-05	-1.77941e-10	-1.16638	7.92134e-05	-1.77941e-10	-1.14789
202183641	chr2:202183641:T:C	6.99468e-06	-0.368456	-1.35146	2.85921e-05	-0.819781	-1.34712
202184241	chr2:202184241:G:A	1.00836e-05	-1.77941e-10	-1.35415	6.3701e-05	-1.77941e-10	-1.36583
202184332	chr2:202184332:G:A	6.76696e-06	-0.385093	-1.36792	2.77204e-05	-0.833533	-1.36433
202184472	chr2:202184472:C:G	8.57941e-06	-1.5157	-7.30438e-10	5.53593e-05	-1.50619	-7.30438e-10
202184983	chr2:202184983:G:T	1.13727e-05	-1.77941e-10	-1.23385	7.21005e-05	-1.77941e-10	-1.24197
202185027	chr2:202185027:A:G	1.00355e-05	-1.77941e-10	-1.35894	6.47273e-05	-1.77941e-10	-1.34985
202185955	chr2:202185955:C:T	2.57521e-05	-0.416551	-7.30438e-10	6.11177e-05	-1.40723	-7.30438e-10
202186578	chr2:202186578:A:ATG	1.37974e-05	-1.77941e-10	-1.04058	8.66733e-05	-1.77941e-10	-1.05789
202186579	chr2:202186579:C:T	1.38182e-05	-1.77941e-10	-1.03908	8.67989e-05	-1.77941e-10	-1.05644
202186651	chr2:202186651:A:G	7.36451e-06	-0.291172	-1.37722	2.9582e-05	-0.75845	-1.37442
202187163	chr2:202187163:C:T	0.000174566	2.86815	-1.37091	0.00124046	2.96247	-1.35926
202187629	chr2:202187629:T:C	2.78025e-05	-0.33994	-7.30438e-10	0.000159586	-0.44745	-7.30438e-10
202188224	chr2:202188224:G:A	8.08682e-06	-0.203166	-1.37166	3.18692e-05	-0.690161	-1.36823
202188321	chr2:202188321:G:A	4.24653e-05	0.083621	-7.30438e-10	0.000359204	0.363856	-7.30438e-10
202189219	chr2:202189219:A:G	1.39753e-05	-1.77941e-10	-1.02778	8.77149e-05	-1.77941e-10	-1.04594
202189428	chr2:202189428:A:G	7.52269e-06	-0.292331	-1.35481	3.02555e-05	-0.759717	-1.35064
202190799	chr2:202190799:A:G	0.000283908	0.50558	1.478	0.00192361	0.266483	1.77544
202191108	chr2:202191108:T:C	0.000243957	3.21507	-1.38315	0.00163538	3.25339	-1.37379
202191191	chr2:202191191:T:G	1.33743e-05	-1.77941e-10	-1.07173	8.40307e-05	-1.77941e-10	-1.08885
202191231	chr2:202191231:C:T	8.58305e-06	-1.51528	-7.30438e-10	5.55412e-05	-1.50291	-7.30438e-10
202191520	chr2:202191520:G:A	0.000371559	2.17755	0.0750896	0.00323512	2.23049	0.331296
202191592	chr2:202191592:CAACT:C	3.25383e-05	-0.182648	-7.30438e-10	0.000161091	-0.438064	-7.30438e-10
202192051	chr2:202192051:T:C	7.18435e-06	-0.291767	-1.40139	2.8729e-05	-0.759468	-1.40266
202192098	chr2:202192098:C:T	9.00488e-06	-1.4673	-7.30438e-10	6.15177e-05	-1.40071	-7.30438e-10
202192264	chr2:202192264:A:G	8.32198e-06	-0.226003	-1.32016	2.683e-05	-0.927122	-1.30339
202192370	chr2:202192370:C:T	1.84459e-05	-1.77941e-10	-0.750225	0.000123954	-1.77941e-10	-0.700124
202192543	chr2:202192543:T:C	1.31632e-05	-1.77941e-10	-1.08764	9.37229e-05	-1.77941e-10	-0.979691
202192571	chr2:202192571:C:T	1.22245e-05	-0.412305	-0.749322	4.84654e-05	-1.06223	-0.576953
202192882	chr2:202192882:C:G	7.91959e-05	2.09509	-1.38823	8.83964e-05	0.341748	-1.37995
202193065	chr2:202193065:A:T	1.18311e-05	-0.319347	-0.874984	4.77566e-05	-0.782111	-0.871806
202193123	chr2:202193123:T:C	1.13283e-05	-0.310817	-0.926943	4.53523e-05	-0.775862	-0.92971
202193510	chr2:202193510:T:C	1.15076e-05	-0.273232	-0.948824	4.56143e-05	-0.748216	-0.951597
202193900	chr2:202193900:C:T	1.29621e-05	-0.257642	-0.845394	5.15567e-05	-0.735319	-0.842033
202194048	chr2:202194048:A:G	9.97374e-06	-1.77941e-10	-1.36511	6.36704e-05	-1.77941e-10	-1.36631
202194138	chr2:202194138:A:G	1.29687e-05	-0.251311	-0.851214	5.15435e-05	-0.729756	-0.847852
202194699	chr2:202194699:C:T	1.77747e-05	-1.77941e-10	-0.787289	0.000128394	-1.77941e-10	-0.664927
202194708	chr2:202194708:G:A	0.000301018	2.06007	-0.0179639	0.00273875	2.16658	0.228639
202195347	chr2:202195347:G:A	3.56405e-06	-1.01929	-1.37488	1.66675e-05	-1.41144	-1.29514
202195425	chr2:202195425:G:A	0.000415719	2.21093	0.154018	0.00388767	2.32013	0.425398
202195456	chr2:202195456:A:G	0.000168084	2.81567	-1.35627	0.00119564	2.90829	-1.34188
202195576	chr2:202195576:A:G	4.51916e-06	-0.911251	-1.24549	2.10981e-05	-1.35802	-1.11283
202195601	chr2:202195601:G:GC	1.01781e-05	-1.77941e-10	-1.34483	6.44822e-05	-1.77941e-10	-1.35364
202195977	chr2:202195977:C:A	9.47221e-06	-0.247131	-1.16957	3.74206e-05	-0.726694	-1.17112
202196359	chr2:202196359:T:A	2.39797e-05	0.916777	-1.40463	3.70114e-05	-0.523449	-1.38536
202196363	chr2:202196363:T:C	4.1522e-05	1.43954	-1.37838	0.000351174	1.7403	-1.39905
202196377	chr2:202196377:A:G	3.6733e-06	-1.0144	-1.34958	1.73082e-05	-1.40977	-1.25908
202197092	chr2:202197092:C:T	1.02946e-05	-1.77941e-10	-1.33345	6.5383e-05	-1.77941e-10	-1.33977
202197355	chr2:202197355:C:T	3.98632e-06	-1.02022	-1.26198	1.96334e-05	-1.41237	-1.13044
202197380	chr2:202197380:T:C	1.02259e-05	-0.357305	-0.982842	3.55293e-05	-1.0017	-0.947981
202197496	chr2:202197496:G:A	1.17859e-05	-1.77941e-10	-1.19817	8.19937e-05	-1.77941e-10	-1.11339
202197779	chr2:202197779:A:G	0.000178472	2.89143	-1.37206	0.00125811	2.98272	-1.36538
202197815	chr2:202197815:A:G	1.00222e-05	-0.334716	-1.02555	3.45287e-05	-0.986468	-0.991775
202197896	chr2:202197896:G:A	1.01143e-05	-1.77941e-10	-1.35111	6.42687e-05	-1.77941e-10	-1.35696
202198238	chr2:202198238:G:A	3.97051e-06	-0.920595	-1.36558	1.76456e-05	-1.36324	-1.28631
202198689	chr2:202198689:G:A	1.00965e-05	-1.77941e-10	-1.35288	6.40255e-05	-1.77941e-10	-1.36075
202199096	chr2:202199096:G:C	1.01896e-05	-1.77941e-10	-1.3437	6.47322e-05	-1.77941e-10	-1.34977
202199125	chr2:202199125:C:T	1.14378e-05	-0.588353	-0.639792	4.82661e-05	-0.988732	-0.654572
202199288	chr2:202199288:T:C	2.31948e-05	-1.77941e-10	-0.521138	0.000142079	-1.77941e-10	-0.563654
202199771	chr2:202199771:C:G	0.000152435	2.63255	-1.27088	0.00108025	2.71716	-1.25225
202199869	chr2:202199869:T:C	1.22799e-05	-1.77941e-10	-1.1571	7.66796e-05	-1.77941e-10	-1.1804
202200615	chr2:202200615:GA:G	8.49901e-06	-0.189537	-1.33558	3.34488e-05	-0.679192	-1.33083
202200793	chr2:202200793:G:A	0.000186497	1.56335	-7.30438e-10	0.000231755	-0.0743544	-7.30438e-10
202200997	chr2:202200997:C:T	1.17438e-05	-1.77941e-10	-1.20174	7.44065e-05	-1.77941e-10	-1.21049
202201054	chr2:202201054:C:T	9.80998e-06	-1.77941e-10	-1.38167	6.24631e-05	-1.77941e-10	-1.38546
202201235	chr2:202201235:T:C	8.54176e-06	-1.5201	-7.30438e-10	6.65391e-05	-1.32224	-7.30438e-10
202201327	chr2:202201327:G:C	6.88091e-05	1.95189	-1.38562	7.94662e-05	0.232496	-1.3772
202201563	chr2:202201563:G:T	2.67728e-05	0.68499	-1.06267	0.00014025	0.453984	-1.0306
202201696	chr2:202201696:C:T	5.18471e-06	-0.77488	-1.24447	2.33619e-05	-1.09473	-1.2742
202202454	chr2:202202454:T:C	1.0138e-05	-1.77941e-10	-1.34878	6.5416e-05	-1.77941e-10	-1.33927
202202780	chr2:202202780:A:G	2.08099e-05	0.66737	-1.29701	0.000198259	0.966283	-1.19674
202202840	chr2:202202840:T:C	2.33933e-05	0.891865	-1.40448	3.63634e-05	-0.540558	-1.38591
202202871	chr2:202202871:G:A	1.49524e-05	-1.77941e-10	-0.960194	0.000108831	-1.77941e-10	-0.830242
202203068	chr2:202203068:T:C	1.12453e-05	-1.77941e-10	-1.24512	7.07292e-05	-1.77941e-10	-1.26118
202203334	chr2:202203334:AACC:A	1.30541e-05	-1.77941e-10	-1.09596	8.16482e-05	-1.77941e-10	-1.11761
202203863	chr2:202203863:G:A	1.0526e-05	-1.77941e-10	-1.31122	6.79394e-05	-1.77941e-10	-1.30142
202203950	chr2:202203950:T:C	8.94548e-06	-1.47392	-7.30438e-10	5.72922e-05	-1.47187	-7.30438e-10
202204264	chr2:202204264:A:G	8.61886e-05	2.01411	-1.22263	0.000101681	0.303336	-1.20153
202204542	chr2:202204542:C:T	8.40939e-06	-0.353083	-1.18263	3.38416e-05	-0.81182	-1.18652
202204757	chr2:202204757:AAC:A	0.000843283	4.0278	-0.955566	0.00259711	3.28096	-0.938845
202204820	chr2:202204820:C:T	1.84272e-05	-1.77941e-10	-0.75124	0.000113609	-1.77941e-10	-0.787272
202205662	chr2:202205662:T:C	9.57759e-06	-1.77941e-10	-1.40564	6.1214e-05	-1.77941e-10	-1.40566
202207901	chr2:202207901:G:A	3.70045e-05	-0.0540261	-7.30438e-10	0.000334204	0.291716	-7.30438e-10
202207970	chr2:202207970:A:G	7.58227e-05	0.870313	-0.206982	0.000842601	1.40863	-0.192166
202208233	chr2:202208233:A:G	8.86223e-06	-0.174429	-1.30884	3.46677e-05	-0.669443	-1.30478
202208257	chr2:202208257:G:A	9.67034e-06	-0.116444	-1.27956	3.74576e-05	-0.622551	-1.27427
202208330	chr2:202208330:C:A	3.17253e-05	-1.77941e-10	-0.207953	0.000189241	-1.77941e-10	-0.277014
202209031	chr2:202209031:A:G	1.01861e-05	-1.77941e-10	-1.34404	6.57774e-05	-1.77941e-10	-1.33376
202209154	chr2:202209154:T:C	1.02905e-05	-1.77941e-10	-1.33384	6.52916e-05	-1.77941e-10	-1.34117
202209634	chr2:202209634:G:A	1.45282e-05	-1.77941e-10	-0.988974	9.38469e-05	-1.77941e-10	-0.978369
202209788	chr2:202209788:G:A	1.04814e-05	-1.77941e-10	-1.31547	6.76362e-05	-1.77941e-10	-1.30589
202209822	chr2:202209822:C:T	2.73957e-06	-1.25289	-1.40438	1.34064e-05	-1.52109	-1.40321
202209863	chr2:202209863:AC:GC	2.68364e-06	-1.27224	-1.40565	1.338e-05	-1.52069	-1.40558
202211385	chr2:202211385:C:T	1.15671e-05	-1.77941e-10	-1.2169	7.32942e-05	-1.77941e-10	-1.22555
202211416	chr2:202211416:G:A	3.66177e-05	-0.0645348	-7.30438e-10	0.000188074	-0.283198	-7.30438e-10
202212006	chr2:202212006:A:G	0.000124262	2.55328	-1.39596	0.000860853	2.62791	-1.39002
202212053	chr2:202212053:G:A	9.58038e-06	-1.77941e-10	-1.40535	6.13369e-05	-1.77941e-10	-1.40365
202212391	chr2:202212391:G:A	8.68836e-06	-1.50308	-7.30438e-10	6.91658e-05	-1.28353	-7.30438e-10
202212445	chr2:202212445:T:C	7.43787e-05	1.83818	-1.19408	9.22275e-05	0.176879	-1.17265
202212813	chr2:202212813:TA:T	0.000114504	2.45476	-1.37922	0.00079087	2.52311	-1.37001
202213260	chr2:202213260:G:A	1.22441e-05	-1.77941e-10	-1.16002	7.85532e-05	-1.77941e-10	-1.15626
202214069	chr2:202214069:C:T	0.000203258	1.57637	0.0730438	0.00185886	1.67656	0.331122
202214584	chr2:202214584:T:C	0.000108461	2.38799	-1.36667	0.000763469	2.47315	-1.35531
202214857	chr2:202214857:G:A	8.65021e-05	2.16045	-1.36535	0.000607445	2.24304	-1.35381
202214912	chr2:202214912:A:G	4.44388e-06	-0.929077	-1.24446	3.15924e-05	-0.859882	-1.20723
202215571	chr2:202215571:C:T	2.3394e-06	-1.46318	-1.35199	2.03131e-05	-1.14915	-1.35962
202215624	chr2:202215624:A:G	0.000100695	2.31221	-1.36517	0.000708156	2.39625	-1.35362
202216713	chr2:202216713:A:T	8.56528e-06	-1.51735	-7.30438e-10	5.47117e-05	-1.51796	-7.30438e-10
202217469	chr2:202217469:C:T	0.00013436	2.61201	-1.37656	0.000946959	2.6999	-1.36668
202217519	chr2:202217519:T:C	2.48346e-05	0.952371	-1.4052	3.84694e-05	-0.503443	-1.36673
202218170	chr2:202218170:C:A	1.00512e-05	-1.77941e-10	-1.35738	6.48285e-05	-1.77941e-10	-1.34829
202218376	chr2:202218376:A:AC	1.05559e-05	-1.77941e-10	-1.30838	7.15183e-05	-1.77941e-10	-1.25008
202218752	chr2:202218752:A:T	1.10675e-05	-1.77941e-10	-1.26105	7.22942e-05	-1.77941e-10	-1.23929
202218942	chr2:202218942:G:A	3.20692e-06	-1.48934	-1.01041	2.01718e-05	-1.51833	-0.997414
202220233	chr2:202220233:C:T	2.55272e-05	-0.425321	-7.30438e-10	0.000165014	-0.414006	-7.30438e-10
202220426	chr2:202220426:A:G	3.99546e-05	0.0226778	-7.30438e-10	0.000360884	0.368524	-7.30438e-10
202220520	chr2:202220520:C:T	2.78542e-06	-1.23588	-1.40479	1.33788e-05	-1.5208	-1.40556
202220930	chr2:202220930:C:T	0.000105502	2.37999	-1.38632	0.00073978	2.46455	-1.37823
202220976	chr2:202220976:G:A	1.32765e-05	-1.77941e-10	-1.07907	8.6683e-05	-1.77941e-10	-1.05778
202221314	chr2:202221314:T:C	6.5053e-05	0.802149	-0.292013	0.000716144	1.33313	-0.279281
202221744	chr2:202221744:GACTATTACAGCAGCA:G	1.90196e-05	-1.77941e-10	-0.719595	0.000117907	-1.77941e-10	-0.750136
202221970	chr2:202221970:G:A	0.000217452	1.64188	0.0750309	0.00199395	1.74451	0.333331
202222148	chr2:202222148:G:A	8.01709e-05	2.02209	-1.30299	9.36666e-05	0.306555	-1.28685
202222980	chr2:202222980:G:T	0.000117304	2.37002	-1.27032	0.000824168	2.44951	-1.25517
202223250	chr2:202223250:A:T	1.18208e-05	-1.77941e-10	-1.19521	7.57594e-05	-1.77941e-10	-1.19247
202223315	chr2:202223315:T:C	1.18349e-05	-1.77941e-10	-1.19401	7.58444e-05	-1.77941e-10	-1.19135
202223324	chr2:202223324:T:C	1.14882e-05	-1.77941e-10	-1.22374	7.25496e-05	-1.77941e-10	-1.23576
202223702	chr2:202223702:GT:G	1.0483e-05	-1.77941e-10	-1.31531	6.77687e-05	-1.77941e-10	-1.30393
202224008	chr2:202224008:G:A	8.57117e-06	-0.149238	-1.36742	2.24422e-05	-1.05391	-1.35518
202224233	chr2:202224233:G:A	3.0765e-06	-1.13647	-1.40481	1.35333e-05	-1.51096	-1.40392
202224425	chr2:202224425:CTT:C	1.2537e-05	-1.13638	-7.30438e-10	8.16277e-05	-1.11786	-7.30438e-10
202224482	chr2:202224482:T:C	9.13882e-06	-1.45253	-7.30438e-10	6.33137e-05	-1.37193	-7.30438e-10
202224545	chr2:202224545:G:A	2.82782e-06	-1.22625	-1.39931	1.35068e-05	-1.52043	-1.39641
202224585	chr2:202224585:C:T	1.01336e-05	-1.77941e-10	-1.34921	6.39644e-05	-1.77941e-10	-1.36171
202225464	chr2:202225464:G:A	1.01925e-05	-1.77941e-10	-1.34341	6.46883e-05	-1.77941e-10	-1.35045
202225508	chr2:202225508:G:A	9.06646e-06	-0.159322	-1.30116	3.5373e-05	-0.657185	-1.2969
202225540	chr2:202225540:G:A	1.53765e-05	-1.77941e-10	-0.932229	0.00010984	-1.77941e-10	-0.821007
202225543	chr2:202225543:G:A	2.26884e-06	-1.48459	-1.36121	1.90078e-05	-1.20724	-1.36794
202225870	chr2:202225870:C:G	8.20358e-05	1.95915	-1.21706	9.81107e-05	0.261995	-1.19593
202226164	chr2:202226164:A:G	1.00512e-05	-1.77941e-10	-1.35738	6.48285e-05	-1.77941e-10	-1.34829
202228288	chr2:202228288:C:T	8.87831e-06	-0.169253	-1.3122	4.17637e-05	-0.482199	-1.30581
202228453	chr2:202228453:A:T	2.84064e-05	1.07227	-1.39072	4.01562e-05	-0.424411	-1.40284
202229878	chr2:202229878:A:C	1.01877e-05	-1.77941e-10	-1.34388	6.46598e-05	-1.77941e-10	-1.35089
202230180	chr2:202230180:T:C	9.16487e-06	-0.172665	-1.27702	3.58994e-05	-0.667649	-1.27166
202230547	chr2:202230547:G:C	9.07637e-06	-1.45939	-7.30438e-10	5.61791e-05	-1.49149	-7.30438e-10
202230656	chr2:202230656:T:C	1.05311e-05	-1.77941e-10	-1.31073	6.8111e-05	-1.77941e-10	-1.29889
202231195	chr2:202231195:T:C	2.27574e-05	0.861033	-1.40121	3.53373e-05	-0.561146	-1.39395
202231225	chr2:202231225:AAATT:A	8.84443e-06	-0.281671	-1.20361	3.55417e-05	-0.753738	-1.19559
202231725	chr2:202231725:A:C	9.31317e-06	-1.43364	-7.30438e-10	6.34558e-05	-1.36969	-7.30438e-10
202233456	chr2:202233456:T:G	1.40104e-05	-1.77941e-10	-1.02526	0.000101044	-1.77941e-10	-0.904477
202233836	chr2:202233836:C:T	8.53529e-05	2.02257	-1.24084	9.99678e-05	0.305991	-1.22118
202234133	chr2:202234133:CCT:C	9.95209e-06	-1.77941e-10	-1.36728	6.36834e-05	-1.77941e-10	-1.36611
202234310	chr2:202234310:A:G	0.000107491	2.38117	-1.36883	0.000755543	2.46517	-1.35777
202234483	chr2:202234483:C:CA	1.43593e-05	-1.77941e-10	-1.00067	8.95156e-05	-1.77941e-10	-1.02562
202234640	chr2:202234640:T:G	2.29866e-06	-1.50262	-1.33012	1.8424e-05	-1.26587	-1.34051
202234756	chr2:202234756:CCT:C	1.36489e-05	-1.05141	-7.30438e-10	7.85055e-05	-1.15687	-7.30438e-10
202236195	chr2:202236195:T:C	7.88196e-05	2.07471	-1.37262	8.8076e-05	0.319816	-1.36165
202236436	chr2:202236436:G:A	0.000207478	1.71993	-0.0499691	0.00189012	1.82321	0.201148
202236830	chr2:202236830:G:A	2.76936e-06	-1.24211	-1.40434	1.34082e-05	-1.521	-1.40317
202237002	chr2:202237002:A:C	1.01923e-05	-1.77941e-10	-1.34344	6.46868e-05	-1.77941e-10	-1.35048
202237528	chr2:202237528:C:T	1.31971e-05	-1.77941e-10	-1.08507	8.25047e-05	-1.77941e-10	-1.10718
202237622	chr2:202237622:G:A	2.73226e-06	-1.2587	-1.40124	1.34043e-05	-1.52107	-1.40339
202237675	chr2:202237675:C:T	9.19088e-05	2.234	-1.37827	0.000643006	2.31471	-1.36859
202237685	chr2:202237685:T:C	1.33667e-05	-1.77941e-10	-1.0723	8.62676e-05	-1.77941e-10	-1.06258
202237873	chr2:202237873:T:C	1.9392e-05	-1.77941e-10	-0.700204	0.000119343	-1.77941e-10	-0.738034
202238189	chr2:202238189:A:G	1.04927e-05	-1.77941e-10	-1.31438	6.78332e-05	-1.77941e-10	-1.30298
202239835	chr2:202239835:T:C	8.62406e-06	-1.51051	-7.30438e-10	5.51797e-05	-1.50944	-7.30438e-10
202240769	chr2:202240769:A:T	3.88706e-05	-0.00482859	-7.30438e-10	0.000183613	-0.307203	-7.30438e-10
202241019	chr2:202241019:C:G	9.81988e-06	-1.77941e-10	-1.38066	6.31566e-05	-1.77941e-10	-1.37442
202241108	chr2:202241108:A:G	1.07167e-05	-1.77941e-10	-1.29326	6.94894e-05	-1.77941e-10	-1.27886
202242450	chr2:202242450:C:T	1.13458e-05	-1.77941e-10	-1.23622	7.21771e-05	-1.77941e-10	-1.24091
202243017	chr2:202243017:A:G	0.000117314	2.34243	-1.24264	0.000827474	2.41032	-1.21197
202243145	chr2:202243145:C:T	0.000119519	2.46075	-1.34235	0.000834699	2.52884	-1.32181
202244162	chr2:202244162:A:T	2.31379e-05	0.879097	-1.40269	3.58225e-05	-0.551127	-1.39033
202244878	chr2:202244878:G:A	1.01061e-05	-0.0186552	-1.33327	3.84116e-05	-0.542296	-1.32938
202245456	chr2:202245456:C:A	1.70449e-05	-1.77941e-10	-0.829214	0.000122323	-1.77941e-10	-0.71337
202245490	chr2:202245490:G:A	2.52752e-06	-1.33238	-1.40544	2.54059e-05	-0.880569	-1.40449
202245574	chr2:202245574:C:T	8.59782e-05	-1.77941e-10	0.789028	0.000544994	-1.77941e-10	0.780741
202245645	chr2:202245645:G:C	2.58322e-06	-1.3104	-1.40563	2.64114e-05	-0.841283	-1.40496
202245691	chr2:202245691:A:G	1.05763e-05	-1.77941e-10	-1.30645	6.84511e-05	-1.77941e-10	-1.29391
202245892	chr2:202245892:C:T	2.61508e-06	-1.36806	-1.33571	2.51919e-05	-0.948156	-1.34535
202245907	chr2:202245907:A:G	8.91105e-06	-0.143803	-1.33397	3.47304e-05	-0.642311	-1.33011
202246102	chr2:202246102:C:T	0.000142791	2.5321	-1.23578	0.00099463	2.59535	-1.21301
202246572	chr2:202246572:G:A	9.57767e-06	-1.77941e-10	-1.40563	6.12228e-05	-1.77941e-10	-1.40551
202247434	chr2:202247434:T:A	1.16808e-05	-1.77941e-10	-1.20712	7.66797e-05	-1.77941e-10	-1.1804
202247899	chr2:202247899:A:G	1.04999e-05	-1.77941e-10	-1.3137	6.6988e-05	-1.77941e-10	-1.31552
202247938	chr2:202247938:A:T	0.000389035	2.55057	-0.251966	0.000147723	0.224576	-0.749273
202248836	chr2:202248836:G:A	3.9424e-05	0.00930835	-7.30438e-10	0.000191594	-0.264654	-7.30438e-10
202249159	chr2:202249159:AAAG:A	1.13494e-05	-1.77941e-10	-1.2359	7.21994e-05	-1.77941e-10	-1.2406
202250071	chr2:202250071:C:T	5.79075e-05	1.57451	-1.18073	7.81096e-05	-0.0103524	-1.15157
202250262	chr2:202250262:C:T	0.000140638	2.54522	-1.2641	0.000980049	2.61091	-1.24334
202250610	chr2:202250610:G:C	0.000389253	1.78069	0.518474	0.00359852	1.8503	0.817945
202252042	chr2:202252042:G:C	1.13399e-05	-1.77941e-10	-1.23674	7.21401e-05	-1.77941e-10	-1.24142
202252329	chr2:202252329:G:A	1.81345e-05	-1.77941e-10	-0.767252	0.000130886	-1.77941e-10	-0.64571
202252658	chr2:202252658:T:C	9.6507e-06	-1.77941e-10	-1.39804	6.19005e-05	-1.77941e-10	-1.39451
202252864	chr2:202252864:G:A	1.34502e-05	-1.77941e-10	-1.06607	9.60931e-05	-1.77941e-10	-0.954716
202252883	chr2:202252883:G:A	1.44845e-05	-1.77941e-10	-0.991986	0.000102391	-1.77941e-10	-0.891233
202253274	chr2:202253274:A:G	1.07401e-05	-1.77941e-10	-1.29108	6.96566e-05	-1.77941e-10	-1.27646
202254021	chr2:202254021:T:C	9.60548e-06	-1.77941e-10	-1.40273	6.1536e-05	-1.77941e-10	-1.40041
202254095	chr2:202254095:C:T	6.26451e-05	1.64549	-1.17307	8.26661e-05	0.0383706	-1.14359
202254401	chr2:202254401:T:C	1.3367e-05	-1.77941e-10	-1.07227	9.54313e-05	-1.77941e-10	-0.961627
202254454	chr2:202254454:T:A	2.57835e-06	-1.31281	-1.40511	1.36952e-05	-1.49966	-1.40333
202254560	chr2:202254560:TTTTC:T	9.6008e-06	-1.77941e-10	-1.40322	6.12943e-05	-1.77941e-10	-1.40435
202254785	chr2:202254785:C:G	0.000143978	2.65478	-1.35019	0.000998754	2.72269	-1.33621
202258614	chr2:202258614:G:C	1.10417e-05	0.0428197	-1.30621	4.15304e-05	-0.492933	-1.30068
202258948	chr2:202258948:T:C	1.66104e-05	-1.77941e-10	-0.855039	0.000119232	-1.77941e-10	-0.738965
202259194	chr2:202259194:C:T	1.01146e-05	0.00939854	-1.36049	3.81928e-05	-0.520164	-1.35722
202259195	chr2:202259195:G:A	3.7389e-05	-0.0436895	-7.30438e-10	6.02376e-05	-1.42174	-7.30438e-10
202259281	chr2:202259281:A:G	8.97939e-05	1.75025	-0.9178	0.000673928	1.82766	-0.834569
202259683	chr2:202259683:T:C	1.02066e-05	-1.77941e-10	-1.34203	6.51252e-05	-1.77941e-10	-1.34372
202260664	chr2:202260664:C:T	1.07856e-05	-1.77941e-10	-1.28686	6.995e-05	-1.77941e-10	-1.27225
202261098	chr2:202261098:C:T	1.08944e-05	-1.77941e-10	-1.27682	7.07808e-05	-1.77941e-10	-1.26045
202261282	chr2:202261282:C:A	1.36272e-05	-1.77941e-10	-1.053	9.58333e-05	-1.77941e-10	-0.957424
202261394	chr2:202261394:T:C	1.03342e-05	-1.77941e-10	-1.32961	6.59037e-05	-1.77941e-10	-1.33184
202261730	chr2:202261730:C:T	2.94548e-06	-1.45653	-1.12826	2.61774e-05	-1.12	-1.13514
202262034	chr2:202262034:T:C	2.40692e-06	-1.4843	-1.30242	2.04265e-05	-1.19572	-1.30748
202262706	chr2:202262706:C:T	1.13496e-05	-1.77941e-10	-1.23588	7.86825e-05	-1.77941e-10	-1.15461
202264016	chr2:202264016:T:C	9.22083e-06	-0.424125	-1.01948	8.57099e-05	-0.222946	-0.846119
202264235	chr2:202264235:A:G	7.47441e-05	1.81248	-1.16347	0.000572037	1.89399	-1.06482
202264396	chr2:202264396:A:C	4.49151e-06	-0.762225	-1.40065	1.92986e-05	-1.15868	-1.40132
202264562	chr2:202264562:G:A	1.00099e-05	-1.77941e-10	-1.36149	6.38068e-05	-1.77941e-10	-1.36417
202265844	chr2:202265844:C:T	1.07508e-05	-1.77941e-10	-1.29008	6.8306e-05	-1.77941e-10	-1.29604
202265909	chr2:202265909:G:C	4.95083e-05	0.237075	-7.30438e-10	0.00024575	-0.0157173	-7.30438e-10
202266218	chr2:202266218:G:A	1.32744e-05	-1.77941e-10	-1.07923	8.19042e-05	-1.77941e-10	-1.11448
202266284	chr2:202266284:T:G	9.84892e-06	-1.77941e-10	-1.3777	6.25145e-05	-1.77941e-10	-1.38464
202266399	chr2:202266399:A:G	1.39573e-05	-1.77941e-10	-1.02906	9.84305e-05	-1.77941e-10	-0.930683
202266571	chr2:202266571:C:T	1.40461e-05	-1.77941e-10	-1.02272	9.9131e-05	-1.77941e-10	-0.923591
202266806	chr2:202266806:G:A	7.39971e-05	0.63896	-7.30438e-10	0.000364067	0.377305	-7.30438e-10
202266917	chr2:202266917:A:G	1.05841e-05	-1.77941e-10	-1.30572	6.74816e-05	-1.77941e-10	-1.30818
202267214	chr2:202267214:A:G	1.43002e-05	0.317574	-1.32237	1.4198e-05	-1.47153	-1.3954
202267942	chr2:202267942:C:A	1.44266e-05	-0.995991	-7.30438e-10	9.41114e-05	-0.975555	-7.30438e-10
202268689	chr2:202268689:A:G	1.79766e-05	0.629069	-1.40506	0.000109411	0.574562	-1.39948
202269011	chr2:202269011:G:T	9.94774e-06	-0.375425	-0.992296	9.33774e-05	-0.17	-0.813385
202269093	chr2:202269093:AT:A	1.05652e-05	-1.77941e-10	-1.30751	6.72905e-05	-1.77941e-10	-1.31101
202269413	chr2:202269413:G:A	1.19756e-05	-1.18219	-7.30438e-10	6.51607e-05	-1.34318	-7.30438e-10
202269705	chr2:202269705:C:T	9.45781e-06	-0.108727	-1.3095	3.66703e-05	-0.614003	-1.30407
202269926	chr2:202269926:TTAC:T	8.72353e-06	-1.49904	-7.30438e-10	6.28802e-05	-1.3788	-7.30438e-10
202270116	chr2:202270116:A:G	1.47163e-05	0.42068	-1.39679	9.32002e-05	0.380441	-1.36572
202270312	chr2:202270312:A:G	1.30675e-05	-1.09494	-7.30438e-10	7.74005e-05	-1.17104	-7.30438e-10
202270712	chr2:202270712:T:C	1.02773e-05	-1.77941e-10	-1.33513	6.57473e-05	-1.77941e-10	-1.33421
202271385	chr2:202271385:G:A	1.07279e-05	-1.77941e-10	-1.29222	6.84935e-05	-1.77941e-10	-1.2933
202271844	chr2:202271844:C:T	1.03715e-05	-0.310497	-1.01551	9.74334e-05	-0.0978347	-0.84303
202272624	chr2:202272624:G:A	3.61495e-05	1.2635	-1.3409	0.000236388	1.22219	-1.27675
202272743	chr2:202272743:A:G	8.84848e-06	-1.48482	-7.30438e-10	5.77672e-05	-1.46361	-7.30438e-10
202273117	chr2:202273117:TC:T	0.000174764	1.10233	0.396038	0.00184605	1.62405	0.376717
202273120	chr2:202273120:G:A	9.93492e-06	-1.36901	-7.30438e-10	5.8936e-05	-1.44358	-7.30438e-10
202273166	chr2:202273166:A:T	3.39446e-05	1.18187	-1.32221	0.000223578	1.14084	-1.25112
202273272	chr2:202273272:A:G	1.05701e-05	-1.77941e-10	-1.30703	6.73207e-05	-1.77941e-10	-1.31057
202273629	chr2:202273629:T:C	1.38173e-05	-1.77941e-10	-1.03914	9.73562e-05	-1.77941e-10	-0.941658
202273922	chr2:202273922:A:G	0.000246535	2.69962	-0.857181	0.00187403	2.786	-0.770189
202274274	chr2:202274274:T:C	0.000331495	3.51377	-1.37522	0.000999812	2.71438	-1.32685
202274313	chr2:202274313:T:C	9.85135e-06	-1.77941e-10	-1.37746	6.35007e-05	-1.77941e-10	-1.36898
202274609	chr2:202274609:G:A	5.36305e-05	-1.77941e-10	0.317052	0.000340158	-1.77941e-10	0.309375
202275121	chr2:202275121:T:C	0.000949354	3.08646	0.104259	0.00868735	3.18601	0.363576
202275169	chr2:202275169:T:C	1.01079e-05	-1.77941e-10	-1.35175	6.46559e-05	-1.77941e-10	-1.35095
202275404	chr2:202275404:C:T	1.05103e-05	-1.77941e-10	-1.31271	7.1438e-05	-1.77941e-10	-1.2512
202275691	chr2:202275691:CAG:C	0.00028068	2.88448	-0.91233	0.00213608	2.97665	-0.829955
202276273	chr2:202276273:G:A	1.94427e-05	-0.582929	-0.114664	0.00017604	-0.234931	-0.114392
202277116	chr2:202277116:T:C	0.000128486	1.01932	0.171426	0.00139572	1.5718	0.149327
202277739	chr2:202277739:T:C	1.1289e-05	-1.77941e-10	-1.24124	7.34037e-05	-1.77941e-10	-1.22406
202277887	chr2:202277887:G:A	1.03797e-05	-1.77941e-10	-1.32522	6.58949e-05	-1.77941e-10	-1.33197
202278033	chr2:202278033:T:G	1.06548e-05	-1.77941e-10	-1.29906	6.78474e-05	-1.77941e-10	-1.30277
202278881	chr2:202278881:T:C	1.25955e-05	-1.77941e-10	-1.13173	8.81496e-05	-1.77941e-10	-1.041
202278920	chr2:202278920:G:T	1.06476e-05	-0.358973	-0.940763	0.00010117	-0.151281	-0.751947
202279098	chr2:202279098:T:C	1.2377e-05	-1.77941e-10	-1.14923	7.86522e-05	-1.77941e-10	-1.155
202279132	chr2:202279132:A:C	9.57788e-06	-1.77941e-10	-1.40561	6.12619e-05	-1.77941e-10	-1.40488
202280300	chr2:202280300:A:G	1.09183e-05	-1.77941e-10	-1.27463	7.13554e-05	-1.77941e-10	-1.25236
202280521	chr2:202280521:C:T	6.01783e-05	-1.77941e-10	0.432245	0.000381597	-1.77941e-10	0.424331
202280549	chr2:202280549:C:G	6.70897e-05	0.540965	-7.30438e-10	0.000332273	0.285923	-7.30438e-10
202280942	chr2:202280942:C:T	1.36103e-05	-1.77941e-10	-1.05424	9.56798e-05	-1.77941e-10	-0.959026
202281428	chr2:202281428:G:C	9.69502e-06	-1.77941e-10	-1.39345	6.34762e-05	-1.77941e-10	-1.36937
202281997	chr2:202281997:T:C	0.000249865	2.96168	-1.10582	0.00188107	3.05846	-1.03889
202282060	chr2:202282060:G:A	0.000307742	3.14153	-1.07733	0.00231253	3.2353	-1.00924
202282595	chr2:202282595:A:G	1.25485e-05	-1.77941e-10	-1.13547	7.94573e-05	-1.77941e-10	-1.14481
202282837	chr2:202282837:T:C	1.07836e-05	-1.77941e-10	-1.28704	6.84808e-05	-1.77941e-10	-1.29348
202283385	chr2:202283385:A:G	2.0542e-05	-1.77941e-10	-0.642596	0.000136979	-1.77941e-10	-0.600204
202283431	chr2:202283431:C:T	2.25095e-05	-0.551129	-7.30438e-10	0.000130625	-0.647707	-7.30438e-10
202283483	chr2:202283483:T:C	3.63076e-05	-1.77941e-10	-0.0730387	0.000215566	-1.77941e-10	-0.146768
202283671	chr2:202283671:C:T	9.0137e-06	-1.46632	-7.30438e-10	5.56604e-05	-1.50077	-7.30438e-10
202283787	chr2:202283787:C:T	0.000170617	2.69019	-1.21584	0.00126286	2.77932	-1.15822
202284443	chr2:202284443:A:G	9.58203e-06	-1.77941e-10	-1.40518	6.13573e-05	-1.77941e-10	-1.40332
202284640	chr2:202284640:A:G	9.60285e-06	-1.77941e-10	-1.40301	6.1274e-05	-1.77941e-10	-1.40468
202285061	chr2:202285061:A:G	1.03652e-05	-1.77941e-10	-1.32661	6.57031e-05	-1.77941e-10	-1.33489
202285525	chr2:202285525:T:C	1.06897e-05	-1.77941e-10	-1.29579	6.80589e-05	-1.77941e-10	-1.29966
202285639	chr2:202285639:T:C	0.000244667	2.75864	-0.923813	0.00186632	2.85194	-0.840248
202285715	chr2:202285715:T:C	1.56882e-05	-1.77941e-10	-0.91216	0.000115485	-1.77941e-10	-0.77089
202286226	chr2:202286226:C:T	1.96106e-05	0.696733	-1.38573	0.000124667	0.649749	-1.34413
202287040	chr2:202287040:T:A	3.12351e-05	1.13515	-1.35867	0.000203029	1.09484	-1.30152
202287163	chr2:202287163:C:T	1.13012e-05	-1.77941e-10	-1.24016	7.21024e-05	-1.77941e-10	-1.24195
202287214	chr2:202287214:G:A	1.32159e-05	-1.77941e-10	-1.08365	8.62695e-05	-1.77941e-10	-1.06256
202287356	chr2:202287356:A:G	0.000246801	2.78472	-0.941201	0.00188155	2.87893	-0.859107
202287632	chr2:202287632:G:A	0.000175199	2.90597	-1.40511	0.000541764	2.16418	-1.38938
202287993	chr2:202287993:A:T	0.000214462	2.63892	-0.935854	0.00163264	2.73126	-0.853341
202288044	chr2:202288044:G:C	0.000307736	2.97377	-0.909591	0.00234194	3.06571	-0.827005
202288159	chr2:202288159:G:A	1.06472e-05	-1.77941e-10	-1.29977	6.75248e-05	-1.77941e-10	-1.30754
202288169	chr2:202288169:G:A	2.79066e-05	1.01415	-1.35035	0.000182346	0.976005	-1.29013
202288359	chr2:202288359:C:T	0.000426151	3.32891	-0.939179	0.000155605	0.766604	-1.23932
202288403	chr2:202288403:G:T	0.000229617	2.84795	-1.07661	0.00180099	2.94206	-0.965997
202289528	chr2:202289528:C:T	0.000120557	1.97881	-0.851757	0.00091548	2.05957	-0.760157
202289964	chr2:202289964:A:T	1.80435e-05	-1.77941e-10	-0.772282	0.000113529	-1.77941e-10	-0.787978
202290195	chr2:202290195:A:C	1.6782e-05	0.487145	-1.3319	0.000110688	0.451841	-1.26516
202290230	chr2:202290230:G:A	0.000111783	1.90215	-0.850654	0.000847903	1.9817	-0.758967
202290336	chr2:202290336:C:T	1.05702e-05	-1.77941e-10	-1.30703	6.71857e-05	-1.77941e-10	-1.31257
202291096	chr2:202291096:C:G	2.23464e-05	-1.77941e-10	-0.558403	0.000149262	-1.77941e-10	-0.514329
202291596	chr2:202291596:A:G	8.68071e-05	1.87622	-1.0776	0.000647675	1.95509	-1.00173
202291604	chr2:202291604:G:A	9.91204e-06	-1.37132	-7.30438e-10	6.15456e-05	-1.40025	-7.30438e-10
202291699	chr2:202291699:C:T	3.12062e-06	-1.42862	-1.09842	1.84588e-05	-1.52104	-1.08345
202291827	chr2:202291827:AAAG:A	1.08384e-05	-1.77941e-10	-1.28197	7.33807e-05	-1.77941e-10	-1.22437
202292238	chr2:202292238:T:C	1.21683e-05	-1.77941e-10	-1.16623	7.133e-05	-1.77941e-10	-1.25272
202292261	chr2:202292261:G:T	9.50952e-05	1.80627	-0.916459	0.00071739	1.88588	-0.830292
202292515	chr2:202292515:G:T	1.45421e-05	-1.77941e-10	-0.988017	0.000105874	-1.77941e-10	-0.857785
202292524	chr2:202292524:G:T	2.85483e-05	-0.618898	0.305431	0.000258204	-0.275709	0.309425
202292639	chr2:202292639:T:G	1.12884e-05	-1.77941e-10	-1.24129	7.33982e-05	-1.77941e-10	-1.22413
202292815	chr2:202292815:A:G	1.52283e-05	-0.941909	-7.30438e-10	0.000113804	-0.78556	-7.30438e-10
202293790	chr2:202293790:G:A	1.28552e-05	-0.163649	-0.947665	0.000123986	0.0602729	-0.760142
202294041	chr2:202294041:G:A	1.37304e-05	-1.77941e-10	-1.04546	9.90122e-05	-1.77941e-10	-0.924791
202294216	chr2:202294216:T:G	8.94425e-05	2.22677	-1.39824	0.000286498	1.54307	-1.40538
202294401	chr2:202294401:G:A	1.17781e-05	-1.19882	-7.30438e-10	8.48757e-05	-1.07885	-7.30438e-10
202294487	chr2:202294487:C:G	1.0923e-05	-0.330643	-0.943553	0.000103977	-0.120549	-0.755316
202294659	chr2:202294659:A:G	1.07607e-05	-1.28916	-7.30438e-10	7.4867e-05	-1.20432	-7.30438e-10
202295226	chr2:202295226:A:C	1.41583e-05	-1.77941e-10	-1.01477	0.000100017	-1.77941e-10	-0.914691
202296293	chr2:202296293:T:G	8.88717e-06	-1.48046	-7.30438e-10	5.68979e-05	-1.47878	-7.30438e-10
202296298	chr2:202296298:C:T	0.000100653	1.77566	-0.829055	0.000764984	1.85557	-0.735751
202296491	chr2:202296491:G:A	1.33019e-05	-1.77941e-10	-1.07716	8.68457e-05	-1.77941e-10	-1.0559
202297040	chr2:202297040:G:A	0.000147303	2.65113	-1.3237	0.000492607	1.93403	-1.25435
202298279	chr2:202298279:A:G	1.05645e-05	0.0939872	-1.40156	3.90957e-05	-0.452298	-1.40172
202298337	chr2:202298337:C:T	9.67307e-06	-1.77941e-10	-1.39572	6.32297e-05	-1.77941e-10	-1.37326
202298850	chr2:202298850:G:T	1.37467e-05	-1.77941e-10	-1.04427	9.92208e-05	-1.77941e-10	-0.922686
202298858	chr2:202298858:A:G	1.12829e-05	-0.285298	-0.956484	0.000107461	-0.0701238	-0.772779
202299026	chr2:202299026:T:C	4.44369e-05	1.52366	-1.39465	0.000150951	0.85777	-1.36085
202299165	chr2:202299165:G:A	4.06966e-06	-0.877383	-1.38412	1.93088e-05	-1.20694	-1.35253
202299346	chr2:202299346:A:T	1.11848e-05	-0.409744	-0.840767	0.000106968	-0.207411	-0.640093
202300710	chr2:202300710:C:T	1.54216e-05	0.434606	-1.3639	0.000100428	0.40003	-1.31063
202300753	chr2:202300753:C:T	1.06869e-05	-1.77941e-10	-1.29605	7.302e-05	-1.77941e-10	-1.2293
202301641	chr2:202301641:T:C	9.03194e-05	1.86863	-1.03035	0.000706779	1.94959	-0.908909
202301968	chr2:202301968:C:T	1.19203e-05	-1.77941e-10	-1.18682	7.78245e-05	-1.77941e-10	-1.16558
202302173	chr2:202302173:C:T	9.3683e-06	-0.125354	-1.30238	3.64378e-05	-0.62723	-1.2972
202302524	chr2:202302524:T:C	1.12746e-05	-1.77941e-10	-1.24251	7.33052e-05	-1.77941e-10	-1.2254
202303464	chr2:202303464:G:A	1.06972e-05	-1.77941e-10	-1.29508	6.21039e-05	-1.77941e-10	-1.39123
202303512	chr2:202303512:C:G	0.00011436	1.92494	-0.850654	0.000867653	2.00472	-0.758967
202303714	chr2:202303714:G:A	0.000160149	2.71996	-1.30892	0.000535395	1.99748	-1.23451
202304501	chr2:202304501:A:G	1.03055e-05	-0.024348	-1.30804	3.92865e-05	-0.546597	-1.30256
202304557	chr2:202304557:C:T	1.0702e-05	-1.77941e-10	-1.29464	6.94508e-05	-1.77941e-10	-1.27942
202304789	chr2:202304789:A:G	8.53396e-06	-1.52101	-7.30438e-10	5.47263e-05	-1.51769	-7.30438e-10
202305288	chr2:202305288:C:T	1.09488e-05	-1.77941e-10	-1.27184	7.09753e-05	-1.77941e-10	-1.2577
202305892	chr2:202305892:A:G	1.31954e-05	0.295825	-1.38102	4.84302e-05	-0.262333	-1.37758
202306444	chr2:202306444:A:G	9.22299e-06	-1.44337	-7.30438e-10	5.6683e-05	-1.48256	-7.30438e-10
202306493	chr2:202306493:T:G	1.08616e-05	0.0390843	-1.31891	4.09123e-05	-0.494225	-1.31438
202306976	chr2:202306976:A:G	9.58431e-06	-1.77941e-10	-1.40494	6.13502e-05	-1.77941e-10	-1.40344
202307263	chr2:202307263:G:A	1.13259e-05	-1.77941e-10	-1.23797	7.35278e-05	-1.77941e-10	-1.22237
202307690	chr2:202307690:A:C	0.000108515	1.75265	-0.730829	0.000814777	1.82902	-0.646141
202307839	chr2:202307839:C:G	9.87714e-06	-1.77941e-10	-1.37484	6.32674e-05	-1.77941e-10	-1.37266
202308159	chr2:202308159:C:G	1.9455e-05	-1.77941e-10	-0.696964	0.000129501	-1.77941e-10	-0.656343
202308747	chr2:202308747:C:T	2.20218e-05	-1.77941e-10	-0.573034	0.000147578	-1.77941e-10	-0.525677
202308774	chr2:202308774:C:T	0.000109548	1.94704	-0.915742	0.000827208	2.02739	-0.829371
202309161	chr2:202309161:A:G	1.20985e-05	0.124131	-1.29612	4.44134e-05	-0.435779	-1.29071
202309382	chr2:202309382:C:A	2.1602e-06	-1.50641	-1.38846	1.35726e-05	-1.521	-1.39099
202309597	chr2:202309597:A:G	0.000105712	1.70866	-0.713009	0.000870337	1.7896	-0.540753
202309753	chr2:202309753:G:A	6.0582e-05	-1.77941e-10	0.438931	0.000380585	-1.77941e-10	0.421675
202309883	chr2:202309883:G:A	1.67289e-05	-1.77941e-10	-0.847926	0.00012001	-1.77941e-10	-0.732462
202309888	chr2:202309888:G:A	8.40902e-05	1.9392	-1.17238	0.000621062	2.01923	-1.10784
202309905	chr2:202309905:A:G	1.44219e-05	0.38532	-1.38164	9.28182e-05	0.349611	-1.339
202310052	chr2:202310052:A:G	9.58449e-06	-1.77941e-10	-1.40492	6.13523e-05	-1.77941e-10	-1.4034
202310107	chr2:202310107:G:A	1.08546e-05	-1.77941e-10	-1.28048	7.07344e-05	-1.77941e-10	-1.2611
202310686	chr2:202310686:T:A	9.92689e-05	1.82357	-0.890807	0.000748852	1.90106	-0.802549
202311344	chr2:202311344:C:G	1.37794e-05	-1.77941e-10	-1.04189	9.70098e-05	-1.77941e-10	-0.945222
202311478	chr2:202311478:A:G	1.04305e-05	-0.0161807	-1.30415	3.97369e-05	-0.539243	-1.29851
202311615	chr2:202311615:ATTTGAG:A	3.65146e-06	-1.28438	-1.08556	2.14035e-05	-1.38523	-1.07126
202311907	chr2:202311907:C:A	1.17686e-05	-1.77941e-10	-1.19963	7.66789e-05	-1.77941e-10	-1.18041
202312116	chr2:202312116:ATCAG:A	1.67289e-05	-1.77941e-10	-0.847926	0.00012001	-1.77941e-10	-0.732462
202312372	chr2:202312372:G:A	1.13443e-05	-1.77941e-10	-1.23635	7.30751e-05	-1.77941e-10	-1.22855
202312445	chr2:202312445:T:A	0.000101268	2.35482	-1.40212	0.000323363	1.66257	-1.40383
202312922	chr2:202312922:C:T	1.08024e-05	-1.77941e-10	-1.28529	7.05389e-05	-1.77941e-10	-1.26387
202313723	chr2:202313723:T:C	1.03535e-05	-1.77941e-10	-1.32774	6.563e-05	-1.77941e-10	-1.336
202313915	chr2:202313915:C:T	0.00013243	2.60498	-1.38399	0.000431055	1.88884	-1.34264
202314010	chr2:202314010:G:A	1.09341e-05	-1.77941e-10	-1.27318	6.97143e-05	-1.77941e-10	-1.27563
202315145	chr2:202315145:A:G	8.88232e-05	1.83204	-1.01046	0.00066506	1.91178	-0.931941
202315249	chr2:202315249:G:A	9.65602e-06	-1.39748	-7.30438e-10	6.00658e-05	-1.42459	-7.30438e-10
202315335	chr2:202315335:A:G	1.41827e-05	-1.77941e-10	-1.01304	0.000100175	-1.77941e-10	-0.913118
202315477	chr2:202315477:C:T	9.64262e-06	-1.77941e-10	-1.39887	6.12137e-05	-1.77941e-10	-1.40566
202315559	chr2:202315559:TA:T	1.69649e-05	0.562574	-1.3965	9.93879e-05	0.484494	-1.4055
202315561	chr2:202315561:TA:T	1.61292e-05	0.505572	-1.39	9.71739e-05	0.46186	-1.40539
202316169	chr2:202316169:G:C	1.15596e-05	-1.77941e-10	-1.21755	7.38139e-05	-1.77941e-10	-1.21849
202316233	chr2:202316233:G:A	9.77243e-05	1.86482	-0.947738	0.000735787	1.94433	-0.863422
202316443	chr2:202316443:C:T	2.93241e-05	-1.77941e-10	-0.286657	0.000185912	-1.77941e-10	-0.294758
202316793	chr2:202316793:C:T	8.21853e-05	1.80954	-1.06563	0.000640147	1.89046	-0.948799
202317226	chr2:202317226:T:G	4.87977e-05	0.222617	-7.30438e-10	0.00023176	-0.0743311	-7.30438e-10
202317317	chr2:202317317:G:A	9.81912e-05	1.84597	-0.924117	0.000740145	1.92462	-0.837807
202317852	chr2:202317852:C:G	1.39366e-05	-1.03055	-7.30438e-10	9.09043e-05	-1.01023	-7.30438e-10
202317970	chr2:202317970:A:G	1.25536e-05	-1.77941e-10	-1.13506	7.94797e-05	-1.77941e-10	-1.14453
202318044	chr2:202318044:C:T	0.000258369	1.72899	0.160334	0.00234417	1.81158	0.428075
202318629	chr2:202318629:C:T	1.2638e-05	-1.77941e-10	-1.12835	7.99197e-05	-1.77941e-10	-1.13901
202318949	chr2:202318949:G:A	1.10936e-05	-1.77941e-10	-1.2587	7.06298e-05	-1.77941e-10	-1.26258
202319434	chr2:202319434:TG:T	8.40284e-06	-0.133199	-1.4033	5.26225e-05	-0.151255	-1.40563
202319696	chr2:202319696:TG:T	5.00904e-05	-0.382653	0.631416	0.000469737	-0.00525591	0.637396
202319699	chr2:202319699:T:C	9.58079e-06	-1.77941e-10	-1.40531	6.12747e-05	-1.77941e-10	-1.40467
202320963	chr2:202320963:C:CA	9.9248e-06	-1.77941e-10	-1.37003	6.44845e-05	-1.77941e-10	-1.35361
202321330	chr2:202321330:G:A	1.08015e-05	-1.77941e-10	-1.28538	6.89628e-05	-1.77941e-10	-1.28647
202321658	chr2:202321658:T:G	1.53332e-05	-1.77941e-10	-0.935048	0.000109341	-1.77941e-10	-0.82556
202322116	chr2:202322116:C:T	9.62584e-06	-1.77941e-10	-1.40062	6.13713e-05	-1.77941e-10	-1.40309
202322334	chr2:202322334:C:T	1.4911e-05	-1.77941e-10	-0.962966	9.6388e-05	-1.77941e-10	-0.951652
202322512	chr2:202322512:C:A	6.60389e-06	-0.67802	-1.09939	5.9039e-05	-0.499274	-0.942562
202323117	chr2:202323117:G:A	1.24465e-05	-1.77941e-10	-1.14362	7.88031e-05	-1.77941e-10	-1.15308
202323202	chr2:202323202:C:T	1.33544e-05	-1.77941e-10	-1.07322	9.39019e-05	-1.77941e-10	-0.977783
202323293	chr2:202323293:G:A	1.03829e-05	-1.3249	-7.30438e-10	7.30049e-05	-1.22951	-7.30438e-10
202325480	chr2:202325480:TC:T	4.98213e-06	-0.665286	-1.39392	2.06879e-05	-1.09089	-1.3996
202325675	chr2:202325675:G:GT	6.05814e-05	-1.77941e-10	0.438922	0.000380034	-1.77941e-10	0.420228
202327007	chr2:202327007:T:C	1.1378e-05	-1.77941e-10	-1.23339	7.22619e-05	-1.77941e-10	-1.23974
202327129	chr2:202327129:C:T	1.47647e-05	0.413816	-1.38664	9.45737e-05	0.37622	-1.34687
202327430	chr2:202327430:A:G	9.50048e-06	-1.41372	-7.30438e-10	7.35421e-05	-1.22218	-7.30438e-10
202327690	chr2:202327690:G:GAGAA	1.58202e-05	0.457767	-1.36154	0.000102908	0.421184	-1.30738
202329068	chr2:202329068:A:G	7.30705e-06	-0.438133	-1.23809	6.47814e-05	-0.234764	-1.11425
202329339	chr2:202329339:G:A	3.98865e-05	1.38355	-1.36258	0.00025679	1.41044	-1.38222
202329533	chr2:202329533:A:C	0.000230322	3.07876	-1.30435	0.000267229	1.42888	-1.36081
202329547	chr2:202329547:G:T	8.78244e-05	1.69639	-0.886116	0.000652975	1.77274	-0.811236
202329998	chr2:202329998:A:T	0.000104857	1.7343	-0.746763	0.000791451	1.81113	-0.657298
202330001	chr2:202330001:G:A	1.05853e-05	-1.77941e-10	-1.3056	6.75777e-05	-1.77941e-10	-1.30676
202330369	chr2:202330369:G:T	1.40495e-05	0.376959	-1.39944	8.82752e-05	0.332861	-1.37244
202330373	chr2:202330373:TTTC:T	7.49154e-06	-0.489517	-1.16178	6.75408e-05	-0.29094	-1.01636
202330448	chr2:202330448:G:A	9.79884e-05	1.69397	-0.774191	0.00073805	1.77071	-0.68673
202330577	chr2:202330577:C:T	1.06569e-05	-1.77941e-10	-1.29886	6.76227e-05	-1.77941e-10	-1.30609
202330737	chr2:202330737:A:G	7.68115e-06	-0.226189	-1.40011	3.03958e-05	-0.707174	-1.39855
202331112	chr2:202331112:C:T	7.86607e-05	1.89466	-1.19459	0.000579508	1.97487	-1.13273
202331467	chr2:202331467:C:A	1.07049e-05	-1.77941e-10	-1.29437	6.83369e-05	-1.77941e-10	-1.29558
202332878	chr2:202332878:G:A	0.000112662	1.77988	-0.720552	0.000851963	1.85738	-0.629871
202333424	chr2:202333424:A:G	0.000102697	2.36601	-1.39929	0.000334223	1.66314	-1.37136
202333731	chr2:202333731:AAGAAAGAG:A	8.45303e-05	1.78388	-1.01184	0.000629824	1.86088	-0.935477
202333933	chr2:202333933:A:ACGATCT	8.97766e-06	-1.47033	-7.30438e-10	5.52529e-05	-1.50811	-7.30438e-10
202334044	chr2:202334044:G:A	1.0104e-05	-1.77941e-10	-1.35214	6.39981e-05	-1.77941e-10	-1.36118
202334165	chr2:202334165:G:C	1.7437e-05	0.596479	-1.40295	0.000109666	0.558634	-1.38123
202334216	chr2:202334216:T:C	9.73779e-06	-1.77941e-10	-1.38905	6.21498e-05	-1.77941e-10	-1.39049
202334368	chr2:202334368:T:C	1.33294e-05	-1.77941e-10	-1.0751	9.35633e-05	-1.77941e-10	-0.981395
202334607	chr2:202334607:C:T	1.30685e-05	-1.77941e-10	-1.09486	9.1598e-05	-1.77941e-10	-1.00262
202334714	chr2:202334714:T:C	1.42195e-05	-1.77941e-10	-1.01045	0.000106218	-1.77941e-10	-0.854541
202335095	chr2:202335095:G:C	9.74232e-06	-1.77941e-10	-1.38859	6.21841e-05	-1.77941e-10	-1.38993
202335101	chr2:202335101:A:G	0.00012215	1.80954	-0.669356	0.000926996	1.88772	-0.575809
202335318	chr2:202335318:T:C	5.42297e-05	-1.77941e-10	0.328163	0.000343976	-1.77941e-10	0.320538
202335348	chr2:202335348:G:A	1.08152e-05	-1.77941e-10	-1.28412	7.10439e-05	-1.77941e-10	-1.25674
202335776	chr2:202335776:T:A	1.0218e-05	-1.77941e-10	-1.34092	6.60604e-05	-1.77941e-10	-1.32946
202335853	chr2:202335853:G:A	1.02242e-05	-1.77941e-10	-1.34031	6.61038e-05	-1.77941e-10	-1.32881
202336237	chr2:202336237:G:A	0.000117957	1.82034	-0.715094	0.000891566	1.89731	-0.624368
202336531	chr2:202336531:G:C	9.09906e-06	-1.45689	-7.30438e-10	5.82495e-05	-1.4553	-7.30438e-10
202337443	chr2:202337443:A:G	0.000121629	1.80823	-0.672323	0.000929503	1.8857	-0.571086
202337491	chr2:202337491:GA:G	1.78959e-05	0.609362	-1.38986	0.000114114	0.570892	-1.35373
202337694	chr2:202337694:G:A	9.81954e-06	-1.77941e-10	-1.38069	6.24998e-05	-1.77941e-10	-1.38487
202338365	chr2:202338365:A:G	1.27873e-05	-1.77941e-10	-1.11661	9.04157e-05	-1.77941e-10	-1.01562
202339404	chr2:202339404:C:T	1.15817e-05	-1.77941e-10	-1.21564	7.58358e-05	-1.77941e-10	-1.19146
202339786	chr2:202339786:C:T	1.0675e-05	-1.77941e-10	-1.29716	6.91341e-05	-1.77941e-10	-1.28399
202339844	chr2:202339844:G:A	3.56241e-06	-1.50178	-0.892852	1.98562e-05	-1.33655	-1.19497
202339988	chr2:202339988:TG:T	9.58362e-06	-1.77941e-10	-1.40501	6.12233e-05	-1.77941e-10	-1.40551
202340269	chr2:202340269:T:C	1.00762e-05	-1.77941e-10	-1.35489	6.44868e-05	-1.77941e-10	-1.35357
202340282	chr2:202340282:T:G	3.98152e-05	0.0191819	-7.30438e-10	0.000203361	-0.205053	-7.30438e-10
202340445	chr2:202340445:G:A	3.80707e-06	-1.47306	-0.855147	1.91446e-05	-1.3977	-1.17032
202340588	chr2:202340588:G:T	3.87886e-06	-1.43579	-0.873729	1.8037e-05	-1.44432	-1.18329
202341390	chr2:202341390:C:T	1.06374e-05	-1.77941e-10	-1.30069	6.88773e-05	-1.77941e-10	-1.28771
202341448	chr2:202341448:G:A	9.99796e-06	-1.77941e-10	-1.36268	6.36951e-05	-1.77941e-10	-1.36593
202341524	chr2:202341524:AT:A	2.76238e-06	-1.41617	-1.2328	2.15896e-05	-1.35462	-1.09321
202342687	chr2:202342687:T:C	1.03124e-05	-1.77941e-10	-1.33172	6.57957e-05	-1.77941e-10	-1.33348
202342801	chr2:202342801:A:G	1.14453e-05	0.0299518	-1.25744	0.000106439	0.275078	-1.12754
202342908	chr2:202342908:G:A	2.37946e-05	-0.495608	-7.30438e-10	0.000138055	-0.592384	-7.30438e-10
202343211	chr2:202343211:G:T	8.97762e-06	-0.226888	-1.24344	8.22472e-05	-0.00162842	-1.10868
202344153	chr2:202344153:C:G	1.16637e-05	0.029989	-1.23858	0.000109175	0.275018	-1.1021
202344270	chr2:202344270:T:C	8.6819e-06	-1.50383	-7.30438e-10	5.45621e-05	-1.52069	-7.30438e-10
202345088	chr2:202345088:T:C	1.22971e-05	0.0793086	-1.23501	0.000116137	0.33063	-1.09589
202345222	chr2:202345222:C:T	1.03102e-05	-1.33193	-7.30438e-10	6.04194e-05	-1.41872	-7.30438e-10
202345306	chr2:202345306:G:A	3.6347e-06	-1.12769	-1.24685	5.69699e-05	-0.196125	-1.28139
202345852	chr2:202345852:A:C	1.01737e-05	-1.77941e-10	-1.34526	6.49121e-05	-1.77941e-10	-1.347
202345957	chr2:202345957:C:T	1.26713e-05	-1.77941e-10	-1.12572	7.98911e-05	-1.77941e-10	-1.13937
202346425	chr2:202346425:AG:A	1.19449e-05	0.0236	-1.20836	0.00011291	0.268169	-1.06161
202346546	chr2:202346546:T:TA	1.01623e-05	-1.77941e-10	-1.34638	6.47387e-05	-1.77941e-10	-1.34968
202346662	chr2:202346662:T:C	3.84266e-06	-1.098	-1.2209	6.19848e-05	-0.135066	-1.25808
202346737	chr2:202346737:C:G	1.15913e-05	0.0268801	-1.24169	0.000108371	0.271672	-1.10614
202346998	chr2:202346998:T:C	1.17199e-05	-1.20378	-7.30438e-10	8.55956e-05	-1.0704	-7.30438e-10
202347506	chr2:202347506:A:C	3.91851e-06	-1.10956	-1.1898	6.23717e-05	-0.156566	-1.23036
202347582	chr2:202347582:T:C	1.33051e-05	0.154231	-1.23115	0.000125983	0.408627	-1.09251
202348074	chr2:202348074:C:T	1.38248e-05	-1.0386	-7.30438e-10	0.000104016	-0.875486	-7.30438e-10
202348338	chr2:202348338:T:C	6.7811e-05	1.89137	-1.33971	0.000497501	1.9737	-1.28414
202348370	chr2:202348370:T:C	6.49668e-05	1.79043	-1.28162	0.000462179	1.85343	-1.23751
202349404	chr2:202349404:A:G	9.63631e-06	-1.77941e-10	-1.39953	6.18267e-05	-1.77941e-10	-1.3957
202349647	chr2:202349647:G:A	9.59884e-06	-1.40342	-7.30438e-10	7.48664e-05	-1.20433	-7.30438e-10
202349728	chr2:202349728:T:C	8.12408e-06	-0.844717	-0.725517	0.000154631	0.315979	-0.794973
202350016	chr2:202350016:A:G	0.000116448	1.75607	-0.663695	0.000960867	1.83682	-0.489017
202350605	chr2:202350605:G:A	1.72119e-05	-1.77941e-10	-0.819463	0.0001265	-1.77941e-10	-0.679793
202351108	chr2:202351108:G:A	1.76476e-05	-1.77941e-10	-0.794465	0.000130033	-1.77941e-10	-0.652247
202351296	chr2:202351296:C:T	6.26715e-05	-1.77941e-10	0.472841	0.000398335	-1.77941e-10	0.467258
202352260	chr2:202352260:T:C	9.72568e-06	-1.77941e-10	-1.3903	6.25082e-05	-1.77941e-10	-1.38474
202352347	chr2:202352347:T:C	6.77472e-05	-1.77941e-10	0.550717	0.000430734	-1.77941e-10	0.545457
202352413	chr2:202352413:G:T	2.04502e-05	-1.77941e-10	-0.647075	0.000130443	-1.77941e-10	-0.649095
202352749	chr2:202352749:G:A	9.68924e-06	-1.39405	-7.30438e-10	6.30222e-05	-1.37655	-7.30438e-10
202354092	chr2:202354092:T:G	1.10074e-05	-1.77941e-10	-1.2665	6.94593e-05	-1.77941e-10	-1.27929
202354102	chr2:202354102:A:C	3.20293e-06	-1.40386	-1.09715	1.53846e-05	-1.46779	-1.31888
202354661	chr2:202354661:C:G	3.07411e-06	-1.42717	-1.11488	1.54988e-05	-1.45132	-1.32796
202354683	chr2:202354683:G:A	1.47893e-05	-1.77941e-10	-0.971164	0.00010693	-1.77941e-10	-0.847861
202355332	chr2:202355332:A:T	6.64914e-06	-0.721431	-1.04915	2.97019e-05	-1.08848	-1.04034
202355546	chr2:202355546:C:T	9.707e-06	-1.77941e-10	-1.39222	6.19001e-05	-1.77941e-10	-1.39451
202355634	chr2:202355634:TTAA:T	1.00571e-05	-1.77941e-10	-1.35679	6.38887e-05	-1.77941e-10	-1.36289
202356711	chr2:202356711:C:T	1.71711e-05	-1.77941e-10	-0.82184	0.000107657	-1.77941e-10	-0.841081
202356745	chr2:202356745:A:G	2.41434e-06	-1.45361	-1.33003	1.87652e-05	-1.42493	-1.1631
202356851	chr2:202356851:A:G	5.15108e-06	-0.632911	-1.39295	0.000118186	0.65373	-1.40151
202356871	chr2:202356871:T:C	0.00015088	0.566814	0.784602	0.00158478	1.07656	0.771606
202357197	chr2:202357197:G:A	1.09055e-05	-1.77941e-10	-1.2758	6.88994e-05	-1.77941e-10	-1.28739
202357685	chr2:202357685:G:A	4.77037e-05	0.609042	-0.4091	0.000512417	1.12467	-0.405566
202358243	chr2:202358243:G:A	0.000173138	1.82269	-0.333666	0.00150884	1.90764	-0.10858
202358572	chr2:202358572:A:G	1.02383e-05	-0.335148	-1.00378	3.80033e-05	-0.874164	-1.0082
202358622	chr2:202358622:C:T	1.25855e-05	-1.13252	-7.30438e-10	8.49793e-05	-1.07763	-7.30438e-10
202358842	chr2:202358842:G:A	8.57356e-06	-1.51638	-7.30438e-10	5.6067e-05	-1.49349	-7.30438e-10
202358890	chr2:202358890:A:T	1.11492e-05	-1.77941e-10	-1.2537	7.33457e-05	-1.77941e-10	-1.22485
202359214	chr2:202359214:A:G	1.42382e-05	-1.00914	-7.30438e-10	5.5788e-05	-1.49847	-7.30438e-10
202359438	chr2:202359438:C:A	0.000120857	1.51163	-0.382082	0.00103724	1.58704	-0.162756
202359473	chr2:202359473:T:C	5.21567e-05	0.289187	-7.30438e-10	0.000260505	0.0425888	-7.30438e-10
202359499	chr2:202359499:G:C	3.88959e-06	-0.910446	-1.39632	7.55092e-05	0.207682	-1.40346
202359885	chr2:202359885:G:A	1.10711e-05	-1.77941e-10	-1.26073	6.9485e-05	-1.77941e-10	-1.27892
202360505	chr2:202360505:G:A	1.18321e-05	-1.77941e-10	-1.19425	8.25392e-05	-1.77941e-10	-1.10676
202360853	chr2:202360853:G:A	1.05627e-05	-1.77941e-10	-1.30774	6.67677e-05	-1.77941e-10	-1.31881
202361481	chr2:202361481:T:G	1.4557e-05	-1.77941e-10	-0.986991	9.22231e-05	-1.77941e-10	-0.995824
202361562	chr2:202361562:G:C	1.05528e-05	-1.77941e-10	-1.30867	6.67093e-05	-1.77941e-10	-1.31969
202361626	chr2:202361626:G:A	1.87318e-05	-1.77941e-10	-0.734844	0.000138273	-1.77941e-10	-0.590805
202361648	chr2:202361648:G:A	2.34833e-05	-0.209679	-0.299098	2.50555e-05	-1.44633	-0.85261
202361887	chr2:202361887:G:C	2.23697e-05	-1.77941e-10	-0.55736	0.000140825	-1.77941e-10	-0.572518
202362625	chr2:202362625:G:C	2.61922e-05	-0.399605	-7.30438e-10	0.000138299	-0.590613	-7.30438e-10
202362815	chr2:202362815:G:A	1.19092e-05	-1.77941e-10	-1.18776	7.44826e-05	-1.77941e-10	-1.20947
202363957	chr2:202363957:C:T	1.25229e-05	-1.77941e-10	-1.1375	8.09748e-05	-1.77941e-10	-1.1259
202364661	chr2:202364661:T:C	1.7003e-05	-1.77941e-10	-0.831679	0.000125076	-1.77941e-10	-0.691111
202365082	chr2:202365082:G:A	9.76005e-06	-1.77941e-10	-1.38677	6.22854e-05	-1.77941e-10	-1.38831
202365831	chr2:202365831:T:C	9.7332e-06	-1.77941e-10	-1.38952	6.27553e-05	-1.77941e-10	-1.38079
202366019	chr2:202366019:A:G	3.3777e-06	-1.04538	-1.40249	6.09329e-05	-0.00504697	-1.40521
202366927	chr2:202366927:A:G	3.87148e-05	-0.723931	0.715088	0.00017771	-1.09685	0.756965
202367281	chr2:202367281:G:A	2.54608e-05	-0.147341	-0.280585	2.57952e-05	-1.43006	-0.83979
202367646	chr2:202367646:T:G	1.08094e-05	-1.77941e-10	-1.28465	6.79632e-05	-1.77941e-10	-1.30107
202367950	chr2:202367950:T:C	9.83454e-06	-1.77941e-10	-1.37917	6.27422e-05	-1.77941e-10	-1.381
202368280	chr2:202368280:A:G	1.20561e-05	-1.77941e-10	-1.1755	7.52249e-05	-1.77941e-10	-1.19955
202368302	chr2:202368302:C:G	9.84255e-06	-1.77941e-10	-1.37835	6.52138e-05	-1.77941e-10	-1.34236
202368419	chr2:202368419:C:A	1.8884e-05	-1.77941e-10	-0.726749	0.000116302	-1.77941e-10	-0.76384
202368443	chr2:202368443:T:C	1.26283e-05	-1.77941e-10	-1.12912	7.88373e-05	-1.77941e-10	-1.15265
202369084	chr2:202369084:G:A	3.44567e-05	-0.0874506	-0.0379131	3.17712e-05	-1.41393	-0.647542
202369529	chr2:202369529:A:G	1.0105e-05	-0.468456	-0.883582	0.000119666	0.123993	-0.859321
202370102	chr2:202370102:T:C	9.75441e-06	-1.77941e-10	-1.38735	6.2251e-05	-1.77941e-10	-1.38886
202370416	chr2:202370416:G:A	0.000132273	2.20133	-0.981528	0.000931204	2.24905	-0.932606
202370754	chr2:202370754:C:A	1.62057e-05	-1.77941e-10	-0.879701	0.000102506	-1.77941e-10	-0.890111
202371162	chr2:202371162:G:A	5.63342e-05	0.366236	-7.30438e-10	0.000277476	0.105702	-7.30438e-10
202371288	chr2:202371288:G:A	1.04974e-05	-1.77941e-10	-1.31394	7.11471e-05	-1.77941e-10	-1.25528
202371316	chr2:202371316:G:A	0.000118487	2.27693	-1.16719	0.000838805	2.32722	-1.11528
202371440	chr2:202371440:C:T	9.66007e-06	-1.77941e-10	-1.39707	6.14587e-05	-1.77941e-10	-1.40167
202373767	chr2:202373767:C:T	1.23059e-05	-1.77941e-10	-1.15499	7.69612e-05	-1.77941e-10	-1.17673
202373784	chr2:202373784:G:A	9.78671e-05	-0.825952	1.7445	0.000429514	-1.17192	1.71454
202376551	chr2:202376551:A:G	9.58401e-06	-1.77941e-10	-1.40497	6.12186e-05	-1.77941e-10	-1.40558
202377174	chr2:202377174:G:A	1.19974e-05	-1.18037	-7.30438e-10	8.66813e-05	-1.0578	-7.30438e-10
202378294	chr2:202378294:C:A	9.74995e-06	-1.77941e-10	-1.3878	6.28887e-05	-1.77941e-10	-1.37867
202378414	chr2:202378414:G:A	1.43754e-05	-1.77941e-10	-0.99955	9.18717e-05	-1.77941e-10	-0.999641
202378694	chr2:202378694:A:T	1.33714e-05	-1.07195	-7.30438e-10	9.83186e-05	-0.931821	-7.30438e-10
202379168	chr2:202379168:G:C	5.93458e-06	-0.70108	-1.18319	4.06202e-05	-0.690532	-1.12524
202379700	chr2:202379700:A:G	1.7436e-05	-1.77941e-10	-0.806531	0.000109298	-1.77941e-10	-0.825954
202379787	chr2:202379787:A:C	2.24431e-06	-1.50638	-1.35029	1.42189e-05	-1.50619	-1.35927
202380492	chr2:202380492:A:G	8.82947e-05	0.256259	0.559354	0.000908464	0.73959	0.552131
202380554	chr2:202380554:C:T	9.76251e-06	-1.77941e-10	-1.38652	6.23005e-05	-1.77941e-10	-1.38806
202381581	chr2:202381581:G:A	0.000123048	-0.592668	1.74018	0.000518186	-1.00136	1.73166
202381617	chr2:202381617:T:A	0.000102155	0.296491	0.664935	0.0010486	0.783356	0.651821
202381688	chr2:202381688:G:A	3.13267e-05	-0.1854	-0.0351963	3.09567e-05	-1.4396	-0.64784
202382011	chr2:202382011:C:T	1.70906e-05	-1.77941e-10	-0.826538	0.000105608	-1.77941e-10	-0.860302
202382414	chr2:202382414:C:T	0.000279411	1.91992	0.0476966	0.00247829	1.98787	0.307415
202382526	chr2:202382526:A:G	8.88434e-05	-0.624086	1.44589	0.000378208	-1.0246	1.44001
202382786	chr2:202382786:C:A	0.000262026	1.86038	0.0430002	0.00231877	1.928	0.300754
202383362	chr2:202383362:C:T	1.03253e-05	-1.77941e-10	-1.33047	7.00329e-05	-1.77941e-10	-1.27107
202383368	chr2:202383368:G:A	1.88178e-05	-1.77941e-10	-0.730265	0.000120088	-1.77941e-10	-0.731808
202383496	chr2:202383496:C:T	7.19797e-06	-0.629866	-1.0614	8.04824e-05	-0.0893159	-1.04268
202383605	chr2:202383605:C:T	9.7104e-06	-1.77941e-10	-1.39187	6.2207e-05	-1.77941e-10	-1.38957
202383670	chr2:202383670:G:A	2.00163e-05	-0.66852	-7.30438e-10	0.000128692	-0.662609	-7.30438e-10
202384157	chr2:202384157:G:A	2.38138e-05	-1.77941e-10	-0.4948	0.00018131	-1.77941e-10	-0.319826
202384753	chr2:202384753:C:A	1.81029e-05	-1.77941e-10	-0.768996	0.000136661	-1.77941e-10	-0.602529
202385082	chr2:202385082:T:A	1.25996e-05	-1.1314	-7.30438e-10	9.17538e-05	-1.00092	-7.30438e-10
202385514	chr2:202385514:C:T	9.6852e-06	-1.77941e-10	-1.39447	6.15714e-05	-1.77941e-10	-1.39984
202385548	chr2:202385548:T:A	1.47055e-05	-1.77941e-10	-0.976843	9.41966e-05	-1.77941e-10	-0.97465
202386534	chr2:202386534:C:CT	8.72736e-06	-1.4986	-7.30438e-10	5.58682e-05	-1.49704	-7.30438e-10
202386783	chr2:202386783:T:C	4.37871e-06	-0.797066	-1.39125	9.52507e-05	0.417007	-1.38053
202387704	chr2:202387704:A:G	2.33045e-05	-1.77941e-10	-0.51642	0.000177416	-1.77941e-10	-0.341539
202389652	chr2:202389652:T:A	0.000139395	0.135583	1.13667	0.00050551	-0.473742	1.17928
202389859	chr2:202389859:C:T	9.68526e-06	-1.77941e-10	-1.39446	6.15714e-05	-1.77941e-10	-1.39984
202390018	chr2:202390018:G:A	1.0435e-05	-1.77941e-10	-1.3199	6.63263e-05	-1.77941e-10	-1.32545
202390118	chr2:202390118:T:C	1.47547e-05	-1.77941e-10	-0.973502	0.000107573	-1.77941e-10	-0.841861
202390551	chr2:202390551:C:T	1.70959e-05	-1.77941e-10	-0.82623	0.000105641	-1.77941e-10	-0.859986
202390762	chr2:202390762:A:C	3.96861e-05	0.903589	-0.887655	0.00029235	0.868001	-0.710082
202391532	chr2:202391532:C:T	0.000108876	-0.631467	1.65661	0.000463883	-1.03019	1.64979
202391822	chr2:202391822:C:T	9.76465e-06	-1.77941e-10	-1.3863	6.23144e-05	-1.77941e-10	-1.38784
202392451	chr2:202392451:AAAGT:A	0.000267365	1.86972	0.0538254	0.00237199	1.93737	0.314083
202392953	chr2:202392953:T:C	1.13072e-05	-1.77941e-10	-1.23963	7.07106e-05	-1.77941e-10	-1.26144
202393571	chr2:202393571:C:T	3.60846e-05	-0.079199	-7.30438e-10	0.000176562	-0.346361	-7.30438e-10
202394357	chr2:202394357:A:C	9.40236e-06	-1.42411	-7.30438e-10	5.75147e-05	-1.46799	-7.30438e-10
202395036	chr2:202395036:AC:A	0.000102975	-0.667242	1.63666	0.000442979	-1.05661	1.6301
202395108	chr2:202395108:T:C	0.000101988	-0.63939	1.59918	0.000435624	-1.03597	1.59272
202395565	chr2:202395565:G:A	5.97006e-05	0.424276	-7.30438e-10	0.000305989	0.203514	-7.30438e-10
202395905	chr2:202395905:C:G	1.84368e-05	-1.77941e-10	-0.750717	0.00013938	-1.77941e-10	-0.58283
202395978	chr2:202395978:A:G	7.65263e-06	-0.651581	-0.978435	3.36162e-05	-1.04007	-0.964956
202396555	chr2:202396555:A:G	2.38875e-05	-0.232336	-0.259376	2.56482e-05	-1.45064	-0.824917
202397655	chr2:202397655:C:T	5.94422e-05	-0.512254	0.932192	0.00025901	-0.938195	0.975029
202398049	chr2:202398049:C:T	2.39502e-05	-1.77941e-10	-0.489089	0.000181128	-1.77941e-10	-0.320831
202398619	chr2:202398619:A:G	5.34385e-05	-0.566062	0.879527	0.000235766	-0.979093	0.921897
202398850	chr2:202398850:C:T	0.000279152	1.93958	0.027116	0.00246743	2.00599	0.28491
202398996	chr2:202398996:C:T	9.68636e-06	-1.77941e-10	-1.39435	6.18136e-05	-1.77941e-10	-1.39591
202400379	chr2:202400379:G:A	1.85959e-05	-1.77941e-10	-0.742124	0.000140864	-1.77941e-10	-0.572239
202400919	chr2:202400919:C:T	2.65465e-06	-1.28359	-1.40516	1.53832e-05	-1.38113	-1.40562
202401069	chr2:202401069:C:T	1.06838e-05	-1.77941e-10	-1.29633	6.97243e-05	-1.77941e-10	-1.27548
202403117	chr2:202403117:C:T	1.57273e-05	-1.77941e-10	-0.909668	9.75027e-05	-1.77941e-10	-0.940154
202403732	chr2:202403732:C:T	9.76151e-05	-0.661662	1.57763	0.00041912	-1.05309	1.57122
202404453	chr2:202404453:C:G	9.75764e-06	-1.77941e-10	-1.38702	6.22708e-05	-1.77941e-10	-1.38854
202404727	chr2:202404727:T:A	9.75764e-06	-1.77941e-10	-1.38702	6.22708e-05	-1.77941e-10	-1.38854
202405127	chr2:202405127:G:A	0.000201321	-0.662892	2.30273	0.000864323	-1.05387	2.29578
202405369	chr2:202405369:A:G	9.87551e-05	2.16672	-1.23914	0.000291147	1.4733	-1.3195
202405746	chr2:202405746:T:C	9.83487e-06	-1.77941e-10	-1.37913	6.27376e-05	-1.77941e-10	-1.38107
202405970	chr2:202405970:C:T	1.48147e-05	-1.77941e-10	-0.969443	9.44478e-05	-1.77941e-10	-0.971987
202406007	chr2:202406007:ACT:A	5.50466e-06	-0.753697	-1.20577	2.36117e-05	-1.17811	-1.18019
202406019	chr2:202406019:C:T	1.52058e-05	-1.77941e-10	-0.943392	0.000106576	-1.77941e-10	-0.851172
202406544	chr2:202406544:T:C	0.00015415	2.45227	-1.07941	0.000422308	1.72289	-1.19719
202407499	chr2:202407499:G:A	1.70654e-05	-1.77941e-10	-0.828014	0.00010892	-1.77941e-10	-0.829421
202407781	chr2:202407781:A:G	2.07107e-05	-0.324075	-0.310339	2.42698e-05	-1.46983	-0.860972
202408034	chr2:202408034:C:T	1.51251e-05	-1.77941e-10	-0.948711	0.000101648	-1.77941e-10	-0.898518
202408836	chr2:202408836:A:G	4.44674e-06	-0.77527	-1.39763	9.69829e-05	0.443781	-1.38928
202408838	chr2:202408838:A:G	9.06967e-05	-0.68135	1.52381	0.000391946	-1.06685	1.51793
202409162	chr2:202409162:C:T	4.51002e-06	-0.767513	-1.39125	9.92845e-05	0.458434	-1.38048
202409856	chr2:202409856:TA:T	0.000152915	-0.638941	2.00376	0.000651396	-1.03602	1.9951
202410240	chr2:202410240:T:C	5.80515e-06	-0.516303	-1.39002	0.000142819	0.839464	-1.39792
202410315	chr2:202410315:A:T	9.92425e-06	-1.77941e-10	-1.37008	6.3281e-05	-1.77941e-10	-1.37245
202410397	chr2:202410397:C:T	9.95139e-06	-1.77941e-10	-1.36735	6.34494e-05	-1.77941e-10	-1.36979
202410430	chr2:202410430:A:G	8.57322e-06	-1.51642	-7.30438e-10	6.21279e-05	-1.39084	-7.30438e-10
202410875	chr2:202410875:A:G	0.000142727	-0.667344	1.96321	0.00061223	-1.05712	1.95419
202411226	chr2:202411226:C:G	1.10089e-05	-1.77941e-10	-1.26636	6.90897e-05	-1.77941e-10	-1.28463
202412087	chr2:202412087:A:T	6.97295e-05	-0.576144	1.1557	0.000309665	-0.986706	1.20216
202412294	chr2:202412294:T:C	9.94378e-06	-1.77941e-10	-1.36812	6.31354e-05	-1.77941e-10	-1.37475
202412577	chr2:202412577:C:T	1.07631e-05	-1.77941e-10	-1.28894	7.02917e-05	-1.77941e-10	-1.26738
202412608	chr2:202412608:C:T	0.000107442	-0.735691	1.74757	0.000471196	-1.10658	1.74182
202413653	chr2:202413653:ATG:A	1.37294e-05	-1.04553	-7.30438e-10	0.000101362	-0.901333	-7.30438e-10
202413872	chr2:202413872:C:G	9.68533e-06	-1.77941e-10	-1.39445	6.15715e-05	-1.77941e-10	-1.39983
202413973	chr2:202413973:T:C	0.000258936	1.89568	-0.00416488	0.0022805	1.9628	0.249319
202414318	chr2:202414318:A:G	8.78855e-06	-1.49162	-7.30438e-10	5.4775e-05	-1.5168	-7.30438e-10
202414691	chr2:202414691:C:T	3.38913e-05	-0.262936	0.121029	3.41604e-05	-1.45844	-0.530522
202414979	chr2:202414979:C:G	4.16632e-06	-0.83839	-1.39964	8.79831e-05	0.349335	-1.39222
202415308	chr2:202415308:A:G	9.94012e-06	-1.77941e-10	-1.36849	6.33797e-05	-1.77941e-10	-1.37089
202416238	chr2:202416238:T:C	0.000117758	-0.610599	1.71417	0.000499881	-1.01412	1.70846
202416790	chr2:202416790:G:A	0.000272387	1.9293	0.012855	0.00240385	1.99545	0.269341
202417252	chr2:202417252:T:C	0.000107577	-0.595084	1.60823	0.000454954	-1.00245	1.60261
202417788	chr2:202417788:G:A	0.000112747	-0.586842	1.64692	0.000475875	-0.99646	1.64158
202417810	chr2:202417810:C:G	2.93161e-05	0.0136089	-0.300538	0.000295606	0.466155	-0.297161
202418223	chr2:202418223:C:T	9.98131e-06	-1.77941e-10	-1.36435	6.34306e-05	-1.77941e-10	-1.37009
202418520	chr2:202418520:A:G	1.87062e-05	-1.77941e-10	-0.736211	0.000140607	-1.77941e-10	-0.574064
202418759	chr2:202418759:T:C	2.03668e-05	-1.77941e-10	-0.65116	0.000151637	-1.77941e-10	-0.498543
202419349	chr2:202419349:T:A	1.40391e-05	-1.77941e-10	-1.02322	8.98446e-05	-1.77941e-10	-1.02195
202419543	chr2:202419543:G:C	3.99917e-05	1.00438	-0.980778	0.000289487	0.966066	-0.817988
202419630	chr2:202419630:C:T	1.83276e-05	-1.77941e-10	-0.756658	0.000113027	-1.77941e-10	-0.792404
202419632	chr2:202419632:G:A	1.12641e-05	-1.77941e-10	-1.24345	7.05849e-05	-1.77941e-10	-1.26322
202419978	chr2:202419978:G:A	4.32894e-06	-0.799214	-1.40053	9.2967e-05	0.405682	-1.39347
202420267	chr2:202420267:T:C	4.95591e-05	0.238099	-7.30438e-10	0.000231097	-0.0771947	-7.30438e-10
202420434	chr2:202420434:T:G	4.06146e-06	-0.861837	-1.40169	8.37333e-05	0.302876	-1.39527
202420717	chr2:202420717:T:C	9.59657e-06	-1.77941e-10	-1.40366	6.12644e-05	-1.77941e-10	-1.40483
202421323	chr2:202421323:A:G	1.3895e-05	-1.77941e-10	-1.03353	9.04228e-05	-1.77941e-10	-1.01554
202421478	chr2:202421478:A:T	1.26253e-05	-1.77941e-10	-1.12936	8.07578e-05	-1.77941e-10	-1.12858
202421621	chr2:202421621:G:A	1.53728e-05	-1.77941e-10	-0.932466	9.64444e-05	-1.77941e-10	-0.951067
202421699	chr2:202421699:G:A	0.000224253	-0.495749	2.24346	0.000922556	-0.929004	2.23612
202421835	chr2:202421835:G:C	8.88012e-06	-1.48125	-7.30438e-10	6.5695e-05	-1.33501	-7.30438e-10
202421932	chr2:202421932:T:G	1.77562e-05	-1.77941e-10	-0.788333	0.000133783	-1.77941e-10	-0.623812
202422002	chr2:202422002:A:G	0.000125494	2.41217	-1.24498	0.000360846	1.69184	-1.32343
202422075	chr2:202422075:A:C	8.54395e-05	-0.474654	1.2574	0.000350914	-0.911273	1.25178
202422360	chr2:202422360:G:A	1.51412e-05	-1.77941e-10	-0.947645	9.50174e-05	-1.77941e-10	-0.965974
202422904	chr2:202422904:C:G	1.31429e-05	-1.77941e-10	-1.08919	8.26793e-05	-1.77941e-10	-1.10506
202423821	chr2:202423821:G:A	2.29822e-05	-1.77941e-10	-0.530347	0.000153161	-1.77941e-10	-0.488543
202423979	chr2:202423979:G:A	9.73156e-06	-1.38969	-7.30438e-10	6.4772e-05	-1.34916	-7.30438e-10
202424124	chr2:202424124:A:T	2.14386e-05	-1.77941e-10	-0.599875	0.000164138	-1.77941e-10	-0.419329
202424260	chr2:202424260:G:A	9.587e-06	-1.77941e-10	-1.40466	6.13641e-05	-1.77941e-10	-1.40321
202425140	chr2:202425140:T:C	1.07347e-05	-1.77941e-10	-1.29159	6.77562e-05	-1.77941e-10	-1.30412
202425714	chr2:202425714:T:C	6.73411e-05	-0.558348	1.10305	0.000297435	-0.972974	1.14814
202426059	chr2:202426059:G:C	1.03806e-05	-1.77941e-10	-1.32513	7.05737e-05	-1.77941e-10	-1.26338
202426137	chr2:202426137:A:T	9.75642e-06	-1.77941e-10	-1.38714	6.22633e-05	-1.77941e-10	-1.38866
202426381	chr2:202426381:A:G	4.2704e-06	-0.812072	-1.40129	9.15349e-05	0.391478	-1.39479
202426809	chr2:202426809:G:C	2.06941e-05	-0.635216	-7.30438e-10	0.000164136	-0.419341	-7.30438e-10
202427116	chr2:202427116:C:T	0.000242776	1.88711	-0.0600375	0.00212053	1.95141	0.187973
202427192	chr2:202427192:A:G	5.85506e-05	-0.515378	0.920203	0.000255555	-0.939871	0.963276
202427316	chr2:202427316:C:T	2.58481e-06	-1.47892	-1.23649	1.59939e-05	-1.52103	-1.2268
202427621	chr2:202427621:T:C	0.000320261	2.0933	0.0107652	0.00283575	2.16295	0.267075
202427705	chr2:202427705:T:C	9.69647e-06	-1.77941e-10	-1.3933	6.16225e-05	-1.77941e-10	-1.39901
202427887	chr2:202427887:G:A	9.34978e-05	-0.666151	1.53902	0.000402559	-1.05515	1.53296
202428405	chr2:202428405:TC:T	2.76805e-06	-1.51915	-1.12777	1.82628e-05	-1.48473	-1.13044
202428451	chr2:202428451:C:T	2.09268e-05	-0.624035	-7.30438e-10	0.000121957	-0.716369	-7.30438e-10
202428555	chr2:202428555:C:T	1.98819e-05	-1.77941e-10	-0.675258	0.00012692	-1.77941e-10	-0.676478
202428912	chr2:202428912:G:A	7.60864e-05	0.128354	0.53845	0.000765977	0.589984	0.531134
202429210	chr2:202429210:T:G	6.78756e-06	-0.579093	-1.17088	4.62337e-05	-0.574708	-1.11162
202429273	chr2:202429273:C:G	1.84005e-05	-1.77941e-10	-0.752686	0.000136436	-1.77941e-10	-0.604176
202429679	chr2:202429679:T:G	1.48147e-05	-1.77941e-10	-0.969443	9.44478e-05	-1.77941e-10	-0.971987
202429732	chr2:202429732:G:A	1.16152e-05	-1.21275	-7.30438e-10	7.82781e-05	-1.15977	-7.30438e-10
202430530	chr2:202430530:C:T	1.60367e-05	-1.77941e-10	-0.890188	0.000101516	-1.77941e-10	-0.899815
202430725	chr2:202430725:T:C	2.17484e-05	-1.77941e-10	-0.585524	0.000165001	-1.77941e-10	-0.41408
202431067	chr2:202431067:T:C	1.89877e-05	-0.613763	-0.10751	7.78998e-05	-1.01859	-0.146021
202431133	chr2:202431133:G:T	9.86996e-06	-1.77941e-10	-1.37557	6.38974e-05	-1.77941e-10	-1.36276
202431685	chr2:202431685:CAT:C	1.00103e-05	-1.77941e-10	-1.36146	6.497e-05	-1.77941e-10	-1.34611
202431747	chr2:202431747:A:G	1.11839e-05	-1.77941e-10	-1.2506	7.03948e-05	-1.77941e-10	-1.26591
202432345	chr2:202432345:T:G	1.64882e-05	-0.862419	-7.30438e-10	0.000343085	0.317945	-7.30438e-10
202433092	chr2:202433092:G:C	2.93731e-05	-0.982907	0.697921	0.000251365	-0.704801	0.711672
202434244	chr2:202434244:T:C	9.89625e-06	-1.77941e-10	-1.37291	6.41035e-05	-1.77941e-10	-1.35953
202435703	chr2:202435703:C:G	4.1894e-05	-0.128365	0.198441	3.82002e-05	-1.42267	-0.454521
202435717	chr2:202435717:C:T	1.12413e-05	-1.77941e-10	-1.24547	7.07187e-05	-1.77941e-10	-1.26132
202436408	chr2:202436408:C:T	1.27459e-05	-1.77941e-10	-1.11986	7.91637e-05	-1.77941e-10	-1.14852
202437810	chr2:202437810:T:A	1.0457e-05	-1.77941e-10	-1.3178	6.81924e-05	-1.77941e-10	-1.2977
202437904	chr2:202437904:G:A	0.000301023	2.04212	-7.30438e-10	0.000986915	1.37455	-7.30438e-10
202438036	chr2:202438036:A:G	1.06879e-05	-1.77941e-10	-1.29595	6.70256e-05	-1.77941e-10	-1.31496
202438367	chr2:202438367:T:C	1.08818e-05	-1.77941e-10	-1.27798	6.86513e-05	-1.77941e-10	-1.29099
202438594	chr2:202438594:T:C	1.09648e-05	-1.77941e-10	-1.27038	6.87871e-05	-1.77941e-10	-1.28902
202438603	chr2:202438603:G:A	1.27886e-05	-1.77941e-10	-1.11651	7.94296e-05	-1.77941e-10	-1.14516
202438776	chr2:202438776:A:G	1.44445e-05	-1.77941e-10	-0.994754	9.15898e-05	-1.77941e-10	-1.00271
202438998	chr2:202438998:G:A	1.56186e-05	-1.77941e-10	-0.916607	9.61919e-05	-1.77941e-10	-0.953689
202439264	chr2:202439264:C:T	1.23478e-05	-1.15159	-7.30438e-10	7.01342e-05	-1.26962	-7.30438e-10
202440327	chr2:202440327:C:T	4.52647e-05	-0.706822	0.854285	0.000200927	-1.08579	0.868697
202440398	chr2:202440398:C:T	9.69525e-06	-1.77941e-10	-1.39343	6.18382e-05	-1.77941e-10	-1.39551
202440690	chr2:202440690:G:A	6.12434e-06	-0.758112	-1.09468	6.7117e-05	-0.242167	-1.07143
202440793	chr2:202440793:G:A	1.56005e-05	-1.77941e-10	-0.917764	9.87797e-05	-1.77941e-10	-0.927142
202441132	chr2:202441132:T:C	1.91796e-05	-0.574545	-0.136671	7.7707e-05	-0.989675	-0.177413
202441430	chr2:202441430:T:C	4.37979e-06	-1.2034	-0.984663	7.37773e-05	-0.313474	-0.905509
202442209	chr2:202442209:A:G	1.86196e-05	-0.740854	-7.30438e-10	0.000105539	-0.860956	-7.30438e-10
202442754	chr2:202442754:T:C	1.58704e-05	-0.900607	-7.30438e-10	0.000322205	0.255155	-7.30438e-10
202443422	chr2:202443422:C:T	1.25712e-05	-1.77941e-10	-1.13365	7.77047e-05	-1.77941e-10	-1.16712
202444304	chr2:202444304:CAT:C	1.07368e-05	-1.29138	-7.30438e-10	7.17396e-05	-1.24699	-7.30438e-10
202444540	chr2:202444540:A:T	1.21457e-05	-1.16809	-7.30438e-10	8.79785e-05	-1.04294	-7.30438e-10
202444892	chr2:202444892:A:G	9.96419e-06	-1.77941e-10	-1.36607	6.39949e-05	-1.77941e-10	-1.36123
202445168	chr2:202445168:G:A	0.000182208	1.71307	-0.172991	0.00154079	1.77608	0.04394
202445350	chr2:202445350:C:T	1.34716e-05	-1.77941e-10	-1.06448	8.34277e-05	-1.77941e-10	-1.09605
202446056	chr2:202446056:A:G	9.58253e-06	-1.77941e-10	-1.40512	6.12246e-05	-1.77941e-10	-1.40549
202446150	chr2:202446150:C:T	8.53683e-06	-1.52068	-7.30438e-10	6.41329e-05	-1.35908	-7.30438e-10
202446562	chr2:202446562:CAG:C	1.30232e-05	-1.77941e-10	-1.09833	8.07467e-05	-1.77941e-10	-1.12872
202446647	chr2:202446647:C:T	2.7133e-05	-0.442063	0.077748	3.28102e-05	-1.49002	-0.539275
202447143	chr2:202447143:T:TA	9.76457e-06	-1.77941e-10	-1.38631	6.22503e-05	-1.77941e-10	-1.38887
202447274	chr2:202447274:C:A	1.70704e-05	-0.827721	-7.30438e-10	0.000362538	0.373097	-7.30438e-10
202447952	chr2:202447952:G:A	9.65169e-06	-1.77941e-10	-1.39793	6.17945e-05	-1.77941e-10	-1.39622
202448082	chr2:202448082:G:C	9.58884e-06	-1.77941e-10	-1.40447	6.12682e-05	-1.77941e-10	-1.40477
202448309	chr2:202448309:G:A	1.51691e-05	0.185601	-1.1314	1.41079e-05	-1.48805	-1.38525
202448311	chr2:202448311:C:T	1.45423e-05	0.174452	-1.16246	1.39715e-05	-1.4899	-1.39311
202448915	chr2:202448915:T:C	8.99462e-05	1.97036	-1.13622	0.000269995	1.31915	-1.24078
202449918	chr2:202449918:C:T	8.8469e-06	-1.485	-7.30438e-10	7.42007e-05	-1.21326	-7.30438e-10
202450297	chr2:202450297:C:T	1.31641e-05	-1.77941e-10	-1.08758	8.28574e-05	-1.77941e-10	-1.10291
202450329	chr2:202450329:C:T	1.31549e-05	-1.77941e-10	-1.08827	9.41591e-05	-1.77941e-10	-0.975048
202450418	chr2:202450418:G:A	1.31427e-05	-1.0892	-7.30438e-10	7.37777e-05	-1.21898	-7.30438e-10
202450817	chr2:202450817:A:G	9.84723e-05	-0.68967	1.61438	0.000426372	-1.07255	1.60783
202450889	chr2:202450889:T:C	0.000124628	2.27218	-1.11191	0.000353693	1.57101	-1.22261
202451075	chr2:202451075:C:T	1.14343e-05	-1.77941e-10	-1.22845	7.16214e-05	-1.77941e-10	-1.24864
202451290	chr2:202451290:C:T	2.07179e-05	-1.77941e-10	-0.63407	0.000154609	-1.77941e-10	-0.479135
202452715	chr2:202452715:A:T	9.96058e-06	-1.77941e-10	-1.36643	6.36802e-05	-1.77941e-10	-1.36616
202453583	chr2:202453583:T:C	3.76311e-05	-1.77941e-10	-0.0372363	0.000223331	-1.77941e-10	-0.111379
202453895	chr2:202453895:C:T	1.31229e-05	-1.09071	-7.30438e-10	8.87167e-05	-1.03459	-7.30438e-10
202454243	chr2:202454243:G:A	9.94787e-06	-1.77941e-10	-1.36771	6.34424e-05	-1.77941e-10	-1.3699
202455419	chr2:202455419:T:C	9.76032e-06	-1.77941e-10	-1.38674	6.22871e-05	-1.77941e-10	-1.38828
202455700	chr2:202455700:G:A	7.01984e-05	0.414889	0.17137	2.73255e-05	-1.4498	-0.762414
202455804	chr2:202455804:G:A	9.70679e-06	-1.77941e-10	-1.39224	6.19643e-05	-1.77941e-10	-1.39347
202456162	chr2:202456162:TTG:T	9.65593e-06	-1.77941e-10	-1.39749	6.16528e-05	-1.77941e-10	-1.39851
202456298	chr2:202456298:A:G	1.00179e-05	-1.77941e-10	-1.36069	6.38816e-05	-1.77941e-10	-1.363
202456494	chr2:202456494:G:A	9.59221e-06	-1.77941e-10	-1.40411	6.1279e-05	-1.77941e-10	-1.4046
202456851	chr2:202456851:G:A	9.78682e-06	-1.77941e-10	-1.38403	6.22438e-05	-1.77941e-10	-1.38897
202458043	chr2:202458043:T:C	2.17774e-05	-1.77941e-10	-0.584195	0.000162719	-1.77941e-10	-0.428012
202458654	chr2:202458654:G:A	1.03756e-05	-1.77941e-10	-1.32561	6.55539e-05	-1.77941e-10	-1.33716
202458664	chr2:202458664:CT:C	1.96662e-05	-1.77941e-10	-0.686164	0.00014599	-1.77941e-10	-0.536494
202460027	chr2:202460027:A:G	0.000336328	2.20664	-0.053617	0.00289524	2.25678	0.194009
202460390	chr2:202460390:GTT:G	4.76401e-06	-1.0376	-1.06638	2.09933e-05	-1.32241	-1.15342
202461117	chr2:202461117:T:C	2.13752e-05	-1.77941e-10	-0.602833	0.000159311	-1.77941e-10	-0.449173
202461253	chr2:202461253:C:T	1.12641e-05	-1.77941e-10	-1.24345	7.05849e-05	-1.77941e-10	-1.26322
202461254	chr2:202461254:A:G	1.12888e-05	-1.77941e-10	-1.24126	7.07294e-05	-1.77941e-10	-1.26117
202462932	chr2:202462932:C:T	1.16906e-05	-1.20628	-7.30438e-10	9.23513e-05	-0.994434	-7.30438e-10
202463637	chr2:202463637:A:G	0.000107487	-1.77941e-10	1.0123	0.000706944	-1.77941e-10	1.04092
202464196	chr2:202464196:T:C	3.84468e-05	-0.292901	0.277111	3.82478e-05	-1.46435	-0.411603
202464210	chr2:202464210:T:C	0.000131224	1.42228	-0.210434	0.00109516	1.4588	0.0198287
202465217	chr2:202465217:C:T	1.86107e-05	-1.77941e-10	-0.741327	0.000117995	-1.77941e-10	-0.749395
202465227	chr2:202465227:A:G	6.44873e-06	-0.665175	-1.13601	4.4047e-05	-0.662545	-1.07223
202466191	chr2:202466191:G:A	1.11842e-05	-1.77941e-10	-1.25056	7.35948e-05	-1.77941e-10	-1.22146
202466388	chr2:202466388:G:A	2.51005e-06	-1.50468	-1.24009	1.59802e-05	-1.52109	-1.2276
202466491	chr2:202466491:T:G	1.39563e-05	-1.77941e-10	-1.02913	8.77308e-05	-1.77941e-10	-1.04576
202466496	chr2:202466496:A:G	1.41511e-05	-1.77941e-10	-1.01527	8.89158e-05	-1.77941e-10	-1.03234
202466645	chr2:202466645:T:C	1.83416e-05	-1.77941e-10	-0.755893	0.000113113	-1.77941e-10	-0.791647
202467723	chr2:202467723:C:T	1.86846e-05	-1.77941e-10	-0.737368	0.000114714	-1.77941e-10	-0.777588
202467744	chr2:202467744:A:G	9.84543e-06	-1.77941e-10	-1.37806	6.29936e-05	-1.77941e-10	-1.377
202467771	chr2:202467771:G:A	9.85376e-06	-1.77941e-10	-1.37721	6.30497e-05	-1.77941e-10	-1.37611
202468770	chr2:202468770:A:G	7.78253e-06	-0.659404	-0.95378	3.43044e-05	-1.04542	-0.939337
202469060	chr2:202469060:C:T	8.74744e-05	-0.654838	1.46112	0.000375044	-1.04812	1.45513
202469110	chr2:202469110:A:G	3.98625e-05	-1.77941e-10	0.0203707	0.000251767	-1.77941e-10	0.00847139
202469133	chr2:202469133:C:T	9.79014e-06	-0.43347	-0.95022	0.000114743	0.147361	-0.924697
202469758	chr2:202469758:C:T	1.05052e-05	-1.77941e-10	-1.3132	6.63285e-05	-1.77941e-10	-1.32541
202469849	chr2:202469849:A:G	2.47519e-06	-1.51939	-1.23936	2.1906e-05	-1.29386	-1.13942
202470196	chr2:202470196:G:C	8.1789e-05	-0.765407	1.50448	0.000361678	-1.12742	1.49814
202470214	chr2:202470214:T:C	1.53229e-05	-1.77941e-10	-0.935716	9.61173e-05	-1.77941e-10	-0.954465
202470586	chr2:202470586:C:T	9.74689e-06	-1.77941e-10	-1.38812	6.21728e-05	-1.77941e-10	-1.39012
202470720	chr2:202470720:C:T	1.70323e-05	-1.77941e-10	-0.829956	0.000108205	-1.77941e-10	-0.836002
202470910	chr2:202470910:A:C	8.43386e-05	-0.682215	1.45199	0.000364677	-1.06709	1.44606
202471251	chr2:202471251:A:G	1.12898e-05	-1.77941e-10	-1.24117	7.07355e-05	-1.77941e-10	-1.26109
202471853	chr2:202471853:C:T	9.71435e-06	-1.77941e-10	-1.39146	6.19791e-05	-1.77941e-10	-1.39324
202472016	chr2:202472016:T:G	8.01075e-05	-0.712984	1.43129	0.000349207	-1.08969	1.42532
202472278	chr2:202472278:A:G	0.00027441	2.06537	-0.115816	0.00239315	2.13292	0.127412
202472437	chr2:202472437:T:C	9.06136e-05	-0.729193	1.57073	0.000396694	-1.10163	1.56476
202472796	chr2:202472796:G:A	4.02515e-05	-1.77941e-10	0.0300819	0.000272008	-1.77941e-10	0.0857966
202473172	chr2:202473172:G:A	3.73466e-05	-0.0448249	-7.30438e-10	6.72659e-05	-1.31138	-7.30438e-10
202473434	chr2:202473434:A:G	9.92474e-05	-0.767162	1.69971	0.000442877	-1.12917	1.70243
202473574	chr2:202473574:T:A	7.89375e-05	0.11489	0.5887	0.000792728	0.579396	0.57605
202473872	chr2:202473872:C:T	1.33585e-05	-1.07291	-7.30438e-10	9.03426e-05	-1.01643	-7.30438e-10
202474275	chr2:202474275:G:A	6.1472e-05	-0.710544	1.16406	0.000282393	-1.08633	1.2096
202474285	chr2:202474285:C:T	2.56228e-06	-1.493	-1.23117	1.60892e-05	-1.51901	-1.22288
202475166	chr2:202475166:G:GT	9.34907e-06	-1.42979	-7.30438e-10	5.94474e-05	-1.43494	-7.30438e-10
202475199	chr2:202475199:T:C	1.07708e-05	-1.77941e-10	-1.28823	7.0389e-05	-1.77941e-10	-1.266
202475845	chr2:202475845:C:A	9.28356e-05	-0.708763	1.57453	0.000404254	-1.08663	1.56864
202476004	chr2:202476004:G:T	1.05031e-05	-1.77941e-10	-1.31339	6.65683e-05	-1.77941e-10	-1.32181
202476006	chr2:202476006:G:A	1.11043e-05	-1.77941e-10	-1.25773	7.2628e-05	-1.77941e-10	-1.23468
202478739	chr2:202478739:G:A	1.33781e-05	-1.77941e-10	-1.07145	8.42865e-05	-1.77941e-10	-1.08581
202478850	chr2:202478850:C:T	9.70698e-06	-1.77941e-10	-1.39222	6.19354e-05	-1.77941e-10	-1.39394
202480209	chr2:202480209:T:C	6.64596e-05	0.531528	-7.30438e-10	9.0531e-05	-1.01434	-7.30438e-10
202480215	chr2:202480215:C:G	6.11751e-05	-0.679355	1.12803	0.000278613	-1.06353	1.17332
202480770	chr2:202480770:G:A	9.67129e-06	-1.77941e-10	-1.3959	6.15087e-05	-1.77941e-10	-1.40086
202481170	chr2:202481170:TC:T	9.79056e-06	-1.77941e-10	-1.38365	6.24216e-05	-1.77941e-10	-1.38612
202481172	chr2:202481172:TCTTC:T	9.80462e-06	-1.77941e-10	-1.38221	6.25063e-05	-1.77941e-10	-1.38477
202481651	chr2:202481651:C:G	4.12008e-06	-1.1021	-1.14709	2.35751e-05	-1.23352	-1.12633
202481772	chr2:202481772:C:G	1.27704e-05	-1.11794	-7.30438e-10	7.22104e-05	-1.24045	-7.30438e-10
202482561	chr2:202482561:C:T	0.000267326	1.83474	0.0886597	0.00236191	1.9003	0.346886
202482737	chr2:202482737:C:T	2.76188e-05	1.05821	-1.40478	0.000178247	1.06856	-1.40542
202483029	chr2:202483029:G:A	1.07891e-05	-1.77941e-10	-1.28653	6.86727e-05	-1.77941e-10	-1.29068
202484172	chr2:202484172:G:C	1.01108e-05	-1.77941e-10	-1.35146	6.46147e-05	-1.77941e-10	-1.35159
202484987	chr2:202484987:AAG:A	2.08883e-05	-0.625877	-7.30438e-10	0.000121642	-0.718952	-7.30438e-10
202485032	chr2:202485032:A:G	5.89576e-05	-0.685437	1.09719	0.000252926	-1.06817	1.08123
202485060	chr2:202485060:C:T	1.92956e-05	-0.70519	-7.30438e-10	0.000113085	-0.791893	-7.30438e-10
202485224	chr2:202485224:T:C	1.3219e-05	-1.77941e-10	-1.08341	8.32272e-05	-1.77941e-10	-1.09846
202485807	chr2:202485807:A:G	9.04739e-05	-0.692891	1.53289	0.000392241	-1.07515	1.527
202486075	chr2:202486075:G:A	1.64318e-05	-1.77941e-10	-0.86585	0.000105001	-1.77941e-10	-0.866068
202486874	chr2:202486874:A:T	1.23489e-05	-1.77941e-10	-1.1515	7.97377e-05	-1.77941e-10	-1.14129
202486973	chr2:202486973:A:G	0.00034405	1.81372	0.361999	0.00307443	1.88103	0.629811
202487099	chr2:202487099:C:T	6.37549e-05	-0.00916076	0.49914	0.000633151	0.438883	0.491793
202487354	chr2:202487354:G:A	4.40996e-05	-0.370075	0.491459	4.75117e-05	-1.47911	-0.179949
202487907	chr2:202487907:G:A	0.000100483	-0.689441	1.63436	0.000435201	-1.07265	1.62843
202488016	chr2:202488016:A:G	1.08182e-05	-1.77941e-10	-1.28383	6.82871e-05	-1.77941e-10	-1.29631
202488214	chr2:202488214:A:G	5.25863e-06	-0.599531	-1.40566	0.00012778	0.734199	-1.40392
202488724	chr2:202488724:T:C	8.61618e-05	1.7812	-0.990038	0.000251257	1.12522	-1.11878
202489008	chr2:202489008:T:TC	1.81473e-05	-1.77941e-10	-0.766546	0.000136751	-1.77941e-10	-0.60187
202489029	chr2:202489029:T:C	9.70258e-06	-1.77941e-10	-1.39267	6.1909e-05	-1.77941e-10	-1.39437
202489087	chr2:202489087:T:C	2.24299e-06	-1.45828	-1.39898	1.81014e-05	-1.22193	-1.40211
202489119	chr2:202489119:A:G	1.85015e-05	-1.77941e-10	-0.747215	0.000138917	-1.77941e-10	-0.586159
202489393	chr2:202489393:G:A	6.04546e-05	-0.555515	0.992342	0.000251159	-0.973798	0.979852
202489540	chr2:202489540:G:A	4.57287e-05	0.157659	-7.30438e-10	0.000214445	-0.151982	-7.30438e-10
202490962	chr2:202490962:T:G	1.28652e-05	-1.77941e-10	-1.11054	8.12688e-05	-1.77941e-10	-1.12227
202491848	chr2:202491848:T:A	1.11785e-05	-1.77941e-10	-1.25107	7.35536e-05	-1.77941e-10	-1.22202
202492542	chr2:202492542:G:A	7.16593e-05	-0.604962	1.21182	0.000300981	-1.01188	1.19889
202492977	chr2:202492977:C:G	4.10654e-05	-0.362333	0.412434	4.46657e-05	-1.47752	-0.243313
202493199	chr2:202493199:T:C	2.19031e-05	-0.936177	0.357742	0.000187348	-0.649421	0.362358
202493491	chr2:202493491:T:C	2.24239e-06	-1.50404	-1.35349	1.40999e-05	-1.50918	-1.36468
202493870	chr2:202493870:A:G	1.33381e-05	-1.07444	-7.30438e-10	9.79787e-05	-0.935284	-7.30438e-10
202494089	chr2:202494089:C:T	8.91573e-05	-0.738908	1.56424	0.000391498	-1.10871	1.55866
202494843	chr2:202494843:T:A	3.84204e-05	-0.480552	0.464075	4.56723e-05	-1.4977	-0.200846
202494895	chr2:202494895:A:G	1.83276e-05	-1.77941e-10	-0.756658	0.000113027	-1.77941e-10	-0.792404
202494973	chr2:202494973:A:C	9.64141e-06	-1.77941e-10	-1.399	6.15723e-05	-1.77941e-10	-1.39982
202495173	chr2:202495173:G:A	1.14274e-05	-1.77941e-10	-1.22905	7.91194e-05	-1.77941e-10	-1.14908
202495405	chr2:202495405:G:A	8.7024e-05	-0.689363	1.49048	0.000376892	-1.07254	1.48446
202495569	chr2:202495569:G:T	1.10367e-05	-1.77941e-10	-1.26384	7.58455e-05	-1.77941e-10	-1.19134
202496307	chr2:202496307:C:T	8.23167e-05	-0.672842	1.41835	0.000355029	-1.06036	1.41253
202496868	chr2:202496868:G:A	2.06881e-05	-1.77941e-10	-0.635509	0.000127297	-1.77941e-10	-0.67351
202496988	chr2:202496988:G:A	1.26005e-05	-1.77941e-10	-1.13133	7.94768e-05	-1.77941e-10	-1.14457
202497172	chr2:202497172:C:T	1.36828e-05	-1.77941e-10	-1.04892	9.74722e-05	-1.77941e-10	-0.940467
202497253	chr2:202497253:G:A	3.85497e-05	-0.402638	0.389521	4.35316e-05	-1.48508	-0.261464
202497255	chr2:202497255:C:T	1.38192e-05	-1.77941e-10	-1.039	9.78194e-05	-1.77941e-10	-0.936912
202497314	chr2:202497314:C:T	2.2639e-05	-1.77941e-10	-0.545393	0.00013848	-1.77941e-10	-0.589308
202497345	chr2:202497345:G:A	2.91336e-05	-0.293173	-7.30438e-10	0.000155445	-0.473742	-7.30438e-10
202497655	chr2:202497655:A:G	6.12412e-05	-0.542519	0.992274	0.000252192	-0.964667	0.974824
202497885	chr2:202497885:A:C	8.57033e-06	-1.51676	-7.30438e-10	5.59585e-05	-1.49542	-7.30438e-10
202498307	chr2:202498307:C:T	4.65569e-05	0.175608	-7.30438e-10	0.000218089	-0.135129	-7.30438e-10
202499211	chr2:202499211:A:G	5.51563e-06	-0.634005	-1.32348	2.23339e-05	-1.096	-1.31793
202499212	chr2:202499212:T:C	1.90045e-05	-1.77941e-10	-0.720391	0.000144219	-1.77941e-10	-0.548701
202499390	chr2:202499390:C:G	1.09258e-05	-1.27394	-7.30438e-10	6.3427e-05	-1.37014	-7.30438e-10
202499493	chr2:202499493:C:T	7.26398e-05	-0.659847	1.28029	0.000309335	-1.05115	1.26554
202499593	chr2:202499593:G:A	9.86788e-06	-1.77941e-10	-1.37578	6.42309e-05	-1.77941e-10	-1.35755
202499742	chr2:202499742:A:G	0.000179097	-1.77941e-10	1.52286	0.00115393	-1.77941e-10	1.53089
202500821	chr2:202500821:G:A	1.04376e-05	-1.77941e-10	-1.31966	6.65507e-05	-1.77941e-10	-1.32207
202500843	chr2:202500843:T:G	9.71049e-06	-1.77941e-10	-1.39186	6.19568e-05	-1.77941e-10	-1.3936
202501509	chr2:202501509:C:G	3.18482e-05	-0.0238684	-0.180217	0.000319755	0.424341	-0.176819
202501539	chr2:202501539:A:G	9.74516e-06	-1.77941e-10	-1.3883	6.21637e-05	-1.77941e-10	-1.39026
202501850	chr2:202501850:C:T	9.86732e-06	-1.77941e-10	-1.37584	6.29037e-05	-1.77941e-10	-1.37843
202501967	chr2:202501967:G:T	8.7401e-06	-1.49715	-7.30438e-10	5.70666e-05	-1.47582	-7.30438e-10
202502146	chr2:202502146:T:A	1.15155e-05	0.139159	-1.36054	7.60812e-05	0.113091	-1.30132
202502900	chr2:202502900:C:T	1.1467e-05	-1.77941e-10	-1.22559	7.99927e-05	-1.77941e-10	-1.1381
202503080	chr2:202503080:T:G	1.0667e-05	-1.77941e-10	-1.29791	6.88115e-05	-1.77941e-10	-1.28866
202503241	chr2:202503241:C:T	5.43758e-06	-0.847914	-1.12382	2.9209e-05	-1.03359	-1.11196
202503404	chr2:202503404:G:A	9.65871e-06	-1.77941e-10	-1.39721	6.16501e-05	-1.77941e-10	-1.39856
202503488	chr2:202503488:C:T	0.000148722	1.33326	0.00375095	0.00129791	1.39487	0.253612
202503489	chr2:202503489:G:A	0.000109778	-0.631526	1.66492	0.000468088	-1.02962	1.65824
202503646	chr2:202503646:C:T	1.58248e-05	-1.77941e-10	-0.903489	9.92058e-05	-1.77941e-10	-0.922838
202503845	chr2:202503845:G:A	0.000138466	1.26556	-7.30438e-10	0.000693345	1.02149	-7.30438e-10
202503848	chr2:202503848:A:T	9.70942e-06	-1.77941e-10	-1.39197	6.195e-05	-1.77941e-10	-1.39371
202504322	chr2:202504322:G:A	9.71225e-06	-1.77941e-10	-1.39168	6.19668e-05	-1.77941e-10	-1.39343
202504328	chr2:202504328:G:C	1.79626e-05	0.627807	-1.40458	0.000115895	0.638124	-1.40548
202504754	chr2:202504754:A:G	9.6799e-06	-1.77941e-10	-1.39501	6.17716e-05	-1.77941e-10	-1.39659
202504869	chr2:202504869:C:T	8.95121e-05	-0.701266	1.53057	0.000389025	-1.0812	1.5248
202504870	chr2:202504870:G:A	1.47097e-05	-1.77941e-10	-0.976561	9.42008e-05	-1.77941e-10	-0.974605
202505143	chr2:202505143:C:T	9.08629e-05	-0.653229	1.49751	0.00038982	-1.04592	1.49157
202507003	chr2:202507003:G:A	6.91773e-05	-0.665662	1.23727	0.000297905	-1.0551	1.23185
202507666	chr2:202507666:G:A	4.20398e-06	-1.49423	-0.734799	2.70388e-05	-1.51994	-0.702821
202507669	chr2:202507669:A:G	8.5716e-06	-1.51661	-7.30438e-10	5.56427e-05	-1.50108	-7.30438e-10
202507697	chr2:202507697:ATCT:A	1.0444e-05	-1.77941e-10	-1.31904	6.59753e-05	-1.77941e-10	-1.33075
202507792	chr2:202507792:C:T	1.49772e-05	-0.958535	-7.30438e-10	5.64218e-05	-1.48718	-7.30438e-10
202508161	chr2:202508161:T:C	4.20141e-05	-0.718696	0.791635	0.000181417	-1.09672	0.777484
202508196	chr2:202508196:G:A	8.6951e-06	-1.50231	-7.30438e-10	5.4591e-05	-1.52016	-7.30438e-10
202508307	chr2:202508307:A:G	3.17038e-06	-1.10586	-1.40536	5.39025e-05	-0.129789	-1.40307
202509219	chr2:202509219:A:T	1.13651e-05	-1.77941e-10	-1.23452	7.10934e-05	-1.77941e-10	-1.25604
202509616	chr2:202509616:A:G	9.71795e-06	-1.77941e-10	-1.39109	6.26305e-05	-1.77941e-10	-1.38278
202509656	chr2:202509656:C:A	1.11523e-05	-1.77941e-10	-1.25342	7.33596e-05	-1.77941e-10	-1.22466
202509997	chr2:202509997:C:CA	1.74189e-05	-0.807509	-7.30438e-10	8.84447e-05	-1.03766	-7.30438e-10
202510082	chr2:202510082:C:T	3.64328e-06	-0.970999	-1.40118	7.01656e-05	0.125486	-1.39466
202510178	chr2:202510178:G:A	9.71212e-06	-1.77941e-10	-1.39169	6.19661e-05	-1.77941e-10	-1.39345
202510774	chr2:202510774:G:A	8.95601e-05	-0.638802	1.46865	0.000383037	-1.03492	1.46302
202510978	chr2:202510978:T:C	3.65829e-06	-0.977626	-1.39044	7.00873e-05	0.110394	-1.38069
202511341	chr2:202511341:C:T	1.07938e-05	-1.77941e-10	-1.28609	6.86999e-05	-1.77941e-10	-1.29029
202511342	chr2:202511342:G:A	9.29371e-05	-0.632916	1.49977	0.000396678	-1.03075	1.49384
202511476	chr2:202511476:G:A	0.000169638	1.44615	0.0224559	0.00148688	1.50966	0.274742
202511543	chr2:202511543:A:C	5.72215e-05	-0.481746	0.863609	0.000233038	-0.918291	0.84946
202511824	chr2:202511824:G:A	0.000143905	1.27807	0.0260217	0.00125844	1.33899	0.278607
202512354	chr2:202512354:A:G	3.7581e-06	-0.942604	-1.39855	7.39039e-05	0.173454	-1.39072
202512516	chr2:202512516:T:G	0.000106858	-1.77941e-10	1.00643	0.00070287	-1.77941e-10	1.03514
202512649	chr2:202512649:AG:A	9.70975e-06	-1.77941e-10	-1.39194	6.19524e-05	-1.77941e-10	-1.39367
202513312	chr2:202513312:C:T	9.70842e-06	-1.77941e-10	-1.39207	6.1944e-05	-1.77941e-10	-1.3938
202513675	chr2:202513675:CT:C	6.59623e-05	-0.559555	1.08357	0.000274094	-0.977483	1.07092
202513893	chr2:202513893:C:T	0.000106378	-0.686016	1.68795	0.000460439	-1.06986	1.682
202514360	chr2:202514360:TCTC:T	9.77211e-06	-1.77941e-10	-1.38553	6.19929e-05	-1.77941e-10	-1.39301
202514667	chr2:202514667:G:A	5.30763e-05	-0.556945	0.863609	0.000220169	-0.975096	0.84946
202515868	chr2:202515868:A:G	1.14519e-05	-1.77941e-10	-1.22691	7.51496e-05	-1.77941e-10	-1.20055
202516412	chr2:202516412:C:T	2.11715e-05	0.792702	-1.40511	0.000136761	0.80333	-1.40513
202516453	chr2:202516453:T:C	1.26005e-05	-1.77941e-10	-1.13133	7.94768e-05	-1.77941e-10	-1.14457
202516552	chr2:202516552:C:T	7.70451e-06	-0.573083	-1.05018	8.73967e-05	-0.0184997	-1.03108
202516582	chr2:202516582:G:A	8.62528e-05	-0.706292	1.49851	0.000375298	-1.08489	1.49258
202516590	chr2:202516590:A:G	1.10376e-05	-1.77941e-10	-1.26376	7.62893e-05	-1.77941e-10	-1.1855
202516800	chr2:202516800:C:T	5.35511e-05	0.315571	-7.30438e-10	0.000275014	0.0967869	-7.30438e-10
202517151	chr2:202517151:C:T	6.7154e-05	-0.622867	1.16479	0.000284901	-1.0241	1.15621
202517167	chr2:202517167:C:T	5.17758e-05	0.281857	-7.30438e-10	7.19498e-05	-1.24407	-7.30438e-10
202517290	chr2:202517290:A:G	0.000213229	1.63722	0.0600788	0.00188192	1.70027	0.319748
202517414	chr2:202517414:G:A	9.7134e-06	-1.77941e-10	-1.39156	6.19783e-05	-1.77941e-10	-1.39325
202517428	chr2:202517428:C:T	6.72573e-05	-0.289289	0.832749	0.000263834	-0.767019	0.822306
202518078	chr2:202518078:AG:A	3.61553e-05	-0.787061	0.709819	0.000156821	-1.15169	0.686763
202518540	chr2:202518540:T:C	8.76925e-06	-1.49381	-7.30438e-10	5.84992e-05	-1.45102	-7.30438e-10
202519115	chr2:202519115:A:T	1.37233e-05	-1.77941e-10	-1.04597	8.62945e-05	-1.77941e-10	-1.06227
202519140	chr2:202519140:T:C	1.01356e-05	-1.34901	-7.30438e-10	6.98694e-05	-1.27341	-7.30438e-10
202519337	chr2:202519337:TG:T	2.43378e-05	-0.473036	-7.30438e-10	0.000179765	-0.328383	-7.30438e-10
202519615	chr2:202519615:TTTGA:T	1.01493e-05	-1.77941e-10	-1.34766	6.44672e-05	-1.77941e-10	-1.35388
202520750	chr2:202520750:C:T	9.70942e-06	-1.77941e-10	-1.39197	6.195e-05	-1.77941e-10	-1.39371
202520930	chr2:202520930:A:G	1.48147e-05	-1.77941e-10	-0.969443	9.44478e-05	-1.77941e-10	-0.971987
202522030	chr2:202522030:G:A	1.08577e-05	-1.28019	-7.30438e-10	7.27509e-05	-1.23299	-7.30438e-10
202522162	chr2:202522162:A:G	9.65624e-06	-1.77941e-10	-1.39746	6.14423e-05	-1.77941e-10	-1.40194
202522276	chr2:202522276:G:A	1.09729e-05	-1.77941e-10	-1.26963	6.88542e-05	-1.77941e-10	-1.28804
202522596	chr2:202522596:G:A	1.83224e-05	-1.77941e-10	-0.756941	0.000117034	-1.77941e-10	-0.757568
202522604	chr2:202522604:T:A	1.49564e-05	-1.77941e-10	-0.959926	9.74528e-05	-1.77941e-10	-0.940666
202522608	chr2:202522608:C:T	9.16167e-05	-0.670376	1.52292	0.000394794	-1.05853	1.51686
202523530	chr2:202523530:G:A	7.30189e-06	-0.675623	-1.00131	3.24081e-05	-1.0576	-0.984026
202523814	chr2:202523814:A:C	0.000159323	1.40206	0.00380838	0.00139048	1.46446	0.252915
202523934	chr2:202523934:T:C	5.09119e-05	-0.544761	0.809791	0.000210824	-0.966493	0.797482
202524084	chr2:202524084:C:T	1.1133e-05	-1.77941e-10	-1.25516	7.34499e-05	-1.77941e-10	-1.22343
202524134	chr2:202524134:A:G	1.91248e-05	-1.77941e-10	-0.714082	0.000145452	-1.77941e-10	-0.540187
202524287	chr2:202524287:G:A	1.32259e-05	-1.77941e-10	-1.08289	8.32758e-05	-1.77941e-10	-1.09788
202524484	chr2:202524484:CCT:C	1.07568e-05	-1.77941e-10	-1.28953	6.7593e-05	-1.77941e-10	-1.30653
202524703	chr2:202524703:A:T	9.70511e-06	-1.77941e-10	-1.39241	6.19242e-05	-1.77941e-10	-1.39412
202525062	chr2:202525062:G:A	1.14926e-05	-1.77941e-10	-1.22336	8.02166e-05	-1.77941e-10	-1.1353
202525306	chr2:202525306:G:A	2.16012e-05	-1.77941e-10	-0.592318	0.00013216	-1.77941e-10	-0.636024
202526092	chr2:202526092:C:G	5.11155e-05	-0.568225	0.837247	0.000212561	-0.983844	0.823038
202526870	chr2:202526870:G:A	2.00842e-05	-1.77941e-10	-0.665131	0.00012825	-1.77941e-10	-0.66605
202527719	chr2:202527719:G:A	1.01335e-05	-1.34922	-7.30438e-10	6.98338e-05	-1.27392	-7.30438e-10
202528178	chr2:202528178:C:T	8.09849e-05	-0.716815	1.44601	0.000353313	-1.09258	1.4399
202528248	chr2:202528248:C:T	9.63889e-06	-1.77941e-10	-1.39926	6.18097e-05	-1.77941e-10	-1.39597
202528494	chr2:202528494:C:T	1.11442e-05	-1.77941e-10	-1.25415	7.28566e-05	-1.77941e-10	-1.23154
202528723	chr2:202528723:C:T	0.000116787	-1.77941e-10	1.09529	0.00076853	-1.77941e-10	1.12445
202528861	chr2:202528861:C:T	8.82911e-05	-0.691508	1.50708	0.000382841	-1.07394	1.50153
202528908	chr2:202528908:T:A	9.63292e-06	-1.77941e-10	-1.39988	6.15005e-05	-1.77941e-10	-1.40099
202529115	chr2:202529115:C:A	9.2075e-05	-0.665757	1.52329	0.000396383	-1.05509	1.51744
202529331	chr2:202529331:A:G	4.2555e-05	-0.353374	0.439105	4.57313e-05	-1.47528	-0.221975
202530177	chr2:202530177:A:C	9.63647e-06	-1.77941e-10	-1.39951	6.15209e-05	-1.77941e-10	-1.40066
202530669	chr2:202530669:CTCT:C	5.23816e-05	-0.596779	0.890268	0.000233012	-1.00165	0.93271
202531176	chr2:202531176:A:C	9.68742e-06	-1.77941e-10	-1.39424	6.15812e-05	-1.77941e-10	-1.39968
202531183	chr2:202531183:A:G	1.05193e-05	-1.31185	-7.30438e-10	6.50396e-05	-1.34504	-7.30438e-10
202531324	chr2:202531324:C:A	4.0314e-05	-0.387925	0.419558	4.46973e-05	-1.48259	-0.237533
202531561	chr2:202531561:A:G	2.20854e-05	-0.57015	-7.30438e-10	0.000115923	-0.767108	-7.30438e-10
202531836	chr2:202531836:T:TAGTC	4.34398e-05	-0.696116	0.802427	0.000186536	-1.08006	0.788653
202531919	chr2:202531919:C:T	3.68043e-06	-1.00535	-1.35669	6.90865e-05	0.0535796	-1.33825
202532349	chr2:202532349:G:T	1.73427e-05	-1.77941e-10	-0.811894	0.000130258	-1.77941e-10	-0.650516
202532794	chr2:202532794:AC:A	1.81612e-05	-1.77941e-10	-0.765781	0.000137229	-1.77941e-10	-0.59838
202533253	chr2:202533253:A:G	5.30395e-06	-0.713173	-1.28344	2.88226e-05	-0.891589	-1.26728
202533591	chr2:202533591:A:G	9.72358e-06	-1.77941e-10	-1.39051	6.20323e-05	-1.77941e-10	-1.39238
202533630	chr2:202533630:C:G	9.79847e-06	-1.77941e-10	-1.38284	6.29489e-05	-1.77941e-10	-1.37771
202533707	chr2:202533707:C:T	5.51267e-06	-0.812597	-1.14542	3.75571e-05	-0.811617	-1.08255
202534285	chr2:202534285:A:C	2.11469e-06	-1.51109	-1.40507	1.57115e-05	-1.35999	-1.40565
202534615	chr2:202534615:G:T	4.12266e-05	-0.412854	0.466872	4.62262e-05	-1.48699	-0.199493
202535252	chr2:202535252:G:A	2.23299e-05	-1.77941e-10	-0.559138	0.000136658	-1.77941e-10	-0.602553
202535452	chr2:202535452:G:A	8.88729e-06	-1.48044	-7.30438e-10	5.94962e-05	-1.43412	-7.30438e-10
202536405	chr2:202536405:C:G	9.60074e-06	-1.77941e-10	-1.40323	6.12406e-05	-1.77941e-10	-1.40522
202537823	chr2:202537823:A:G	1.78289e-05	-0.784247	-7.30438e-10	9.01823e-05	-1.0182	-7.30438e-10
202537921	chr2:202537921:G:A	8.72832e-06	-1.49849	-7.30438e-10	5.45406e-05	-1.52109	-7.30438e-10
202538444	chr2:202538444:G:A	4.79102e-06	-0.852203	-1.24612	6.548e-05	-0.114552	-1.22374
202538587	chr2:202538587:T:G	9.68839e-06	-1.77941e-10	-1.39414	6.15855e-05	-1.77941e-10	-1.39961
202538724	chr2:202538724:G:A	1.31353e-05	-1.77941e-10	-1.08976	8.26724e-05	-1.77941e-10	-1.10515
202540435	chr2:202540435:A:G	8.63833e-05	-0.69154	1.48527	0.000374326	-1.07424	1.47934
202540817	chr2:202540817:A:T	4.47848e-05	-0.303381	0.440184	4.62324e-05	-1.46525	-0.221102
202541117	chr2:202541117:C:T	9.70942e-06	-1.77941e-10	-1.39197	6.195e-05	-1.77941e-10	-1.39371
202541674	chr2:202541674:AT:A	1.01991e-05	-1.77941e-10	-1.34276	6.45396e-05	-1.77941e-10	-1.35276
202541714	chr2:202541714:A:C	3.94968e-05	-1.77941e-10	0.0111541	0.000266816	-1.77941e-10	0.0665249
202542016	chr2:202542016:C:T	1.00079e-05	-1.77941e-10	-1.36169	6.70549e-05	-1.77941e-10	-1.31452
202542263	chr2:202542263:A:G	1.14458e-05	-1.77941e-10	-1.22744	7.51066e-05	-1.77941e-10	-1.20113
202542765	chr2:202542765:C:T	1.15049e-05	-1.77941e-10	-1.22229	7.97666e-05	-1.77941e-10	-1.14093
202542976	chr2:202542976:C:T	4.24464e-05	-0.379115	0.46229	4.64372e-05	-1.48043	-0.201501
202543038	chr2:202543038:G:A	5.60017e-06	-0.82291	-1.11936	2.99566e-05	-1.01273	-1.10755
202543046	chr2:202543046:G:A	5.20974e-05	-0.578004	0.866052	0.00023087	-0.986455	0.908275
202543574	chr2:202543574:A:G	5.93146e-06	-0.758662	-1.12613	4.05544e-05	-0.756091	-1.0613
202543773	chr2:202543773:A:G	1.34581e-05	-1.06549	-7.30438e-10	9.89573e-05	-0.925346	-7.30438e-10
202544013	chr2:202544013:T:A	4.88909e-06	-0.785587	-1.29247	7.05449e-05	0.00936402	-1.27315
202544097	chr2:202544097:G:A	1.25301e-05	-1.77941e-10	-1.13693	7.9042e-05	-1.77941e-10	-1.15005
202544156	chr2:202544156:A:C	1.10066e-05	-1.77941e-10	-1.26657	6.90497e-05	-1.77941e-10	-1.28521
202545637	chr2:202545637:CATT:C	8.68841e-06	-1.50308	-7.30438e-10	5.56133e-05	-1.50161	-7.30438e-10
202546053	chr2:202546053:T:C	6.80511e-05	0.034091	0.521102	0.000681273	0.489993	0.513937
202546229	chr2:202546229:C:T	9.70942e-06	-1.77941e-10	-1.39197	6.195e-05	-1.77941e-10	-1.39371
202546235	chr2:202546235:T:G	1.11946e-05	-1.24964	-7.30438e-10	7.1063e-05	-1.25647	-7.30438e-10
202546476	chr2:202546476:T:A	1.09487e-05	-1.77941e-10	-1.27185	6.87127e-05	-1.77941e-10	-1.2901
202546583	chr2:202546583:T:G	9.68062e-06	-1.77941e-10	-1.39494	6.155e-05	-1.77941e-10	-1.40018
202547464	chr2:202547464:T:C	1.236e-05	-1.77941e-10	-1.1506	8.7464e-05	-1.77941e-10	-1.04881
202549042	chr2:202549042:C:T	7.00624e-05	0.0899303	0.49439	0.00070484	0.550875	0.487062
202549118	chr2:202549118:T:A	1.12073e-05	-1.77941e-10	-1.2485	7.06024e-05	-1.77941e-10	-1.26297
202549637	chr2:202549637:T:C	1.28675e-05	-1.77941e-10	-1.11036	9.09141e-05	-1.77941e-10	-1.01012
202549936	chr2:202549936:C:G	1.09745e-05	-1.77941e-10	-1.26949	6.88638e-05	-1.77941e-10	-1.2879
202550604	chr2:202550604:C:T	8.16379e-05	-0.688981	1.42621	0.000354207	-1.07201	1.42186
202551254	chr2:202551254:T:C	8.69859e-05	1.64968	-0.848999	0.000250995	1.00752	-1.00212
202551350	chr2:202551350:A:T	1.2191e-05	-1.77941e-10	-1.16437	7.09099e-05	-1.77941e-10	-1.25862
202551441	chr2:202551441:T:C	8.17326e-05	-0.772944	1.51133	0.000362197	-1.1336	1.50575
202551952	chr2:202551952:T:C	9.68338e-06	-1.77941e-10	-1.39466	6.15627e-05	-1.77941e-10	-1.39998
202552099	chr2:202552099:C:T	9.71779e-06	-1.77941e-10	-1.39111	6.17264e-05	-1.77941e-10	-1.39732
202552192	chr2:202552192:A:G	5.58052e-05	-0.3136	0.670401	5.62718e-05	-1.46879	-0.0210536
202553060	chr2:202553060:T:A	2.81886e-05	-0.0889954	-0.237153	0.000280332	0.349586	-0.233646
202553178	chr2:202553178:A:G	8.69508e-06	-1.50231	-7.30438e-10	5.45514e-05	-1.52089	-7.30438e-10
202553731	chr2:202553731:C:G	1.09729e-05	-1.77941e-10	-1.26963	6.88542e-05	-1.77941e-10	-1.28804
202553803	chr2:202553803:C:T	9.67893e-06	-1.77941e-10	-1.39512	6.15423e-05	-1.77941e-10	-1.40031
202553814	chr2:202553814:G:A	2.09187e-05	0.781022	-1.40544	0.000136597	0.801572	-1.40457
202553916	chr2:202553916:G:A	6.21812e-05	-0.322933	0.78792	6.18707e-05	-1.46998	0.0749919
202554459	chr2:202554459:A:G	1.53854e-05	-1.77941e-10	-0.931644	9.97506e-05	-1.77941e-10	-0.917361
202554771	chr2:202554771:C:G	1.0046e-05	-1.35789	-7.30438e-10	5.95154e-05	-1.4338	-7.30438e-10
202555136	chr2:202555136:A:G	5.85175e-06	-0.767272	-1.13105	3.99703e-05	-0.765148	-1.06675
202555989	chr2:202555989:G:A	2.18281e-05	-0.581867	-7.30438e-10	0.00018197	-0.316193	-7.30438e-10
202556413	chr2:202556413:T:C	1.3138e-05	-1.77941e-10	-1.08956	8.53611e-05	-1.77941e-10	-1.07314
202556720	chr2:202556720:G:C	1.3424e-05	-1.77941e-10	-1.06802	9.54313e-05	-1.77941e-10	-0.961628
202556759	chr2:202556759:C:T	0.000104095	1.16884	-0.188605	0.000172436	0.0829677	-0.452975
202557012	chr2:202557012:A:G	1.03841e-05	-1.77941e-10	-1.32479	6.5703e-05	-1.77941e-10	-1.33489
202557850	chr2:202557850:A:G	9.57874e-06	-1.77941e-10	-1.40552	6.12451e-05	-1.77941e-10	-1.40515
202557882	chr2:202557882:A:G	9.70942e-06	-1.77941e-10	-1.39197	6.195e-05	-1.77941e-10	-1.39371
202558834	chr2:202558834:G:A	1.06777e-05	-1.77941e-10	-1.29691	6.74339e-05	-1.77941e-10	-1.30889
202559054	chr2:202559054:C:T	5.13624e-06	-0.765283	-1.26346	8.26367e-05	0.134162	-1.23974
202560167	chr2:202560167:C:T	9.68748e-06	-1.77941e-10	-1.39423	6.15811e-05	-1.77941e-10	-1.39968
202560421	chr2:202560421:T:C	9.70719e-06	-1.77941e-10	-1.3922	6.19366e-05	-1.77941e-10	-1.39392
202560752	chr2:202560752:C:T	9.4051e-05	1.74952	-0.870749	0.000271061	1.10201	-1.0197
202561412	chr2:202561412:T:G	7.70317e-05	-0.82128	1.50043	0.000346385	-1.16833	1.49584
202561945	chr2:202561945:T:G	6.61183e-05	-0.606004	1.13238	0.000278099	-1.01279	1.12073
202563296	chr2:202563296:G:T	1.09803e-05	-1.77941e-10	-1.26896	6.88969e-05	-1.77941e-10	-1.28742
202563853	chr2:202563853:G:C	4.25121e-05	-0.593242	0.677964	0.000188449	-0.999537	0.718329
202564977	chr2:202564977:C:T	9.49247e-06	-1.41457	-7.30438e-10	6.28336e-05	-1.37954	-7.30438e-10
202567081	chr2:202567081:A:G	0.000229375	1.83036	-0.0600625	0.00200536	1.89425	0.189297
202568522	chr2:202568522:C:T	2.16574e-05	-1.77941e-10	-0.589717	0.000166942	-1.77941e-10	-0.40239
202568759	chr2:202568759:A:C	6.00951e-05	-0.563034	0.993897	0.000261168	-0.979139	1.02427
202571834	chr2:202571834:C:T	9.69509e-06	-1.77941e-10	-1.39345	6.20827e-05	-1.77941e-10	-1.39157
202571901	chr2:202571901:G:A	1.0299e-05	-1.77941e-10	-1.33302	6.63994e-05	-1.77941e-10	-1.32435
202572852	chr2:202572852:T:C	1.23914e-05	-1.77941e-10	-1.14806	7.8097e-05	-1.77941e-10	-1.16208
202573367	chr2:202573367:C:T	6.1082e-06	-0.628013	-1.22742	0.000104221	0.330159	-1.20368
202573440	chr2:202573440:C:T	1.83276e-05	-1.77941e-10	-0.756658	0.000113027	-1.77941e-10	-0.792404
202574311	chr2:202574311:A:G	1.79182e-05	0.620825	-1.40007	0.000113971	0.620793	-1.40488
202574358	chr2:202574358:A:C	9.7638e-06	-1.77941e-10	-1.38638	6.30246e-05	-1.77941e-10	-1.37651
202575029	chr2:202575029:T:C	1.02069e-05	-1.77941e-10	-1.34201	6.45838e-05	-1.77941e-10	-1.35207
202576128	chr2:202576128:C:A	1.15809e-05	-1.77941e-10	-1.21571	7.52958e-05	-1.77941e-10	-1.19861
202576501	chr2:202576501:T:C	3.14897e-05	-0.476573	0.261167	3.80349e-05	-1.50929	-0.372237
202576582	chr2:202576582:G:A	9.70787e-06	-1.77941e-10	-1.39213	6.16766e-05	-1.77941e-10	-1.39813
202577785	chr2:202577785:A:G	1.07645e-05	-1.28881	-7.30438e-10	6.96183e-05	-1.27701	-7.30438e-10
202577828	chr2:202577828:G:T	8.33841e-05	-0.799339	1.55773	0.000372306	-1.15288	1.55256
202577958	chr2:202577958:T:C	9.97834e-06	-1.36465	-7.30438e-10	6.18258e-05	-1.39571	-7.30438e-10
202578027	chr2:202578027:G:A	9.63391e-06	-1.77941e-10	-1.39978	6.13501e-05	-1.77941e-10	-1.40344
202578504	chr2:202578504:A:T	9.57747e-06	-1.77941e-10	-1.40565	6.12188e-05	-1.77941e-10	-1.40558
202579150	chr2:202579150:TTACTC:T	1.18031e-05	-1.77941e-10	-1.1967	7.8012e-05	-1.77941e-10	-1.16317
202579337	chr2:202579337:G:A	9.60383e-06	-1.77941e-10	-1.4029	6.13347e-05	-1.77941e-10	-1.40369
202580476	chr2:202580476:T:C	9.60259e-06	-1.77941e-10	-1.40303	6.13281e-05	-1.77941e-10	-1.4038
202580600	chr2:202580600:A:T	1.08132e-05	-1.77941e-10	-1.28429	7.39711e-05	-1.77941e-10	-1.21636
202580827	chr2:202580827:G:A	1.05214e-05	-1.77941e-10	-1.31165	6.96288e-05	-1.77941e-10	-1.27686
202581503	chr2:202581503:T:C	4.18588e-05	-0.764379	0.833614	0.000183155	-1.12915	0.819444
202581515	chr2:202581515:C:T	9.60536e-06	-1.77941e-10	-1.40274	6.13429e-05	-1.77941e-10	-1.40355
202581704	chr2:202581704:T:C	9.58139e-06	-1.77941e-10	-1.40524	6.12273e-05	-1.77941e-10	-1.40544
202581913	chr2:202581913:A:T	0.000161655	1.29859	0.121806	0.00140986	1.3476	0.383616
202582341	chr2:202582341:T:C	7.75746e-05	-0.792533	1.47871	0.000345702	-1.14808	1.47362
202582534	chr2:202582534:T:C	1.09082e-05	-1.77941e-10	-1.27555	6.90771e-05	-1.77941e-10	-1.28481
202582785	chr2:202582785:C:T	1.0475e-05	-1.77941e-10	-1.31608	6.64449e-05	-1.77941e-10	-1.32366
202583152	chr2:202583152:G:A	0.00012462	1.21893	-0.0587292	0.00107149	1.26873	0.18804
202583567	chr2:202583567:T:C	3.72794e-05	-0.726832	0.680207	0.000161543	-1.10183	0.66657
202583610	chr2:202583610:A:G	1.38592e-05	-1.03612	-7.30438e-10	9.62104e-05	-0.953496	-7.30438e-10
202584442	chr2:202584442:C:T	1.08251e-05	-1.77941e-10	-1.2832	6.80134e-05	-1.77941e-10	-1.30033
202584549	chr2:202584549:A:G	3.95983e-05	-0.66826	0.68198	0.000168819	-1.05902	0.667811
202584853	chr2:202584853:G:T	9.62112e-06	-1.77941e-10	-1.40111	6.16828e-05	-1.77941e-10	-1.39803
202585549	chr2:202585549:T:C	9.7544e-06	-1.77941e-10	-1.38735	6.2214e-05	-1.77941e-10	-1.38945
202587625	chr2:202587625:G:A	1.64448e-05	-1.77941e-10	-0.865055	0.000107353	-1.77941e-10	-0.843913
202587789	chr2:202587789:T:C	2.59002e-06	-1.32718	-1.38622	1.39228e-05	-1.49793	-1.38858
202588805	chr2:202588805:T:C	1.13448e-05	-1.77941e-10	-1.2363	7.31389e-05	-1.77941e-10	-1.22767
202589065	chr2:202589065:G:T	9.81202e-06	-0.114967	-1.26649	6.59831e-05	-0.109119	-1.22152
202589700	chr2:202589700:C:A	1.08042e-05	-1.28513	-7.30438e-10	9.02551e-05	-1.01739	-7.30438e-10
202589784	chr2:202589784:C:T	3.57493e-05	-0.383433	0.294897	0.000351133	0.0488724	0.292259
202590294	chr2:202590294:G:A	1.6132e-05	-1.77941e-10	-0.884263	0.000104947	-1.77941e-10	-0.866574
202590573	chr2:202590573:TCTC:T	1.67764e-05	-0.845091	-7.30438e-10	0.000106449	-0.852368	-7.30438e-10
202590817	chr2:202590817:G:A	1.1396e-05	-1.77941e-10	-1.23181	7.07994e-05	-1.77941e-10	-1.26018
202591177	chr2:202591177:T:G	1.30919e-05	-1.77941e-10	-1.09307	8.55339e-05	-1.77941e-10	-1.07112
202591258	chr2:202591258:A:G	9.95103e-06	-1.77941e-10	-1.36739	6.28735e-05	-1.77941e-10	-1.37891
202591443	chr2:202591443:G:A	1.06509e-05	-1.77941e-10	-1.29943	7.41853e-05	-1.77941e-10	-1.21347
202591822	chr2:202591822:C:G	1.48512e-05	-1.77941e-10	-0.966983	0.000111018	-1.77941e-10	-0.810341
202591879	chr2:202591879:C:T	3.5418e-05	1.27042	-1.36827	0.000707872	2.41001	-1.36778
202591995	chr2:202591995:A:T	9.81654e-06	-1.77941e-10	-1.381	6.23756e-05	-1.77941e-10	-1.38686
202592059	chr2:202592059:C:T	1.04608e-05	-1.77941e-10	-1.31743	6.57693e-05	-1.77941e-10	-1.33388
202592329	chr2:202592329:A:G	9.5893e-06	-1.77941e-10	-1.40442	6.12207e-05	-1.77941e-10	-1.40555
202592702	chr2:202592702:G:A	1.3561e-05	-1.05786	-7.30438e-10	9.98296e-05	-0.916569	-7.30438e-10
202593004	chr2:202593004:T:C	4.42519e-06	-1.44101	-0.736741	2.74812e-05	-1.4949	-0.71163
202593160	chr2:202593160:C:T	2.22684e-05	-0.561896	-7.30438e-10	0.000147972	-0.523008	-7.30438e-10
202593440	chr2:202593440:C:G	4.4889e-05	1.477	-1.33787	0.00118356	2.8878	-1.33155
202593771	chr2:202593771:T:C	2.67449e-06	-1.31769	-1.36361	1.38395e-05	-1.50964	-1.38287
202593785	chr2:202593785:G:A	1.49489e-05	-0.960425	-7.30438e-10	0.00010768	-0.840871	-7.30438e-10
202594121	chr2:202594121:C:T	1.31133e-05	-1.77941e-10	-1.09144	8.96014e-05	-1.77941e-10	-1.02466
202594420	chr2:202594420:C:G	1.05484e-05	-1.77941e-10	-1.30909	6.71812e-05	-1.77941e-10	-1.31264
202594456	chr2:202594456:C:G	2.3942e-06	-1.47232	-1.3197	1.44627e-05	-1.5182	-1.33026
202594898	chr2:202594898:T:C	9.57955e-06	-1.40544	-7.30438e-10	6.36757e-05	-1.36623	-7.30438e-10
202595946	chr2:202595946:T:C	1.13959e-05	-1.77941e-10	-1.23181	8.08374e-05	-1.77941e-10	-1.12759
202596581	chr2:202596581:A:G	9.63085e-06	-1.77941e-10	-1.40009	6.14794e-05	-1.77941e-10	-1.40133
202596809	chr2:202596809:C:G	1.07435e-05	-1.77941e-10	-1.29077	7.49507e-05	-1.77941e-10	-1.2032
202597530	chr2:202597530:C:T	1.62736e-05	-1.77941e-10	-0.875519	0.000102407	-1.77941e-10	-0.891082
202597569	chr2:202597569:G:A	1.7003e-05	-1.77941e-10	-0.831677	0.000101385	-1.77941e-10	-0.901105
202597838	chr2:202597838:T:G	2.66653e-05	-0.381704	-7.30438e-10	0.000156011	-0.470108	-7.30438e-10
202598001	chr2:202598001:G:T	1.27843e-05	-1.77941e-10	-1.11684	9.31875e-05	-1.77941e-10	-0.98542
202598266	chr2:202598266:G:T	1.15883e-05	-1.77941e-10	-1.21507	8.29127e-05	-1.77941e-10	-1.10225
202598557	chr2:202598557:T:C	1.15567e-05	-1.77941e-10	-1.2178	8.25657e-05	-1.77941e-10	-1.10644
202598760	chr2:202598760:AC:A	3.61656e-05	-1.77941e-10	-0.076959	0.000227081	-1.77941e-10	-0.0947279
202600068	chr2:202600068:T:C	1.2717e-05	-1.77941e-10	-1.12212	8.35555e-05	-1.77941e-10	-1.09452
202600204	chr2:202600204:A:G	1.10642e-05	-1.77941e-10	-1.26135	7.15623e-05	-1.77941e-10	-1.24946
202600463	chr2:202600463:GACCT:G	1.06525e-05	0.104662	-1.40393	0.00027485	1.49835	-1.40216
202600634	chr2:202600634:C:T	8.29575e-06	-0.78056	-0.768763	3.60583e-05	-1.17807	-0.756829
202601807	chr2:202601807:T:C	1.1748e-05	-1.77941e-10	-1.20138	8.42925e-05	-1.77941e-10	-1.08574
202602615	chr2:202602615:A:T	1.12969e-05	-1.77941e-10	-1.24054	8.01906e-05	-1.77941e-10	-1.13563
202602747	chr2:202602747:G:T	2.11937e-05	0.038	-0.649363	2.26374e-05	-1.34743	-1.053
202602889	chr2:202602889:G:T	7.98539e-06	-0.642796	-0.944656	3.66658e-05	-0.884713	-1.03348
202603936	chr2:202603936:A:G	1.149e-05	-1.77941e-10	-1.22359	8.19368e-05	-1.77941e-10	-1.11409
202603991	chr2:202603991:C:T	1.15139e-05	-1.77941e-10	-1.22151	8.2153e-05	-1.77941e-10	-1.11145
202604713	chr2:202604713:CTT:C	5.06317e-05	0.419845	-0.160334	0.00018518	-0.174127	-0.124578
202604744	chr2:202604744:C:T	9.57894e-06	-1.77941e-10	-1.4055	6.12139e-05	-1.77941e-10	-1.40566
202604963	chr2:202604963:G:A	9.42632e-06	-1.42156	-7.30438e-10	6.02589e-05	-1.42138	-7.30438e-10
202605131	chr2:202605131:T:C	2.41718e-05	-1.77941e-10	-0.47988	0.000190523	-1.77941e-10	-0.270261
202605237	chr2:202605237:G:T	3.89893e-06	-0.919787	-1.38458	5.90129e-05	-0.0442708	-1.39801
202606314	chr2:202606314:C:T	1.01095e-05	-1.77941e-10	-1.35159	6.54179e-05	-1.77941e-10	-1.33924
202607303	chr2:202607303:G:A	9.57984e-06	-1.77941e-10	-1.4054	6.12961e-05	-1.77941e-10	-1.40432
202608201	chr2:202608201:C:A	1.4906e-05	-1.77941e-10	-0.9633	0.000112215	-1.77941e-10	-0.799617
202608399	chr2:202608399:T:A	1.46601e-05	-1.77941e-10	-0.979935	0.000110055	-1.77941e-10	-0.81905
202608666	chr2:202608666:G:A	1.09427e-05	-1.77941e-10	-1.2724	7.68475e-05	-1.77941e-10	-1.17821
202608683	chr2:202608683:C:G	1.0736e-05	-1.77941e-10	-1.29146	6.98612e-05	-1.77941e-10	-1.27352
202608887	chr2:202608887:A:G	1.55821e-05	-1.77941e-10	-0.918942	0.000102932	-1.77941e-10	-0.885967
202609608	chr2:202609608:ATATT:A	1.10284e-05	-1.77941e-10	-1.26459	7.76332e-05	-1.77941e-10	-1.16804
202609916	chr2:202609916:G:A	9.59414e-06	-1.77941e-10	-1.40391	6.16851e-05	-1.77941e-10	-1.39799
202610317	chr2:202610317:A:G	1.07429e-05	-1.77941e-10	-1.29082	7.50106e-05	-1.77941e-10	-1.2024
202611035	chr2:202611035:G:A	9.73426e-06	-1.77941e-10	-1.38941	6.18216e-05	-1.77941e-10	-1.39578
202611349	chr2:202611349:A:G	9.82467e-06	-1.77941e-10	-1.38017	6.32288e-05	-1.77941e-10	-1.37327
202612512	chr2:202612512:A:G	1.60534e-05	-1.77941e-10	-0.889148	0.00012135	-1.77941e-10	-0.721355
202613093	chr2:202613093:C:T	9.58234e-06	-1.77941e-10	-1.40514	6.13301e-05	-1.77941e-10	-1.40376
202613363	chr2:202613363:A:G	1.00687e-05	-1.77941e-10	-1.35563	6.40848e-05	-1.77941e-10	-1.35983
202613440	chr2:202613440:T:C	8.69417e-06	-1.50241	-7.30438e-10	7.02314e-05	-1.26824	-7.30438e-10
202614754	chr2:202614754:C:G	1.08811e-05	-1.77941e-10	-1.27804	6.93276e-05	-1.77941e-10	-1.28119
202615520	chr2:202615520:C:T	7.60234e-06	-0.744917	-0.891693	3.12913e-05	-1.13153	-0.945166
202618027	chr2:202618027:A:G	9.83782e-06	-1.77941e-10	-1.37883	6.36462e-05	-1.77941e-10	-1.36669
202618114	chr2:202618114:A:G	6.27021e-06	-0.438195	-1.39106	2.35915e-05	-0.970913	-1.38823
202619998	chr2:202619998:T:A	8.81396e-06	-1.48873	-7.30438e-10	5.62912e-05	-1.4895	-7.30438e-10
202620013	chr2:202620013:G:A	0.000262559	2.34534	-0.439927	0.00011168	-0.199029	-0.605363
202620190	chr2:202620190:T:C	1.43608e-05	-1.77941e-10	-1.00056	9.11732e-05	-1.77941e-10	-1.00727
202620363	chr2:202620363:G:T	0.000236238	2.28483	-0.485058	0.00010351	-0.233699	-0.646662
202620892	chr2:202620892:T:TG	1.40993e-05	-1.77941e-10	-1.01894	8.95264e-05	-1.77941e-10	-1.0255
202621379	chr2:202621379:G:A	1.00085e-05	-1.77941e-10	-1.36164	6.37191e-05	-1.77941e-10	-1.36555
202621573	chr2:202621573:A:G	1.05231e-05	-1.31149	-7.30438e-10	6.41569e-05	-1.3587	-7.30438e-10
202622300	chr2:202622300:G:C	0.000207937	2.19372	-0.521552	9.4533e-05	-0.292035	-0.679051
202623419	chr2:202623419:A:G	1.07049e-05	-1.77941e-10	-1.29436	6.78058e-05	-1.77941e-10	-1.30339
202623726	chr2:202623726:G:A	0.000272528	2.35055	-0.407874	0.000119197	-0.16608	-0.573178
202623870	chr2:202623870:C:T	9.89128e-06	-1.77941e-10	-1.37341	6.25332e-05	-1.77941e-10	-1.38434
202623871	chr2:202623871:G:A	0.00700477	5.4414	-0.252117	0.00404421	3.18886	-0.403851
202624435	chr2:202624435:C:T	1.40816e-05	-1.77941e-10	-1.02019	9.44281e-05	-1.77941e-10	-0.972195
202624512	chr2:202624512:C:T	1.64636e-05	-1.77941e-10	-0.863914	0.00010655	-1.77941e-10	-0.851415
202624566	chr2:202624566:T:A	1.00084e-05	-1.77941e-10	-1.36164	6.37203e-05	-1.77941e-10	-1.36553
202625200	chr2:202625200:AG:A	0.000390203	2.3016	-7.30438e-10	0.000190732	-0.269163	-7.30438e-10
202625203	chr2:202625203:AAGGATCAATAAACCAAAAGAGG:A	0.000346344	2.18237	-7.30438e-10	0.000178215	-0.337041	-7.30438e-10
202625236	chr2:202625236:A:G	1.77613e-05	-1.77941e-10	-0.788042	0.000135651	-1.77941e-10	-0.609945
202625646	chr2:202625646:C:T	1.07189e-05	-1.77941e-10	-1.29305	7.08693e-05	-1.77941e-10	-1.2592
202625687	chr2:202625687:C:T	1.08123e-05	-1.28438	-7.30438e-10	7.36325e-05	-1.22095	-7.30438e-10
202625718	chr2:202625718:T:G	0.000331926	2.58787	-0.44802	0.000126989	-0.0623284	-0.613607
202626259	chr2:202626259:G:C	1.00591e-05	-1.77941e-10	-1.35659	6.54175e-05	-1.77941e-10	-1.33924
202626502	chr2:202626502:TA:T	1.87997e-05	-1.77941e-10	-0.731226	0.000144294	-1.77941e-10	-0.54818
202626976	chr2:202626976:G:C	0.000277713	2.44269	-0.481167	0.000113117	-0.148429	-0.643181
202628432	chr2:202628432:T:C	7.40191e-06	-0.328653	-1.33468	1.95208e-05	-1.19429	-1.35427
202628570	chr2:202628570:C:A	0.000289686	2.13326	-0.12953	8.59146e-05	-0.370962	-0.695718
202628909	chr2:202628909:T:A	9.59734e-06	-1.77941e-10	-1.40358	6.15053e-05	-1.77941e-10	-1.40091
202629245	chr2:202629245:CTA:C	1.02854e-05	-1.77941e-10	-1.33434	7.06851e-05	-1.77941e-10	-1.2618
202630335	chr2:202630335:G:A	0.000283633	2.13477	-0.152152	8.47367e-05	-0.367934	-0.712551
202630615	chr2:202630615:G:GT	8.54061e-06	-1.52023	-7.30438e-10	6.12007e-05	-1.40587	-7.30438e-10
202631289	chr2:202631289:T:C	2.9246e-06	-1.41555	-1.17636	2.28431e-05	-1.22298	-1.1684
202631494	chr2:202631494:T:C	9.69259e-06	-1.77941e-10	-1.3937	6.24395e-05	-1.77941e-10	-1.38584
202631617	chr2:202631617:A:G	9.10374e-06	-1.45638	-7.30438e-10	5.5325e-05	-1.50681	-7.30438e-10
202631711	chr2:202631711:T:C	1.45322e-05	-1.77941e-10	-0.988697	0.000108185	-1.77941e-10	-0.836191
202631786	chr2:202631786:C:T	1.05237e-05	-1.77941e-10	-1.31144	6.61131e-05	-1.77941e-10	-1.32867
202631852	chr2:202631852:A:C	0.00715801	5.79729	-0.58637	0.00455946	3.57996	-0.675035
202632193	chr2:202632193:T:G	8.55857e-06	-1.51813	-7.30438e-10	5.45519e-05	-1.52088	-7.30438e-10
202632488	chr2:202632488:C:G	9.61503e-06	-1.77941e-10	-1.40174	6.12657e-05	-1.77941e-10	-1.40481
202632642	chr2:202632642:C:T	9.62459e-06	-1.77941e-10	-1.40074	6.1296e-05	-1.77941e-10	-1.40432
202632737	chr2:202632737:T:C	9.87125e-06	-1.77941e-10	-1.37544	6.29444e-05	-1.77941e-10	-1.37778
202632849	chr2:202632849:G:C	1.41339e-05	-0.349673	-0.666819	0.000153169	0.148595	-0.637089
202633063	chr2:202633063:A:C	9.50741e-05	1.20829	-0.318698	4.63914e-05	-0.844265	-0.838655
202633644	chr2:202633644:A:G	9.92066e-06	-1.77941e-10	-1.37045	6.2763e-05	-1.77941e-10	-1.38067
202633722	chr2:202633722:G:A	1.18794e-05	-1.77941e-10	-1.19026	7.53514e-05	-1.77941e-10	-1.19787
202634097	chr2:202634097:G:C	1.17912e-05	-1.77941e-10	-1.19772	7.8318e-05	-1.77941e-10	-1.15926
202634296	chr2:202634296:A:C	1.24212e-05	-1.77941e-10	-1.14566	8.99173e-05	-1.77941e-10	-1.02114
202635123	chr2:202635123:T:TC	1.48856e-05	-1.77941e-10	-0.964669	9.12439e-05	-1.77941e-10	-1.0065
202636224	chr2:202636224:T:C	9.58998e-06	-1.77941e-10	-1.40435	6.13954e-05	-1.77941e-10	-1.4027
202636968	chr2:202636968:C:T	1.37891e-05	0.220017	-1.2612	0.000119534	0.447324	-1.18376
202637148	chr2:202637148:T:C	1.05923e-05	0.0989615	-1.4039	8.54821e-05	0.330878	-1.4026
202637184	chr2:202637184:A:C	1.2926e-05	-1.77941e-10	-1.10583	8.12154e-05	-1.77941e-10	-1.12293
202637738	chr2:202637738:A:G	7.55898e-06	-0.239967	-1.40236	6.01332e-05	-0.0424953	-1.38098
202638889	chr2:202638889:A:C	6.25798e-06	-0.426486	-1.40472	4.88497e-05	-0.242843	-1.38844
202638911	chr2:202638911:C:T	1.33527e-05	-1.77941e-10	-1.07335	8.40648e-05	-1.77941e-10	-1.08845
202639438	chr2:202639438:C:T	1.11068e-05	-1.77941e-10	-1.25751	7.02492e-05	-1.77941e-10	-1.26799
202639665	chr2:202639665:G:A	9.92037e-06	-1.77941e-10	-1.37048	6.28371e-05	-1.77941e-10	-1.37949
202639786	chr2:202639786:T:G	9.69122e-06	-1.77941e-10	-1.39385	6.1503e-05	-1.77941e-10	-1.40095
202639992	chr2:202639992:G:A	1.47477e-05	-1.77941e-10	-0.973981	9.557e-05	-1.77941e-10	-0.960175
202640130	chr2:202640130:G:A	9.59279e-06	-1.40405	-7.30438e-10	6.11523e-05	-1.40667	-7.30438e-10
202640462	chr2:202640462:G:A	1.20541e-05	-1.77941e-10	-1.17566	8.49868e-05	-1.77941e-10	-1.07754
202640803	chr2:202640803:G:A	1.73549e-05	-1.77941e-10	-0.811189	0.000105933	-1.77941e-10	-0.857226
202641266	chr2:202641266:T:A	1.73234e-05	-1.77941e-10	-0.813006	0.00010575	-1.77941e-10	-0.858954
202641475	chr2:202641475:C:T	7.49695e-06	-0.245741	-1.40483	5.92428e-05	-0.0492608	-1.38913
202642541	chr2:202642541:G:C	9.82868e-06	-1.77941e-10	-1.37976	6.36388e-05	-1.77941e-10	-1.36681
202642759	chr2:202642759:G:C	1.96712e-05	-1.77941e-10	-0.685909	0.000115507	-1.77941e-10	-0.7707
202642940	chr2:202642940:C:T	0.000742594	2.92977	0.0153098	0.000136761	0.0205546	-0.62235
202643157	chr2:202643157:A:G	8.62557e-06	-1.51033	-7.30438e-10	5.51841e-05	-1.50936	-7.30438e-10
202643910	chr2:202643910:G:A	1.12788e-05	-1.77941e-10	-1.24214	7.98002e-05	-1.77941e-10	-1.14051
202644722	chr2:202644722:T:C	1.57654e-05	-1.77941e-10	-0.907251	0.000117762	-1.77941e-10	-0.751364
202645147	chr2:202645147:T:G	1.13071e-05	-1.77941e-10	-1.23964	7.06404e-05	-1.77941e-10	-1.26243
202645359	chr2:202645359:G:A	3.92785e-06	-1.14911	-1.14786	1.95618e-05	-1.42161	-1.12484
202645837	chr2:202645837:C:T	9.83833e-06	-1.77941e-10	-1.37878	6.23915e-05	-1.77941e-10	-1.38661
202646050	chr2:202646050:G:GA	0.000568803	4.06498	-1.38652	0.00116021	2.92999	-1.39366
202646137	chr2:202646137:C:G	1.63615e-05	-1.77941e-10	-0.870137	0.000100473	-1.77941e-10	-0.910148
202646288	chr2:202646288:A:G	2.13839e-05	-1.77941e-10	-0.602426	0.000132763	-1.77941e-10	-0.63147
202646691	chr2:202646691:T:A	1.63615e-05	-1.77941e-10	-0.870137	0.000100473	-1.77941e-10	-0.910148
202646825	chr2:202646825:A:G	1.47192e-05	-1.77941e-10	-0.975911	9.02311e-05	-1.77941e-10	-1.01766
202646848	chr2:202646848:A:C	3.77406e-06	-0.962424	-1.37449	1.68634e-05	-1.31425	-1.38064
202647023	chr2:202647023:T:G	1.12469e-05	-1.77941e-10	-1.24498	6.91857e-05	-1.77941e-10	-1.28324
202647415	chr2:202647415:C:A	0.000657917	3.03509	-0.211077	0.000124381	0.0834038	-0.78009
202647420	chr2:202647420:A:T	1.63396e-05	-1.77941e-10	-0.871472	0.00010035	-1.77941e-10	-0.911366
202647759	chr2:202647759:G:A	5.75238e-06	-0.509846	-1.40561	4.42007e-05	-0.334314	-1.39698
202649008	chr2:202649008:C:CCT	5.75444e-06	-0.509981	-1.40511	4.40724e-05	-0.334452	-1.39975
202649106	chr2:202649106:G:T	9.49971e-06	-0.0977591	-1.31605	7.94912e-05	0.107428	-1.25182
202649760	chr2:202649760:C:G	1.90661e-05	-1.77941e-10	-0.717155	0.000124757	-1.77941e-10	-0.693667
202650898	chr2:202650898:C:T	1.02581e-05	-1.77941e-10	-1.337	6.39887e-05	-1.77941e-10	-1.36133
202650929	chr2:202650929:T:C	2.16633e-05	-1.77941e-10	-0.589445	0.000126481	-1.77941e-10	-0.679939
202651217	chr2:202651217:A:G	2.73298e-05	-1.77941e-10	-0.357089	0.00017156	-1.77941e-10	-0.375101
202651218	chr2:202651218:C:T	7.1097e-06	-0.298628	-1.40498	5.59351e-05	-0.105983	-1.38986
202651829	chr2:202651829:G:A	1.12593e-05	-1.77941e-10	-1.24387	7.11513e-05	-1.77941e-10	-1.25523
202652488	chr2:202652488:A:G	8.54791e-06	-1.51938	-7.30438e-10	5.52459e-05	-1.50824	-7.30438e-10
202652572	chr2:202652572:T:C	1.63256e-05	-1.77941e-10	-0.872332	0.00010026	-1.77941e-10	-0.912264
202652864	chr2:202652864:G:A	0.000156608	1.38868	-7.30438e-10	0.000104972	-0.866342	-7.30438e-10
202653318	chr2:202653318:G:A	5.63744e-06	-0.544136	-1.3915	4.2169e-05	-0.373025	-1.40532
202653400	chr2:202653400:C:T	1.02581e-05	-1.77941e-10	-1.337	6.39887e-05	-1.77941e-10	-1.36133
202654527	chr2:202654527:G:A	5.20566e-06	-0.610989	-1.40433	3.94194e-05	-0.444181	-1.4016
202654541	chr2:202654541:G:T	0.000571221	2.78489	-0.102183	0.000115215	-0.0628109	-0.71042
202654870	chr2:202654870:C:A	1.35962e-05	-1.77941e-10	-1.05528	8.39511e-05	-1.77941e-10	-1.0898
202654950	chr2:202654950:CTT:C	8.59511e-06	-1.51387	-7.30438e-10	6.33256e-05	-1.37174	-7.30438e-10
202655060	chr2:202655060:T:G	0.000883651	2.99068	0.128315	0.000155058	0.0625114	-0.538747
202655077	chr2:202655077:A:AAATT	5.37077e-06	-0.57843	-1.40567	4.10742e-05	-0.408845	-1.39581
202655122	chr2:202655122:G:A	5.37403e-06	-0.577945	-1.40554	4.10144e-05	-0.408399	-1.39771
202655250	chr2:202655250:G:C	5.31451e-06	-0.589704	-1.40492	4.08359e-05	-0.421155	-1.38932
202655549	chr2:202655549:A:G	2.8723e-06	-1.25401	-1.35594	2.96845e-05	-0.759756	-1.36965
202655552	chr2:202655552:T:C	1.63615e-05	-1.77941e-10	-0.870137	0.000100473	-1.77941e-10	-0.910148
202655722	chr2:202655722:G:C	1.18884e-05	-1.1895	-7.30438e-10	6.1274e-05	-1.40468	-7.30438e-10
202655726	chr2:202655726:G:C	0.000142731	1.29589	-7.30438e-10	0.000728472	1.07092	-7.30438e-10
202656444	chr2:202656444:T:C	1.63469e-05	-1.77941e-10	-0.87103	0.000100386	-1.77941e-10	-0.911012
202656468	chr2:202656468:G:A	1.19856e-05	-1.77941e-10	-1.18136	7.30856e-05	-1.77941e-10	-1.2284
202657055	chr2:202657055:ATTG:A	1.43631e-05	-1.77941e-10	-1.0004	8.85797e-05	-1.77941e-10	-1.03613
202657087	chr2:202657087:T:A	1.66589e-05	0.462935	-1.31505	0.000130892	0.60457	-1.25023
202657484	chr2:202657484:T:C	9.8496e-06	-1.77941e-10	-1.37764	6.24526e-05	-1.77941e-10	-1.38563
202657561	chr2:202657561:C:T	1.15399e-05	-1.77941e-10	-1.21926	7.28997e-05	-1.77941e-10	-1.23095
202657626	chr2:202657626:C:T	5.65583e-05	1.58058	-1.21037	7.58923e-05	0.0608769	-1.2516
202657832	chr2:202657832:C:T	1.19756e-05	-1.77941e-10	-1.1822	8.0448e-05	-1.77941e-10	-1.13242
202658319	chr2:202658319:A:G	3.60418e-06	-1.18396	-1.19901	1.84626e-05	-1.43903	-1.16526
202658338	chr2:202658338:C:T	1.36933e-05	-1.77941e-10	-1.04816	8.99009e-05	-1.77941e-10	-1.02133
202659062	chr2:202659062:A:AGT	1.52828e-05	-0.938341	-7.30438e-10	9.95193e-05	-0.919683	-7.30438e-10
202659297	chr2:202659297:C:T	6.03323e-06	-1.05964	-0.808149	5.60449e-05	-0.722301	-0.77158
202659918	chr2:202659918:C:T	1.00262e-05	-0.0584822	-1.30138	8.4509e-05	0.149406	-1.23258
202660699	chr2:202660699:A:G	8.77536e-06	-1.49312	-7.30438e-10	5.66333e-05	-1.48344	-7.30438e-10
202661586	chr2:202661586:C:T	9.87037e-06	-1.77941e-10	-1.37553	6.3967e-05	-1.77941e-10	-1.36167
202661744	chr2:202661744:C:T	9.80109e-06	-1.38257	-7.30438e-10	9.97662e-05	-0.917204	-7.30438e-10
202661864	chr2:202661864:C:T	9.6382e-06	-0.102521	-1.29681	8.11093e-05	0.102297	-1.22653
202662380	chr2:202662380:AGAG:A	3.00367e-05	-0.262647	-7.30438e-10	0.000271903	0.0854099	-7.30438e-10
202663256	chr2:202663256:T:C	0.00195988	5.29612	-1.38054	0.00122892	2.98552	-1.39166
202663836	chr2:202663836:G:A	3.51336e-05	-0.105907	-7.30438e-10	0.000271318	0.083257	-7.30438e-10
202664159	chr2:202664159:T:G	5.74639e-06	-0.510886	-1.40561	4.41504e-05	-0.335434	-1.397
202664438	chr2:202664438:G:T	1.34387e-05	-1.77941e-10	-1.06692	8.81087e-05	-1.77941e-10	-1.04146
202664463	chr2:202664463:A:G	5.47565e-06	-0.559228	-1.40553	4.18431e-05	-0.388452	-1.39765
202664738	chr2:202664738:C:T	0.00044795	2.43961	-7.30438e-10	0.00209545	2.12749	-7.30438e-10
202664787	chr2:202664787:T:A	9.728e-06	-1.77941e-10	-1.39006	6.1745e-05	-1.77941e-10	-1.39702
202665609	chr2:202665609:T:C	0.000741938	3.04171	-0.097508	0.000135647	0.0871572	-0.697137
202666403	chr2:202666403:C:T	8.55419e-06	-0.824006	-0.69464	8.53193e-05	-0.42098	-0.652653
202666500	chr2:202666500:T:C	1.72951e-05	-1.77941e-10	-0.814645	0.000106191	-1.77941e-10	-0.854798
202667347	chr2:202667347:C:T	1.05813e-05	0.0205274	-1.32651	8.92757e-05	0.236413	-1.26472
202667581	chr2:202667581:A:G	4.5931e-06	-1.09892	-1.04159	2.24683e-05	-1.3955	-1.01243
202668075	chr2:202668075:A:G	0.00065738	3.97014	-1.14695	0.00131045	2.84468	-1.18659
202668099	chr2:202668099:AT:A	2.12629e-05	-1.77941e-10	-0.6081	0.000128556	-1.77941e-10	-0.66367
202668155	chr2:202668155:TA:T	3.66778e-06	-1.02689	-1.33858	2.81562e-05	-0.90102	-1.28125
202668259	chr2:202668259:A:G	1.47191e-05	-1.77941e-10	-0.975918	9.20707e-05	-1.77941e-10	-0.997478
202668539	chr2:202668539:A:G	1.23853e-05	-1.77941e-10	-1.14856	7.5337e-05	-1.77941e-10	-1.19806
202668578	chr2:202668578:T:C	5.37801e-06	-0.577082	-1.40567	4.11625e-05	-0.40663	-1.39588
202669517	chr2:202669517:C:T	2.01294e-05	-1.77941e-10	-0.662883	0.000128343	-1.77941e-10	-0.665326
202670257	chr2:202670257:C:G	1.02357e-05	-0.0519116	-1.28727	8.66447e-05	0.156129	-1.21435
202670634	chr2:202670634:A:G	1.09212e-05	-1.77941e-10	-1.27436	6.7364e-05	-1.77941e-10	-1.30992
202671092	chr2:202671092:C:T	6.40999e-05	1.61966	-1.12429	8.3463e-05	0.085238	-1.18087
202671174	chr2:202671174:T:G	1.34387e-05	-1.77941e-10	-1.06692	8.81087e-05	-1.77941e-10	-1.04146
202671362	chr2:202671362:C:T	1.58216e-05	-1.77941e-10	-0.903687	9.72722e-05	-1.77941e-10	-0.942521
202671597	chr2:202671597:C:T	9.28812e-06	-0.118563	-1.31777	7.76029e-05	0.0854308	-1.25386
202672258	chr2:202672258:G:A	9.8496e-06	-1.77941e-10	-1.37764	6.24526e-05	-1.77941e-10	-1.38563
202672281	chr2:202672281:C:T	1.06107e-05	-1.77941e-10	-1.3032	6.62193e-05	-1.77941e-10	-1.32706
202672340	chr2:202672340:G:A	2.90058e-05	-1.77941e-10	-0.29757	0.000184558	-1.77941e-10	-0.302072
202672570	chr2:202672570:G:A	5.75486e-06	-0.51051	-1.40451	4.39815e-05	-0.335026	-1.40124
202672948	chr2:202672948:T:C	1.18679e-05	-1.77941e-10	-1.19123	7.61052e-05	-1.77941e-10	-1.18792
202673605	chr2:202673605:A:G	5.80212e-06	-0.502911	-1.40393	4.43058e-05	-0.326739	-1.40218
202673651	chr2:202673651:T:G	1.73391e-05	-1.77941e-10	-0.812102	0.00010645	-1.77941e-10	-0.852356
202673893	chr2:202673893:A:T	9.75646e-06	-1.77941e-10	-1.38714	6.19625e-05	-1.77941e-10	-1.39351
202673974	chr2:202673974:T:C	1.4002e-05	-1.77941e-10	-1.02587	9.19994e-05	-1.77941e-10	-0.998252
202674343	chr2:202674343:C:T	5.44582e-06	-0.564994	-1.40522	4.18813e-05	-0.394466	-1.39073
202674580	chr2:202674580:C:T	1.72696e-05	-0.816118	-7.30438e-10	0.000100479	-0.910086	-7.30438e-10
202675090	chr2:202675090:C:G	1.03731e-05	-0.063159	-1.2627	8.83018e-05	0.144507	-1.18378
202675101	chr2:202675101:G:A	9.58061e-06	-1.77941e-10	-1.40533	6.13817e-05	-1.77941e-10	-1.40292
202675180	chr2:202675180:A:C	9.12419e-06	-1.45414	-7.30438e-10	5.52211e-05	-1.50869	-7.30438e-10
202675630	chr2:202675630:G:T	5.38795e-06	-0.576064	-1.40484	4.09838e-05	-0.40633	-1.40053
202675737	chr2:202675737:A:C	5.17833e-06	-0.616835	-1.40375	3.91405e-05	-0.450403	-1.40247
202675741	chr2:202675741:C:T	7.52748e-06	-0.255404	-1.3911	5.82156e-05	-0.0507016	-1.40518
202676109	chr2:202676109:A:G	1.10981e-05	-1.77941e-10	-1.25829	7.6991e-05	-1.77941e-10	-1.17635
202676931	chr2:202676931:T:C	4.20413e-06	-1.16643	-1.06257	2.12889e-05	-1.4289	-1.03294
202677093	chr2:202677093:C:T	1.137e-05	-1.77941e-10	-1.23409	6.96948e-05	-1.77941e-10	-1.27591
202677308	chr2:202677308:C:T	1.8791e-05	-1.77941e-10	-0.73169	0.000114989	-1.77941e-10	-0.7752
202677781	chr2:202677781:A:G	1.76415e-05	-1.77941e-10	-0.794813	0.00010825	-1.77941e-10	-0.835593
202677862	chr2:202677862:A:G	1.75523e-05	-1.77941e-10	-0.799879	0.000107726	-1.77941e-10	-0.840439
202678139	chr2:202678139:A:G	1.55284e-05	-1.77941e-10	-0.922395	9.25925e-05	-1.77941e-10	-0.991826
202679151	chr2:202679151:A:G	8.80699e-06	-1.48952	-7.30438e-10	5.94685e-05	-1.43459	-7.30438e-10
202679406	chr2:202679406:G:A	5.7927e-06	-0.502875	-1.40559	4.46819e-05	-0.326738	-1.39373
202679479	chr2:202679479:T:C	8.38652e-06	-0.213984	-1.32446	6.94135e-05	-0.017083	-1.26287
202679491	chr2:202679491:C:G	1.44901e-05	-1.77941e-10	-0.991603	9.53165e-05	-1.77941e-10	-0.962831
202679627	chr2:202679627:G:A	1.25471e-05	-1.77941e-10	-1.13558	7.76195e-05	-1.77941e-10	-1.16822
202680010	chr2:202680010:G:A	5.27925e-06	-0.595793	-1.40549	4.04312e-05	-0.427814	-1.39262
202680221	chr2:202680221:C:T	5.37318e-06	-0.578459	-1.40519	4.12949e-05	-0.408666	-1.39063
202680283	chr2:202680283:G:C	1.46967e-05	-1.77941e-10	-0.977442	9.19171e-05	-1.77941e-10	-0.999147
202680404	chr2:202680404:A:T	0.000793416	3.05153	-0.040251	0.000140526	0.0905324	-0.665173
202680420	chr2:202680420:TTAAA:T	9.59226e-06	-1.77941e-10	-1.40411	6.12244e-05	-1.77941e-10	-1.40549
202680421	chr2:202680421:T:A	3.10342e-06	-1.23823	-1.29433	3.17727e-05	-0.727309	-1.33412
202680543	chr2:202680543:C:T	9.63164e-06	-0.0851932	-1.31482	8.07688e-05	0.121605	-1.25005
202681476	chr2:202681476:C:T	2.33427e-05	-1.77941e-10	-0.514781	0.000148577	-1.77941e-10	-0.518934
202681531	chr2:202681531:A:G	9.8861e-06	-1.37394	-7.30438e-10	7.10536e-05	-1.2566	-7.30438e-10
202682037	chr2:202682037:C:T	2.12593e-05	-1.77941e-10	-0.608271	0.000144184	-1.77941e-10	-0.548947
202682150	chr2:202682150:C:T	2.71846e-06	-1.28781	-1.37719	1.41434e-05	-1.48623	-1.38455
202682383	chr2:202682383:C:T	0.000912633	3.04592	0.105346	0.000155956	0.0863151	-0.556776
202682739	chr2:202682739:G:A	9.59275e-06	-1.77941e-10	-1.40406	6.12164e-05	-1.77941e-10	-1.40562
202682902	chr2:202682902:TATA:T	1.26083e-05	-1.77941e-10	-1.13071	7.92829e-05	-1.77941e-10	-1.14701
202683093	chr2:202683093:C:T	0.00150429	3.09564	0.555368	0.000233907	0.120515	-0.185627
202683098	chr2:202683098:C:T	1.00566e-05	-1.77941e-10	-1.35684	6.58116e-05	-1.77941e-10	-1.33324
202683114	chr2:202683114:G:C	1.03229e-05	-1.77941e-10	-1.3307	6.79013e-05	-1.77941e-10	-1.30198
202683184	chr2:202683184:C:T	3.72576e-06	-1.17201	-1.17779	1.87726e-05	-1.43166	-1.15598
202683812	chr2:202683812:T:G	1.7723e-05	-1.77941e-10	-0.790202	0.000108733	-1.77941e-10	-0.831138
202684437	chr2:202684437:T:C	5.75679e-06	-0.509146	-1.40554	4.44027e-05	-0.33356	-1.39317
202684465	chr2:202684465:C:T	1.62418e-05	-0.877481	-7.30438e-10	8.88972e-05	-1.03255	-7.30438e-10
202684494	chr2:202684494:G:A	5.75801e-06	-0.508807	-1.40567	4.4318e-05	-0.333192	-1.39545
202684685	chr2:202684685:T:TTA	9.71921e-06	-0.0974979	-1.29346	8.1885e-05	0.107684	-1.2224
202685234	chr2:202685234:C:T	1.91776e-05	-1.77941e-10	-0.711325	0.000117342	-1.77941e-10	-0.754939
202685302	chr2:202685302:C:T	3.23355e-06	-1.23929	-1.2522	1.68347e-05	-1.46347	-1.23312
202685475	chr2:202685475:G:A	9.65353e-06	-0.0923968	-1.30535	8.10844e-05	0.113159	-1.2377
202685751	chr2:202685751:C:T	9.84673e-06	-0.0969187	-1.28101	8.32428e-05	0.108296	-1.20657
202685779	chr2:202685779:A:C	9.85652e-06	-0.0965472	-1.28039	8.3339e-05	0.108662	-1.20578
202686163	chr2:202686163:T:C	1.7723e-05	-1.77941e-10	-0.790202	0.000108733	-1.77941e-10	-0.831138
202686825	chr2:202686825:T:C	1.04042e-05	-1.32286	-7.30438e-10	7.32303e-05	-1.22642	-7.30438e-10
202686899	chr2:202686899:A:G	8.88112e-06	-1.48114	-7.30438e-10	5.56123e-05	-1.50163	-7.30438e-10
202689027	chr2:202689027:G:A	1.07823e-05	-1.77941e-10	-1.28716	6.87229e-05	-1.77941e-10	-1.28995
202690484	chr2:202690484:C:T	1.81903e-05	-1.77941e-10	-0.764178	0.000111501	-1.77941e-10	-0.806
202690620	chr2:202690620:G:T	0.00192939	5.17886	-1.27897	0.00123225	2.90424	-1.30768
202690981	chr2:202690981:CT:C	0.000236838	2.68985	-0.887536	6.78938e-05	-0.115083	-1.18701
202691105	chr2:202691105:C:T	3.56442e-06	-1.11059	-1.28348	4.12198e-05	-0.535041	-1.26607
202691803	chr2:202691803:T:C	0.000655143	3.0143	-0.194511	0.000123851	0.071086	-0.77204
202692428	chr2:202692428:T:C	0.000711022	2.90595	-0.00431334	0.00013642	0.00936405	-0.613657
202692746	chr2:202692746:G:A	1.19846e-05	-1.77941e-10	-1.18144	8.04745e-05	-1.77941e-10	-1.13209
202692785	chr2:202692785:A:G	2.80286e-05	-0.331842	-7.30438e-10	0.000134507	-0.61842	-7.30438e-10
202692887	chr2:202692887:G:C	1.37513e-05	-1.04394	-7.30438e-10	7.99666e-05	-1.13843	-7.30438e-10
202693718	chr2:202693718:G:C	6.87719e-06	-0.335468	-1.40139	5.34489e-05	-0.136756	-1.40455
202693800	chr2:202693800:G:A	7.58671e-06	-0.23739	-1.40128	5.94112e-05	-0.0309436	-1.40461
202694177	chr2:202694177:A:C	1.13878e-05	-1.77941e-10	-1.23252	7.90808e-05	-1.77941e-10	-1.14956
202694282	chr2:202694282:T:C	2.4921e-06	-1.40122	-1.35072	2.25842e-05	-1.03713	-1.36565
202694528	chr2:202694528:C:G	1.53186e-05	-1.77941e-10	-0.935999	9.43854e-05	-1.77941e-10	-0.972648
202695055	chr2:202695055:G:A	1.42952e-05	-1.77941e-10	-1.00514	8.93112e-05	-1.77941e-10	-1.02791
202696353	chr2:202696353:C:T	2.14176e-05	0.49759	-1.09844	0.00019495	0.741003	-0.988294
202696507	chr2:202696507:C:T	2.58578e-05	-0.412455	-7.30438e-10	0.000192277	-0.261095	-7.30438e-10
202696832	chr2:202696832:G:A	1.50345e-05	-1.77941e-10	-0.954716	9.27948e-05	-1.77941e-10	-0.989644
202697099	chr2:202697099:A:G	2.06248e-05	-0.63857	-7.30438e-10	0.000175444	-0.352712	-7.30438e-10
202697573	chr2:202697573:T:G	1.32796e-05	-1.77941e-10	-1.07883	8.39084e-05	-1.77941e-10	-1.09031
202697590	chr2:202697590:G:A	1.24019e-05	0.0698726	-1.21709	0.000107154	0.284317	-1.13009
202698549	chr2:202698549:A:G	1.50591e-05	-1.77941e-10	-0.953081	9.29358e-05	-1.77941e-10	-0.988125
202698669	chr2:202698669:C:T	1.75557e-05	-1.77941e-10	-0.799688	0.000110635	-1.77941e-10	-0.813798
202698713	chr2:202698713:G:A	1.46585e-05	-1.77941e-10	-0.980047	8.99232e-05	-1.77941e-10	-1.02108
202699752	chr2:202699752:C:A	1.18691e-05	0.0135359	-1.20467	0.000102371	0.223401	-1.11483
202700713	chr2:202700713:G:A	1.15115e-05	-0.0157246	-1.206	9.92188e-05	0.193447	-1.11615
202700800	chr2:202700800:C:A	9.52409e-06	-1.41124	-7.30438e-10	5.52697e-05	-1.50781	-7.30438e-10
202701355	chr2:202701355:C:A	4.41414e-05	1.14711	-1.02478	0.000137734	0.457348	-1.05206
202701998	chr2:202701998:A:G	1.13225e-05	-1.77941e-10	-1.23827	7.51262e-05	-1.77941e-10	-1.20086
202702055	chr2:202702055:G:T	1.27259e-05	0.0738377	-1.19526	0.000110521	0.288683	-1.10351
202702198	chr2:202702198:C:T	5.97186e-06	-0.840784	-1.03722	5.85998e-05	-0.440823	-1.00848
202702227	chr2:202702227:T:C	6.3911e-06	-0.409082	-1.40108	4.94411e-05	-0.21458	-1.40467
202702313	chr2:202702313:C:T	1.50644e-05	-1.77941e-10	-0.95273	9.29148e-05	-1.77941e-10	-0.988351
202702414	chr2:202702414:T:G	1.27833e-05	-0.113911	-1.00302	5.80988e-05	-0.486182	-0.971708
202702821	chr2:202702821:G:A	1.24053e-05	-1.77941e-10	-1.14694	7.95454e-05	-1.77941e-10	-1.14371
202702868	chr2:202702868:A:G	1.0004e-05	-1.36208	-7.30438e-10	6.3682e-05	-1.36613	-7.30438e-10
202703095	chr2:202703095:A:G	9.78685e-06	-1.77941e-10	-1.38403	6.19811e-05	-1.77941e-10	-1.3932
202703359	chr2:202703359:A:G	1.85908e-05	0.292469	-1.03487	0.000168627	0.521057	-0.913399
202703510	chr2:202703510:A:ATG	1.40472e-05	-1.77941e-10	-1.02264	8.69004e-05	-1.77941e-10	-1.05527
202704564	chr2:202704564:T:C	1.0233e-05	-1.77941e-10	-1.33945	6.5121e-05	-1.77941e-10	-1.34379
202704907	chr2:202704907:T:A	1.06601e-05	-1.77941e-10	-1.29856	6.99399e-05	-1.77941e-10	-1.2724
202705306	chr2:202705306:CAAAGAAA:C	9.85472e-06	-1.37712	-7.30438e-10	5.89449e-05	-1.44343	-7.30438e-10
202705537	chr2:202705537:C:CTGAG	1.6145e-05	-1.77941e-10	-0.883457	9.86518e-05	-1.77941e-10	-0.928438
202705575	chr2:202705575:G:T	9.70149e-06	-1.77941e-10	-1.39279	6.15871e-05	-1.77941e-10	-1.39958
202705764	chr2:202705764:A:G	4.57977e-06	-1.2128	-0.930618	4.71332e-05	-0.690417	-0.976639
202706098	chr2:202706098:A:T	1.06092e-05	-1.30334	-7.30438e-10	7.39302e-05	-1.21691	-7.30438e-10
202706456	chr2:202706456:A:G	1.16521e-05	-1.77941e-10	-1.20958	7.12215e-05	-1.77941e-10	-1.25424
202706772	chr2:202706772:G:A	9.8233e-06	-1.77941e-10	-1.38031	6.5922e-05	-1.77941e-10	-1.33156
202706919	chr2:202706919:C:T	1.39308e-05	-1.77941e-10	-1.03096	8.62625e-05	-1.77941e-10	-1.06264
202706928	chr2:202706928:TGA:T	1.39266e-05	-1.77941e-10	-1.03126	8.62374e-05	-1.77941e-10	-1.06293
202707471	chr2:202707471:C:T	2.44381e-05	-0.468922	-7.30438e-10	0.000215713	-0.146085	-7.30438e-10
202707672	chr2:202707672:A:G	1.4577e-05	-1.77941e-10	-0.98562	9.00883e-05	-1.77941e-10	-1.01924
202708091	chr2:202708091:GA:G	1.16718e-05	-1.77941e-10	-1.20789	7.1328e-05	-1.77941e-10	-1.25274
202708432	chr2:202708432:T:A	4.73818e-06	-1.02134	-1.08807	2.22557e-05	-1.3529	-1.06454
202708665	chr2:202708665:G:A	3.71923e-06	-1.13967	-1.21188	1.76641e-05	-1.41788	-1.23062
202708667	chr2:202708667:G:A	1.38303e-05	-1.77941e-10	-1.03821	8.56652e-05	-1.77941e-10	-1.06959
202708901	chr2:202708901:C:T	5.17495e-06	-1.12549	-0.895744	4.69173e-05	-0.810773	-0.860875
202710273	chr2:202710273:G:A	1.05661e-05	-1.30742	-7.30438e-10	7.09833e-05	-1.25759	-7.30438e-10
202710383	chr2:202710383:A:G	5.08474e-06	-0.907138	-1.13168	2.32e-05	-1.28303	-1.09285
202710715	chr2:202710715:G:A	7.00492e-06	-0.314858	-1.40359	5.56996e-05	-0.115376	-1.38469
202711229	chr2:202711229:C:T	1.39308e-05	-1.77941e-10	-1.03096	8.62625e-05	-1.77941e-10	-1.06264
202711276	chr2:202711276:A:G	1.29927e-05	-0.0217051	-1.07897	0.000114402	0.186336	-0.966654
202712166	chr2:202712166:A:C	2.0804e-05	-1.77941e-10	-0.62992	0.000142171	-1.77941e-10	-0.563006
202712199	chr2:202712199:T:C	1.40483e-05	-1.77941e-10	-1.02256	8.69556e-05	-1.77941e-10	-1.05464
202712729	chr2:202712729:A:G	1.39939e-05	-1.77941e-10	-1.02644	8.66331e-05	-1.77941e-10	-1.05835
202713173	chr2:202713173:C:T	1.17342e-05	-1.77941e-10	-1.20256	7.25129e-05	-1.77941e-10	-1.23627
202713285	chr2:202713285:A:G	0.0022582	3.53255	0.524705	0.000294063	0.381602	-0.217843
202713511	chr2:202713511:A:T	1.08514e-05	-1.77941e-10	-1.28078	6.90314e-05	-1.77941e-10	-1.28547
202713583	chr2:202713583:C:G	0.00327432	5.79916	-1.37036	0.00192016	3.41585	-1.37573
202713967	chr2:202713967:C:T	1.39185e-05	-1.77941e-10	-1.03185	8.61884e-05	-1.77941e-10	-1.0635
202714312	chr2:202714312:A:G	9.59985e-06	-1.77941e-10	-1.40332	6.16238e-05	-1.77941e-10	-1.39899
202714367	chr2:202714367:T:G	1.39199e-05	-1.77941e-10	-1.03175	8.61972e-05	-1.77941e-10	-1.0634
202714443	chr2:202714443:CTATT:C	1.38057e-05	-1.77941e-10	-1.03999	8.55186e-05	-1.77941e-10	-1.0713
202715190	chr2:202715190:C:T	1.20609e-05	-1.77941e-10	-1.1751	7.34462e-05	-1.77941e-10	-1.22348
202715365	chr2:202715365:C:T	1.35309e-05	-1.77941e-10	-1.06009	8.23497e-05	-1.77941e-10	-1.10906
202716655	chr2:202716655:T:C	1.39255e-05	-1.77941e-10	-1.03135	8.62188e-05	-1.77941e-10	-1.06315
202716759	chr2:202716759:A:G	2.10391e-05	-1.77941e-10	-0.618683	0.000133995	-1.77941e-10	-0.622235
202717424	chr2:202717424:A:G	1.86015e-05	-1.77941e-10	-0.741823	0.000118511	-1.77941e-10	-0.745029
202717466	chr2:202717466:T:C	0.000844197	4.44599	-1.37267	0.00165547	3.25185	-1.36005
202718152	chr2:202718152:G:A	1.49907e-05	-1.77941e-10	-0.957633	0.000109423	-1.77941e-10	-0.824809
202718159	chr2:202718159:G:A	1.43242e-05	-1.77941e-10	-1.00312	8.85882e-05	-1.77941e-10	-1.03604
202718531	chr2:202718531:G:A	8.94837e-05	1.66307	-0.834079	0.00010872	0.111414	-0.942676
202718673	chr2:202718673:T:G	5.356e-06	-0.89777	-1.08908	2.39822e-05	-1.27713	-1.06559
202719391	chr2:202719391:TTTTTA:T	4.2764e-06	-1.06893	-1.14302	1.96691e-05	-1.38019	-1.16079
202719733	chr2:202719733:G:A	1.43677e-05	0.00469313	-1.00478	0.000128091	0.214327	-0.881622
202720032	chr2:202720032:A:G	9.9587e-06	-1.77941e-10	-1.36662	6.41153e-05	-1.77941e-10	-1.35935
202720241	chr2:202720241:T:C	1.01261e-05	-1.77941e-10	-1.34995	6.39743e-05	-1.77941e-10	-1.36155
202720863	chr2:202720863:T:C	9.72364e-06	-1.77941e-10	-1.39051	6.2974e-05	-1.77941e-10	-1.37731
202720985	chr2:202720985:T:G	5.05199e-05	0.257301	-7.30438e-10	0.000505318	0.705153	-7.30438e-10
202721036	chr2:202721036:A:T	4.06199e-06	-1.10053	-1.16286	1.89631e-05	-1.39724	-1.1803
202721127	chr2:202721127:A:T	0.000778045	4.36618	-1.37447	0.00150148	3.17948	-1.38531
202721313	chr2:202721313:A:G	1.46234e-05	-1.77941e-10	-0.982443	9.03552e-05	-1.77941e-10	-1.01629
202721321	chr2:202721321:A:T	3.56374e-05	0.907538	-0.999208	0.000339378	1.17741	-0.870327
202721380	chr2:202721380:T:G	9.89217e-06	-1.77941e-10	-1.37332	6.36341e-05	-1.77941e-10	-1.36688
202721383	chr2:202721383:TC:T	1.34109e-05	-1.77941e-10	-1.069	8.79251e-05	-1.77941e-10	-1.04355
202721386	chr2:202721386:G:T	1.34612e-05	-1.77941e-10	-1.06525	8.82671e-05	-1.77941e-10	-1.03967
202721616	chr2:202721616:A:G	1.07392e-05	-1.29116	-7.30438e-10	7.16369e-05	-1.24842	-7.30438e-10
202723474	chr2:202723474:A:G	5.11538e-06	-1.08721	-0.945609	4.69196e-05	-0.759128	-0.91247
202724089	chr2:202724089:CCT:C	0.00364308	4.08593	0.449587	0.000381355	0.730794	-0.307097
202724334	chr2:202724334:C:T	1.19286e-05	-1.77941e-10	-1.18613	7.55661e-05	-1.77941e-10	-1.19503
202724338	chr2:202724338:C:T	1.47525e-05	-1.77941e-10	-0.973656	0.000107361	-1.77941e-10	-0.843835
202726817	chr2:202726817:G:A	0.000244824	1.83547	-7.30438e-10	0.000130436	-0.64915	-7.30438e-10
202727244	chr2:202727244:A:G	0.000603844	3.76324	-1.02499	0.000123184	0.539758	-1.24611
202727265	chr2:202727265:G:A	1.411e-05	-1.77941e-10	-1.01818	8.73162e-05	-1.77941e-10	-1.0505
202727457	chr2:202727457:A:G	0.0029315	5.63401	-1.3158	0.00170244	3.2599	-1.34012
202727577	chr2:202727577:T:C	9.97763e-06	-1.77941e-10	-1.36472	6.31165e-05	-1.77941e-10	-1.37505
202728049	chr2:202728049:GA:G	7.03695e-06	-0.313879	-1.40001	5.62881e-05	-0.114303	-1.37525
202728051	chr2:202728051:T:C	7.02169e-06	-0.314123	-1.40194	5.60059e-05	-0.114598	-1.37998
202729669	chr2:202729669:A:G	1.25382e-05	-0.0333972	-1.10289	0.000109836	0.173622	-0.994672
202729724	chr2:202729724:T:C	8.04161e-05	1.58625	-0.8641	0.000100159	0.0563302	-0.969606
202729836	chr2:202729836:A:G	0.00371215	3.78264	0.77166	0.000411283	0.533446	-0.0341985
202730435	chr2:202730435:C:T	1.88044e-05	-0.730973	-7.30438e-10	0.000108625	-0.832133	-7.30438e-10
202730647	chr2:202730647:G:A	5.95958e-06	-0.917709	-0.962356	2.72128e-05	-1.28505	-0.931295
202730736	chr2:202730736:C:T	2.49595e-06	-1.38068	-1.36971	2.05239e-05	-1.12619	-1.37225
202731761	chr2:202731761:G:A	1.88367e-05	-1.77941e-10	-0.729258	0.00012001	-1.77941e-10	-0.732455
202732546	chr2:202732546:C:T	0.00318392	3.72575	0.675057	0.000371605	0.496691	-0.0988944
202732691	chr2:202732691:C:T	0.000553157	4.05125	-1.40068	0.00112136	2.89759	-1.39532
202732752	chr2:202732752:C:T	1.59748e-05	-1.77941e-10	-0.894056	9.76112e-05	-1.77941e-10	-0.939042
202732763	chr2:202732763:C:G	1.51841e-05	-1.77941e-10	-0.944819	9.36886e-05	-1.77941e-10	-0.980058
202732939	chr2:202732939:T:C	9.59967e-06	-1.77941e-10	-1.40334	6.1622e-05	-1.77941e-10	-1.39901
202733606	chr2:202733606:A:G	1.18185e-05	-1.77941e-10	-1.1954	7.48859e-05	-1.77941e-10	-1.20407
202733651	chr2:202733651:C:T	1.88671e-05	-1.77941e-10	-0.727648	0.000144838	-1.77941e-10	-0.544415
202733739	chr2:202733739:C:T	1.52637e-05	-1.77941e-10	-0.939592	0.000111645	-1.77941e-10	-0.804707
202733936	chr2:202733936:T:A	3.9102e-06	-1.08376	-1.21772	1.81043e-05	-1.38762	-1.23627
202734054	chr2:202734054:G:A	1.50105e-05	-1.77941e-10	-0.956319	9.2659e-05	-1.77941e-10	-0.991107
202734221	chr2:202734221:A:G	1.77321e-05	-0.789692	-7.30438e-10	0.000115681	-0.769195	-7.30438e-10
202734422	chr2:202734422:A:G	1.0535e-05	-1.77941e-10	-1.31036	6.53153e-05	-1.77941e-10	-1.34081
202734440	chr2:202734440:G:A	1.28617e-05	-1.77941e-10	-1.11081	8.41917e-05	-1.77941e-10	-1.08694
202735145	chr2:202735145:T:C	1.47793e-05	0.00466224	-0.9765	0.000132204	0.214347	-0.850034
202735366	chr2:202735366:A:G	1.42385e-05	-1.77941e-10	-1.00912	8.80884e-05	-1.77941e-10	-1.04169
202735394	chr2:202735394:G:A	1.10986e-05	-1.77941e-10	-1.25824	7.05996e-05	-1.77941e-10	-1.26301
202736586	chr2:202736586:C:T	2.73022e-06	-1.39608	-1.26461	2.15369e-05	-1.19349	-1.25678
202736873	chr2:202736873:C:T	1.59181e-05	-1.77941e-10	-0.897609	0.000102004	-1.77941e-10	-0.895019
202737338	chr2:202737338:A:G	3.08362e-05	-0.236375	-7.30438e-10	0.000162482	-0.429469	-7.30438e-10
202738458	chr2:202738458:G:A	1.51282e-05	-1.77941e-10	-0.948506	9.33554e-05	-1.77941e-10	-0.98362
202738732	chr2:202738732:A:G	6.93347e-06	-0.814705	-0.914001	6.5311e-05	-0.435408	-0.905465
202738908	chr2:202738908:G:A	1.36716e-05	-1.77941e-10	-1.04974	9.98925e-05	-1.77941e-10	-0.915939
202739257	chr2:202739257:A:G	1.01524e-05	-1.77941e-10	-1.34736	6.41197e-05	-1.77941e-10	-1.35928
202739307	chr2:202739307:G:A	2.08281e-05	-1.77941e-10	-0.628764	0.000132714	-1.77941e-10	-0.631838
202739645	chr2:202739645:C:T	1.37143e-05	-1.77941e-10	-1.04663	9.88057e-05	-1.77941e-10	-0.926878
202740994	chr2:202740994:T:TG	1.25902e-05	-1.77941e-10	-1.13214	7.59256e-05	-1.77941e-10	-1.19028
202741191	chr2:202741191:G:A	9.57859e-06	-1.77941e-10	-1.40554	6.13334e-05	-1.77941e-10	-1.40371
202741231	chr2:202741231:T:G	1.5266e-05	-1.77941e-10	-0.939438	9.27888e-05	-1.77941e-10	-0.989708
202741492	chr2:202741492:G:A	4.67323e-05	0.179369	-7.30438e-10	8.83234e-05	-1.03903	-7.30438e-10
202741553	chr2:202741553:T:TCA	9.63673e-06	-1.77941e-10	-1.39948	6.21909e-05	-1.77941e-10	-1.38983
202741557	chr2:202741557:G:A	9.80109e-06	-1.77941e-10	-1.38257	6.37238e-05	-1.77941e-10	-1.36548
202741605	chr2:202741605:C:T	1.28788e-05	0.195091	-1.30457	2.11407e-05	-1.09051	-1.37833
202742031	chr2:202742031:T:C	1.17499e-05	0.198811	-1.40003	2.06932e-05	-1.08886	-1.40137
202742132	chr2:202742132:A:C	1.05095e-05	-1.31278	-7.30438e-10	6.00026e-05	-1.42565	-7.30438e-10
202742278	chr2:202742278:C:T	9.60041e-06	-1.77941e-10	-1.40326	6.12337e-05	-1.77941e-10	-1.40534
202742566	chr2:202742566:C:T	1.0107e-05	-1.77941e-10	-1.35184	6.57611e-05	-1.77941e-10	-1.33401
202742599	chr2:202742599:T:A	1.27866e-05	0.159941	-1.27661	2.10459e-05	-1.11032	-1.36301
202742600	chr2:202742600:C:A	1.27712e-05	0.149239	-1.26711	2.1051e-05	-1.1156	-1.35748
202742732	chr2:202742732:CAG:C	1.59188e-05	-1.77941e-10	-0.897567	9.37188e-05	-1.77941e-10	-0.979735
202742752	chr2:202742752:T:C	9.65545e-06	-1.39754	-7.30438e-10	6.59628e-05	-1.33094	-7.30438e-10
202742896	chr2:202742896:A:G	1.48869e-05	-1.77941e-10	-0.964586	9.74274e-05	-1.77941e-10	-0.940927
202743385	chr2:202743385:A:G	1.18421e-05	-1.77941e-10	-1.19341	7.42688e-05	-1.77941e-10	-1.21234
202743467	chr2:202743467:A:G	3.76083e-05	0.351511	-0.389352	4.12038e-05	-1.01928	-0.78222
202743595	chr2:202743595:T:C	9.5941e-06	-1.77941e-10	-1.40392	6.12185e-05	-1.77941e-10	-1.40559
202744019	chr2:202744019:T:C	1.1389e-05	0.137027	-1.36944	2.01313e-05	-1.1147	-1.40306
202744155	chr2:202744155:T:TCTTA	8.5926e-06	-0.113317	-1.40085	2.99734e-05	-0.718155	-1.40157
202745570	chr2:202745570:CAATT:C	1.12465e-05	-1.77941e-10	-1.245	7.07099e-05	-1.77941e-10	-1.26145
202745682	chr2:202745682:T:C	9.7068e-06	-1.77941e-10	-1.39224	6.28656e-05	-1.77941e-10	-1.37903
202746107	chr2:202746107:A:G	0.00122193	2.62898	0.814141	0.000157854	-0.405341	-0.0530226
202746217	chr2:202746217:A:C	3.17003e-06	-1.11223	-1.3991	1.49845e-05	-1.41009	-1.40293
202746379	chr2:202746379:A:T	5.28025e-06	-0.639508	-1.36158	8.19624e-05	0.194248	-1.30802
202747001	chr2:202747001:C:G	2.64182e-05	-1.77941e-10	-0.391012	0.000172668	-1.77941e-10	-0.368664
202747078	chr2:202747078:G:A	1.89716e-05	-1.77941e-10	-0.722123	0.000119894	-1.77941e-10	-0.733422
202747374	chr2:202747374:G:A	9.54715e-06	-1.40882	-7.30438e-10	9.06438e-05	-1.0131	-7.30438e-10
202747530	chr2:202747530:A:G	9.5844e-06	-1.77941e-10	-1.40493	6.13732e-05	-1.77941e-10	-1.40306
202747681	chr2:202747681:A:C	4.55162e-06	-0.75841	-1.39117	6.59542e-05	0.0241729	-1.35525
202747766	chr2:202747766:A:G	1.06875e-05	-1.77941e-10	-1.296	6.6981e-05	-1.77941e-10	-1.31562
202747916	chr2:202747916:G:C	9.9763e-06	-1.77941e-10	-1.36485	6.30918e-05	-1.77941e-10	-1.37544
202748543	chr2:202748543:A:T	1.66091e-05	-1.77941e-10	-0.855117	0.000111621	-1.77941e-10	-0.804926
202749054	chr2:202749054:AAAAT:A	3.42896e-05	-1.77941e-10	-0.130224	0.000215987	-1.77941e-10	-0.144814
202750231	chr2:202750231:G:C	4.62224e-06	-0.751872	-1.38231	6.76653e-05	0.0351325	-1.34059
202750555	chr2:202750555:C:T	1.74137e-05	-1.77941e-10	-0.807808	0.000132334	-1.77941e-10	-0.634703
202751920	chr2:202751920:C:G	1.4838e-05	-1.77941e-10	-0.967876	9.46775e-05	-1.77941e-10	-0.969558
202752206	chr2:202752206:C:T	9.1083e-06	-1.45588	-7.30438e-10	6.86477e-05	-1.29105	-7.30438e-10
202752316	chr2:202752316:T:C	1.17156e-05	-1.77941e-10	-1.20415	7.34465e-05	-1.77941e-10	-1.22348
202752317	chr2:202752317:C:G	1.6062e-05	-1.77941e-10	-0.88861	9.40671e-05	-1.77941e-10	-0.976025
202752718	chr2:202752718:G:A	9.67337e-06	-1.77941e-10	-1.39569	6.25691e-05	-1.77941e-10	-1.38376
202752999	chr2:202752999:C:T	1.03001e-05	-1.77941e-10	-1.33292	6.50351e-05	-1.77941e-10	-1.34511
202753240	chr2:202753240:A:G	1.20727e-05	-1.77941e-10	-1.17412	7.37278e-05	-1.77941e-10	-1.21965
202753408	chr2:202753408:A:G	8.53457e-06	-1.52094	-7.30438e-10	5.54324e-05	-1.50487	-7.30438e-10
202753548	chr2:202753548:A:C	1.64251e-05	-1.77941e-10	-0.866257	0.000103725	-1.77941e-10	-0.878294
202754954	chr2:202754954:C:T	0.000677254	1.84027	1.01271	0.000132773	-0.753712	0.122322
202755245	chr2:202755245:C:T	9.57775e-06	-1.77941e-10	-1.40562	6.13307e-05	-1.77941e-10	-1.40375
202755510	chr2:202755510:C:T	0.000114785	-1.77941e-10	1.07799	0.000725926	-1.77941e-10	1.06741
202756234	chr2:202756234:T:C	1.56732e-05	-1.77941e-10	-0.913116	9.68557e-05	-1.77941e-10	-0.946812
202757033	chr2:202757033:C:T	1.12913e-05	0.115612	-1.35664	1.97105e-05	-1.13707	-1.40182
202757077	chr2:202757077:A:C	4.43102e-06	-0.783646	-1.39279	1.86274e-05	-1.20929	-1.38611
202757179	chr2:202757179:T:C	1.32124e-05	-1.77941e-10	-1.08391	8.77777e-05	-1.77941e-10	-1.04523
202757305	chr2:202757305:G:A	1.5214e-05	-1.77941e-10	-0.942853	0.000102062	-1.77941e-10	-0.894458
202757386	chr2:202757386:C:T	1.07994e-05	-1.77941e-10	-1.28557	6.85907e-05	-1.77941e-10	-1.29188
202757698	chr2:202757698:A:G	9.58748e-06	-1.77941e-10	-1.40461	6.1236e-05	-1.77941e-10	-1.4053
202757927	chr2:202757927:A:G	1.06172e-05	-1.77941e-10	-1.30259	6.5979e-05	-1.77941e-10	-1.3307
202758543	chr2:202758543:T:C	9.8383e-06	-1.77941e-10	-1.37878	6.34167e-05	-1.77941e-10	-1.37031
202759543	chr2:202759543:C:A	1.14923e-05	-1.77941e-10	-1.22339	7.18057e-05	-1.77941e-10	-1.24607
202759746	chr2:202759746:AT:A	1.38501e-05	-1.77941e-10	-1.03677	0.000101614	-1.77941e-10	-0.89885
202759789	chr2:202759789:C:A	1.24685e-05	-1.14186	-7.30438e-10	8.53811e-05	-1.07291	-7.30438e-10
202760760	chr2:202760760:G:A	2.33187e-05	-0.515812	-7.30438e-10	0.000112576	-0.796403	-7.30438e-10
202761143	chr2:202761143:T:C	8.51836e-06	-0.118288	-1.40455	1.81534e-05	-1.2448	-1.37638
202761520	chr2:202761520:G:GT	9.92147e-06	-1.77941e-10	-1.37037	6.28889e-05	-1.77941e-10	-1.37866
202762114	chr2:202762114:C:T	9.41356e-06	-0.0651111	-1.3578	1.80952e-05	-1.22371	-1.40067
202762689	chr2:202762689:C:T	2.01653e-05	-0.221204	-0.4399	2.73161e-05	-1.29847	-0.914094
202762716	chr2:202762716:A:G	1.2271e-05	-1.15783	-7.30438e-10	8.96028e-05	-1.02465	-7.30438e-10
202763164	chr2:202763164:C:T	0.000509909	2.44892	0.120243	8.34488e-05	-0.516087	-0.579714
202763455	chr2:202763455:CT:C	1.3486e-05	-1.77941e-10	-1.06342	8.97059e-05	-1.77941e-10	-1.0235
202764034	chr2:202764034:G:A	8.33829e-06	-0.143705	-1.4005	1.75026e-05	-1.25953	-1.39815
202764254	chr2:202764254:G:A	1.77477e-05	-1.77941e-10	-0.788811	0.000103481	-1.77941e-10	-0.880642
202765121	chr2:202765121:C:T	9.15934e-06	-0.0601035	-1.39019	1.80418e-05	-1.22291	-1.40443
202765149	chr2:202765149:G:A	9.97416e-06	-1.77941e-10	-1.36507	6.29478e-05	-1.77941e-10	-1.37773
202765181	chr2:202765181:T:C	1.1586e-05	-1.77941e-10	-1.21527	7.4178e-05	-1.77941e-10	-1.21357
202765387	chr2:202765387:T:A	1.40347e-05	-1.77941e-10	-1.02353	9.35715e-05	-1.77941e-10	-0.981308
202765839	chr2:202765839:C:T	0.00013305	1.22566	-7.30438e-10	0.00156567	1.83604	-7.30438e-10
202766180	chr2:202766180:A:T	2.04861e-05	-0.645318	-7.30438e-10	0.000133355	-0.627023	-7.30438e-10
202766645	chr2:202766645:C:T	1.42826e-05	-1.77941e-10	-1.00602	8.2775e-05	-1.77941e-10	-1.10391
202766646	chr2:202766646:G:A	1.00473e-05	-1.77941e-10	-1.35776	6.46609e-05	-1.77941e-10	-1.35088
202766722	chr2:202766722:T:C	8.95687e-06	-0.0935579	-1.37909	1.77733e-05	-1.23691	-1.40543
202766744	chr2:202766744:T:G	1.43031e-05	-1.77941e-10	-1.00459	9.05577e-05	-1.77941e-10	-1.01405
202766833	chr2:202766833:G:A	3.62138e-06	-1.00968	-1.36853	1.66189e-05	-1.35199	-1.3575
202767301	chr2:202767301:CAG:C	1.32661e-05	-1.77941e-10	-1.07986	8.81769e-05	-1.77941e-10	-1.04069
202767344	chr2:202767344:T:G	7.43243e-06	-1.04351	-0.615699	0.000112472	-0.379483	-0.417848
202767564	chr2:202767564:C:T	1.1079e-05	-1.77941e-10	-1.26001	7.09374e-05	-1.77941e-10	-1.25824
202767787	chr2:202767787:T:C	9.09131e-06	-0.0663683	-1.39138	1.8023e-05	-1.22353	-1.40486
202768070	chr2:202768070:G:GT	3.74726e-06	-0.965428	-1.37861	1.68376e-05	-1.32711	-1.36931
202768522	chr2:202768522:A:C	4.7828e-06	-0.780522	-1.31952	2.4331e-05	-1.02225	-1.30603
202769650	chr2:202769650:A:G	1.3445e-05	-1.77941e-10	-1.06646	8.94113e-05	-1.77941e-10	-1.02679
202769714	chr2:202769714:G:A	1.42846e-05	-1.77941e-10	-1.00589	9.53024e-05	-1.77941e-10	-0.962979
202769842	chr2:202769842:G:A	1.18814e-05	-1.77941e-10	-1.19009	7.529e-05	-1.77941e-10	-1.19869
202770707	chr2:202770707:G:A	9.57882e-06	-1.77941e-10	-1.40551	6.12144e-05	-1.77941e-10	-1.40565
202770882	chr2:202770882:T:C	0.000169529	1.06381	0.404144	0.000270334	-0.216801	0.296424
202770946	chr2:202770946:A:G	1.38924e-05	-1.77941e-10	-1.03372	8.62893e-05	-1.77941e-10	-1.06233
202771289	chr2:202771289:G:A	2.93989e-06	-1.51466	-1.07204	2.0384e-05	-1.41702	-1.08826
202771344	chr2:202771344:T:A	1.36998e-05	-1.77941e-10	-1.04769	8.60585e-05	-1.77941e-10	-1.06501
202771599	chr2:202771599:C:T	2.97982e-05	1.00272	-1.27334	0.000296016	1.47644	-1.30606
202773150	chr2:202773150:A:T	4.10746e-06	-1.43426	-0.818006	2.1621e-05	-1.39322	-1.05315
202773460	chr2:202773460:A:G	1.05388e-05	-0.0321875	-1.27781	2.44248e-05	-1.10621	-1.21823
202773473	chr2:202773473:ATC:A	1.25098e-05	-1.77941e-10	-1.13856	7.75161e-05	-1.77941e-10	-1.16955
202774353	chr2:202774353:C:G	1.00677e-05	-1.77941e-10	-1.35574	6.49596e-05	-1.77941e-10	-1.34627
202774672	chr2:202774672:T:C	0.00129362	4.30944	-0.809309	1.80748e-05	-1.25128	-1.37423
202774848	chr2:202774848:A:G	2.2291e-05	-0.560883	-7.30438e-10	0.000180849	-0.322371	-7.30438e-10
202775116	chr2:202775116:T:C	0.00154507	5.07546	-1.3977	0.000105091	0.481306	-1.34651
202775123	chr2:202775123:T:A	0.00119021	4.17338	-0.756559	1.77394e-05	-1.28131	-1.36294
202775160	chr2:202775160:C:T	2.06568e-05	0.712966	-1.34999	0.000205652	1.14723	-1.34108
202776296	chr2:202776296:CAA:C	1.00617e-05	-1.77941e-10	-1.35633	6.41708e-05	-1.77941e-10	-1.35849
202776419	chr2:202776419:T:C	1.03827e-05	0.0289862	-1.35391	3.22505e-05	-0.695009	-1.35149
202776815	chr2:202776815:A:G	9.57788e-06	-1.77941e-10	-1.40561	6.1224e-05	-1.77941e-10	-1.4055
202776844	chr2:202776844:G:A	1.15756e-05	-1.77941e-10	-1.21617	7.47913e-05	-1.77941e-10	-1.20533
202777521	chr2:202777521:T:G	0.00105835	4.12355	-0.824148	1.72559e-05	-1.29204	-1.37984
202777607	chr2:202777607:C:G	1.30755e-05	-1.77941e-10	-1.09432	8.29982e-05	-1.77941e-10	-1.10122
202778587	chr2:202778587:G:A	9.24784e-05	0.861909	-7.30438e-10	0.000921284	1.30573	-7.30438e-10
202778919	chr2:202778919:A:G	1.07442e-05	-1.77941e-10	-1.2907	6.68662e-05	-1.77941e-10	-1.31734
202779144	chr2:202779144:AT:A	1.93158e-05	-1.77941e-10	-0.70414	0.000122054	-1.77941e-10	-0.71557
202779810	chr2:202779810:T:G	0.000763042	4.22671	-1.25446	1.75605e-05	-1.26458	-1.3898
202779812	chr2:202779812:T:G	1.01412e-05	-1.77941e-10	-1.34846	6.30394e-05	-1.77941e-10	-1.37627
202779904	chr2:202779904:G:A	1.08001e-05	-1.77941e-10	-1.28551	6.93423e-05	-1.77941e-10	-1.28098
202781310	chr2:202781310:C:T	3.09434e-05	1.16759	-1.40049	0.000380137	1.82292	-1.40242
202782391	chr2:202782391:G:T	1.88162e-05	-1.77941e-10	-0.730345	0.000108284	-1.77941e-10	-0.835277
202782553	chr2:202782553:C:T	0.00213751	5.40794	-1.40561	0.000118109	0.635786	-1.38421
202782696	chr2:202782696:C:T	1.01882e-05	-1.77941e-10	-1.34383	6.32518e-05	-1.77941e-10	-1.37291
202782923	chr2:202782923:A:G	0.00105034	4.14671	-0.854908	1.72384e-05	-1.28699	-1.3859
202783509	chr2:202783509:G:C	1.8973e-05	-1.77941e-10	-0.722051	0.000120181	-1.77941e-10	-0.731033
202783536	chr2:202783536:A:G	1.90014e-05	-1.77941e-10	-0.720554	0.00012036	-1.77941e-10	-0.729547
202783637	chr2:202783637:T:C	1.2176e-05	-1.77941e-10	-1.1656	7.94911e-05	-1.77941e-10	-1.14439
202784306	chr2:202784306:G:A	1.16493e-05	-1.77941e-10	-1.20982	7.58744e-05	-1.77941e-10	-1.19096
202784310	chr2:202784310:T:C	1.08561e-05	-1.77941e-10	-1.28034	6.98522e-05	-1.77941e-10	-1.27365
202784618	chr2:202784618:G:A	0.000645456	3.6888	-0.883906	1.56424e-05	-1.38804	-1.38201
202784778	chr2:202784778:G:C	0.000441584	3.6449	-1.2196	1.57538e-05	-1.36248	-1.40047
202784909	chr2:202784909:A:G	6.15132e-06	-1.51232	-0.336077	3.67322e-05	-1.44078	-0.475604
202785393	chr2:202785393:T:G	9.58147e-06	-1.77941e-10	-1.40523	6.12187e-05	-1.77941e-10	-1.40558
202785687	chr2:202785687:A:G	0.000861981	3.8267	-0.732533	1.64486e-05	-1.36234	-1.35746
202785835	chr2:202785835:TA:T	1.4537e-05	0.297064	-1.28544	3.62519e-05	-0.63222	-1.29732
202786478	chr2:202786478:A:G	0.00083028	3.8881	-0.831407	1.6225e-05	-1.35224	-1.38124
202786702	chr2:202786702:G:A	1.09229e-05	-1.77941e-10	-1.27421	6.96248e-05	-1.77941e-10	-1.27691
202786956	chr2:202786956:T:C	1.19341e-05	-1.77941e-10	-1.18567	7.77787e-05	-1.77941e-10	-1.16617
202787629	chr2:202787629:A:C	1.01759e-05	-1.77941e-10	-1.34504	6.57559e-05	-1.77941e-10	-1.33408
202787748	chr2:202787748:T:G	1.25049e-05	-1.77941e-10	-1.13894	8.34928e-05	-1.77941e-10	-1.09527
202789677	chr2:202789677:C:T	1.02788e-05	-1.77941e-10	-1.33499	6.55271e-05	-1.77941e-10	-1.33757
202789817	chr2:202789817:G:A	0.000749837	3.75459	-0.799802	1.59431e-05	-1.37526	-1.37575
202789944	chr2:202789944:C:G	1.28593e-05	-1.77941e-10	-1.111	7.95243e-05	-1.77941e-10	-1.14397
202791398	chr2:202791398:T:C	4.3174e-05	0.457468	-0.357296	8.32483e-05	-0.601061	-0.497145
202791480	chr2:202791480:T:C	1.04852e-05	-1.3151	-7.30438e-10	7.57516e-05	-1.19257	-7.30438e-10
202791524	chr2:202791524:G:A	9.37305e-06	-1.42723	-7.30438e-10	6.3878e-05	-1.36306	-7.30438e-10
202791801	chr2:202791801:T:C	9.80767e-06	-0.516059	-0.865842	0.000113606	0.198187	-0.985485
202792123	chr2:202792123:C:A	0.000763537	3.74373	-0.770834	1.6016e-05	-1.37739	-1.36906
202792488	chr2:202792488:A:G	8.53748e-06	-1.5206	-7.30438e-10	5.54955e-05	-1.50373	-7.30438e-10
202792812	chr2:202792812:A:T	9.59135e-06	-1.77941e-10	-1.4042	6.13934e-05	-1.77941e-10	-1.40273
202793428	chr2:202793428:G:A	9.96365e-06	-1.77941e-10	-1.36612	6.26002e-05	-1.77941e-10	-1.38327
202795472	chr2:202795472:G:A	1.14157e-05	-1.77941e-10	-1.23008	7.42552e-05	-1.77941e-10	-1.21253
202796202	chr2:202796202:C:A	1.35636e-05	-1.77941e-10	-1.05767	8.9313e-05	-1.77941e-10	-1.02789
202796325	chr2:202796325:A:T	0.000992375	4.00434	-0.769309	1.67484e-05	-1.33305	-1.36868
202796470	chr2:202796470:A:G	1.28593e-05	-1.77941e-10	-1.111	7.95243e-05	-1.77941e-10	-1.14397
202796915	chr2:202796915:T:G	1.10849e-05	-1.77941e-10	-1.25949	7.08179e-05	-1.77941e-10	-1.25992
202797056	chr2:202797056:A:G	8.66029e-06	-0.359565	-1.14675	0.000109206	0.4108	-1.2376
202797670	chr2:202797670:C:T	1.25417e-05	-1.77941e-10	-1.13601	7.9327e-05	-1.77941e-10	-1.14645
202798000	chr2:202798000:T:C	1.10692e-05	-1.77941e-10	-1.2609	7.07179e-05	-1.77941e-10	-1.26134
202798165	chr2:202798165:A:C	0.000992504	4.00131	-0.766146	1.67547e-05	-1.33344	-1.36791
202798413	chr2:202798413:A:T	2.64212e-05	-1.77941e-10	-0.390898	0.000167648	-1.77941e-10	-0.398166
202799008	chr2:202799008:TTATC:T	3.23424e-06	-1.09	-1.40127	1.60442e-05	-1.34367	-1.40102
202799023	chr2:202799023:T:C	0.000366177	2.23805	-7.30438e-10	0.00190203	2.03064	-7.30438e-10
202799521	chr2:202799521:G:T	5.72913e-06	-1.50273	-0.416778	4.02594e-05	-1.36566	-0.459029
202799817	chr2:202799817:C:T	9.57887e-06	-1.77941e-10	-1.40551	6.12752e-05	-1.77941e-10	-1.40466
202799902	chr2:202799902:G:A	1.77788e-05	-0.308746	-0.478315	4.95618e-05	-1.28317	-0.333643
202800206	chr2:202800206:C:G	0.000519228	3.27896	-0.691683	1.57422e-05	-1.41863	-1.34506
202800605	chr2:202800605:T:C	2.25256e-06	-1.51436	-1.33863	1.49332e-05	-1.48516	-1.33129
202801059	chr2:202801059:T:C	6.64879e-06	-0.652444	-1.11819	7.63376e-05	0.0234399	-1.20831
202801712	chr2:202801712:G:A	9.57734e-06	-1.77941e-10	-1.40567	6.12374e-05	-1.77941e-10	-1.40528
202803093	chr2:202803093:T:C	2.9708e-05	-1.77941e-10	-0.27365	0.000201723	-1.77941e-10	-0.213138
202804698	chr2:202804698:A:C	1.67844e-05	-1.77941e-10	-0.844617	0.000112866	-1.77941e-10	-0.79383
202804838	chr2:202804838:G:T	1.21079e-05	-1.77941e-10	-1.17121	7.51579e-05	-1.77941e-10	-1.20044
202806700	chr2:202806700:T:G	4.89947e-05	0.165591	0.0610549	0.000102869	-1.05454	0.167961
202807683	chr2:202807683:C:T	0.000912458	3.97304	-0.821962	1.6391e-05	-1.34328	-1.38003
202807705	chr2:202807705:A:G	1.11021e-05	-1.77941e-10	-1.25793	6.88942e-05	-1.77941e-10	-1.28746
202807891	chr2:202807891:A:C	4.75101e-06	-0.897312	-1.2094	2.05987e-05	-1.28884	-1.20597
202807965	chr2:202807965:C:T	1.6254e-05	-1.77941e-10	-0.876728	0.00010734	-1.77941e-10	-0.844029
202808349	chr2:202808349:A:C	0.00102101	4.02758	-0.764102	1.67466e-05	-1.33356	-1.36828
202808350	chr2:202808350:G:A	0.00102101	4.02758	-0.764102	1.67466e-05	-1.33356	-1.36828
202809565	chr2:202809565:G:A	0.00088041	4.07355	-0.958225	1.638e-05	-1.32406	-1.39991
202811382	chr2:202811382:C:T	0.000529596	3.56994	-0.962894	1.53845e-05	-1.38662	-1.40005
202811521	chr2:202811521:GCAT:G	3.83859e-05	-1.77941e-10	-0.017375	0.000241932	-1.77941e-10	-0.0313763
202811747	chr2:202811747:T:G	1.57672e-05	-1.77941e-10	-0.907134	0.000100766	-1.77941e-10	-0.907234
202813935	chr2:202813935:A:T	0.00098873	4.01802	-0.786663	1.66446e-05	-1.33502	-1.37292
202813975	chr2:202813975:A:G	9.72116e-06	-1.77941e-10	-1.39076	6.1483e-05	-1.77941e-10	-1.40127
202814120	chr2:202814120:T:C	1.0742e-05	-1.29091	-7.30438e-10	6.45821e-05	-1.3521	-7.30438e-10
202814349	chr2:202814349:T:A	1.15467e-05	-1.77941e-10	-1.21867	7.3926e-05	-1.77941e-10	-1.21697
202814416	chr2:202814416:A:T	1.23527e-05	-1.77941e-10	-1.15119	8.0895e-05	-1.77941e-10	-1.12688
202814460	chr2:202814460:C:T	0.000817967	3.86985	-0.828097	1.61337e-05	-1.35725	-1.38188
202814583	chr2:202814583:T:C	0.00101079	4.09696	-0.843535	1.671e-05	-1.3202	-1.38383
202815568	chr2:202815568:C:T	6.07226e-06	-0.599899	-1.26144	7.31015e-05	0.0990145	-1.3272
202816231	chr2:202816231:T:C	0.00109299	4.12069	-0.789085	1.69575e-05	-1.31585	-1.37347
202816378	chr2:202816378:A:C	1.63167e-05	-1.77941e-10	-0.872877	0.000109551	-1.77941e-10	-0.823648
202816984	chr2:202816984:C:T	3.83211e-05	-1.77941e-10	-0.0190642	0.000241538	-1.77941e-10	-0.0330064
202817983	chr2:202817983:T:C	1.01092e-05	-1.77941e-10	-1.35162	6.33507e-05	-1.77941e-10	-1.37135
202819645	chr2:202819645:C:G	1.18693e-05	-1.77941e-10	-1.19111	7.58022e-05	-1.77941e-10	-1.19191
202819761	chr2:202819761:C:T	1.80529e-05	-1.77941e-10	-0.771759	0.000104229	-1.77941e-10	-0.873445
202820716	chr2:202820716:T:C	2.22363e-06	-1.52088	-1.34505	1.55249e-05	-1.43945	-1.33814
202820769	chr2:202820769:G:A	1.1296e-05	-1.77941e-10	-1.24061	7.20593e-05	-1.77941e-10	-1.24254
202821058	chr2:202821058:T:C	9.37305e-06	-1.42723	-7.30438e-10	6.53474e-05	-1.34032	-7.30438e-10
202821336	chr2:202821336:A:G	1.30875e-05	-1.09341	-7.30438e-10	5.46831e-05	-1.51848	-7.30438e-10
202821511	chr2:202821511:GTTTCC:G	0.00199829	4.53881	-0.60383	1.931e-05	-1.23612	-1.3233
202821977	chr2:202821977:G:A	1.1292e-05	-1.77941e-10	-1.24097	7.20339e-05	-1.77941e-10	-1.2429
202823312	chr2:202823312:C:G	2.24597e-05	-1.45743	0.904084	9.32897e-05	-1.38573	0.401409
202823577	chr2:202823577:A:T	0.0014942	4.26563	-0.621351	1.81322e-05	-1.29479	-1.32756
202823583	chr2:202823583:C:T	6.31958e-05	0.28707	0.194102	0.000125233	-0.98707	0.297214
202825021	chr2:202825021:A:G	5.7576e-06	-0.814256	-1.10029	2.42507e-05	-1.23655	-1.09504
202825191	chr2:202825191:A:G	0.00118688	4.11461	-0.70059	1.71926e-05	-1.32346	-1.3521
202825324	chr2:202825324:T:G	0.00128988	4.20295	-0.705711	1.74568e-05	-1.30681	-1.3535
202825664	chr2:202825664:G:A	1.44428e-05	0.388215	-1.38308	0.00017558	1.05091	-1.40285
202826447	chr2:202826447:A:C	6.25006e-06	-0.427815	-1.40466	1.90887e-05	-1.16533	-1.4056
202826558	chr2:202826558:A:G	2.22398e-05	0.825281	-1.38846	0.000289749	1.55339	-1.40441
202827287	chr2:202827287:A:G	2.10576e-05	0.765536	-1.38334	0.000271156	1.48533	-1.40267
202827750	chr2:202827750:T:C	1.09952e-05	-1.2676	-7.30438e-10	6.37156e-05	-1.3656	-7.30438e-10
202827792	chr2:202827792:G:A	1.50186e-05	-1.77941e-10	-0.955776	9.26206e-05	-1.77941e-10	-0.991522
202827940	chr2:202827940:C:A	9.6689e-06	-1.77941e-10	-1.39615	6.20597e-05	-1.77941e-10	-1.39194
202828419	chr2:202828419:ACT:A	1.18449e-05	-1.77941e-10	-1.19317	7.65286e-05	-1.77941e-10	-1.18237
202828554	chr2:202828554:G:A	3.75107e-05	-0.0404403	-7.30438e-10	5.56652e-05	-1.50068	-7.30438e-10
202828836	chr2:202828836:C:G	1.47137e-05	0.397253	-1.37354	0.000177899	1.05966	-1.39847
202829191	chr2:202829191:A:C	0.00124248	4.29491	-0.835115	1.72375e-05	-1.28859	-1.38436
202829384	chr2:202829384:C:A	3.95089e-05	-0.0584914	0.0699523	9.24371e-05	-1.16984	0.176329
202829755	chr2:202829755:G:A	2.19249e-05	-0.577445	-7.30438e-10	0.000103482	-0.880633	-7.30438e-10
202830194	chr2:202830194:G:A	9.63849e-06	-1.77941e-10	-1.3993	6.18214e-05	-1.77941e-10	-1.39578
202830847	chr2:202830847:GGAA:G	9.58285e-06	-1.77941e-10	-1.40509	6.1294e-05	-1.77941e-10	-1.40435
202831103	chr2:202831103:G:C	0.00128962	4.19754	-0.700505	1.74972e-05	-1.30608	-1.35191
202831558	chr2:202831558:A:C	2.26931e-06	-1.50615	-1.33944	1.42861e-05	-1.51377	-1.34698
202831734	chr2:202831734:T:C	1.12514e-05	-1.77941e-10	-1.24457	7.18016e-05	-1.77941e-10	-1.24613
202831884	chr2:202831884:A:G	4.8534e-05	0.0694173	0.147782	9.09524e-05	-0.983203	-0.0264948
202832596	chr2:202832596:TAC:T	9.58004e-06	-1.77941e-10	-1.40538	6.13193e-05	-1.77941e-10	-1.40394
202833577	chr2:202833577:C:T	0.00304497	4.67623	-0.320047	2.10036e-05	-1.22364	-1.2517
202833747	chr2:202833747:A:G	0.00346481	4.61516	-0.12981	2.24279e-05	-1.23694	-1.17279
202834014	chr2:202834014:T:C	0.00303591	4.57072	-0.217515	2.137e-05	-1.24621	-1.21184
202834605	chr2:202834605:G:T	6.40822e-05	0.133574	0.361527	0.000115122	-0.948468	0.174427
202834656	chr2:202834656:C:T	0.00310338	4.59287	-0.217692	2.14657e-05	-1.24168	-1.2119
202835017	chr2:202835017:G:C	7.66764e-05	0.336365	0.338163	0.000127103	-0.828201	0.153168
202835264	chr2:202835264:G:A	0.0028102	4.70709	-0.43114	1.98324e-05	-1.21784	-1.31488
202836024	chr2:202836024:A:G	9.96169e-06	-1.77941e-10	-1.36632	6.32182e-05	-1.77941e-10	-1.37344
202836147	chr2:202836147:C:T	0.00259348	4.57602	-0.380329	1.96537e-05	-1.24297	-1.2988
202836281	chr2:202836281:T:G	0.00292743	4.69117	-0.374353	2.01391e-05	-1.2205	-1.29687
202836312	chr2:202836312:T:A	9.71011e-06	-1.3919	-7.30438e-10	5.89721e-05	-1.44297	-7.30438e-10
202836546	chr2:202836546:T:A	1.18877e-05	-1.77941e-10	-1.18956	7.52955e-05	-1.77941e-10	-1.19861
202836834	chr2:202836834:C:T	2.21413e-05	0.794033	-1.36165	0.000284089	1.52171	-1.39245
202838889	chr2:202838889:A:G	5.90918e-06	-1.4849	-0.40366	2.97286e-05	-1.51925	-0.608673
202839938	chr2:202839938:A:G	1.00305e-05	-1.77941e-10	-1.35944	6.63931e-05	-1.77941e-10	-1.32444
202840466	chr2:202840466:G:A	2.41627e-05	0.766729	-1.24699	0.000240178	1.24422	-1.28287
202840836	chr2:202840836:T:A	1.73513e-05	-0.811396	-7.30438e-10	9.6665e-05	-0.948783	-7.30438e-10
202841450	chr2:202841450:A:C	9.69795e-06	-1.77941e-10	-1.39315	6.22915e-05	-1.77941e-10	-1.38821
202841710	chr2:202841710:C:T	0.00229777	4.51712	-0.44249	1.89463e-05	-1.25799	-1.32043
202843029	chr2:202843029:A:G	0.00313703	4.73699	-0.351024	2.04455e-05	-1.21077	-1.2915
202843155	chr2:202843155:G:A	0.00279205	4.71718	-0.447713	1.97453e-05	-1.21514	-1.32198
202843263	chr2:202843263:A:G	1.08569e-05	-1.77941e-10	-1.28027	6.9166e-05	-1.77941e-10	-1.28353
202843428	chr2:202843428:G:A	9.65496e-06	-1.77941e-10	-1.39759	6.19542e-05	-1.77941e-10	-1.39364
202843584	chr2:202843584:A:G	0.0159519	7.41199	-1.39972	0.000130434	0.748766	-1.39794
202843945	chr2:202843945:CCT:C	1.42873e-05	-1.77941e-10	-1.0057	9.42725e-05	-1.77941e-10	-0.973845
202845053	chr2:202845053:C:G	0.00261309	4.73944	-0.536217	1.93473e-05	-1.21033	-1.34715
202845274	chr2:202845274:G:C	0.00318335	4.75522	-0.354597	2.05047e-05	-1.20671	-1.29267
202845342	chr2:202845342:TG:T	1.15375e-05	-1.77941e-10	-1.21946	7.3518e-05	-1.77941e-10	-1.2225
202845495	chr2:202845495:C:T	8.80698e-06	-1.48952	-7.30438e-10	5.47202e-05	-1.5178	-7.30438e-10
202846858	chr2:202846858:T:A	0.00262677	4.65093	-0.44249	1.94888e-05	-1.22976	-1.32043
202846938	chr2:202846938:G:A	9.69798e-06	-1.77941e-10	-1.39315	6.20186e-05	-1.77941e-10	-1.3926
202847028	chr2:202847028:A:G	2.22137e-05	-1.77941e-10	-0.564356	0.000140987	-1.77941e-10	-0.571364
202847302	chr2:202847302:G:A	9.58147e-06	-1.77941e-10	-1.40523	6.13185e-05	-1.77941e-10	-1.40395
202848254	chr2:202848254:C:T	1.75898e-05	-0.505569	-0.29218	4.5192e-05	-1.287	-0.422112
202848557	chr2:202848557:C:A	0.00272331	4.69371	-0.44917	1.96371e-05	-1.22049	-1.32212
202849547	chr2:202849547:G:A	1.56418e-05	-0.275411	-0.639707	3.63787e-05	-1.17049	-0.755562
202850696	chr2:202850696:C:T	0.00271244	4.68303	-0.44249	1.96272e-05	-1.22269	-1.32043
202850733	chr2:202850733:G:C	1.06093e-05	-1.77941e-10	-1.30334	6.76689e-05	-1.77941e-10	-1.30541
202850789	chr2:202850789:C:T	2.22068e-05	0.593822	-1.15849	0.000260147	1.29171	-1.2505
202850791	chr2:202850791:C:T	0.00277225	4.73851	-0.476163	1.96742e-05	-1.21049	-1.33024
202850859	chr2:202850859:G:A	9.59411e-06	-1.77941e-10	-1.40392	6.1241e-05	-1.77941e-10	-1.40522
202851408	chr2:202851408:T:C	1.47464e-05	-1.77941e-10	-0.974066	9.09815e-05	-1.77941e-10	-1.00938
202851717	chr2:202851717:A:G	1.06093e-05	-1.77941e-10	-1.30334	6.76689e-05	-1.77941e-10	-1.30541
202852100	chr2:202852100:G:T	3.68739e-05	0.298852	-0.356414	7.6657e-05	-0.99417	-0.186524
202852587	chr2:202852587:G:A	4.81199e-05	0.00958025	0.199049	0.000120117	-1.15196	0.420392
202852612	chr2:202852612:G:A	4.31474e-05	-0.792254	0.891809	0.000112232	-1.44068	0.641207
202853035	chr2:202853035:T:C	1.03634e-05	-1.32679	-7.30438e-10	6.09185e-05	-1.4105	-7.30438e-10
202853959	chr2:202853959:T:C	0.0031032	4.81947	-0.444347	2.02266e-05	-1.19205	-1.32098
202854146	chr2:202854146:A:G	0.00280317	4.71264	-0.439204	1.97738e-05	-1.21624	-1.31944
202854305	chr2:202854305:G:A	0.00293415	4.75397	-0.434862	1.99994e-05	-1.20673	-1.3176
202854669	chr2:202854669:G:T	1.16898e-05	-1.20635	-7.30438e-10	6.62858e-05	-1.32606	-7.30438e-10
202856022	chr2:202856022:G:A	0.011284	7.00586	-1.33979	0.000108006	0.55883	-1.39667
202856051	chr2:202856051:T:C	0.00544141	4.93673	-7.30438e-10	7.78587e-05	-1.16514	-7.30438e-10
202856591	chr2:202856591:C:T	0.00288397	4.74435	-0.44249	1.98939e-05	-1.20919	-1.32043
202856616	chr2:202856616:G:A	9.11007e-06	-0.286391	-1.1693	2.53179e-05	-1.07134	-1.21718
202857010	chr2:202857010:A:T	0.0025637	4.6251	-0.440965	1.93886e-05	-1.23537	-1.31998
202857232	chr2:202857232:T:C	1.046e-05	-1.77941e-10	-1.31751	6.6716e-05	-1.77941e-10	-1.31959
202858097	chr2:202858097:T:G	0.000211899	1.69104	-7.30438e-10	0.00219567	2.17421	-7.30438e-10
202858446	chr2:202858446:G:A	6.7486e-05	0.339341	0.207514	0.000130555	-0.962995	0.314756
202858770	chr2:202858770:C:T	9.79793e-06	-1.77941e-10	-1.3829	6.30111e-05	-1.77941e-10	-1.37672
202859266	chr2:202859266:A:T	4.31168e-06	-1.31437	-0.88937	3.40959e-05	-1.43486	-0.555996
202859689	chr2:202859689:A:G	2.1132e-06	-1.51987	-1.39699	1.38624e-05	-1.49137	-1.39948
202859772	chr2:202859772:T:A	0.00453995	5.28027	-0.524663	2.25384e-05	-1.06336	-1.34145
202860167	chr2:202860167:G:T	2.09562e-06	-1.52041	-1.4048	1.41187e-05	-1.46709	-1.40545
202860222	chr2:202860222:C:T	1.17921e-05	-1.77941e-10	-1.19764	7.48082e-05	-1.77941e-10	-1.20511
202860292	chr2:202860292:AATAATG:A	0.000491028	1.08503	1.4464	0.000737357	-0.491005	1.57404
202860954	chr2:202860954:A:G	0.00245104	4.52237	-0.383173	1.92679e-05	-1.25784	-1.30375
202860955	chr2:202860955:A:C	0.0014667	4.0123	-0.386593	1.74503e-05	-1.35541	-1.30527
202861260	chr2:202861260:T:C	0.00270096	4.67608	-0.439783	1.96114e-05	-1.22429	-1.31964
202861778	chr2:202861778:G:C	0.00282838	4.70422	-0.421824	1.98463e-05	-1.21803	-1.31399
202861779	chr2:202861779:G:A	0.00230189	4.48123	-0.404808	1.90161e-05	-1.26539	-1.30936
202862092	chr2:202862092:A:C	2.24338e-05	0.828624	-1.38312	0.000247539	1.33797	-1.34643
202862291	chr2:202862291:A:C	2.22956e-06	-1.46342	-1.39984	1.34508e-05	-1.52103	-1.39997
202863724	chr2:202863724:G:A	0.00247424	4.60739	-0.458773	1.92177e-05	-1.23897	-1.32523
202863752	chr2:202863752:G:A	1.02691e-05	-1.77941e-10	-1.33592	6.84423e-05	-1.77941e-10	-1.29404
202864267	chr2:202864267:G:A	8.00447e-06	-0.192355	-1.39271	3.6322e-05	-0.536789	-1.39082
202865040	chr2:202865040:G:A	0.00296375	4.77163	-0.44249	2.00255e-05	-1.2026	-1.32043
202865191	chr2:202865191:G:A	1.40681e-05	-1.77941e-10	-1.02116	9.9278e-05	-1.77941e-10	-0.92211
202865690	chr2:202865690:C:A	7.77189e-05	-1.77941e-10	0.688032	0.000492336	-1.77941e-10	0.679128
202866387	chr2:202866387:A:G	1.34336e-05	-1.0673	-7.30438e-10	9.72374e-05	-0.942878	-7.30438e-10
202866445	chr2:202866445:T:C	1.59325e-05	-0.896707	-7.30438e-10	5.60746e-05	-1.49335	-7.30438e-10
202866685	chr2:202866685:C:T	1.02403e-05	-1.77941e-10	-1.33873	6.63076e-05	-1.77941e-10	-1.32573
202866802	chr2:202866802:C:G	6.30095e-05	0.47822	-7.30438e-10	0.000617379	0.905449	-7.30438e-10
202868828	chr2:202868828:C:T	8.24319e-06	-0.540612	-1.01507	2.27812e-05	-1.303	-1.0911
202869266	chr2:202869266:G:A	0.00263752	4.64883	-0.436303	1.95207e-05	-1.22996	-1.3186
202869642	chr2:202869642:A:T	0.00364092	4.79186	-0.256935	2.14476e-05	-1.19649	-1.25793
202870143	chr2:202870143:C:A	0.00265833	4.60479	-0.384405	1.97018e-05	-1.23808	-1.30124
202871516	chr2:202871516:GC:G	8.53332e-06	-1.52109	-7.30438e-10	5.48641e-05	-1.51518	-7.30438e-10
202871777	chr2:202871777:C:T	1.17807e-05	-1.1986	-7.30438e-10	8.25457e-05	-1.10668	-7.30438e-10
202872657	chr2:202872657:G:A	1.10979e-05	-1.77941e-10	-1.25831	7.0602e-05	-1.77941e-10	-1.26298
202872818	chr2:202872818:C:T	1.18369e-05	-1.77941e-10	-1.19384	7.50507e-05	-1.77941e-10	-1.20187
202873012	chr2:202873012:T:C	8.61623e-06	-1.51142	-7.30438e-10	5.45804e-05	-1.52036	-7.30438e-10
202873047	chr2:202873047:A:G	0.00339994	4.71976	-0.253317	2.11152e-05	-1.21342	-1.25662
202873128	chr2:202873128:A:G	9.98364e-06	-1.77941e-10	-1.36412	6.59781e-05	-1.77941e-10	-1.33071
202873458	chr2:202873458:G:A	4.77022e-05	0.199912	-7.30438e-10	0.000223932	-0.10869	-7.30438e-10
202873519	chr2:202873519:A:G	1.11852e-05	-1.77941e-10	-1.25048	7.13126e-05	-1.77941e-10	-1.25296
202873941	chr2:202873941:G:A	0.0039875	4.82919	-0.20334	2.21363e-05	-1.1894	-1.23342
202874034	chr2:202874034:C:T	2.2276e-06	-1.50909	-1.35504	1.41098e-05	-1.5113	-1.36186
202874260	chr2:202874260:C:G	9.57812e-06	-1.77941e-10	-1.40558	6.12585e-05	-1.77941e-10	-1.40493
202874289	chr2:202874289:C:T	1.84059e-05	0.430444	-1.18284	0.000211189	1.10226	-1.26954
202874630	chr2:202874630:A:G	9.08418e-06	-1.45853	-7.30438e-10	5.7854e-05	-1.46211	-7.30438e-10
202875133	chr2:202875133:C:G	0.00377447	4.8136	-0.242655	2.16461e-05	-1.19244	-1.25277
202875287	chr2:202875287:C:T	0.0040016	4.88129	-0.251903	2.19122e-05	-1.17688	-1.25611
202875422	chr2:202875422:CTT:C	9.68179e-06	-1.77941e-10	-1.39482	6.21837e-05	-1.77941e-10	-1.38994
202875949	chr2:202875949:T:G	5.21513e-05	0.505477	-0.216394	9.9332e-05	-0.883887	-0.037679
202876009	chr2:202876009:T:C	9.47264e-06	-1.41666	-7.30438e-10	6.33283e-05	-1.3717	-7.30438e-10
202876075	chr2:202876075:C:T	0.00377341	4.82399	-0.253317	2.16123e-05	-1.19015	-1.25662
202876138	chr2:202876138:T:C	0.00380505	4.83655	-0.257531	2.16431e-05	-1.1872	-1.25815
202876392	chr2:202876392:T:C	1.01274e-05	-1.77941e-10	-1.34982	6.72368e-05	-1.77941e-10	-1.31181
202876639	chr2:202876639:A:T	0.0031508	4.63167	-0.241322	2.08207e-05	-1.23221	-1.25187
202876855	chr2:202876855:C:T	1.57601e-05	-1.77941e-10	-0.907585	9.71686e-05	-1.77941e-10	-0.943586
202876890	chr2:202876890:C:T	1.14213e-05	-1.77941e-10	-1.22959	7.27071e-05	-1.77941e-10	-1.23359
202877031	chr2:202877031:C:T	1.40928e-05	-1.77941e-10	-1.0194	9.24678e-05	-1.77941e-10	-0.993173
202877259	chr2:202877259:C:G	9.3366e-06	-1.43112	-7.30438e-10	5.73711e-05	-1.47049	-7.30438e-10
202877376	chr2:202877376:G:A	1.30023e-05	-1.77941e-10	-1.09994	8.04626e-05	-1.77941e-10	-1.13224
202877510	chr2:202877510:TA:T	9.24214e-06	-1.44129	-7.30438e-10	6.1637e-05	-1.39877	-7.30438e-10
202877899	chr2:202877899:G:A	1.00695e-05	-1.77941e-10	-1.35555	6.49352e-05	-1.77941e-10	-1.34664
202878024	chr2:202878024:C:G	9.68118e-05	-1.77941e-10	0.907702	0.000612211	-1.77941e-10	0.897043
202878140	chr2:202878140:A:G	9.61164e-06	-1.77941e-10	-1.40209	6.1572e-05	-1.77941e-10	-1.39983
202878320	chr2:202878320:T:C	1.16279e-05	-1.77941e-10	-1.21166	7.16273e-05	-1.77941e-10	-1.24856
202878716	chr2:202878716:TC:T	0.00362623	4.7842	-0.253317	2.1418e-05	-1.19918	-1.25662
202878980	chr2:202878980:A:T	1.25797e-05	-1.77941e-10	-1.13298	7.9349e-05	-1.77941e-10	-1.14618
202879321	chr2:202879321:G:A	1.39693e-05	-1.77941e-10	-1.0282	9.16391e-05	-1.77941e-10	-1.00218
202879722	chr2:202879722:G:A	0.00333349	4.69714	-0.250427	2.10384e-05	-1.21846	-1.25523
202879784	chr2:202879784:C:A	8.54052e-06	-1.52024	-7.30438e-10	5.54147e-05	-1.50519	-7.30438e-10
202879854	chr2:202879854:G:A	9.29857e-05	-1.77941e-10	0.86738	0.000588071	-1.77941e-10	0.856814
202880604	chr2:202880604:T:C	0.00338487	4.70642	-0.244414	2.11155e-05	-1.21659	-1.25344
202880662	chr2:202880662:C:T	9.29857e-05	-1.77941e-10	0.86738	0.000588071	-1.77941e-10	0.856814
202881162	chr2:202881162:T:C	0.00397761	4.87669	-0.253317	2.18777e-05	-1.17794	-1.25662
202881897	chr2:202881897:A:G	1.92404e-05	-1.77941e-10	-0.708055	0.000125651	-1.77941e-10	-0.686527
202882036	chr2:202882036:A:G	1.01915e-05	-1.77941e-10	-1.34352	6.50002e-05	-1.77941e-10	-1.34564
202882474	chr2:202882474:G:A	1.50602e-05	-1.77941e-10	-0.95301	9.53979e-05	-1.77941e-10	-0.961978
202882587	chr2:202882587:C:T	1.86338e-05	-0.74009	-7.30438e-10	0.000164915	-0.414604	-7.30438e-10
202882799	chr2:202882799:A:G	0.00265786	4.76218	-0.541968	1.94283e-05	-1.20467	-1.34864
202883871	chr2:202883871:A:G	2.07989e-05	0.732696	-1.36286	0.00026415	1.45009	-1.39361
202884053	chr2:202884053:T:C	0.0030186	4.78997	-0.44249	2.00925e-05	-1.19926	-1.32043
202884063	chr2:202884063:G:A	2.72185e-06	-1.41302	-1.25074	2.44806e-05	-1.07945	-1.2427
202884716	chr2:202884716:T:C	0.00356907	4.95151	-0.436517	2.08889e-05	-1.16217	-1.31865
202884793	chr2:202884793:C:T	2.89519e-05	-1.77941e-10	-0.29943	0.000183045	-1.77941e-10	-0.310302
202884876	chr2:202884876:T:A	9.2931e-05	-1.77941e-10	0.866792	0.000587723	-1.77941e-10	0.856221
202885326	chr2:202885326:T:C	1.79443e-05	-0.893298	0.115507	9.93963e-05	-1.02915	0.108227
202885549	chr2:202885549:C:T	0.00294454	4.76513	-0.44249	1.99922e-05	-1.20426	-1.32043
202885714	chr2:202885714:A:G	3.70751e-06	-1.21032	-1.14438	1.83696e-05	-1.41872	-1.19062
202886349	chr2:202886349:C:T	8.69025e-06	-1.50286	-7.30438e-10	5.89267e-05	-1.44374	-7.30438e-10
202887127	chr2:202887127:G:A	6.35701e-05	0.281114	0.205963	0.000126427	-0.994112	0.313745
202887209	chr2:202887209:C:G	0.00285381	4.73224	-0.440892	1.9844e-05	-1.21218	-1.31995
202887258	chr2:202887258:A:G	0.0035533	4.9332	-0.42263	2.08852e-05	-1.16642	-1.31457
202887305	chr2:202887305:C:A	2.54517e-05	0.554586	-0.98287	0.000290034	1.2382	-1.08824
202887306	chr2:202887306:C:G	2.49577e-05	0.554816	-1.0027	0.000285247	1.23846	-1.10514
202887615	chr2:202887615:G:A	1.00263e-05	-1.77941e-10	-1.35985	6.4628e-05	-1.77941e-10	-1.35139
202887627	chr2:202887627:G:A	0.000409979	2.35104	-7.30438e-10	0.00252839	2.3153	-7.30438e-10
202887817	chr2:202887817:A:G	1.48246e-05	-1.77941e-10	-0.968776	9.19415e-05	-1.77941e-10	-0.998881
202888198	chr2:202888198:G:A	1.39138e-05	-1.77941e-10	-1.03218	8.75946e-05	-1.77941e-10	-1.04731
202888293	chr2:202888293:G:A	0.00323225	4.86329	-0.447425	2.03979e-05	-1.18272	-1.32188
202888442	chr2:202888442:T:C	1.32453e-05	-1.77941e-10	-1.08143	8.71262e-05	-1.77941e-10	-1.05268
202888721	chr2:202888721:T:C	1.045e-05	-1.31846	-7.30438e-10	6.12817e-05	-1.40455	-7.30438e-10
202888768	chr2:202888768:A:C	1.8284e-05	-1.77941e-10	-0.759042	0.000105416	-1.77941e-10	-0.86212
202888839	chr2:202888839:A:G	1.01734e-05	-1.77941e-10	-1.34529	6.48873e-05	-1.77941e-10	-1.34738
202888912	chr2:202888912:G:A	1.51993e-05	-0.943814	-7.30438e-10	9.06044e-05	-1.01353	-7.30438e-10
202888957	chr2:202888957:G:A	1.39543e-05	-1.02928	-7.30438e-10	0.000101572	-0.899262	-7.30438e-10
202889219	chr2:202889219:A:G	9.92707e-06	-1.77941e-10	-1.3698	6.39363e-05	-1.77941e-10	-1.36215
202889831	chr2:202889831:G:T	8.55792e-06	-1.51821	-7.30438e-10	5.6022e-05	-1.49429	-7.30438e-10
202890015	chr2:202890015:C:T	1.83369e-05	0.646235	-1.40238	0.0001949	1.13525	-1.3828
202890069	chr2:202890069:A:T	1.19694e-05	-1.18271	-7.30438e-10	7.08291e-05	-1.25976	-7.30438e-10
202890384	chr2:202890384:T:A	2.40087e-06	-1.50396	-1.28528	1.50337e-05	-1.51507	-1.29467
202890536	chr2:202890536:G:A	1.01006e-05	-1.77941e-10	-1.35247	6.70103e-05	-1.77941e-10	-1.31519
202890899	chr2:202890899:T:C	1.02346e-05	-1.45579	0.116503	7.97865e-05	-1.29819	0.157505
202891020	chr2:202891020:G:A	0.00923019	5.96845	-0.50328	2.67071e-05	-0.896658	-1.33844
202891149	chr2:202891149:A:T	2.10636e-06	-1.52046	-1.39964	1.41108e-05	-1.47455	-1.39854
202891424	chr2:202891424:A:G	1.85064e-05	-0.746949	-7.30438e-10	5.83637e-05	-1.45334	-7.30438e-10
202891784	chr2:202891784:A:G	9.29857e-05	-1.77941e-10	0.86738	0.000588071	-1.77941e-10	0.856814
202891954	chr2:202891954:G:A	0.00259944	4.64075	-0.442763	1.94421e-05	-1.23208	-1.32051
202892157	chr2:202892157:T:C	1.00158e-05	-1.77941e-10	-1.36091	6.45619e-05	-1.77941e-10	-1.35241
202893008	chr2:202893008:C:T	1.55121e-05	-1.77941e-10	-0.923449	9.55181e-05	-1.77941e-10	-0.960718
202893245	chr2:202893245:A:C	1.90056e-05	-1.77941e-10	-0.720335	0.000124079	-1.77941e-10	-0.699118
202893673	chr2:202893673:T:C	0.00326527	4.83782	-0.411794	2.04998e-05	-1.18849	-1.31113
202893828	chr2:202893828:C:T	0.00358871	4.97789	-0.457405	2.08987e-05	-1.15552	-1.32483
202894029	chr2:202894029:A:T	1.06066e-05	-1.77941e-10	-1.30359	6.76524e-05	-1.77941e-10	-1.30565
202894058	chr2:202894058:T:C	1.36424e-05	-1.77941e-10	-1.05189	8.94417e-05	-1.77941e-10	-1.02645
202894411	chr2:202894411:G:A	1.26374e-05	-1.77941e-10	-1.1284	8.00336e-05	-1.77941e-10	-1.13759
202894447	chr2:202894447:C:T	9.6372e-06	-1.77941e-10	-1.39944	6.12945e-05	-1.77941e-10	-1.40434
202895487	chr2:202895487:A:C	1.51473e-05	-1.77941e-10	-0.947245	9.33658e-05	-1.77941e-10	-0.983509
202895846	chr2:202895846:A:C	1.05373e-05	-1.31014	-7.30438e-10	7.00341e-05	-1.27105	-7.30438e-10
202896433	chr2:202896433:TA:T	0.00329114	4.87641	-0.44249	2.04913e-05	-1.1796	-1.32043
202896851	chr2:202896851:A:G	2.36408e-05	0.489882	-0.991972	0.000263776	1.15701	-1.10195
202896954	chr2:202896954:G:A	0.00327126	4.95096	-0.523094	2.03962e-05	-1.16213	-1.34256
202897418	chr2:202897418:A:G	1.03175e-05	-1.77941e-10	-1.33122	6.43951e-05	-1.77941e-10	-1.355
202897600	chr2:202897600:C:G	1.00537e-05	-1.77941e-10	-1.35713	6.65997e-05	-1.77941e-10	-1.32133
202898019	chr2:202898019:C:G	9.1966e-06	-1.44623	-7.30438e-10	5.65925e-05	-1.48416	-7.30438e-10
202898078	chr2:202898078:CA:C	2.08189e-05	0.317822	-0.947028	0.000227014	0.961563	-1.05658
202898353	chr2:202898353:T:G	0.00324119	4.87167	-0.453036	2.04051e-05	-1.1807	-1.32355
202899141	chr2:202899141:C:T	2.86401e-05	-0.310258	-7.30438e-10	7.636e-05	-1.18458	-7.30438e-10
202899990	chr2:202899990:A:C	9.23747e-06	-1.4418	-7.30438e-10	5.87553e-05	-1.44665	-7.30438e-10
202900787	chr2:202900787:A:C	1.005e-05	-1.77941e-10	-1.35749	6.65672e-05	-1.77941e-10	-1.32182
202901444	chr2:202901444:G:C	9.64377e-06	-1.77941e-10	-1.39875	6.24068e-05	-1.77941e-10	-1.38636
202901620	chr2:202901620:C:T	1.05949e-05	-1.77941e-10	-1.3047	6.75772e-05	-1.77941e-10	-1.30676
202901644	chr2:202901644:T:C	6.43814e-05	0.332375	0.167383	0.000124469	-0.969075	0.273097
202901840	chr2:202901840:T:C	0.00368402	4.89583	-0.349139	2.11981e-05	-1.17525	-1.29087
202902131	chr2:202902131:G:A	0.000248318	1.84964	-7.30438e-10	0.00262628	2.35329	-7.30438e-10
202902160	chr2:202902160:ACT:A	8.79057e-06	-1.49139	-7.30438e-10	5.47308e-05	-1.51761	-7.30438e-10
202902901	chr2:202902901:C:T	2.89519e-05	-1.77941e-10	-0.29943	0.000183045	-1.77941e-10	-0.310302
202903737	chr2:202903737:G:T	9.77643e-06	-1.38509	-7.30438e-10	5.99083e-05	-1.42722	-7.30438e-10
202904389	chr2:202904389:C:T	0.00373551	4.93505	-0.374474	2.12223e-05	-1.16596	-1.29902
202904520	chr2:202904520:A:G	1.79873e-05	-1.77941e-10	-0.775402	0.000114166	-1.77941e-10	-0.782381
202905080	chr2:202905080:C:T	0.0032511	4.86859	-0.446905	2.04275e-05	-1.18141	-1.32174
202905306	chr2:202905306:T:C	6.97641e-05	0.583098	-0.00304363	0.000104749	-0.700606	-0.167858
202905920	chr2:202905920:G:A	1.33152e-05	-1.07616	-7.30438e-10	8.58059e-05	-1.06795	-7.30438e-10
202905969	chr2:202905969:CT:C	9.59466e-06	-1.77941e-10	-1.40386	6.12429e-05	-1.77941e-10	-1.40519
202906422	chr2:202906422:C:T	1.28801e-05	-1.77941e-10	-1.10938	7.97469e-05	-1.77941e-10	-1.14118
202906537	chr2:202906537:G:A	0.00346497	4.92117	-0.435779	2.07561e-05	-1.16928	-1.31792
202906701	chr2:202906701:A:G	1.52225e-05	-1.77941e-10	-0.942292	0.00011419	-1.77941e-10	-0.782168
202907138	chr2:202907138:G:A	1.02595e-05	-1.77941e-10	-1.33686	6.56698e-05	-1.77941e-10	-1.33539
202907587	chr2:202907587:A:G	9.96232e-06	-1.77941e-10	-1.36626	6.4216e-05	-1.77941e-10	-1.35778
202908113	chr2:202908113:T:C	1.30646e-05	-1.77941e-10	-1.09516	8.89932e-05	-1.77941e-10	-1.03147
202908181	chr2:202908181:G:A	2.18953e-06	-1.51587	-1.36551	1.40993e-05	-1.50264	-1.37127
202908261	chr2:202908261:C:T	0.00263957	4.62922	-0.415909	1.9559e-05	-1.23473	-1.31187
202908388	chr2:202908388:G:A	1.55563e-05	-1.77941e-10	-0.920601	9.57743e-05	-1.77941e-10	-0.958039
202908514	chr2:202908514:G:A	0.00349913	4.84402	-0.348818	2.09693e-05	-1.18681	-1.29016
202908673	chr2:202908673:G:A	2.04861e-05	-1.77941e-10	-0.64532	0.000139419	-1.77941e-10	-0.582547
202908780	chr2:202908780:G:T	1.0721e-05	-1.29287	-7.30438e-10	7.13736e-05	-1.25211	-7.30438e-10
202908963	chr2:202908963:A:G	0.00320556	4.84529	-0.437711	2.03862e-05	-1.18668	-1.3185
202909125	chr2:202909125:C:G	1.1851e-05	-1.77941e-10	-1.19266	8.19923e-05	-1.77941e-10	-1.11341
202910011	chr2:202910011:G:C	0.00306096	4.90339	-0.541968	2.00458e-05	-1.17338	-1.34864
202910025	chr2:202910025:G:A	0.00341108	4.84868	-0.378961	2.07731e-05	-1.18597	-1.3004
202910134	chr2:202910134:G:A	1.28487e-05	-1.11183	-7.30438e-10	9.24683e-05	-0.993169	-7.30438e-10
202910752	chr2:202910752:G:A	0.00332953	4.82448	-0.378961	2.06601e-05	-1.19143	-1.3004
202910988	chr2:202910988:A:G	7.64721e-06	-0.225219	-1.40551	2.47741e-05	-0.904732	-1.4055
202910989	chr2:202910989:G:A	0.00357363	4.8987	-0.382426	2.09926e-05	-1.17435	-1.30151
202912242	chr2:202912242:G:C	9.23812e-06	-1.44173	-7.30438e-10	6.19391e-05	-1.39388	-7.30438e-10
202913175	chr2:202913175:C:T	9.92795e-06	-1.77941e-10	-1.36971	6.2828e-05	-1.77941e-10	-1.37963
202913180	chr2:202913180:G:A	0.00308058	4.79874	-0.430929	2.02121e-05	-1.19721	-1.31654
202913477	chr2:202913477:A:T	0.00432979	5.06175	-0.353545	2.20224e-05	-1.13565	-1.29233
202913522	chr2:202913522:T:C	2.20595e-06	-1.49712	-1.37679	1.37072e-05	-1.52058	-1.38153
202913882	chr2:202913882:A:G	1.28952e-05	-1.77941e-10	-1.10821	7.98356e-05	-1.77941e-10	-1.14006
202914553	chr2:202914553:T:C	0.00344417	4.86032	-0.380948	2.08162e-05	-1.18327	-1.30104
202914795	chr2:202914795:AC:A	9.70514e-06	-1.77941e-10	-1.39241	6.1916e-05	-1.77941e-10	-1.39426
202915381	chr2:202915381:T:G	1.4322e-05	-1.77941e-10	-1.00327	9.57195e-05	-1.77941e-10	-0.958612
202915496	chr2:202915496:A:G	1.05526e-05	-1.77941e-10	-1.30869	7.00779e-05	-1.77941e-10	-1.27043
202915580	chr2:202915580:C:T	1.58956e-05	-1.77941e-10	-0.899025	0.000103037	-1.77941e-10	-0.884943
202915792	chr2:202915792:A:G	0.00315245	4.77096	-0.380094	2.04016e-05	-1.20367	-1.30075
202916095	chr2:202916095:G:T	1.54937e-05	-1.77941e-10	-0.92463	9.5404e-05	-1.77941e-10	-0.961914
202916288	chr2:202916288:C:T	1.61449e-05	-1.77941e-10	-0.88346	0.000108493	-1.77941e-10	-0.833353
202916397	chr2:202916397:G:T	7.732e-05	-1.77941e-10	0.682886	0.000489747	-1.77941e-10	0.673855
202917018	chr2:202917018:G:A	0.0033696	4.76451	-0.307023	2.09527e-05	-1.20152	-1.27624
202917247	chr2:202917247:G:T	7.68035e-05	-1.77941e-10	0.676184	0.00048839	-1.77941e-10	0.671079
202918286	chr2:202918286:C:T	0.00117617	4.5079	-1.10295	1.75108e-05	-1.252	-1.40521
202918347	chr2:202918347:C:T	1.75848e-05	-1.77941e-10	-0.798032	0.000111843	-1.77941e-10	-0.802937
202918486	chr2:202918486:T:C	2.98035e-05	0.811297	-1.08174	0.00035748	1.53871	-1.17967
202918645	chr2:202918645:G:A	1.31336e-05	-1.77941e-10	-1.08989	8.60243e-05	-1.77941e-10	-1.0654
202918761	chr2:202918761:G:A	0.00272941	4.83571	-0.588934	1.9527e-05	-1.1892	-1.35903
202919479	chr2:202919479:A:G	3.7814e-05	0.163771	-0.196159	7.2362e-05	-1.13583	-0.10252
202919721	chr2:202919721:G:A	1.06224e-05	-1.77941e-10	-1.3021	6.71762e-05	-1.77941e-10	-1.31271
202919910	chr2:202919910:AAAAGGGTT:A	9.4069e-06	-1.42362	-7.30438e-10	5.75335e-05	-1.46767	-7.30438e-10
202920149	chr2:202920149:T:C	9.5826e-06	-1.77941e-10	-1.40512	6.1273e-05	-1.77941e-10	-1.40469
202920353	chr2:202920353:C:T	1.5368e-05	-1.77941e-10	-0.932779	9.78122e-05	-1.77941e-10	-0.936985
202921551	chr2:202921551:A:G	1.52284e-05	0.43714	-1.37905	3.26462e-05	-0.637992	-1.39631
202922088	chr2:202922088:C:A	1.07267e-05	-1.77941e-10	-1.29233	6.95483e-05	-1.77941e-10	-1.27801
202922397	chr2:202922397:A:G	0.00260519	4.75809	-0.557897	1.93395e-05	-1.20674	-1.35114
202922682	chr2:202922682:A:G	0.00311299	4.66232	-0.284049	2.05594e-05	-1.22792	-1.26879
202922802	chr2:202922802:C:T	1.87135e-05	-1.77941e-10	-0.735819	0.000126968	-1.77941e-10	-0.676096
202923190	chr2:202923190:G:A	8.94001e-06	-1.47453	-7.30438e-10	5.92707e-05	-1.43792	-7.30438e-10
202924205	chr2:202924205:T:G	1.1324e-05	-1.77941e-10	-1.23814	6.99472e-05	-1.77941e-10	-1.27229
202924227	chr2:202924227:T:C	0.00293108	4.91344	-0.595381	1.98483e-05	-1.17135	-1.36057
202924956	chr2:202924956:C:T	0.00256509	4.78327	-0.598586	1.92522e-05	-1.20108	-1.36133
202924969	chr2:202924969:C:G	1.50553e-05	-1.77941e-10	-0.953338	9.93575e-05	-1.77941e-10	-0.921309
202925080	chr2:202925080:A:G	1.52804e-05	-0.938495	-7.30438e-10	0.00011921	-0.73915	-7.30438e-10
202925975	chr2:202925975:C:A	1.01765e-05	-1.77941e-10	-1.34498	6.5682e-05	-1.77941e-10	-1.33521
202926166	chr2:202926166:T:C	0.00295676	4.92358	-0.596797	1.99004e-05	-1.16832	-1.36097
202926596	chr2:202926596:C:T	1.01049e-05	-1.77941e-10	-1.35205	6.51836e-05	-1.77941e-10	-1.34283
202926610	chr2:202926610:G:A	0.00286065	4.81483	-0.521092	1.97727e-05	-1.19393	-1.3418
202926845	chr2:202926845:C:G	1.62232e-05	-1.77941e-10	-0.878625	0.000105643	-1.77941e-10	-0.85997
202927189	chr2:202927189:G:A	0.00343813	5.01246	-0.534846	2.06507e-05	-1.14708	-1.3452
202927326	chr2:202927326:T:C	1.11264e-05	-1.77941e-10	-1.25574	6.58842e-05	-1.77941e-10	-1.33214
202927408	chr2:202927408:T:G	1.47431e-05	-1.77941e-10	-0.97429	9.35377e-05	-1.77941e-10	-0.98167
202927905	chr2:202927905:A:G	0.00240286	4.71493	-0.595578	1.89729e-05	-1.21634	-1.36069
202928084	chr2:202928084:T:C	1.31409e-05	-1.77941e-10	-1.08934	8.27874e-05	-1.77941e-10	-1.10376
202928093	chr2:202928093:C:T	0.000100068	1.42085	-0.480072	0.00125435	2.24706	-0.63272
202928364	chr2:202928364:G:C	1.76402e-05	-1.77941e-10	-0.794887	0.000112189	-1.77941e-10	-0.799848
202928653	chr2:202928653:C:A	3.13637e-05	0.596073	-0.815488	5.64852e-05	-0.572672	-0.913382
202928664	chr2:202928664:G:A	1.00942e-05	-1.77941e-10	-1.3531	6.51347e-05	-1.77941e-10	-1.34358
202928786	chr2:202928786:A:G	1.21032e-05	-1.77941e-10	-1.1716	7.91026e-05	-1.77941e-10	-1.14929
202929020	chr2:202929020:AC:A	2.72602e-05	0.00982362	-0.369461	6.08387e-05	-1.21356	-0.19825
202929219	chr2:202929219:A:G	1.00592e-05	-1.35657	-7.30438e-10	6.04652e-05	-1.41797	-7.30438e-10
202929539	chr2:202929539:T:C	0.00332683	4.80153	-0.356823	2.06923e-05	-1.19687	-1.2934
202929716	chr2:202929716:G:A	0.00263715	4.8093	-0.596913	1.93736e-05	-1.19519	-1.36093
202929757	chr2:202929757:T:C	2.12645e-05	-1.77941e-10	-0.608026	0.000134944	-1.77941e-10	-0.615174
202931039	chr2:202931039:G:A	0.00253646	4.78457	-0.611108	1.91813e-05	-1.20124	-1.36486
202931267	chr2:202931267:C:T	2.43827e-06	-1.44107	-1.33271	1.42681e-05	-1.5196	-1.3424
202932091	chr2:202932091:C:G	0.00129254	4.47114	-0.971843	1.73273e-05	-1.26578	-1.40197
202932131	chr2:202932131:T:C	1.03629e-05	-1.77941e-10	-1.32684	6.69742e-05	-1.77941e-10	-1.31573
202932265	chr2:202932265:C:T	7.95215e-05	0.710962	-7.30438e-10	0.00081324	1.18099	-7.30438e-10
202932472	chr2:202932472:G:A	2.34383e-05	-0.510693	-7.30438e-10	0.000195697	-0.243468	-7.30438e-10
202933484	chr2:202933484:T:G	2.87919e-05	-1.77941e-10	-0.30497	0.000182029	-1.77941e-10	-0.315867
202933595	chr2:202933595:C:T	0.0021999	4.72456	-0.693454	1.86236e-05	-1.21419	-1.38141
202933642	chr2:202933642:TC:T	0.00296124	4.68289	-0.354597	2.01656e-05	-1.22338	-1.29267
202934632	chr2:202934632:G:A	9.21784e-06	-0.17831	-1.26562	3.69404e-05	-0.637897	-1.27283
202934665	chr2:202934665:G:A	5.02206e-05	-1.77941e-10	0.251358	0.000358942	-1.77941e-10	0.363128
202935730	chr2:202935730:T:C	8.53741e-06	-1.52061	-7.30438e-10	5.54029e-05	-1.5054	-7.30438e-10
202935800	chr2:202935800:TC:T	9.57946e-06	-1.77941e-10	-1.40544	6.16166e-05	-1.77941e-10	-1.3991
202936276	chr2:202936276:T:G	1.29577e-05	-1.77941e-10	-1.10338	8.03689e-05	-1.77941e-10	-1.13341
202936503	chr2:202936503:T:G	0.00272668	4.79542	-0.549644	1.96147e-05	-1.19796	-1.3458
202937458	chr2:202937458:TA:T	1.00202e-05	-1.77941e-10	-1.36047	6.47254e-05	-1.77941e-10	-1.34988
202938057	chr2:202938057:G:A	9.60553e-06	-1.77941e-10	-1.40273	6.12825e-05	-1.77941e-10	-1.40454
202938144	chr2:202938144:T:A	1.62858e-05	-1.77941e-10	-0.874772	0.000103594	-1.77941e-10	-0.879555
202938353	chr2:202938353:A:G	9.58019e-06	-1.77941e-10	-1.40537	6.13217e-05	-1.77941e-10	-1.4039
202939198	chr2:202939198:T:G	1.62858e-05	-1.77941e-10	-0.874772	0.000103594	-1.77941e-10	-0.879555
202940311	chr2:202940311:A:G	7.66052e-05	0.979703	-0.306104	0.000856732	1.71548	-0.482391
202940741	chr2:202940741:T:C	8.53805e-06	-1.52053	-7.30438e-10	5.54254e-05	-1.505	-7.30438e-10
202940829	chr2:202940829:G:A	0.00243393	4.69696	-0.564768	1.90428e-05	-1.22021	-1.35313
202941216	chr2:202941216:T:C	4.12435e-05	0.589569	-0.535142	7.17655e-05	-0.578427	-0.668203
202941351	chr2:202941351:A:T	4.94896e-05	1.26839	-1.03169	0.000625835	2.0568	-1.13775
202942144	chr2:202942144:C:T	1.59575e-05	-0.89514	-7.30438e-10	9.31207e-05	-0.986138	-7.30438e-10
202942360	chr2:202942360:A:T	0.00275715	4.71773	-0.460845	1.97616e-05	-1.21554	-1.32075
202942710	chr2:202942710:C:T	9.59448e-06	-1.77941e-10	-1.40388	6.12422e-05	-1.77941e-10	-1.4052
202944394	chr2:202944394:T:G	8.53641e-06	-1.52073	-7.30438e-10	5.49467e-05	-1.51367	-7.30438e-10
202944555	chr2:202944555:A:G	9.61769e-06	-1.77941e-10	-1.40146	6.15941e-05	-1.77941e-10	-1.39947
202944650	chr2:202944650:C:T	1.15111e-05	-1.77941e-10	-1.22176	7.85906e-05	-1.77941e-10	-1.15578
202944661	chr2:202944661:A:G	9.70823e-06	-1.77941e-10	-1.39209	6.2264e-05	-1.77941e-10	-1.38865
202945109	chr2:202945109:C:T	1.22779e-05	-1.77941e-10	-1.15726	8.02105e-05	-1.77941e-10	-1.13538
202945915	chr2:202945915:T:C	9.29857e-05	-1.77941e-10	0.86738	0.000588071	-1.77941e-10	0.856814
202946905	chr2:202946905:G:A	0.00257332	4.8653	-0.677417	1.92954e-05	-1.18199	-1.37818
202946920	chr2:202946920:G:A	1.06244e-05	-1.77941e-10	-1.30191	6.89433e-05	-1.77941e-10	-1.28675
202947124	chr2:202947124:T:C	4.31238e-05	1.22155	-1.12254	0.000550047	2.00264	-1.21267
202947189	chr2:202947189:A:C	0.00244583	4.82607	-0.688992	1.9071e-05	-1.19129	-1.38058
202947441	chr2:202947441:AC:A	1.18788e-05	-1.77941e-10	-1.19031	7.7665e-05	-1.77941e-10	-1.16763
202948200	chr2:202948200:C:A	4.26276e-05	0.25476	-0.167325	8.3475e-05	-0.769613	-0.325874
202948783	chr2:202948783:C:T	1.35612e-05	-1.77941e-10	-1.05785	8.3874e-05	-1.77941e-10	-1.09072
202948784	chr2:202948784:G:A	1.01042e-05	-1.77941e-10	-1.35212	6.44095e-05	-1.77941e-10	-1.35477
202948912	chr2:202948912:CT:C	1.36064e-05	-1.77941e-10	-1.05453	9.0541e-05	-1.77941e-10	-1.01423
202949033	chr2:202949033:AT:A	9.67313e-06	-1.77941e-10	-1.39571	6.14706e-05	-1.77941e-10	-1.40148
202949619	chr2:202949619:C:G	9.9532e-06	-1.77941e-10	-1.36717	6.40891e-05	-1.77941e-10	-1.35976
202949756	chr2:202949756:G:A	1.09434e-05	-1.77941e-10	-1.27233	7.13705e-05	-1.77941e-10	-1.25215
202949971	chr2:202949971:A:T	0.00257138	4.73689	-0.549761	1.93497e-05	-1.21152	-1.34584
202950092	chr2:202950092:A:C	1.15945e-05	-1.77941e-10	-1.21453	7.49152e-05	-1.77941e-10	-1.20368
202950324	chr2:202950324:T:G	9.72719e-06	-1.39014	-7.30438e-10	6.69168e-05	-1.31658	-7.30438e-10
202950745	chr2:202950745:A:G	4.40679e-05	-1.77941e-10	0.120666	0.000314338	-1.77941e-10	0.230434
202951017	chr2:202951017:T:A	0.00285218	4.85284	-0.562065	1.98281e-05	-1.18414	-1.3488
202951131	chr2:202951131:T:C	5.78837e-05	1.41878	-1.02541	0.000745228	2.22607	-1.13241
202951771	chr2:202951771:G:A	0.00351738	5.03558	-0.535178	2.08219e-05	-1.14209	-1.34193
202952758	chr2:202952758:C:A	1.35175e-05	-1.77941e-10	-1.06108	8.36159e-05	-1.77941e-10	-1.0938
202953852	chr2:202953852:A:G	2.85666e-05	0.785072	-1.0979	0.000341266	1.50602	-1.19339
202953971	chr2:202953971:T:C	8.65375e-05	-1.77941e-10	0.795511	0.000548276	-1.77941e-10	0.786745
202954748	chr2:202954748:A:G	0.00313923	5.01231	-0.625641	2.02284e-05	-1.14796	-1.36499
202954800	chr2:202954800:G:A	8.53398e-06	-1.52101	-7.30438e-10	5.48885e-05	-1.51473	-7.30438e-10
202955476	chr2:202955476:T:C	8.56876e-06	-1.51694	-7.30438e-10	5.46262e-05	-1.51952	-7.30438e-10
202955552	chr2:202955552:T:C	5.67147e-05	0.502424	-0.129457	9.6878e-05	-1.00793	0.0613491
202956200	chr2:202956200:T:C	0.000167668	1.45692	-7.30438e-10	8.80645e-05	-1.04196	-7.30438e-10
202956261	chr2:202956261:T:G	1.73616e-05	-1.77941e-10	-0.810807	0.000113935	-1.77941e-10	-0.784402
202956542	chr2:202956542:C:T	2.08818e-05	-1.77941e-10	-0.62619	0.000132641	-1.77941e-10	-0.632386
202957166	chr2:202957166:T:G	1.01182e-05	-1.77941e-10	-1.35073	6.52762e-05	-1.77941e-10	-1.34141
202957775	chr2:202957775:C:T	1.75745e-05	-1.77941e-10	-0.798617	0.000118929	-1.77941e-10	-0.741509
202958350	chr2:202958350:G:A	1.36907e-05	-1.77941e-10	-1.04835	8.61599e-05	-1.77941e-10	-1.06383
202958677	chr2:202958677:C:T	0.00248088	4.82621	-0.674905	1.91629e-05	-1.19069	-1.37637
202958723	chr2:202958723:GGTAAAACCCT:G	1.60212e-05	-1.77941e-10	-0.891152	0.000103483	-1.77941e-10	-0.880631
202958984	chr2:202958984:CTT:C	3.49866e-05	0.0776391	-0.187739	7.42211e-05	-1.21182	-0.00116969
202959236	chr2:202959236:T:TAA	6.5565e-05	-1.19656	1.71454	0.000192687	-1.52059	1.26162
202960075	chr2:202960075:T:C	1.91324e-05	-0.713683	-7.30438e-10	0.000116933	-0.75843	-7.30438e-10
202960383	chr2:202960383:A:G	0.00289269	4.86626	-0.561382	1.98631e-05	-1.1823	-1.34887
202961673	chr2:202961673:G:A	0.0026911	4.75461	-0.521973	1.96045e-05	-1.20727	-1.33701
202961730	chr2:202961730:T:C	1.75926e-05	-1.77941e-10	-0.797589	0.000111887	-1.77941e-10	-0.802543
202962709	chr2:202962709:A:G	0.00294982	4.87959	-0.555159	1.99575e-05	-1.17917	-1.34726
202962757	chr2:202962757:T:C	0.00273583	4.79888	-0.549761	1.962e-05	-1.19765	-1.34584
202962952	chr2:202962952:C:G	0.00266851	4.77397	-0.549761	1.95087e-05	-1.20334	-1.34584
202962967	chr2:202962967:T:TA	0.00252014	4.71676	-0.549761	1.9266e-05	-1.21585	-1.34584
202963029	chr2:202963029:G:A	8.64295e-06	-1.50832	-7.30438e-10	5.4591e-05	-1.52017	-7.30438e-10
202963469	chr2:202963469:G:A	0.00333213	4.8009	-0.354597	2.06981e-05	-1.19732	-1.29267
202964074	chr2:202964074:T:TATAA	0.00268304	4.7794	-0.549761	1.95336e-05	-1.20206	-1.34584
202964210	chr2:202964210:G:A	1.04679e-05	-1.77941e-10	-1.31676	6.94147e-05	-1.77941e-10	-1.27994
202964301	chr2:202964301:T:A	2.23774e-05	0.268964	-0.825978	0.000238823	0.908743	-0.953057
202964502	chr2:202964502:A:C	0.00274683	4.74334	-0.490203	1.96971e-05	-1.21021	-1.32935
202964561	chr2:202964561:A:G	0.00268981	4.77891	-0.546751	1.95473e-05	-1.20216	-1.34504
202964950	chr2:202964950:A:G	7.81548e-05	0.693625	-7.30438e-10	0.000779958	1.13921	-7.30438e-10
202965505	chr2:202965505:T:C	0.00265687	4.76964	-0.549803	1.94895e-05	-1.20432	-1.34584
202965666	chr2:202965666:G:A	8.54882e-06	-1.51927	-7.30438e-10	5.47549e-05	-1.51717	-7.30438e-10
202965761	chr2:202965761:T:C	9.05468e-06	-1.46178	-7.30438e-10	5.63412e-05	-1.48861	-7.30438e-10
202966073	chr2:202966073:A:C	1.95254e-05	0.407126	-1.10048	0.000222739	1.05992	-1.17396
202966128	chr2:202966128:A:G	0.00272085	4.83997	-0.596334	1.95758e-05	-1.1883	-1.35744
202966253	chr2:202966253:T:C	1.46784e-05	-0.978691	-7.30438e-10	5.61262e-05	-1.49243	-7.30438e-10
202966442	chr2:202966442:G:T	2.71395e-05	-0.364075	-7.30438e-10	0.000230667	-0.079059	-7.30438e-10
202966489	chr2:202966489:T:A	0.00257032	4.77638	-0.589661	1.93272e-05	-1.20272	-1.3558
202966529	chr2:202966529:A:T	0.00272239	4.83993	-0.595735	1.95771e-05	-1.18831	-1.35737
202966723	chr2:202966723:T:A	1.4103e-05	-1.77941e-10	-1.01868	9.30128e-05	-1.77941e-10	-0.987297
202966918	chr2:202966918:T:C	1.08337e-05	-1.77941e-10	-1.2824	7.23068e-05	-1.77941e-10	-1.23912
202967397	chr2:202967397:A:G	0.000819282	3.88493	-0.841571	1.64486e-05	-1.33969	-1.38011
202967529	chr2:202967529:T:C	1.34381e-05	-1.77941e-10	-1.06697	8.81e-05	-1.77941e-10	-1.04156
202967850	chr2:202967850:T:C	5.91455e-05	0.903924	-0.48899	0.000674452	1.63505	-0.641184
202967851	chr2:202967851:G:A	9.98011e-06	-1.77941e-10	-1.36447	6.42922e-05	-1.77941e-10	-1.3566
202968144	chr2:202968144:C:T	0.000204945	1.65767	-7.30438e-10	9.60541e-05	-0.955123	-7.30438e-10
202968295	chr2:202968295:G:A	0.00121218	4.23964	-0.804532	1.77097e-05	-1.2744	-1.37152
202968767	chr2:202968767:C:T	1.0439e-05	-1.77941e-10	-1.31951	6.6773e-05	-1.77941e-10	-1.31874
202969110	chr2:202969110:T:G	1.02477e-05	-1.77941e-10	-1.33801	6.4933e-05	-1.77941e-10	-1.34668
202969673	chr2:202969673:A:C	1.00769e-05	-1.77941e-10	-1.35482	6.49541e-05	-1.77941e-10	-1.34635
202969854	chr2:202969854:TGATAA:T	9.7323e-06	-1.77941e-10	-1.38962	6.29392e-05	-1.77941e-10	-1.37787
202970454	chr2:202970454:A:C	0.00274695	4.79515	-0.541968	1.95791e-05	-1.19694	-1.34864
202970892	chr2:202970892:T:A	8.55604e-06	-1.51843	-7.30438e-10	5.46921e-05	-1.51831	-7.30438e-10
202971067	chr2:202971067:C:T	4.29978e-05	0.0960837	-7.30438e-10	0.000214035	-0.153894	-7.30438e-10
202971784	chr2:202971784:G:C	0.00286455	4.65384	-0.358737	2.00349e-05	-1.22853	-1.29403
202973022	chr2:202973022:C:G	9.19206e-06	-1.44673	-7.30438e-10	6.15396e-05	-1.40035	-7.30438e-10
202973452	chr2:202973452:A:G	1.27724e-05	-1.11778	-7.30438e-10	9.1912e-05	-0.999203	-7.30438e-10
202973669	chr2:202973669:A:G	1.32887e-05	-1.77941e-10	-1.07815	8.23245e-05	-1.77941e-10	-1.10937
202973825	chr2:202973825:C:T	1.75652e-05	-1.77941e-10	-0.799148	0.000111718	-1.77941e-10	-0.804052
202973859	chr2:202973859:G:A	1.12477e-05	-1.77941e-10	-1.24491	7.13394e-05	-1.77941e-10	-1.25259
202974136	chr2:202974136:T:C	1.7185e-05	-1.77941e-10	-0.821027	0.000112152	-1.77941e-10	-0.80018
202974170	chr2:202974170:CTA:C	1.97365e-05	-1.77941e-10	-0.682596	0.000127778	-1.77941e-10	-0.669741
202974238	chr2:202974238:T:C	0.00253154	4.72128	-0.549761	1.92872e-05	-1.21475	-1.34584
202974905	chr2:202974905:T:A	0.00113236	3.85876	-0.491772	1.72742e-05	-1.37256	-1.29826
202975076	chr2:202975076:C:T	9.87392e-06	-1.77941e-10	-1.37517	6.35407e-05	-1.77941e-10	-1.36835
202975842	chr2:202975842:C:T	0.00270713	4.81264	-0.574065	1.95603e-05	-1.19442	-1.35211
202976028	chr2:202976028:G:A	3.78833e-05	0.309605	-0.34016	0.00039148	0.954383	-0.504483
202976091	chr2:202976091:A:C	5.07316e-05	0.5463	-0.284818	7.76551e-05	-0.977069	-0.190688
202976099	chr2:202976099:A:C	7.32895e-05	0.552372	0.0769794	0.000113394	-0.973766	0.184602
202976335	chr2:202976335:C:T	1.38852e-05	0.359541	-1.39378	0.000134712	0.774849	-1.39174
202977292	chr2:202977292:G:A	0.000103314	-1.77941e-10	0.972708	0.000653218	-1.77941e-10	0.961877
202978410	chr2:202978410:G:T	5.36083e-05	0.42138	-0.104742	9.56128e-05	-1.04728	0.0875515
202979757	chr2:202979757:C:T	0.00279144	4.8749	-0.605648	1.96358e-05	-1.17987	-1.3628
202980164	chr2:202980164:C:T	8.53354e-06	-1.52106	-7.30438e-10	5.51885e-05	-1.50928	-7.30438e-10
202980808	chr2:202980808:T:G	1.24881e-05	-1.77941e-10	-1.14029	7.74468e-05	-1.77941e-10	-1.17044
202980923	chr2:202980923:T:C	2.25891e-05	0.23448	-0.78208	0.000238944	0.869702	-0.913508
202981105	chr2:202981105:A:G	0.00225227	4.60439	-0.549761	1.8801e-05	-1.24028	-1.34584
202981273	chr2:202981273:T:C	0.00271675	4.78667	-0.544549	1.95964e-05	-1.20023	-1.34446
202981509	chr2:202981509:T:C	1.01563e-05	-1.77941e-10	-1.34697	6.69607e-05	-1.77941e-10	-1.31593
202982094	chr2:202982094:A:T	0.00279722	4.8667	-0.595381	1.96378e-05	-1.18201	-1.36057
202982401	chr2:202982401:G:A	9.99038e-06	-1.77941e-10	-1.36344	6.43641e-05	-1.77941e-10	-1.35548
202982659	chr2:202982659:G:A	0.00263256	4.80603	-0.595381	1.93694e-05	-1.19577	-1.36057
202983619	chr2:202983619:A:G	9.94e-06	-1.77941e-10	-1.3685	6.35633e-05	-1.77941e-10	-1.368
202983679	chr2:202983679:G:A	0.0027679	4.81054	-0.549761	1.96753e-05	-1.19483	-1.34584
202983780	chr2:202983780:A:G	1.49102e-05	-1.77941e-10	-0.963024	9.41589e-05	-1.77941e-10	-0.97505
202984001	chr2:202984001:G:A	6.04487e-05	0.351309	0.0854198	0.000103751	-1.07196	0.193925
202984605	chr2:202984605:T:C	1.59158e-05	-1.77941e-10	-0.897753	0.00010546	-1.77941e-10	-0.861703
202984813	chr2:202984813:T:C	1.03651e-05	-1.77941e-10	-1.32662	6.86931e-05	-1.77941e-10	-1.29038
202985785	chr2:202985785:G:A	2.68412e-05	0.314901	-0.69003	0.00028487	0.963633	-0.831635
202986013	chr2:202986013:A:T	9.26705e-06	-1.4386	-7.30438e-10	6.21852e-05	-1.38992	-7.30438e-10
202986568	chr2:202986568:A:G	2.03771e-05	-0.650657	-7.30438e-10	0.0001722	-0.371378	-7.30438e-10
202987905	chr2:202987905:G:C	3.28739e-05	0.589663	-0.76205	0.000414874	1.39385	-0.88591
202988089	chr2:202988089:C:T	1.43183e-05	-1.77941e-10	-1.00353	8.83715e-05	-1.77941e-10	-1.03848
202989863	chr2:202989863:G:A	8.59416e-06	-1.51398	-7.30438e-10	5.66312e-05	-1.48347	-7.30438e-10
202990587	chr2:202990587:T:A	1.12243e-05	-1.77941e-10	-1.24699	7.63171e-05	-1.77941e-10	-1.18514
202991172	chr2:202991172:G:A	3.61359e-05	-1.77941e-10	-0.0777779	0.000220059	-1.77941e-10	-0.126139
202991383	chr2:202991383:G:A	6.63224e-05	-1.77941e-10	0.529461	0.000418806	-1.77941e-10	0.517374
202991734	chr2:202991734:A:G	2.50929e-05	0.470917	-0.913398	0.000311661	1.26171	-1.03983
202991767	chr2:202991767:C:T	9.93191e-06	-1.77941e-10	-1.36931	6.39527e-05	-1.77941e-10	-1.36189
202992245	chr2:202992245:CACTT:C	9.54998e-06	-0.007938	-1.40059	2.40278e-05	-0.935156	-1.40567
202992285	chr2:202992285:A:G	1.767e-05	-1.77941e-10	-0.793198	0.000112379	-1.77941e-10	-0.79816
202993243	chr2:202993243:C:T	8.60124e-06	-1.51316	-7.30438e-10	5.45525e-05	-1.52087	-7.30438e-10
202994032	chr2:202994032:T:C	9.60376e-06	-1.77941e-10	-1.40291	6.12903e-05	-1.77941e-10	-1.40441
202994595	chr2:202994595:G:A	3.69385e-05	1.2807	-1.33651	0.000391557	1.82592	-1.37582
202994668	chr2:202994668:T:C	0.0022929	4.66218	-0.589672	1.88847e-05	-1.22562	-1.35606
202994968	chr2:202994968:A:G	1.22022e-05	-1.77941e-10	-1.16345	8.14488e-05	-1.77941e-10	-1.12006
202995779	chr2:202995779:A:AT	4.08452e-05	-1.77941e-10	0.0447244	0.000290562	-1.77941e-10	0.151784
202995993	chr2:202995993:G:A	2.58846e-05	0.32865	-0.740069	0.000276692	0.979273	-0.876401
202996143	chr2:202996143:G:C	2.92346e-05	0.641329	-0.931043	0.000334285	1.3382	-1.04624
202996390	chr2:202996390:T:G	0.00222468	4.7268	-0.684496	1.86706e-05	-1.21349	-1.3796
202997187	chr2:202997187:G:A	0.00274334	4.89356	-0.641694	1.95591e-05	-1.1756	-1.37099
202997310	chr2:202997310:G:A	2.54605e-05	-0.427937	-7.30438e-10	0.000214779	-0.150422	-7.30438e-10
202997930	chr2:202997930:C:G	1.04292e-05	-1.32046	-7.30438e-10	6.12037e-05	-1.40583	-7.30438e-10
202998001	chr2:202998001:T:A	9.03246e-05	0.618829	0.219515	0.000133593	-0.939529	0.314296
202998733	chr2:202998733:T:C	9.86618e-06	-1.77941e-10	-1.37595	6.30804e-05	-1.77941e-10	-1.37562
202998820	chr2:202998820:C:T	1.30098e-05	-1.77941e-10	-1.09937	8.04899e-05	-1.77941e-10	-1.1319
202999013	chr2:202999013:C:T	0.00202608	4.50074	-0.551944	1.8905e-05	-1.23186	-1.34874
202999391	chr2:202999391:G:A	1.94151e-05	-0.699013	-7.30438e-10	0.000161177	-0.437528	-7.30438e-10
202999743	chr2:202999743:A:C	9.58019e-06	-1.77941e-10	-1.40537	6.13217e-05	-1.77941e-10	-1.4039
203000792	chr2:203000792:T:C	0.00229031	4.68186	-0.610485	1.87782e-05	-1.22323	-1.3641
203001041	chr2:203001041:A:C	1.28716e-05	-1.77941e-10	-1.11005	7.9874e-05	-1.77941e-10	-1.13958
203001322	chr2:203001322:C:G	1.09331e-05	-1.77941e-10	-1.27327	7.12278e-05	-1.77941e-10	-1.25415
203001613	chr2:203001613:T:C	0.00187253	4.50139	-0.631414	1.79813e-05	-1.26194	-1.36876
203001956	chr2:203001956:G:GT	8.64254e-05	-1.77941e-10	0.794216	0.000547576	-1.77941e-10	0.785468
203002134	chr2:203002134:A:G	0.00263541	4.79613	-0.584398	1.94406e-05	-1.19792	-1.35475
203002855	chr2:203002855:C:T	9.97659e-06	-1.77941e-10	-1.36482	6.42626e-05	-1.77941e-10	-1.35706
203002975	chr2:203002975:G:C	5.92094e-06	-1.39628	-0.490292	2.48634e-05	-1.48028	-0.826354
203003634	chr2:203003634:T:A	3.04854e-05	0.599767	-0.847586	0.0003422	1.28896	-0.973594
203004003	chr2:203004003:G:T	9.66907e-06	-1.77941e-10	-1.39613	6.15775e-05	-1.77941e-10	-1.39974
203004654	chr2:203004654:G:A	1.00067e-05	-1.77941e-10	-1.36181	6.44777e-05	-1.77941e-10	-1.35371
203004715	chr2:203004715:C:T	2.09805e-05	-1.77941e-10	-0.621474	0.000132448	-1.77941e-10	-0.633845
203005124	chr2:203005124:C:T	0.00235716	4.78404	-0.683896	1.89156e-05	-1.20057	-1.37948
203006223	chr2:203006223:A:C	1.75617e-05	0.276568	-1.07592	3.01871e-05	-1.11447	-0.998147
203007036	chr2:203007036:C:T	9.90018e-06	-1.37251	-7.30438e-10	6.28428e-05	-1.3794	-7.30438e-10
203007481	chr2:203007481:C:T	9.58781e-06	-1.77941e-10	-1.40457	6.18331e-05	-1.77941e-10	-1.39559
203008260	chr2:203008260:G:A	8.58707e-06	-1.51481	-7.30438e-10	5.64339e-05	-1.48696	-7.30438e-10
203008454	chr2:203008454:C:T	9.59856e-06	-1.77941e-10	-1.40345	6.16533e-05	-1.77941e-10	-1.39851
203008788	chr2:203008788:C:T	2.75466e-05	-1.77941e-10	-0.349188	0.000176032	-1.77941e-10	-0.349369
203008816	chr2:203008816:T:C	8.5335e-06	-1.52107	-7.30438e-10	5.51739e-05	-1.50954	-7.30438e-10
203009020	chr2:203009020:G:A	0.00193269	4.58554	-0.683942	1.81071e-05	-1.24424	-1.37949
203009189	chr2:203009189:A:G	2.56994e-05	0.404647	-0.823246	4.00361e-05	-1.04289	-0.787366
203009309	chr2:203009309:A:G	3.47582e-05	-0.116652	-7.30438e-10	5.51869e-05	-1.50931	-7.30438e-10
203009410	chr2:203009410:G:T	1.09025e-05	0.129493	-1.40557	2.61511e-05	-0.856503	-1.39964
203010100	chr2:203010100:G:T	2.53159e-05	-0.433635	-7.30438e-10	5.99528e-05	-1.42648	-7.30438e-10
203010207	chr2:203010207:A:G	1.01799e-05	-1.77941e-10	-1.34465	6.57111e-05	-1.77941e-10	-1.33477
203010306	chr2:203010306:G:A	1.67147e-05	-1.77941e-10	-0.84878	0.000106336	-1.77941e-10	-0.853434
203011162	chr2:203011162:A:G	1.2881e-05	-1.77941e-10	-1.10931	8.46377e-05	-1.77941e-10	-1.08165
203011489	chr2:203011489:A:G	9.94604e-06	-1.36789	-7.30438e-10	6.31358e-05	-1.37475	-7.30438e-10
203012510	chr2:203012510:C:T	0.00341456	4.93082	-0.460084	2.09066e-05	-1.16579	-1.31418
203012882	chr2:203012882:T:C	1.18764e-05	-1.77941e-10	-1.19052	7.79019e-05	-1.77941e-10	-1.16458
203013429	chr2:203013429:C:T	3.41473e-05	0.995311	-1.12969	0.000420839	1.75901	-1.2368
203014780	chr2:203014780:A:G	2.64481e-05	0.477633	-0.867516	0.000292512	1.14922	-0.990747
203016111	chr2:203016111:G:A	0.00155261	4.49989	-0.817258	1.8123e-05	-1.25272	-1.37013
203016269	chr2:203016269:T:C	0.00144022	4.52709	-0.919606	1.78384e-05	-1.24668	-1.392
203016775	chr2:203016775:G:A	8.70353e-05	-1.77941e-10	0.801247	0.000551153	-1.77941e-10	0.791979
203017835	chr2:203017835:C:T	1.35846e-05	0.190962	-1.24709	3.50447e-05	-0.780418	-1.18299
203017870	chr2:203017870:A:C	2.59872e-05	0.552524	-0.959986	3.74978e-05	-0.96797	-0.927783
203018470	chr2:203018470:C:G	0.00375433	4.85614	-0.290541	2.1749e-05	-1.18353	-1.25694
203018943	chr2:203018943:T:A	9.67759e-06	-1.77941e-10	-1.39525	6.30072e-05	-1.77941e-10	-1.37678
203018972	chr2:203018972:C:T	1.94397e-05	0.321187	-1.01893	3.2828e-05	-1.09297	-0.935783
203019927	chr2:203019927:G:A	1.18476e-05	0.212707	-1.40565	2.75943e-05	-0.803686	-1.39874
203020020	chr2:203020020:A:ATAAT	0.003253	4.86882	-0.446557	2.07049e-05	-1.18039	-1.30927
203021219	chr2:203021219:C:T	1.12731e-05	-1.77941e-10	-1.24264	7.66483e-05	-1.77941e-10	-1.18081
203023115	chr2:203023115:G:T	9.61939e-05	-1.77941e-10	0.9013	0.000616627	-1.77941e-10	0.904231
203023165	chr2:203023165:A:C	8.53894e-06	-1.52043	-7.30438e-10	5.5452e-05	-1.50452	-7.30438e-10
203023892	chr2:203023892:A:C	2.2869e-05	-1.77941e-10	-0.535284	0.000144899	-1.77941e-10	-0.543994
203023985	chr2:203023985:T:G	2.28727e-05	-0.535121	-7.30438e-10	0.000196634	-0.238688	-7.30438e-10
203024087	chr2:203024087:T:C	2.88413e-05	-1.77941e-10	-0.303258	0.000182336	-1.77941e-10	-0.314186
203024135	chr2:203024135:A:G	1.01422e-05	0.0570893	-1.40545	2.49532e-05	-0.902654	-1.40038
203024557	chr2:203024557:A:G	3.89747e-05	-1.77941e-10	-0.00215221	0.00027678	-1.77941e-10	0.103188
203024940	chr2:203024940:AAG:A	1.12181e-05	-1.77941e-10	-1.24754	7.62104e-05	-1.77941e-10	-1.18654
203025050	chr2:203025050:T:A	1.44452e-05	-1.77941e-10	-0.994705	9.50527e-05	-1.77941e-10	-0.965603
203025270	chr2:203025270:C:T	4.14007e-05	-1.77941e-10	0.0582323	0.000264171	-1.77941e-10	0.0565637
203025983	chr2:203025983:G:A	1.78442e-05	-0.783385	-7.30438e-10	0.000107897	-0.838859	-7.30438e-10
203027164	chr2:203027164:A:G	1.7287e-05	-1.77941e-10	-0.815109	0.000109932	-1.77941e-10	-0.820176
203027647	chr2:203027647:A:G	8.68721e-05	-1.77941e-10	0.799371	0.000550388	-1.77941e-10	0.79059
203028044	chr2:203028044:T:C	0.00387415	5.07071	-0.473697	2.16025e-05	-1.1328	-1.31442
203028233	chr2:203028233:A:G	2.08366e-05	0.270299	-0.898652	0.000223332	0.906611	-1.01799
203028268	chr2:203028268:C:T	9.59213e-06	-1.77941e-10	-1.40412	6.192e-05	-1.77941e-10	-1.39419
203028335	chr2:203028335:T:A	1.03379e-05	-1.77941e-10	-1.32925	6.8414e-05	-1.77941e-10	-1.29446
203028336	chr2:203028336:A:T	1.03135e-05	-1.77941e-10	-1.33161	6.82189e-05	-1.77941e-10	-1.29731
203028588	chr2:203028588:T:C	9.64882e-06	-1.77941e-10	-1.39823	6.13832e-05	-1.77941e-10	-1.4029
203028927	chr2:203028927:C:T	1.67147e-05	-1.77941e-10	-0.84878	0.000106336	-1.77941e-10	-0.853434
203029269	chr2:203029269:C:T	1.06944e-05	-1.77941e-10	-1.29535	7.06453e-05	-1.77941e-10	-1.26236
203029276	chr2:203029276:C:A	0.0032937	4.95523	-0.520525	2.06594e-05	-1.1602	-1.33167
203029300	chr2:203029300:GCTT:G	9.83452e-06	-1.37917	-7.30438e-10	6.24825e-05	-1.38515	-7.30438e-10
203029504	chr2:203029504:G:A	1.33975e-05	0.258809	-1.32881	3.2176e-05	-0.772188	-1.27662
203029991	chr2:203029991:G:A	2.17142e-05	-1.77941e-10	-0.587098	0.000138857	-1.77941e-10	-0.586588
203030410	chr2:203030410:C:T	1.44699e-05	-1.77941e-10	-0.992993	9.52218e-05	-1.77941e-10	-0.963825
203030526	chr2:203030526:G:A	1.08606e-05	-1.77941e-10	-1.27992	6.73659e-05	-1.77941e-10	-1.30989
203030625	chr2:203030625:C:T	1.93294e-05	-1.77941e-10	-0.70344	0.000126614	-1.77941e-10	-0.678895
203031342	chr2:203031342:T:C	9.66458e-06	-1.77941e-10	-1.3966	6.28646e-05	-1.77941e-10	-1.37905
203032054	chr2:203032054:A:G	1.3326e-05	-1.77941e-10	-1.07535	8.25452e-05	-1.77941e-10	-1.10669
203032881	chr2:203032881:T:C	1.41227e-05	-1.77941e-10	-1.01728	9.31458e-05	-1.77941e-10	-0.985868
203033006	chr2:203033006:A:T	1.07806e-05	-1.77941e-10	-1.28731	7.27019e-05	-1.77941e-10	-1.23367
203033040	chr2:203033040:G:A	9.73695e-06	-1.77941e-10	-1.38914	6.14886e-05	-1.77941e-10	-1.40118
203033223	chr2:203033223:A:G	0.0040533	4.94881	-0.306594	2.21343e-05	-1.16063	-1.26228
203033807	chr2:203033807:T:C	1.34118e-05	0.197608	-1.26654	0.000119151	0.56023	-1.29987
203034435	chr2:203034435:G:C	9.57964e-06	-1.77941e-10	-1.40543	6.12464e-05	-1.77941e-10	-1.40513
203034541	chr2:203034541:C:T	1.05242e-05	-1.77941e-10	-1.31139	6.8668e-05	-1.77941e-10	-1.29075
203036661	chr2:203036661:T:C	1.09733e-05	-1.77941e-10	-1.2696	7.04857e-05	-1.77941e-10	-1.26462
203038030	chr2:203038030:G:T	1.47243e-05	-1.77941e-10	-0.975564	9.29433e-05	-1.77941e-10	-0.988044
203038124	chr2:203038124:G:A	1.10188e-05	-1.77941e-10	-1.26546	7.00893e-05	-1.77941e-10	-1.27026
203038500	chr2:203038500:C:A	1.08957e-05	-1.77941e-10	-1.2767	6.8961e-05	-1.77941e-10	-1.28649
203038880	chr2:203038880:A:G	1.74237e-05	-1.77941e-10	-0.807237	0.000105997	-1.77941e-10	-0.856623
203039582	chr2:203039582:T:C	0.00319915	4.11659	0.288988	2.39381e-05	-1.33525	-1.00931
203039583	chr2:203039583:G:A	0.00369582	4.34894	0.200954	2.39926e-05	-1.29121	-1.05108
203039940	chr2:203039940:T:A	1.03826e-05	-1.77941e-10	-1.32493	6.64084e-05	-1.77941e-10	-1.32421
203040452	chr2:203040452:G:T	3.04701e-05	0.590663	-0.838982	0.00034107	1.27737	-0.965317
203040787	chr2:203040787:G:T	2.56431e-05	-1.77941e-10	-0.420791	0.000158575	-1.77941e-10	-0.453803
203040995	chr2:203040995:C:A	1.9981e-05	0.420549	-1.09083	3.19954e-05	-1.04068	-1.01376
203042066	chr2:203042066:A:G	9.67179e-06	-1.39585	-7.30438e-10	6.14309e-05	-1.40212	-7.30438e-10
203042510	chr2:203042510:A:G	9.89723e-06	-1.77941e-10	-1.37281	6.31596e-05	-1.77941e-10	-1.37437
203042920	chr2:203042920:A:G	1.13996e-05	-1.77941e-10	-1.23149	7.56531e-05	-1.77941e-10	-1.19388
203043600	chr2:203043600:G:A	8.31513e-05	-1.77941e-10	0.755596	0.0005262	-1.77941e-10	0.745647
203044051	chr2:203044051:G:T	1.37933e-05	-1.77941e-10	-1.04088	8.5288e-05	-1.77941e-10	-1.074
203044582	chr2:203044582:G:A	2.98691e-06	-1.16741	-1.40342	1.43383e-05	-1.46853	-1.38857
203046309	chr2:203046309:G:A	9.6931e-06	-1.39365	-7.30438e-10	5.79507e-05	-1.46044	-7.30438e-10
203046491	chr2:203046491:C:T	1.62157e-05	0.010561	-0.889649	0.000160556	0.568578	-1.00997
203047507	chr2:203047507:A:G	1.12213e-05	-1.77941e-10	-1.24725	7.58118e-05	-1.77941e-10	-1.19178
203048266	chr2:203048266:C:T	1.38344e-05	-1.77941e-10	-1.03791	9.08958e-05	-1.77941e-10	-1.01032
203048330	chr2:203048330:T:C	1.77905e-05	0.16677	-0.953174	0.000182204	0.750446	-1.06535
203048342	chr2:203048342:A:G	1.04658e-05	-1.31695	-7.30438e-10	7.48856e-05	-1.20407	-7.30438e-10
203048829	chr2:203048829:A:G	2.92505e-06	-1.18976	-1.40199	1.45275e-05	-1.45214	-1.39185
203049061	chr2:203049061:C:T	9.76949e-06	-1.77941e-10	-1.3858	6.39439e-05	-1.77941e-10	-1.36203
203049110	chr2:203049110:G:A	1.30529e-05	-1.77941e-10	-1.09605	8.79897e-05	-1.77941e-10	-1.04281
203049219	chr2:203049219:C:T	2.95291e-06	-1.17921	-1.40306	1.44943e-05	-1.4568	-1.38948
203049309	chr2:203049309:G:A	9.35384e-06	-1.42928	-7.30438e-10	5.74084e-05	-1.46984	-7.30438e-10
203049544	chr2:203049544:C:G	9.75882e-06	-1.77941e-10	-1.3869	6.38396e-05	-1.77941e-10	-1.36366
203049673	chr2:203049673:G:A	9.7825e-06	-1.77941e-10	-1.38447	6.40679e-05	-1.77941e-10	-1.36009
203050640	chr2:203050640:T:C	8.69533e-06	-1.50228	-7.30438e-10	5.79502e-05	-1.46045	-7.30438e-10
203051585	chr2:203051585:T:C	3.61559e-05	-1.77941e-10	-0.0772255	0.000256052	-1.77941e-10	0.0253455
203051643	chr2:203051643:A:G	2.61724e-05	-0.40036	-7.30438e-10	0.000221345	-0.120311	-7.30438e-10
203051693	chr2:203051693:A:T	9.76146e-06	-1.77941e-10	-1.38662	6.38642e-05	-1.77941e-10	-1.36328
203051764	chr2:203051764:T:G	0.00617632	5.13315	-0.0697402	2.53585e-05	-1.11585	-1.17107
203051990	chr2:203051990:C:T	2.68535e-05	-0.374672	-7.30438e-10	0.000227788	-0.0916193	-7.30438e-10
203052627	chr2:203052627:G:A	1.08601e-05	-1.77941e-10	-1.27997	6.95079e-05	-1.77941e-10	-1.27859
203053367	chr2:203053367:C:T	9.74789e-06	-1.77941e-10	-1.38802	6.37291e-05	-1.77941e-10	-1.36539
203054254	chr2:203054254:C:T	1.28834e-05	-1.77941e-10	-1.10913	7.98471e-05	-1.77941e-10	-1.13992
203056547	chr2:203056547:A:G	2.60746e-05	0.558359	-0.962465	0.000292485	1.23194	-1.07356
203056641	chr2:203056641:A:C	9.58066e-06	-1.77941e-10	-1.40532	6.12684e-05	-1.77941e-10	-1.40477
203056725	chr2:203056725:G:A	2.86065e-05	0.768555	-1.07999	3.86822e-05	-0.862119	-1.00253
203057011	chr2:203057011:A:G	0.000389632	2.30014	-7.30438e-10	0.00240801	2.26652	-7.30438e-10
203057849	chr2:203057849:C:T	1.96285e-05	0.517409	-1.20549	0.000215889	1.14013	-1.2854
203058004	chr2:203058004:C:T	1.27318e-05	-1.77941e-10	-1.12096	7.90746e-05	-1.77941e-10	-1.14964
203059419	chr2:203059419:A:G	9.62052e-06	-1.77941e-10	-1.40117	6.24555e-05	-1.77941e-10	-1.38558
203059715	chr2:203059715:G:A	1.38634e-05	-1.77941e-10	-1.03581	9.11062e-05	-1.77941e-10	-1.00801
203060637	chr2:203060637:G:A	0.00572942	5.25002	-0.261713	2.41678e-05	-1.08752	-1.24749
203060866	chr2:203060866:C:T	9.58795e-06	-1.77941e-10	-1.40456	6.12371e-05	-1.77941e-10	-1.40528
203061548	chr2:203061548:A:G	0.00413176	5.05408	-0.392686	2.20324e-05	-1.1361	-1.29142
203061614	chr2:203061614:C:T	9.81625e-06	-1.77941e-10	-1.38103	6.41663e-05	-1.77941e-10	-1.35856
203062828	chr2:203062828:G:A	3.77169e-05	0.753364	-0.788323	4.99631e-05	-0.857136	-0.751614
203062864	chr2:203062864:T:C	0.00448018	5.15144	-0.409084	2.24339e-05	-1.1118	-1.29766
203063669	chr2:203063669:T:C	9.77301e-06	-1.77941e-10	-1.38544	6.1762e-05	-1.77941e-10	-1.39675
203064115	chr2:203064115:G:A	2.9783e-06	-1.20063	-1.37308	1.54206e-05	-1.4115	-1.37283
203064535	chr2:203064535:T:A	9.59784e-06	-1.77941e-10	-1.40353	6.20023e-05	-1.77941e-10	-1.39286
203064712	chr2:203064712:C:T	9.64786e-06	-1.77941e-10	-1.39833	6.26544e-05	-1.77941e-10	-1.3824
203064987	chr2:203064987:G:A	2.81917e-06	-1.23673	-1.39189	1.48234e-05	-1.43208	-1.39175
203065564	chr2:203065564:A:G	1.12272e-05	-1.77941e-10	-1.24672	7.23004e-05	-1.77941e-10	-1.2392
203065621	chr2:203065621:G:A	9.58979e-06	-1.77941e-10	-1.40437	6.1228e-05	-1.77941e-10	-1.40543
203066180	chr2:203066180:T:G	1.86988e-05	-0.736608	-7.30438e-10	9.10164e-05	-1.00899	-7.30438e-10
203066289	chr2:203066289:A:G	2.7398e-05	0.637567	-0.992164	3.802e-05	-0.920739	-0.961183
203066859	chr2:203066859:G:A	1.50412e-05	-0.954272	-7.30438e-10	8.44874e-05	-1.08343	-7.30438e-10
203066865	chr2:203066865:G:A	9.58253e-06	-1.77941e-10	-1.40512	6.13192e-05	-1.77941e-10	-1.40394
203067453	chr2:203067453:A:G	0.00502142	5.03763	-0.181223	2.3638e-05	-1.14054	-1.21664
203067788	chr2:203067788:C:T	8.89117e-06	-1.48001	-7.30438e-10	5.88978e-05	-1.44423	-7.30438e-10
203068271	chr2:203068271:A:G	1.02443e-05	-0.44721	-0.891139	8.79951e-05	-0.130946	-0.911807
203068616	chr2:203068616:A:G	0.000852548	4.01482	-0.931654	1.65933e-05	-1.31485	-1.39619
203068665	chr2:203068665:G:A	8.53461e-06	-1.52094	-7.30438e-10	5.52811e-05	-1.5076	-7.30438e-10
203069449	chr2:203069449:A:G	9.59402e-06	-1.77941e-10	-1.40393	6.12473e-05	-1.77941e-10	-1.40511
203069961	chr2:203069961:G:T	1.28493e-05	-1.77941e-10	-1.11178	7.95707e-05	-1.77941e-10	-1.14339
203070256	chr2:203070256:A:G	1.81685e-05	-1.77941e-10	-0.765374	0.000118887	-1.77941e-10	-0.741863
203070519	chr2:203070519:A:G	9.57779e-06	-1.77941e-10	-1.40562	6.15326e-05	-1.77941e-10	-1.40047
203070841	chr2:203070841:C:T	8.87986e-06	-0.185809	-1.29547	2.98462e-05	-0.860878	-1.2631
203070895	chr2:203070895:G:A	9.42257e-06	-1.42196	-7.30438e-10	5.81048e-05	-1.45779	-7.30438e-10
203072452	chr2:203072452:A:G	1.42165e-05	0.324581	-1.33525	3.45252e-05	-0.693009	-1.28534
203074917	chr2:203074917:A:G	0.00565399	5.33801	-0.362958	2.42629e-05	-1.06181	-1.26928
203075246	chr2:203075246:C:G	1.36865e-05	0.182985	-1.23164	2.96517e-05	-0.828331	-1.30218
203076740	chr2:203076740:C:T	2.63454e-05	-0.393772	-7.30438e-10	0.000139147	-0.584502	-7.30438e-10
203077148	chr2:203077148:A:G	9.34203e-06	-1.43054	-7.30438e-10	5.93773e-05	-1.43612	-7.30438e-10
203077156	chr2:203077156:A:G	8.8808e-06	-1.48117	-7.30438e-10	5.88036e-05	-1.44583	-7.30438e-10
203077524	chr2:203077524:A:G	1.30263e-05	-1.0981	-7.30438e-10	7.92851e-05	-1.14698	-7.30438e-10
203077555	chr2:203077555:G:A	9.64221e-06	-1.77941e-10	-1.39892	6.25989e-05	-1.77941e-10	-1.38329
203078445	chr2:203078445:A:G	0.00576486	5.21076	-0.216295	2.43931e-05	-1.09537	-1.23037
203078576	chr2:203078576:C:T	1.39229e-05	0.253845	-1.28538	3.38658e-05	-0.78107	-1.21656
203079154	chr2:203079154:A:C	1.03317e-05	-1.77941e-10	-1.32985	6.47705e-05	-1.77941e-10	-1.34918
203079305	chr2:203079305:A:G	6.56907e-06	-0.439819	-1.34287	1.57563e-05	-1.43397	-1.32882
203081146	chr2:203081146:A:T	1.10554e-05	-1.77941e-10	-1.26215	7.06516e-05	-1.77941e-10	-1.26227
203081273	chr2:203081273:T:A	1.02613e-05	-1.77941e-10	-1.33669	6.42202e-05	-1.77941e-10	-1.35772
203081997	chr2:203081997:A:G	1.47768e-05	-1.77941e-10	-0.972008	9.36661e-05	-1.77941e-10	-0.980298
203082098	chr2:203082098:A:G	1.13465e-05	-1.77941e-10	-1.23615	7.52475e-05	-1.77941e-10	-1.19925
203082161	chr2:203082161:G:T	1.51008e-05	-1.77941e-10	-0.950316	9.91471e-05	-1.77941e-10	-0.923429
203084168	chr2:203084168:G:A	1.24836e-05	-1.77941e-10	-1.14065	8.12948e-05	-1.77941e-10	-1.12195
203084584	chr2:203084584:T:C	1.13697e-05	-1.77941e-10	-1.23411	7.54178e-05	-1.77941e-10	-1.19699
203084952	chr2:203084952:C:T	9.58237e-06	-1.77941e-10	-1.40514	6.12195e-05	-1.77941e-10	-1.40557
203085233	chr2:203085233:C:T	1.00709e-05	-0.0720255	-1.28339	1.92188e-05	-1.29875	-1.26539
203085240	chr2:203085240:C:G	1.67423e-05	-1.77941e-10	-0.847126	0.000106511	-1.77941e-10	-0.851788
203085869	chr2:203085869:G:A	7.96898e-06	-0.314707	-1.2748	7.45983e-05	0.124129	-1.33204
203086827	chr2:203086827:G:C	6.74082e-06	-0.386521	-1.37036	1.58431e-05	-1.41496	-1.34234
203087123	chr2:203087123:T:C	0.00774217	5.65225	-0.362875	2.59164e-05	-0.98069	-1.28447
203087336	chr2:203087336:C:G	0.00885745	5.57245	-0.148501	2.75425e-05	-1.00055	-1.20375
203087371	chr2:203087371:G:A	0.000125454	-1.77941e-10	1.16688	0.000744441	-1.77941e-10	1.0926
203087693	chr2:203087693:A:G	1.13483e-05	-1.77941e-10	-1.236	6.99976e-05	-1.77941e-10	-1.27157
203087800	chr2:203087800:A:C	1.93958e-05	-0.700009	-7.30438e-10	9.372e-05	-0.979722	-7.30438e-10
203088214	chr2:203088214:A:G	8.54703e-06	-1.51948	-7.30438e-10	5.57029e-05	-1.5	-7.30438e-10
203088405	chr2:203088405:CAAAT:C	1.69027e-05	-1.77941e-10	-0.837595	0.000109219	-1.77941e-10	-0.82668
203088511	chr2:203088511:G:C	6.79193e-06	-0.437027	-1.3123	6.28583e-05	-0.0203532	-1.3588
203088768	chr2:203088768:T:G	9.61152e-06	-1.77941e-10	-1.4021	6.22118e-05	-1.77941e-10	-1.38949
203088777	chr2:203088777:C:T	1.98415e-05	-1.77941e-10	-0.67729	0.000132492	-1.77941e-10	-0.63351
203088905	chr2:203088905:G:A	1.9802e-05	-1.77941e-10	-0.679282	0.000132221	-1.77941e-10	-0.635556
203090550	chr2:203090550:T:C	7.61118e-06	-0.427645	-1.2078	1.90043e-05	-1.43368	-1.14169
203091204	chr2:203091204:T:C	9.62027e-06	-1.77941e-10	-1.40119	6.22796e-05	-1.77941e-10	-1.3884
203092662	chr2:203092662:C:G	1.00497e-05	-1.77941e-10	-1.35752	6.57947e-05	-1.77941e-10	-1.3335
203093125	chr2:203093125:G:T	5.79898e-05	-1.77941e-10	0.395202	0.000367737	-1.77941e-10	0.387335
203093418	chr2:203093418:G:A	9.65381e-06	-1.77941e-10	-1.39771	6.15916e-05	-1.77941e-10	-1.39951
203093840	chr2:203093840:G:T	9.95044e-06	-1.77941e-10	-1.36745	6.55905e-05	-1.77941e-10	-1.3366
203094847	chr2:203094847:C:T	6.85723e-06	-0.489024	-1.25074	6.19905e-05	-0.0827535	-1.3103
203095353	chr2:203095353:G:A	1.38795e-05	-1.77941e-10	-1.03465	9.0817e-05	-1.77941e-10	-1.01119
203096223	chr2:203096223:C:T	3.96283e-06	-0.957213	-1.33089	3.23288e-05	-0.672299	-1.37178
203096915	chr2:203096915:C:G	1.37311e-05	-1.77941e-10	-1.0454	8.97885e-05	-1.77941e-10	-1.02258
203097307	chr2:203097307:A:G	1.05476e-05	0.0551198	-1.36428	1.85347e-05	-1.2473	-1.35309
203097369	chr2:203097369:C:G	1.1149e-05	0.148571	-1.40229	2.62089e-05	-0.849207	-1.40473
203097423	chr2:203097423:T:C	7.62014e-06	-0.25992	-1.37435	1.60925e-05	-1.3773	-1.36438
203098247	chr2:203098247:C:T	1.10145e-05	-1.77941e-10	-1.26586	7.10603e-05	-1.77941e-10	-1.25651
203098811	chr2:203098811:TATTTA:T	9.85416e-06	-1.77941e-10	-1.37717	6.24571e-05	-1.77941e-10	-1.38555
203099005	chr2:203099005:T:C	7.70611e-05	-1.77941e-10	0.679533	0.000488482	-1.77941e-10	0.671268
203099414	chr2:203099414:T:C	2.87156e-06	-1.25735	-1.35286	1.48959e-05	-1.41667	-1.40228
203099763	chr2:203099763:G:A	1.61727e-05	-1.77941e-10	-0.881739	0.000100827	-1.77941e-10	-0.906625
203100665	chr2:203100665:G:A	1.03247e-05	-1.77941e-10	-1.33053	6.4503e-05	-1.77941e-10	-1.35332
203100717	chr2:203100717:T:G	2.34024e-05	-0.512226	-7.30438e-10	0.000194182	-0.251238	-7.30438e-10
203100807	chr2:203100807:A:G	6.31677e-06	-0.700631	-1.12123	5.18741e-05	-0.366612	-1.2046
203101468	chr2:203101468:C:T	1.12813e-05	-1.24192	-7.30438e-10	8.2859e-05	-1.10289	-7.30438e-10
203102086	chr2:203102086:G:A	1.67147e-05	-1.77941e-10	-0.84878	0.000106336	-1.77941e-10	-0.853434
203102474	chr2:203102474:A:G	0.007644	5.48519	-0.208583	2.62826e-05	-1.02374	-1.22739
203102787	chr2:203102787:G:T	9.16858e-06	-0.43306	-1.01622	8.06397e-05	-0.0101594	-1.11988
203103259	chr2:203103259:A:G	1.80091e-05	0.62764	-1.40183	0.000209754	1.22571	-1.39981
203103334	chr2:203103334:C:T	1.49233e-05	-1.77941e-10	-0.962141	9.16916e-05	-1.77941e-10	-1.0016
203103757	chr2:203103757:C:T	4.93067e-05	0.232994	-7.30438e-10	5.81156e-05	-1.4576	-7.30438e-10
203104250	chr2:203104250:T:C	0.00649495	5.38496	-0.271247	3.61725e-05	-0.789374	-1.14236
203104386	chr2:203104386:G:C	9.65599e-06	-1.77941e-10	-1.39749	6.13372e-05	-1.77941e-10	-1.40365
203104713	chr2:203104713:C:T	1.04716e-05	-0.516843	-0.799561	8.87747e-05	-0.108826	-0.925107
203104781	chr2:203104781:G:A	0.00859013	5.53961	-0.146311	2.73107e-05	-1.00986	-1.20289
203104841	chr2:203104841:T:C	9.65638e-06	-1.77941e-10	-1.39745	6.29101e-05	-1.77941e-10	-1.37833
203105195	chr2:203105195:G:A	9.70429e-06	-1.77941e-10	-1.3925	6.32584e-05	-1.77941e-10	-1.37281
203105855	chr2:203105855:A:G	8.65535e-06	-1.50689	-7.30438e-10	5.74693e-05	-1.46878	-7.30438e-10
203105960	chr2:203105960:A:G	9.62325e-06	-1.77941e-10	-1.40088	6.23673e-05	-1.77941e-10	-1.38699
203106364	chr2:203106364:G:A	1.08635e-05	0.125699	-1.40536	2.59184e-05	-0.861581	-1.4035
203109537	chr2:203109537:TAGAC:T	9.58049e-06	-1.77941e-10	-1.40534	6.12979e-05	-1.77941e-10	-1.40429
203109718	chr2:203109718:C:T	1.45777e-05	-1.77941e-10	-0.98557	9.77059e-05	-1.77941e-10	-0.938072
203110068	chr2:203110068:G:A	1.80485e-05	-1.77941e-10	-0.772006	0.000114785	-1.77941e-10	-0.776969
203110654	chr2:203110654:A:G	1.01754e-05	-1.3451	-7.30438e-10	6.468e-05	-1.35058	-7.30438e-10
203110723	chr2:203110723:C:T	1.08723e-05	-1.77941e-10	-1.27885	6.88784e-05	-1.77941e-10	-1.28769
203110811	chr2:203110811:T:G	8.72427e-05	0.803628	-7.30438e-10	0.00011071	-0.813118	-7.30438e-10
203111151	chr2:203111151:G:A	1.25108e-05	0.133297	-1.27178	3.16846e-05	-0.865583	-1.19862
203111235	chr2:203111235:G:T	0.00777709	5.47431	-0.180435	2.65622e-05	-1.02625	-1.2143
203112133	chr2:203112133:T:C	1.36512e-05	-1.77941e-10	-1.05124	8.99129e-05	-1.77941e-10	-1.02119
203112260	chr2:203112260:C:T	2.9605e-05	-1.77941e-10	-0.277124	0.000182593	-1.77941e-10	-0.312776
203112792	chr2:203112792:A:T	9.72445e-06	-1.77941e-10	-1.39042	6.17087e-05	-1.77941e-10	-1.39761
203113065	chr2:203113065:T:C	2.72373e-05	-1.77941e-10	-0.360477	0.000172819	-1.77941e-10	-0.367787
203113971	chr2:203113971:G:A	1.00177e-05	-0.548585	-0.812124	8.4489e-05	-0.148589	-0.934823
203113981	chr2:203113981:C:T	1.03819e-05	-0.527242	-0.797757	8.78651e-05	-0.122224	-0.922008
203114298	chr2:203114298:T:C	9.99658e-06	-1.77941e-10	-1.36282	6.30501e-05	-1.77941e-10	-1.3761
203114755	chr2:203114755:G:T	1.04867e-05	-1.77941e-10	-1.31496	6.5339e-05	-1.77941e-10	-1.34045
203114855	chr2:203114855:GTT:G	8.07567e-06	-0.514509	-1.0617	2.20691e-05	-1.44623	-0.979627
203115309	chr2:203115309:C:T	1.02989e-05	-1.77941e-10	-1.33303	6.73995e-05	-1.77941e-10	-1.3094
203115310	chr2:203115310:G:A	0.00656448	5.31461	-0.190246	2.53116e-05	-1.06848	-1.22029
203115341	chr2:203115341:C:G	9.59537e-06	-1.77941e-10	-1.40379	6.13331e-05	-1.77941e-10	-1.40371
203115382	chr2:203115382:T:C	1.00412e-05	-0.496912	-0.861455	8.55929e-05	-0.086022	-0.984409
203115474	chr2:203115474:T:A	8.01342e-06	-0.337638	-1.24631	2.83844e-05	-0.966982	-1.20721
203116550	chr2:203116550:C:T	8.20467e-06	-1.4468	-0.113566	6.40662e-05	-1.28704	-0.0730778
203117239	chr2:203117239:C:T	1.21002e-05	-1.77941e-10	-1.17184	7.53435e-05	-1.77941e-10	-1.19798
203118423	chr2:203118423:T:C	4.62658e-05	0.169338	-7.30438e-10	0.000237797	-0.0486161	-7.30438e-10
203118941	chr2:203118941:T:G	1.11323e-05	-1.77941e-10	-1.25522	7.07082e-05	-1.77941e-10	-1.26147
203119217	chr2:203119217:C:A	0.00762729	5.41204	-0.137614	2.65001e-05	-1.04348	-1.1994
203120254	chr2:203120254:C:A	1.18449e-05	-1.77941e-10	-1.19317	7.65286e-05	-1.77941e-10	-1.18237
203120947	chr2:203120947:C:T	1.50035e-05	-1.77941e-10	-0.956782	9.55643e-05	-1.77941e-10	-0.960234
203121183	chr2:203121183:A:G	9.58898e-06	-1.77941e-10	-1.40445	6.18584e-05	-1.77941e-10	-1.39519
203121588	chr2:203121588:G:A	1.20281e-05	-1.77941e-10	-1.17782	7.85923e-05	-1.77941e-10	-1.15576
203121977	chr2:203121977:G:A	1.23075e-05	-1.77941e-10	-1.15486	8.05859e-05	-1.77941e-10	-1.13071
203122831	chr2:203122831:C:T	1.35361e-05	-0.254848	-0.804861	3.18318e-05	-1.36465	-0.694917
203123629	chr2:203123629:C:T	1.45465e-05	-1.77941e-10	-0.987713	9.4938e-05	-1.77941e-10	-0.96681
203124095	chr2:203124095:G:T	1.11801e-05	0.107519	-1.35845	2.88531e-05	-0.836289	-1.32153
203124183	chr2:203124183:G:A	9.93937e-06	-1.77941e-10	-1.36856	6.34243e-05	-1.77941e-10	-1.37019
203124590	chr2:203124590:A:G	2.11795e-06	-1.51745	-1.39716	1.43942e-05	-1.45738	-1.39583
203124624	chr2:203124624:G:A	1.35108e-05	-0.357527	-0.704046	0.000116411	0.0738614	-0.836767
203124641	chr2:203124641:A:C	9.58692e-06	-1.77941e-10	-1.40467	6.12209e-05	-1.77941e-10	-1.40555
203124730	chr2:203124730:G:T	9.6866e-06	-1.77941e-10	-1.39432	6.13187e-05	-1.77941e-10	-1.40395
203125355	chr2:203125355:A:G	9.60436e-06	-1.77941e-10	-1.40285	6.2108e-05	-1.77941e-10	-1.39116
203125700	chr2:203125700:A:C	8.21614e-06	-0.239941	-1.31902	1.72285e-05	-1.37017	-1.30329
203126066	chr2:203126066:T:G	0.000938568	4.06726	-0.887975	1.69188e-05	-1.30251	-1.3891
203126233	chr2:203126233:C:A	1.04386e-05	-1.31956	-7.30438e-10	6.25789e-05	-1.38361	-7.30438e-10
203127095	chr2:203127095:T:C	5.14992e-06	-0.714238	-1.31185	4.39512e-05	-0.378527	-1.35843
203127482	chr2:203127482:G:A	9.5846e-06	-1.77941e-10	-1.40491	6.17676e-05	-1.77941e-10	-1.39665
203127984	chr2:203127984:T:G	0.000167759	1.45747	-7.30438e-10	0.00209995	2.12964	-7.30438e-10
203128786	chr2:203128786:T:C	1.12189e-05	-0.33521	-0.912254	9.97008e-05	0.101498	-1.01936
203128789	chr2:203128789:G:A	0.00786451	5.44506	-0.140012	2.67091e-05	-1.03467	-1.20036
203129182	chr2:203129182:C:T	9.66386e-06	-1.77941e-10	-1.39667	6.30458e-05	-1.77941e-10	-1.37617
203129602	chr2:203129602:C:T	9.57741e-06	-1.77941e-10	-1.40566	6.12197e-05	-1.77941e-10	-1.40556
203129654	chr2:203129654:G:A	1.24108e-05	-1.77941e-10	-1.1465	8.08049e-05	-1.77941e-10	-1.128
203130091	chr2:203130091:A:G	1.03309e-05	-0.0769064	-1.25302	1.97553e-05	-1.29921	-1.23741
203130637	chr2:203130637:A:G	9.65107e-06	-1.77941e-10	-1.398	6.27706e-05	-1.77941e-10	-1.38055
203130682	chr2:203130682:G:A	0.00553686	5.52422	-0.570105	2.36033e-05	-1.01317	-1.34547
203132011	chr2:203132011:G:A	1.52695e-05	-1.77941e-10	-0.939212	9.71709e-05	-1.77941e-10	-0.943563
203132147	chr2:203132147:A:G	1.36661e-05	-0.0153317	-1.03482	0.000127901	0.46207	-1.13085
203133481	chr2:203133481:G:A	1.27663e-05	-1.11826	-7.30438e-10	7.09288e-05	-1.25836	-7.30438e-10
203133613	chr2:203133613:C:G	1.42802e-05	-0.079987	-0.926208	2.79204e-05	-1.30044	-0.89024
203134517	chr2:203134517:A:G	1.43117e-05	-1.77941e-10	-1.00399	9.45777e-05	-1.77941e-10	-0.970613
203135419	chr2:203135419:A:C	9.59476e-06	-1.77941e-10	-1.40385	6.14927e-05	-1.77941e-10	-1.40112
203136798	chr2:203136798:C:T	1.56156e-05	-1.77941e-10	-0.916794	9.81802e-05	-1.77941e-10	-0.93323
203137001	chr2:203137001:G:A	1.77306e-05	-0.958758	0.168985	0.000138177	-0.716031	0.124535
203137018	chr2:203137018:A:G	1.69156e-05	0.566283	-1.40311	0.000195167	1.15522	-1.4014
203137767	chr2:203137767:T:G	1.00456e-05	-1.77941e-10	-1.35793	6.68211e-05	-1.77941e-10	-1.31802
203137954	chr2:203137954:G:A	2.09919e-05	-1.77941e-10	-0.62093	0.000137518	-1.77941e-10	-0.596281
203139826	chr2:203139826:C:G	1.42404e-05	-1.00898	-7.30438e-10	0.000109459	-0.824487	-7.30438e-10
203139853	chr2:203139853:A:G	8.53534e-06	-1.52085	-7.30438e-10	5.47154e-05	-1.51789	-7.30438e-10
203140349	chr2:203140349:A:G	0.00696601	5.43469	-0.250962	2.55231e-05	-1.03696	-1.24349
203140686	chr2:203140686:T:A	8.86847e-06	-0.175734	-1.30683	8.5863e-05	0.286187	-1.35347
203140894	chr2:203140894:G:A	2.67099e-05	-1.77941e-10	-0.380032	0.00016943	-1.77941e-10	-0.387593
203141154	chr2:203141154:T:C	8.34617e-06	-0.224694	-1.31857	8.01649e-05	0.227386	-1.36333
203141197	chr2:203141197:A:G	1.31892e-05	-1.08567	-7.30438e-10	7.52035e-05	-1.19984	-7.30438e-10
203141914	chr2:203141914:T:G	8.80185e-06	-0.259993	-1.23011	1.96698e-05	-1.373	-1.16795
203142828	chr2:203142828:C:T	1.13804e-05	-1.77941e-10	-1.23318	7.20218e-05	-1.77941e-10	-1.24307
203143016	chr2:203143016:G:C	9.16282e-06	-0.187239	-1.26267	8.73815e-05	0.271825	-1.32158
203143711	chr2:203143711:C:T	1.57999e-05	0.255243	-1.1603	3.94737e-05	-0.778553	-1.06585
203144736	chr2:203144736:A:T	1.38105e-05	-1.77941e-10	-1.03964	9.1009e-05	-1.77941e-10	-1.00908
203145550	chr2:203145550:C:G	1.06646e-05	-1.77941e-10	-1.29813	7.02003e-05	-1.77941e-10	-1.26868
203145938	chr2:203145938:A:C	2.0594e-05	-1.77941e-10	-0.640067	0.000131819	-1.77941e-10	-0.638603
203147377	chr2:203147377:T:G	1.42547e-05	-1.77941e-10	-1.00798	9.1202e-05	-1.77941e-10	-1.00696
203147571	chr2:203147571:A:G	9.60132e-06	-1.77941e-10	-1.40317	6.12148e-05	-1.77941e-10	-1.40564
203147987	chr2:203147987:A:C	6.67882e-05	-1.77941e-10	0.536461	0.00042332	-1.77941e-10	0.528095
203148067	chr2:203148067:A:G	7.60117e-06	-0.234789	-1.40198	1.599e-05	-1.35847	-1.3896
203148148	chr2:203148148:CA:C	9.59562e-06	-1.77941e-10	-1.40376	6.19752e-05	-1.77941e-10	-1.3933
203148182	chr2:203148182:A:G	9.47415e-05	-1.77941e-10	0.886086	0.000599276	-1.77941e-10	0.875689
203148387	chr2:203148387:T:C	9.63852e-06	-1.77941e-10	-1.3993	6.25556e-05	-1.77941e-10	-1.38398
203148389	chr2:203148389:A:G	7.15694e-06	-0.364914	-1.33207	6.75669e-05	0.0656291	-1.37255
203148730	chr2:203148730:A:G	9.59021e-06	-1.77941e-10	-1.40432	6.12292e-05	-1.77941e-10	-1.40541
203148776	chr2:203148776:A:G	9.57961e-06	-1.77941e-10	-1.40543	6.12194e-05	-1.77941e-10	-1.40557
203149223	chr2:203149223:C:T	9.72218e-06	-1.77941e-10	-1.39066	6.34634e-05	-1.77941e-10	-1.36957
203149932	chr2:203149932:G:A	6.71041e-06	-0.467284	-1.29412	6.16453e-05	-0.0548436	-1.34379
203151067	chr2:203151067:C:T	9.40199e-05	-1.77941e-10	0.878441	0.000592303	-1.77941e-10	0.863984
203151249	chr2:203151249:T:C	0.000927181	4.0738	-0.906713	1.6842e-05	-1.30393	-1.39223
203152235	chr2:203152235:G:A	9.6136e-05	-1.77941e-10	0.900698	0.000605417	-1.77941e-10	0.885884
203153089	chr2:203153089:T:C	8.931e-05	-1.77941e-10	0.827047	0.000564873	-1.77941e-10	0.816566
203153214	chr2:203153214:C:T	0.00382247	5.29916	-0.715572	2.1524e-05	-1.07157	-1.3793
203153806	chr2:203153806:C:T	8.77777e-06	-0.486224	-1.00662	7.65021e-05	-0.0733726	-1.10934
203154168	chr2:203154168:G:A	9.65137e-06	-1.77941e-10	-1.39797	6.12424e-05	-1.77941e-10	-1.40519
203154852	chr2:203154852:T:A	1.08521e-05	-1.77941e-10	-1.2807	7.38639e-05	-1.77941e-10	-1.21781
203155039	chr2:203155039:G:A	0.00745749	5.40333	-0.151426	2.63304e-05	-1.04526	-1.20405
203155121	chr2:203155121:G:A	7.73814e-06	-0.321105	-1.2978	7.29026e-05	0.115598	-1.34651
203156074	chr2:203156074:A:G	1.8509e-05	0.577847	-1.32465	3.53336e-05	-0.585815	-1.36939
203156196	chr2:203156196:G:T	9.59021e-06	-1.77941e-10	-1.40432	6.12292e-05	-1.77941e-10	-1.40541
203156713	chr2:203156713:A:G	6.31293e-06	-0.542055	-1.28041	5.69643e-05	-0.145089	-1.33252
203157051	chr2:203157051:C:T	9.69395e-06	-1.77941e-10	-1.39356	6.31725e-05	-1.77941e-10	-1.37416
203157297	chr2:203157297:G:A	8.13578e-06	-0.261907	-1.30689	7.7181e-05	0.182036	-1.35592
203158269	chr2:203158269:C:T	9.40383e-05	-1.77941e-10	0.878636	0.000592428	-1.77941e-10	0.864196
203159001	chr2:203159001:C:T	9.64869e-06	-1.77941e-10	-1.39824	6.26791e-05	-1.77941e-10	-1.38201
203160038	chr2:203160038:A:G	9.78696e-06	-1.38402	-7.30438e-10	6.21546e-05	-1.39041	-7.30438e-10
203160328	chr2:203160328:G:A	8.394e-06	-0.566784	-0.970765	7.14919e-05	-0.169898	-1.08055
203160665	chr2:203160665:A:G	1.46443e-05	0.403029	-1.38404	3.38443e-05	-0.644101	-1.35416
203161055	chr2:203161055:C:T	8.10719e-06	-0.456957	-1.11536	3.01876e-05	-1.04604	-1.06656
203161308	chr2:203161308:T:C	7.38774e-06	-0.498923	-1.16632	6.59398e-05	-0.0940073	-1.23728
203161357	chr2:203161357:G:A	2.49998e-05	-0.4462	-7.30438e-10	0.000209201	-0.176736	-7.30438e-10
203161853	chr2:203161853:G:A	1.44448e-05	-1.77941e-10	-0.994729	9.17357e-05	-1.77941e-10	-1.00112
203163436	chr2:203163436:T:G	9.60615e-06	-1.77941e-10	-1.40266	6.21284e-05	-1.77941e-10	-1.39083
203163841	chr2:203163841:C:T	5.32051e-06	-0.774894	-1.2186	1.59275e-05	-1.40729	-1.34469
203164430	chr2:203164430:T:C	5.15157e-06	-0.798484	-1.22728	1.57083e-05	-1.41618	-1.34967
203164572	chr2:203164572:G:T	5.30087e-06	-0.792564	-1.20463	1.5949e-05	-1.41396	-1.33668
203165293	chr2:203165293:T:C	9.96369e-06	-1.36612	-7.30438e-10	5.89908e-05	-1.44265	-7.30438e-10
203166020	chr2:203166020:C:G	9.68603e-06	-1.77941e-10	-1.39438	6.30777e-05	-1.77941e-10	-1.37567
203166414	chr2:203166414:G:A	0.0120989	5.73159	0.00420894	3.1304e-05	-0.941005	-1.13528
203166507	chr2:203166507:A:T	0.000168842	1.46389	-7.30438e-10	0.00210228	2.13075	-7.30438e-10
203166559	chr2:203166559:T:A	9.59621e-06	-1.77941e-10	-1.4037	6.12511e-05	-1.77941e-10	-1.40505
203166637	chr2:203166637:C:T	9.59973e-06	-1.77941e-10	-1.40333	6.12603e-05	-1.77941e-10	-1.4049
203166785	chr2:203166785:A:C	1.51032e-05	-0.0084074	-0.941754	0.000138561	0.506551	-1.09528
203167600	chr2:203167600:C:T	1.33359e-05	-0.102299	-0.972311	0.000121587	0.398347	-1.11775
203168302	chr2:203168302:T:C	1.00884e-05	-1.35368	-7.30438e-10	6.39997e-05	-1.36116	-7.30438e-10
203168801	chr2:203168801:G:A	2.64024e-05	-1.77941e-10	-0.391612	0.000167037	-1.77941e-10	-0.401821
203169128	chr2:203169128:A:G	2.13385e-06	-1.52085	-1.38629	1.40973e-05	-1.48975	-1.38431
203169460	chr2:203169460:A:G	1.70199e-05	0.37057	-1.20125	0.000174485	0.939683	-1.29788
203169555	chr2:203169555:T:A	8.73611e-06	-1.4976	-7.30438e-10	5.46426e-05	-1.51922	-7.30438e-10
203170244	chr2:203170244:C:T	5.02989e-06	-0.842478	-1.20719	1.56791e-05	-1.42978	-1.33792
203171119	chr2:203171119:A:G	1.61101e-05	-1.77941e-10	-0.885622	0.000102473	-1.77941e-10	-0.890432
203171289	chr2:203171289:TAATAA:T	1.27706e-05	0.229697	-1.34762	2.88376e-05	-0.774734	-1.38362
203171340	chr2:203171340:T:C	1.4496e-05	0.291942	-1.28313	0.000150106	0.846596	-1.35529
203172409	chr2:203172409:A:C	1.43131e-05	0.265093	-1.26898	0.000147381	0.817649	-1.34466
203173353	chr2:203173353:C:T	5.69933e-05	-1.77941e-10	0.377868	0.000358945	-1.77941e-10	0.363135
203173516	chr2:203173516:G:T	8.53343e-06	-1.52107	-7.30438e-10	5.52044e-05	-1.50899	-7.30438e-10
203174502	chr2:203174502:C:G	9.11863e-06	-0.185483	-1.26926	7.13905e-05	0.048332	-1.3002
203174675	chr2:203174675:A:G	1.30587e-05	0.126943	-1.22255	0.000129406	0.657818	-1.3149
203176258	chr2:203176258:G:A	3.03794e-05	-0.2513	-7.30438e-10	0.000259017	0.0368582	-7.30438e-10
203176343	chr2:203176343:T:C	7.34927e-06	-0.534067	-1.1364	6.25511e-05	-0.2311	-1.15295
203176645	chr2:203176645:T:A	9.57737e-06	-1.77941e-10	-1.40566	6.12778e-05	-1.77941e-10	-1.40462
203176910	chr2:203176910:G:A	1.07851e-05	-1.77941e-10	-1.2869	7.11235e-05	-1.77941e-10	-1.25562
203178343	chr2:203178343:A:T	1.41973e-05	-0.0887727	-0.923245	0.000128274	0.414497	-1.08036
203178883	chr2:203178883:T:C	6.78427e-06	-0.525152	-1.22531	2.62125e-05	-1.06519	-1.18861
203178953	chr2:203178953:G:A	1.58288e-05	0.0268853	-0.930123	0.000145961	0.549315	-1.08601
203179293	chr2:203179293:C:T	1.03573e-05	-1.32738	-7.30438e-10	6.05917e-05	-1.41588	-7.30438e-10
203179490	chr2:203179490:G:A	4.92622e-06	-0.78515	-1.28534	1.53435e-05	-1.41046	-1.37888
203179896	chr2:203179896:C:T	9.82175e-06	-1.38047	-7.30438e-10	6.28592e-05	-1.37914	-7.30438e-10
203180021	chr2:203180021:A:G	1.20121e-05	0.0610363	-1.24019	0.000118921	0.585437	-1.32701
203180049	chr2:203180049:T:C	1.22965e-05	0.130638	-1.28639	0.000124744	0.664127	-1.3579
203180053	chr2:203180053:C:T	6.63438e-05	-1.77941e-10	0.529784	0.000418126	-1.77941e-10	0.51575
203180816	chr2:203180816:T:C	1.41211e-05	0.177554	-1.19495	0.000140682	0.720011	-1.29354
203181433	chr2:203181433:T:C	1.53494e-05	-0.933988	-7.30438e-10	9.00268e-05	-1.01993	-7.30438e-10
203181530	chr2:203181530:A:C	9.99738e-06	-1.77941e-10	-1.36274	6.53498e-05	-1.77941e-10	-1.34028
203181673	chr2:203181673:C:T	1.11965e-05	-1.77941e-10	-1.24947	7.65156e-05	-1.77941e-10	-1.18254
203181737	chr2:203181737:C:G	1.26247e-05	0.175972	-1.30538	0.000130125	0.717001	-1.36854
203181803	chr2:203181803:A:G	1.23603e-05	0.0842104	-1.23479	2.17161e-05	-1.22817	-1.21381
203182865	chr2:203182865:A:G	1.27299e-05	0.138064	-1.25917	0.000128474	0.673803	-1.33811
203182882	chr2:203182882:A:C	1.19477e-05	0.0720561	-1.25659	0.000119296	0.597912	-1.33634
203184897	chr2:203184897:A:T	9.00692e-06	-0.12713	-1.33994	2.04211e-05	-1.10453	-1.39893
203185506	chr2:203185506:A:G	9.69593e-06	-1.77941e-10	-1.39336	6.33531e-05	-1.77941e-10	-1.37131
203185751	chr2:203185751:T:G	0.00795252	6.0698	-0.753618	2.80595e-05	-0.823582	-1.36213
203186025	chr2:203186025:C:G	1.30199e-05	-1.77941e-10	-1.09859	8.56141e-05	-1.77941e-10	-1.07018
203186165	chr2:203186165:T:G	5.41312e-05	-1.77941e-10	0.326345	0.000341521	-1.77941e-10	0.313374
203186347	chr2:203186347:G:A	2.02934e-05	-1.77941e-10	-0.654771	0.000118483	-1.77941e-10	-0.745268
203187105	chr2:203187105:C:G	1.29374e-05	-1.77941e-10	-1.10494	8.07699e-05	-1.77941e-10	-1.12843
203187173	chr2:203187173:TC:T	2.3095e-05	-1.77941e-10	-0.525448	0.000138784	-1.77941e-10	-0.587118
203187207	chr2:203187207:G:A	1.08047e-05	-0.0692614	-1.21583	3.02538e-05	-0.969549	-1.14086
203187790	chr2:203187790:C:T	2.32164e-05	-0.520205	-7.30438e-10	0.000193584	-0.254323	-7.30438e-10
203188148	chr2:203188148:A:G	9.57775e-06	-1.77941e-10	-1.40562	6.12581e-05	-1.77941e-10	-1.40494
203188267	chr2:203188267:T:A	7.07982e-06	-0.896357	-0.811461	5.29187e-05	-0.568713	-0.982564
203189019	chr2:203189019:A:G	1.94088e-05	0.0276037	-0.726945	3.60606e-05	-1.24315	-0.691687
203189418	chr2:203189418:C:T	0.0260322	6.2552	0.246825	4.18684e-05	-0.764773	-1.02073
203189629	chr2:203189629:C:T	9.8234e-06	-1.77941e-10	-1.3803	6.20056e-05	-1.77941e-10	-1.39281
203189874	chr2:203189874:G:A	4.29457e-06	-0.810902	-1.39681	1.51611e-05	-1.40113	-1.40018
203190098	chr2:203190098:T:C	1.32623e-05	0.323004	-1.40315	0.000144792	0.859625	-1.40436
203190794	chr2:203190794:C:T	1.017e-05	-1.77941e-10	-1.34563	6.67333e-05	-1.77941e-10	-1.31933
203191177	chr2:203191177:T:C	1.01161e-05	-1.77941e-10	-1.35094	6.40953e-05	-1.77941e-10	-1.35966
203191924	chr2:203191924:C:T	1.80347e-05	-0.772768	-7.30438e-10	9.28546e-05	-0.988999	-7.30438e-10
203191955	chr2:203191955:T:C	0.0242232	6.15812	0.271883	4.14105e-05	-0.793112	-1.00339
203192878	chr2:203192878:G:T	4.62438e-06	-0.772764	-1.36096	1.51754e-05	-1.39603	-1.40433
203194809	chr2:203194809:C:T	9.97509e-06	-1.77941e-10	-1.36498	6.27259e-05	-1.77941e-10	-1.38126
203195054	chr2:203195054:A:G	1.14492e-05	0.0382921	-1.26544	0.000113282	0.553946	-1.3441
203195168	chr2:203195168:G:A	1.05856e-05	-1.77941e-10	-1.30557	6.71014e-05	-1.77941e-10	-1.31383
203195222	chr2:203195222:CAAAT:C	1.0572e-05	-1.30686	-7.30438e-10	6.19106e-05	-1.39434	-7.30438e-10
203195425	chr2:203195425:G:T	3.98304e-06	-0.883713	-1.39931	1.45878e-05	-1.44457	-1.39527
203195957	chr2:203195957:A:G	2.61055e-05	-0.402921	-7.30438e-10	6.05642e-05	-1.41633	-7.30438e-10
203196166	chr2:203196166:A:G	5.01403e-06	-1.10241	-0.950421	1.66286e-05	-1.50593	-1.20298
203196499	chr2:203196499:T:G	1.30003e-05	-1.77941e-10	-1.1001	8.54791e-05	-1.77941e-10	-1.07176
203197338	chr2:203197338:A:G	1.42383e-05	0.1647	-1.17383	0.000140196	0.703238	-1.28023
203197606	chr2:203197606:T:C	1.09206e-05	0.00952918	-1.28394	2.02112e-05	-1.24697	-1.26683
203197751	chr2:203197751:T:C	1.27957e-05	-1.11595	-7.30438e-10	7.33799e-05	-1.22438	-7.30438e-10
203198283	chr2:203198283:C:T	1.49558e-05	-1.77941e-10	-0.959966	9.23361e-05	-1.77941e-10	-0.994599
203198627	chr2:203198627:G:A	2.24284e-05	0.688854	-1.24359	4.79562e-05	-0.471938	-1.17781
203199543	chr2:203199543:TA:T	1.06096e-05	-1.77941e-10	-1.30331	6.66772e-05	-1.77941e-10	-1.32017
203200116	chr2:203200116:C:T	0.0249673	6.20204	0.258221	4.15408e-05	-0.779307	-1.01405
203200203	chr2:203200203:C:T	9.76887e-06	-1.77941e-10	-1.38587	6.22629e-05	-1.77941e-10	-1.38867
203200363	chr2:203200363:AT:A	1.21179e-05	-1.77941e-10	-1.17039	7.93025e-05	-1.77941e-10	-1.14676
203200930	chr2:203200930:A:G	1.03814e-05	-1.77941e-10	-1.32505	6.56485e-05	-1.77941e-10	-1.33572
203201533	chr2:203201533:G:A	1.37949e-05	-1.77941e-10	-1.04077	8.82059e-05	-1.77941e-10	-1.04036
203201948	chr2:203201948:G:A	1.87698e-05	-0.732815	-7.30438e-10	9.13342e-05	-1.00551	-7.30438e-10
203202121	chr2:203202121:T:C	1.03856e-05	-1.77941e-10	-1.32464	6.56731e-05	-1.77941e-10	-1.33534
203202545	chr2:203202545:A:G	1.29171e-05	0.0657312	-1.17224	0.000125546	0.587546	-1.27491
203203612	chr2:203203612:G:A	1.14188e-05	-1.77941e-10	-1.2298	7.29592e-05	-1.77941e-10	-1.23013
203204245	chr2:203204245:A:T	1.57868e-05	-1.77941e-10	-0.90589	0.000108146	-1.77941e-10	-0.836551
203204678	chr2:203204678:G:A	1.5746e-05	-0.0777791	-0.830702	0.000140083	0.427187	-1.00499
203204883	chr2:203204883:T:C	9.9711e-06	-1.77941e-10	-1.36538	6.51647e-05	-1.77941e-10	-1.34312
203205764	chr2:203205764:A:G	1.97793e-05	-0.192764	-0.487668	0.00016578	0.293491	-0.702864
203205780	chr2:203205780:T:C	1.20445e-05	-1.77941e-10	-1.17646	6.26353e-05	-1.77941e-10	-1.38271
203206233	chr2:203206233:A:G	0.00987167	5.82439	-0.292031	2.91474e-05	-0.897319	-1.25035
203206743	chr2:203206743:T:G	9.82523e-06	-1.77941e-10	-1.38011	6.3932e-05	-1.77941e-10	-1.36221
203207251	chr2:203207251:A:G	2.27721e-05	0.457404	-0.996933	0.000226621	1.03303	-1.12978
203207580	chr2:203207580:C:T	9.6214e-06	-1.77941e-10	-1.40108	6.17394e-05	-1.77941e-10	-1.39711
203208148	chr2:203208148:G:C	1.69377e-05	-0.0844097	-0.751115	0.000149531	0.418564	-0.931097
203208691	chr2:203208691:A:G	9.92443e-05	0.932519	-7.30438e-10	0.00115484	1.53169	-7.30438e-10
203208811	chr2:203208811:C:T	9.64437e-06	-1.77941e-10	-1.39869	6.15277e-05	-1.77941e-10	-1.40055
203209007	chr2:203209007:G:C	3.15178e-05	-1.77941e-10	-0.214514	0.000193105	-1.77941e-10	-0.256799
203209096	chr2:203209096:C:T	1.01389e-05	-1.77941e-10	-1.34869	6.42105e-05	-1.77941e-10	-1.35787
203209494	chr2:203209494:C:T	1.29268e-05	-1.77941e-10	-1.10577	8.07065e-05	-1.77941e-10	-1.12921
203210136	chr2:203210136:G:A	8.96002e-06	-1.47229	-7.30438e-10	5.53978e-05	-1.50549	-7.30438e-10
203210624	chr2:203210624:A:G	9.67528e-06	-1.77941e-10	-1.39549	6.14018e-05	-1.77941e-10	-1.4026
203210778	chr2:203210778:G:A	1.84383e-05	-0.750637	-7.30438e-10	0.000148526	-0.519274	-7.30438e-10
203210933	chr2:203210933:T:G	9.93485e-06	-1.77941e-10	-1.36902	6.25238e-05	-1.77941e-10	-1.38449
203211644	chr2:203211644:A:G	1.06699e-05	-1.77941e-10	-1.29764	6.95713e-05	-1.77941e-10	-1.27768
203211924	chr2:203211924:G:C	9.61317e-06	-1.77941e-10	-1.40193	6.12144e-05	-1.77941e-10	-1.40565
203212023	chr2:203212023:A:C	9.97509e-06	-1.77941e-10	-1.36497	6.27171e-05	-1.77941e-10	-1.3814
203214372	chr2:203214372:A:C	9.6404e-06	-1.77941e-10	-1.3991	6.13506e-05	-1.77941e-10	-1.40343
203214590	chr2:203214590:C:T	5.23068e-06	-0.60733	-1.4032	1.40882e-05	-1.46988	-1.40481
203215352	chr2:203215352:A:T	2.36418e-05	-1.77941e-10	-0.50205	0.00014205	-1.77941e-10	-0.563856
203216588	chr2:203216588:A:G	1.22132e-05	0.0318303	-1.19438	0.00011883	0.548988	-1.29133
203216952	chr2:203216952:C:T	0.0112161	5.68898	-0.0289456	3.133e-05	-0.933104	-1.14235
203219333	chr2:203219333:G:A	9.64552e-06	-1.77941e-10	-1.39857	6.15339e-05	-1.77941e-10	-1.40045
203219969	chr2:203219969:T:C	1.13415e-05	-1.77941e-10	-1.2366	7.17469e-05	-1.77941e-10	-1.24689
203220054	chr2:203220054:A:G	1.28969e-05	0.0702771	-1.17836	0.000125188	0.592712	-1.28293
203220221	chr2:203220221:C:T	2.61163e-05	-1.77941e-10	-0.402507	0.000156484	-1.77941e-10	-0.467081
203220912	chr2:203220912:C:T	6.21666e-06	-1.26671	-0.571122	2.44459e-05	-1.42044	-0.903131
203221401	chr2:203221401:G:T	9.57749e-06	-1.77941e-10	-1.40565	6.12283e-05	-1.77941e-10	-1.40542
203221606	chr2:203221606:C:A	9.78929e-06	-1.77941e-10	-1.38378	6.18542e-05	-1.77941e-10	-1.39525
203222136	chr2:203222136:G:A	7.52604e-06	-0.436378	-1.21032	1.68172e-05	-1.42424	-1.27339
203222255	chr2:203222255:A:G	1.12712e-05	-1.77941e-10	-1.24282	7.35849e-05	-1.77941e-10	-1.22159
203222314	chr2:203222314:A:G	1.16272e-05	0.012753	-1.22447	0.00011354	0.524952	-1.31283
203222747	chr2:203222747:AC:A	2.86612e-06	-1.44687	-1.16524	1.71053e-05	-1.51799	-1.16266
203223239	chr2:203223239:A:T	1.63349e-05	-1.77941e-10	-0.871765	0.000100778	-1.77941e-10	-0.907112
203223799	chr2:203223799:G:A	1.22163e-05	0.182241	-1.34453	2.02133e-05	-1.18214	-1.33155
203224807	chr2:203224807:C:T	1.33793e-05	-1.77941e-10	-1.07136	8.48825e-05	-1.77941e-10	-1.07877
203225007	chr2:203225007:G:A	2.12158e-05	-1.77941e-10	-0.610319	0.000127998	-1.77941e-10	-0.668018
203226374	chr2:203226374:A:G	9.32479e-06	-1.43239	-7.30438e-10	5.92794e-05	-1.43777	-7.30438e-10
203226503	chr2:203226503:A:G	1.14367e-05	-0.0920034	-1.13624	0.000107172	0.406159	-1.25176
203226838	chr2:203226838:G:A	8.53818e-06	-1.52052	-7.30438e-10	5.54626e-05	-1.50433	-7.30438e-10
203228041	chr2:203228041:G:A	1.23937e-05	0.0550996	-1.20298	0.000121323	0.576884	-1.29847
203228685	chr2:203228685:G:A	6.80963e-05	-1.77941e-10	0.555857	0.000428983	-1.77941e-10	0.541384
203229032	chr2:203229032:T:C	5.57126e-06	-1.36901	-0.578434	2.64571e-05	-1.33717	-0.907339
203229206	chr2:203229206:C:T	1.86925e-05	-1.77941e-10	-0.736945	0.000116241	-1.77941e-10	-0.764367
203229716	chr2:203229716:G:A	5.92177e-05	-1.77941e-10	0.416155	0.000373235	-1.77941e-10	0.402175
203229858	chr2:203229858:G:A	6.48766e-06	-0.863785	-0.93138	1.73025e-05	-1.52038	-1.1488
203230242	chr2:203230242:G:A	4.82471e-06	-0.702834	-1.38848	1.36537e-05	-1.5004	-1.40562
203231264	chr2:203231264:G:A	9.66527e-06	-1.77941e-10	-1.39653	6.29718e-05	-1.77941e-10	-1.37735
203231666	chr2:203231666:G:C	9.89506e-06	-1.37303	-7.30438e-10	6.75452e-05	-1.30724	-7.30438e-10
203232216	chr2:203232216:T:A	1.01205e-05	-1.3505	-7.30438e-10	7.0998e-05	-1.25738	-7.30438e-10
203232604	chr2:203232604:A:T	2.37679e-05	0.798103	-1.29483	0.000262636	1.41503	-1.3643
203233537	chr2:203233537:C:G	1.84453e-05	0.560365	-1.31062	0.000198682	1.14485	-1.37318
203233625	chr2:203233625:T:C	1.35494e-05	-1.77941e-10	-1.05872	8.92602e-05	-1.77941e-10	-1.02848
203234017	chr2:203234017:T:C	1.36092e-05	-1.77941e-10	-1.05432	8.96701e-05	-1.77941e-10	-1.0239
203234499	chr2:203234499:A:G	5.95284e-05	1.80047	-1.37909	4.40083e-05	-0.350214	-1.38544
203234522	chr2:203234522:G:T	1.36047e-05	-1.77941e-10	-1.05465	8.96374e-05	-1.77941e-10	-1.02426
203235041	chr2:203235041:C:A	1.12712e-05	-1.77941e-10	-1.24282	7.35849e-05	-1.77941e-10	-1.22159
203235546	chr2:203235546:G:A	9.6124e-06	-1.77941e-10	-1.40201	6.1384e-05	-1.77941e-10	-1.40288
203236270	chr2:203236270:T:G	9.63935e-06	-1.77941e-10	-1.39921	6.12195e-05	-1.77941e-10	-1.40557
203236434	chr2:203236434:C:T	9.20867e-06	-0.0584858	-1.38644	1.74226e-05	-1.27134	-1.39093
203236605	chr2:203236605:A:C	1.41054e-05	0.311877	-1.33038	0.000148097	0.861948	-1.38411
203236963	chr2:203236963:C:T	9.59436e-06	-1.77941e-10	-1.40389	6.12622e-05	-1.77941e-10	-1.40487
203237043	chr2:203237043:C:G	9.58921e-06	-1.77941e-10	-1.40443	6.12889e-05	-1.77941e-10	-1.40444
203237234	chr2:203237234:G:A	4.0721e-05	-1.77941e-10	0.0416784	0.000288468	-1.77941e-10	0.14455
203238758	chr2:203238758:C:T	9.68346e-06	-1.77941e-10	-1.39465	6.17963e-05	-1.77941e-10	-1.39619
203239509	chr2:203239509:C:T	9.91411e-06	-1.77941e-10	-1.37111	6.56364e-05	-1.77941e-10	-1.3359
203239883	chr2:203239883:G:T	3.85947e-05	-1.77941e-10	-0.0119513	0.000272885	-1.77941e-10	0.0890152
203240680	chr2:203240680:C:T	1.22022e-05	0.186506	-1.34996	2.01195e-05	-1.15924	-1.3591
203241273	chr2:203241273:G:A	1.73619e-05	0.391431	-1.20222	0.000176476	0.927567	-1.27442
203241441	chr2:203241441:A:G	1.64596e-05	0.536248	-1.40041	2.27671e-05	-0.991706	-1.40301
203241458	chr2:203241458:A:G	9.57957e-06	-1.77941e-10	-1.40543	6.13998e-05	-1.77941e-10	-1.40263
203241955	chr2:203241955:C:T	9.59001e-06	-1.77941e-10	-1.40434	6.12509e-05	-1.77941e-10	-1.40505
203242001	chr2:203242001:A:C	1.71803e-05	0.347751	-1.16906	0.00017219	0.876395	-1.24783
203242130	chr2:203242130:C:A	4.76796e-05	-1.77941e-10	0.199437	0.000339104	-1.77941e-10	0.306273
203242302	chr2:203242302:G:A	7.26796e-06	-1.02355	-0.658043	2.11314e-05	-1.51041	-0.958867
203242939	chr2:203242939:T:C	3.16583e-05	-0.210065	-7.30438e-10	0.000270042	0.0785446	-7.30438e-10
203243451	chr2:203243451:C:T	9.96619e-06	-1.77941e-10	-1.36587	6.3504e-05	-1.77941e-10	-1.36893
203243786	chr2:203243786:C:T	1.57528e-05	0.186361	-1.09441	0.000152693	0.725107	-1.21671
203243804	chr2:203243804:C:T	8.74569e-06	-0.584066	-0.912439	7.35121e-05	-0.287574	-0.935009
203244009	chr2:203244009:C:A	1.93084e-05	0.115034	-0.819559	0.000180661	0.618298	-0.941708
203244032	chr2:203244032:G:C	1.23957e-05	-1.77941e-10	-1.14772	7.83391e-05	-1.77941e-10	-1.15899
203244423	chr2:203244423:C:T	1.20365e-05	0.145364	-1.32249	2.07668e-05	-1.17681	-1.30987
203244848	chr2:203244848:T:C	4.51249e-05	0.144367	-7.30438e-10	0.000399343	0.469787	-7.30438e-10
203245123	chr2:203245123:G:A	3.0481e-05	-1.77941e-10	-0.247964	0.000186506	-1.77941e-10	-0.291571
203245187	chr2:203245187:C:T	1.21499e-05	-1.77941e-10	-1.16775	7.54548e-05	-1.77941e-10	-1.1965
203246025	chr2:203246025:G:A	1.27065e-05	0.27313	-1.39608	2.00952e-05	-1.11943	-1.40013
203246497	chr2:203246497:G:C	3.90813e-06	-0.910584	-1.39142	1.68555e-05	-1.3025	-1.39286
203246600	chr2:203246600:A:G	1.16654e-05	-1.77941e-10	-1.20844	7.61441e-05	-1.77941e-10	-1.18741
203246671	chr2:203246671:T:C	2.3297e-05	0.640988	-1.15773	0.000242351	1.20931	-1.23895
203246675	chr2:203246675:GTTAA:G	1.49925e-05	0.302343	-1.25986	0.00015255	0.825859	-1.3184
203246712	chr2:203246712:CAAATT:C	1.00902e-05	-1.77941e-10	-1.35351	6.72567e-05	-1.77941e-10	-1.31152
203246720	chr2:203246720:A:G	1.42633e-05	0.37713	-1.3845	0.00015631	0.936884	-1.40508
203246989	chr2:203246989:G:A	9.6848e-06	-1.77941e-10	-1.39451	6.17685e-05	-1.77941e-10	-1.39664
203247192	chr2:203247192:C:T	9.79056e-06	-1.77941e-10	-1.38365	6.43731e-05	-1.77941e-10	-1.35534
203247274	chr2:203247274:G:A	1.63523e-05	0.489953	-1.36065	0.000179278	1.06651	-1.3976
203247837	chr2:203247837:A:G	1.41762e-05	0.33902	-1.35252	0.000151235	0.893184	-1.39439
203248235	chr2:203248235:A:G	1.10006e-05	-1.77941e-10	-1.26712	7.17081e-05	-1.77941e-10	-1.24743
203248907	chr2:203248907:T:C	2.05484e-05	0.50056	-1.14284	0.000209468	1.05158	-1.22704
203249280	chr2:203249280:C:T	1.37833e-05	0.218061	-1.25967	0.00013866	0.73047	-1.31848
203249734	chr2:203249734:A:G	1.20507e-05	-1.17594	-7.30438e-10	6.75973e-05	-1.30647	-7.30438e-10
203250127	chr2:203250127:T:C	9.57775e-06	-1.77941e-10	-1.40562	6.12383e-05	-1.77941e-10	-1.40526
203250242	chr2:203250242:C:T	1.81326e-05	0.579227	-1.34658	0.000199782	1.16985	-1.39266
203251178	chr2:203251178:A:G	1.77946e-05	0.611566	-1.39773	2.37228e-05	-0.952539	-1.40106
203251937	chr2:203251937:A:T	1.33189e-05	0.148887	-1.22477	2.22048e-05	-1.17955	-1.24018
203251967	chr2:203251967:C:T	1.15406e-05	0.14108	-1.36028	0.000120196	0.666952	-1.39786
203252164	chr2:203252164:T:G	1.25532e-05	0.232502	-1.36759	0.000133379	0.774122	-1.40096
203252949	chr2:203252949:G:A	1.52144e-05	0.432946	-1.37577	0.000167021	1.00124	-1.40315
203253337	chr2:203253337:C:T	1.3667e-05	0.325309	-1.37539	0.000147799	0.878855	-1.40304
203253516	chr2:203253516:C:T	1.69801e-05	0.199624	-1.03265	2.73037e-05	-1.15457	-1.05844
203253585	chr2:203253585:G:A	1.51138e-05	0.173744	-1.1232	2.47763e-05	-1.16657	-1.14358
203254108	chr2:203254108:AG:A	1.68406e-05	0.495564	-1.33684	0.000182314	1.07293	-1.38723
203255305	chr2:203255305:A:T	1.00383e-05	-1.77941e-10	-1.35866	6.67569e-05	-1.77941e-10	-1.31898
203255920	chr2:203255920:T:C	1.17923e-05	-1.77941e-10	-1.19762	7.87509e-05	-1.77941e-10	-1.15374
203256085	chr2:203256085:G:T	2.16369e-05	0.593534	-1.1842	0.000225298	1.15621	-1.25882
203256131	chr2:203256131:T:C	9.65814e-06	-1.77941e-10	-1.39727	6.12415e-05	-1.77941e-10	-1.40521
203256236	chr2:203256236:T:C	1.30366e-05	0.294174	-1.39148	2.03805e-05	-1.10906	-1.39639
203256264	chr2:203256264:C:T	9.61964e-06	-1.77941e-10	-1.40126	6.12144e-05	-1.77941e-10	-1.40565
203256340	chr2:203256340:C:G	0.0105425	5.58112	0.0169827	4.02807e-05	-0.725261	-1.0989
203256396	chr2:203256396:G:C	2.65023e-05	-1.77941e-10	-0.387833	0.000168143	-1.77941e-10	-0.395221
203256422	chr2:203256422:C:G	0.0224328	5.88796	0.465253	4.58127e-05	-0.795024	-0.900448
203257074	chr2:203257074:G:A	9.72139e-06	-1.77941e-10	-1.39074	6.37054e-05	-1.77941e-10	-1.36576
203257203	chr2:203257203:A:C	1.45878e-05	-0.984882	-7.30438e-10	8.1605e-05	-1.11814	-7.30438e-10
203257499	chr2:203257499:T:A	9.61988e-06	-1.77941e-10	-1.40123	6.12142e-05	-1.77941e-10	-1.40566
203259109	chr2:203259109:T:C	3.72047e-06	-0.946331	-1.40489	1.73691e-05	-1.26053	-1.40481
203260037	chr2:203260037:C:T	1.83183e-05	-1.77941e-10	-0.757164	0.000114244	-1.77941e-10	-0.781698
203260270	chr2:203260270:C:T	1.49005e-05	0.400118	-1.36379	0.000158729	0.938415	-1.39125
203260378	chr2:203260378:A:G	8.89014e-06	-1.48012	-7.30438e-10	5.4729e-05	-1.51764	-7.30438e-10
203260545	chr2:203260545:G:T	1.21029e-05	0.226307	-1.39793	1.96532e-05	-1.14036	-1.40144
203260612	chr2:203260612:C:T	9.81665e-06	-1.77941e-10	-1.38099	6.46747e-05	-1.77941e-10	-1.35066
203260703	chr2:203260703:T:C	7.23483e-06	-0.886031	-0.800128	1.90905e-05	-1.52105	-1.0498
203261138	chr2:203261138:G:T	8.53519e-06	-1.52087	-7.30438e-10	5.47252e-05	-1.51771	-7.30438e-10
203261249	chr2:203261249:G:A	4.72307e-05	-1.77941e-10	0.189979	0.000298239	-1.77941e-10	0.17786
203261270	chr2:203261270:G:A	1.62437e-05	-0.87736	-7.30438e-10	9.97224e-05	-0.917644	-7.30438e-10
203261740	chr2:203261740:A:G	1.38857e-05	0.21208	-1.24629	0.000138993	0.722488	-1.3081
203262273	chr2:203262273:G:A	1.18971e-05	-1.77941e-10	-1.18877	7.43442e-05	-1.77941e-10	-1.21133
203262513	chr2:203262513:T:C	1.44526e-05	-1.77941e-10	-0.994194	8.89755e-05	-1.77941e-10	-1.03167
203262597	chr2:203262597:AAC:A	0.00306596	4.82475	-0.461697	2.4893e-05	-1.05215	-1.2533
203262742	chr2:203262742:G:A	1.4018e-05	-1.77941e-10	-1.02473	9.24826e-05	-1.77941e-10	-0.993013
203262868	chr2:203262868:T:C	1.64021e-05	-1.77941e-10	-0.867655	0.000105923	-1.77941e-10	-0.857318
203264717	chr2:203264717:AT:A	2.56593e-05	0.542589	-0.962749	0.000254686	1.09293	-1.07293
203265173	chr2:203265173:G:A	4.77139e-06	-1.19037	-0.912055	1.84843e-05	-1.467	-1.13611
203265318	chr2:203265318:A:G	2.16217e-05	-1.77941e-10	-0.591367	0.000149304	-1.77941e-10	-0.514052
203265472	chr2:203265472:T:C	1.30296e-05	-1.09784	-7.30438e-10	7.40687e-05	-1.21504	-7.30438e-10
203265995	chr2:203265995:C:T	1.24854e-05	0.209131	-1.34964	0.000130773	0.746542	-1.39311
203266222	chr2:203266222:G:A	1.92044e-05	0.513952	-1.22388	0.000199413	1.06587	-1.29052
203266777	chr2:203266777:T:TA	3.51899e-05	-0.104306	-7.30438e-10	0.000179463	-0.330065	-7.30438e-10
203268654	chr2:203268654:C:G	1.72256e-05	0.503497	-1.32217	0.000185503	1.08299	-1.37995
203268842	chr2:203268842:A:G	9.75414e-06	-0.049295	-1.33808	3.76652e-05	-0.563998	-1.3273
203269041	chr2:203269041:T:C	1.04054e-05	-1.77941e-10	-1.32275	6.55527e-05	-1.77941e-10	-1.33718
203269586	chr2:203269586:C:T	2.3235e-05	-0.519405	-7.30438e-10	0.000119981	-0.732701	-7.30438e-10
203269774	chr2:203269774:G:A	9.65036e-06	-0.235978	-1.16209	7.44391e-05	-0.00482392	-1.20523
203269875	chr2:203269875:C:T	9.6771e-06	-1.77941e-10	-1.3953	6.12755e-05	-1.77941e-10	-1.40465
203269954	chr2:203269954:G:A	9.77367e-06	-1.77941e-10	-1.38537	6.20437e-05	-1.77941e-10	-1.39219
203270325	chr2:203270325:C:T	1.16864e-05	-1.77941e-10	-1.20664	7.21237e-05	-1.77941e-10	-1.24165
203270547	chr2:203270547:A:G	5.71428e-06	-1.15862	-0.763478	2.04685e-05	-1.47866	-1.02249
203270735	chr2:203270735:TC:T	2.499e-05	-1.77941e-10	-0.446589	0.000158388	-1.77941e-10	-0.454986
203271309	chr2:203271309:T:C	1.24549e-05	-1.77941e-10	-1.14295	7.87051e-05	-1.77941e-10	-1.15433
203271691	chr2:203271691:A:G	1.3072e-05	-1.77941e-10	-1.0946	8.07838e-05	-1.77941e-10	-1.12826
203272030	chr2:203272030:G:A	1.49597e-05	0.17126	-1.13096	2.45209e-05	-1.1676	-1.15291
203273644	chr2:203273644:T:A	1.09054e-05	-1.77941e-10	-1.27581	7.36606e-05	-1.77941e-10	-1.22057
203273682	chr2:203273682:A:G	1.10126e-05	-1.26603	-7.30438e-10	6.57727e-05	-1.33383	-7.30438e-10
203274214	chr2:203274214:C:G	9.60546e-06	-1.77941e-10	-1.40273	6.21865e-05	-1.77941e-10	-1.3899
203276941	chr2:203276941:A:G	9.58534e-06	-1.77941e-10	-1.40483	6.13188e-05	-1.77941e-10	-1.40395
203276972	chr2:203276972:A:G	5.79462e-06	-0.505823	-1.40231	2.76067e-05	-0.800651	-1.40133
203277279	chr2:203277279:T:C	1.12714e-05	0.0804007	-1.3232	0.000107804	0.539902	-1.37962
203277529	chr2:203277529:T:C	1.00431e-05	-1.77941e-10	-1.35818	6.34826e-05	-1.77941e-10	-1.36927
203277805	chr2:203277805:C:T	1.37989e-05	0.348495	-1.38897	2.09557e-05	-1.08333	-1.3943
203277836	chr2:203277836:G:A	2.81517e-05	0.989309	-1.31677	0.000320916	1.62772	-1.37657
203278168	chr2:203278168:G:A	9.75442e-06	-1.77941e-10	-1.38735	6.14749e-05	-1.77941e-10	-1.4014
203278403	chr2:203278403:T:C	2.11526e-05	-1.07251	0.459206	5.02689e-05	-1.48851	-0.114142
203279121	chr2:203279121:C:T	9.91754e-06	-1.77941e-10	-1.37076	6.55634e-05	-1.77941e-10	-1.33702
203279204	chr2:203279204:G:T	9.63639e-06	-1.77941e-10	-1.39952	6.12247e-05	-1.77941e-10	-1.40548
203279515	chr2:203279515:G:A	1.48545e-05	-0.966761	-7.30438e-10	0.000119122	-0.739886	-7.30438e-10
203280193	chr2:203280193:A:G	9.57786e-06	-1.77941e-10	-1.40561	6.12362e-05	-1.77941e-10	-1.40529
203281822	chr2:203281822:G:A	0.00014117	1.2849	-7.30438e-10	0.00170872	1.92346	-7.30438e-10
203282568	chr2:203282568:C:T	9.76349e-06	-1.77941e-10	-1.38642	6.15022e-05	-1.77941e-10	-1.40096
203283119	chr2:203283119:T:G	9.7896e-06	-1.77941e-10	-1.38375	6.2428e-05	-1.77941e-10	-1.38602
203283124	chr2:203283124:T:C	2.357e-05	0.830087	-1.33518	0.000266319	1.45109	-1.38642
203283516	chr2:203283516:A:G	4.43919e-06	-0.840563	-1.33403	1.85102e-05	-1.26528	-1.33644
203284178	chr2:203284178:G:A	2.32624e-06	-1.51793	-1.30288	1.48972e-05	-1.50969	-1.30917
203284264	chr2:203284264:T:G	1.28e-05	0.222672	-1.33829	0.000133625	0.762315	-1.38731
203285982	chr2:203285982:C:A	2.03017e-05	0.458435	-1.1128	0.000205055	1.00526	-1.20201
203286421	chr2:203286421:A:G	2.00899e-05	-1.77941e-10	-0.664849	0.000153766	-1.77941e-10	-0.484603
203286620	chr2:203286620:T:C	9.94666e-06	-1.77941e-10	-1.36783	6.31242e-05	-1.77941e-10	-1.37493
203286747	chr2:203286747:G:A	1.09326e-05	-1.77941e-10	-1.27332	7.10069e-05	-1.77941e-10	-1.25726
203286780	chr2:203286780:A:G	0.0222158	6.1423	0.20119	6.83246e-05	-0.412013	-0.883751
203287412	chr2:203287412:C:T	1.36459e-05	0.35085	-1.40248	2.07792e-05	-1.08171	-1.40437
203287658	chr2:203287658:G:T	1.33405e-05	0.0882008	-1.16247	2.30094e-05	-1.2048	-1.17933
203287810	chr2:203287810:C:T	7.22933e-06	-1.12735	-0.559567	2.33581e-05	-1.48813	-0.880963
203288923	chr2:203288923:G:A	1.8566e-05	0.582386	-1.32612	0.000202535	1.17312	-1.38225
203289062	chr2:203289062:T:C	3.7056e-06	-0.974761	-1.38046	1.63892e-05	-1.34137	-1.38205
203289602	chr2:203289602:G:A	1.62335e-05	0.295142	-1.17313	0.000162244	0.821214	-1.25215
203289637	chr2:203289637:A:C	1.44491e-05	-1.77941e-10	-0.994432	8.88206e-05	-1.77941e-10	-1.03342
203289852	chr2:203289852:T:G	2.74819e-05	-1.77941e-10	-0.351539	0.000174349	-1.77941e-10	-0.358976
203289942	chr2:203289942:A:G	9.14237e-06	-1.45215	-7.30438e-10	6.26159e-05	-1.38301	-7.30438e-10
203289954	chr2:203289954:A:T	0.00412737	4.99197	-0.331641	2.7751e-05	-0.999156	-1.19761
203289963	chr2:203289963:A:G	1.8108e-05	0.56752	-1.33623	0.000198142	1.15644	-1.38749
203290003	chr2:203290003:C:T	1.19667e-05	-1.18294	-7.30438e-10	8.09996e-05	-1.12559	-7.30438e-10
203290065	chr2:203290065:C:T	5.20508e-06	-0.610438	-1.40499	2.52028e-05	-0.888719	-1.40436
203291140	chr2:203291140:G:A	1.33121e-05	0.293911	-1.37031	0.000142894	0.843709	-1.40164
203291292	chr2:203291292:C:A	1.33115e-05	-1.77941e-10	-1.07644	8.76236e-05	-1.77941e-10	-1.04698
203291497	chr2:203291497:C:T	2.9382e-05	-1.77941e-10	-0.284685	0.000188115	-1.77941e-10	-0.282979
203292034	chr2:203292034:G:A	2.08456e-05	0.540951	-1.16887	0.000214564	1.09655	-1.24798
203292092	chr2:203292092:C:G	5.32505e-06	-0.587219	-1.40542	2.56171e-05	-0.871684	-1.40509
203293652	chr2:203293652:G:A	0.00160188	4.15536	-0.441496	2.15413e-05	-1.20755	-1.24251
203293712	chr2:203293712:G:A	1.07665e-05	-1.77941e-10	-1.28863	6.66858e-05	-1.77941e-10	-1.32004
203293904	chr2:203293904:A:G	1.35858e-05	-1.77941e-10	-1.05604	9.17321e-05	-1.77941e-10	-1.00116
203294101	chr2:203294101:C:T	2.43509e-05	-0.472496	-7.30438e-10	0.000204977	-0.197138	-7.30438e-10
203294430	chr2:203294430:G:A	2.0825e-05	-0.871015	0.242104	4.3377e-05	-1.51999	-0.230117
203294720	chr2:203294720:C:T	1.27226e-05	-1.77941e-10	-1.12169	7.37151e-05	-1.77941e-10	-1.21983
203294727	chr2:203294727:C:T	1.17419e-05	-0.534539	-0.667359	5.58804e-05	-0.832414	-0.664406
203295311	chr2:203295311:G:A	2.39703e-05	-0.488252	-7.30438e-10	0.000204901	-0.197509	-7.30438e-10
203296114	chr2:203296114:A:G	8.79882e-06	-1.49045	-7.30438e-10	5.45974e-05	-1.52005	-7.30438e-10
203296432	chr2:203296432:C:T	1.43396e-05	-1.77941e-10	-1.00204	0.000102671	-1.77941e-10	-0.888501
203298114	chr2:203298114:A:C	8.57081e-06	-1.5167	-7.30438e-10	5.55362e-05	-1.503	-7.30438e-10
203298191	chr2:203298191:C:T	9.57787e-06	-1.77941e-10	-1.40561	6.12361e-05	-1.77941e-10	-1.4053
203298430	chr2:203298430:A:T	8.71287e-06	-1.50026	-7.30438e-10	5.4616e-05	-1.51971	-7.30438e-10
203298710	chr2:203298710:A:G	9.32468e-06	-1.4324	-7.30438e-10	6.17515e-05	-1.39692	-7.30438e-10
203298763	chr2:203298763:G:A	5.05005e-05	-1.77941e-10	0.256918	0.000320811	-1.77941e-10	0.250817
203299029	chr2:203299029:T:C	1.17757e-05	-1.77941e-10	-1.19903	7.44993e-05	-1.77941e-10	-1.20924
203299328	chr2:203299328:C:T	1.21166e-05	-1.77941e-10	-1.17049	7.53843e-05	-1.77941e-10	-1.19744
203299675	chr2:203299675:G:A	0.000157224	-1.77941e-10	1.39261	0.00115373	-1.77941e-10	1.53072
203299830	chr2:203299830:C:T	1.05265e-05	-1.77941e-10	-1.31117	7.0977e-05	-1.77941e-10	-1.25768
203300448	chr2:203300448:T:C	1.36159e-05	-0.0670451	-0.986783	0.000129831	0.533232	-1.18703
203300541	chr2:203300541:A:G	1.40643e-05	-1.77941e-10	-1.02143	9.20017e-05	-1.77941e-10	-0.998227
203301004	chr2:203301004:C:G	1.11407e-05	-1.77941e-10	-1.25447	6.9814e-05	-1.77941e-10	-1.2742
203301627	chr2:203301627:T:A	4.22212e-05	-1.77941e-10	0.0778568	0.000268297	-1.77941e-10	0.0720602
203302651	chr2:203302651:G:A	1.85477e-05	0.599679	-1.3444	2.47863e-05	-0.954757	-1.35499
203302706	chr2:203302706:G:T	3.42192e-05	-0.132278	-7.30438e-10	0.000290943	0.153092	-7.30438e-10
203303407	chr2:203303407:T:C	1.61482e-05	-1.77941e-10	-0.883256	0.000104741	-1.77941e-10	-0.868547
203303522	chr2:203303522:T:C	1.08988e-05	-1.77941e-10	-1.27641	6.92812e-05	-1.77941e-10	-1.28186
203304362	chr2:203304362:T:G	1.23591e-05	-0.894535	-0.25614	5.72323e-05	-1.30299	-0.169924
203304804	chr2:203304804:C:T	1.90793e-05	0.679804	-1.39627	0.000221289	1.28427	-1.40483
203305107	chr2:203305107:T:G	2.01901e-05	0.687172	-1.34704	0.000225423	1.29058	-1.39263
203305492	chr2:203305492:G:A	5.05836e-06	-0.663993	-1.38003	4.27622e-05	-0.378675	-1.3857
203306293	chr2:203306293:C:T	1.94235e-05	0.698681	-1.39726	0.000226141	1.30564	-1.40451
203306839	chr2:203306839:T:C	3.57186e-05	1.3134	-1.4028	0.000466656	1.99653	-1.37097
203308848	chr2:203308848:C:T	1.11614e-05	0.118323	-1.37093	0.00011413	0.610705	-1.3934
203309668	chr2:203309668:C:T	1.44478e-05	0.361533	-1.35606	0.000121279	0.666142	-1.38808
203309669	chr2:203309669:A:T	1.50073e-05	0.400722	-1.35725	0.000126381	0.708079	-1.38881
203310540	chr2:203310540:C:T	1.06718e-05	-1.29746	-7.30438e-10	6.24996e-05	-1.38487	-7.30438e-10
203310541	chr2:203310541:G:A	4.32503e-05	-1.77941e-10	0.101939	0.000272373	-1.77941e-10	0.087138
203310898	chr2:203310898:A:G	9.59234e-06	-1.77941e-10	-1.4041	6.19556e-05	-1.77941e-10	-1.39362
203312090	chr2:203312090:A:G	2.62412e-06	-1.49998	-1.20034	2.50449e-05	-1.24838	-1.05098
203312237	chr2:203312237:G:A	2.69774e-06	-1.45915	-1.2135	2.95493e-05	-1.12247	-1.01151
203312337	chr2:203312337:G:A	1.66442e-05	-1.77941e-10	-0.853003	0.000106335	-1.77941e-10	-0.853437
203312411	chr2:203312411:G:A	2.87776e-06	-1.51288	-1.09518	2.71596e-05	-1.30258	-0.91572
203312893	chr2:203312893:G:A	1.15076e-05	-1.77941e-10	-1.22206	7.51889e-05	-1.77941e-10	-1.20003
203313083	chr2:203313083:A:G	9.5917e-06	-1.77941e-10	-1.40417	6.19285e-05	-1.77941e-10	-1.39405
203313754	chr2:203313754:A:G	9.57286e-06	-1.40613	-7.30438e-10	5.76139e-05	-1.46627	-7.30438e-10
203313979	chr2:203313979:C:T	1.5098e-05	-1.77941e-10	-0.950505	9.64503e-05	-1.77941e-10	-0.951007
203314974	chr2:203314974:A:G	1.31391e-05	-1.08947	-7.30438e-10	7.81891e-05	-1.1609	-7.30438e-10
203315360	chr2:203315360:T:A	9.3385e-06	-1.43092	-7.30438e-10	5.66279e-05	-1.48353	-7.30438e-10
203315727	chr2:203315727:A:T	9.90765e-06	-1.15112	-0.220637	5.80266e-05	-1.43427	-0.024862
203316028	chr2:203316028:C:T	2.90893e-06	-1.5159	-1.08138	2.71603e-05	-1.32106	-0.897218
203316198	chr2:203316198:A:G	1.52867e-05	0.467556	-1.40564	2.15345e-05	-1.045	-1.40538
203316609	chr2:203316609:G:A	2.77097e-06	-1.51427	-1.1316	2.57483e-05	-1.31178	-0.95989
203317013	chr2:203317013:A:G	1.20843e-05	-1.77941e-10	-1.17316	7.91792e-05	-1.77941e-10	-1.14832
203318577	chr2:203318577:G:A	5.73577e-05	-1.77941e-10	0.384241	0.000399936	-1.77941e-10	0.47127
203319372	chr2:203319372:A:C	3.94432e-06	-0.904187	-1.3886	1.81211e-05	-1.23507	-1.38788
203320615	chr2:203320615:T:C	1.50942e-05	-0.950758	-7.30438e-10	8.41505e-05	-1.08743	-7.30438e-10
203320681	chr2:203320681:TTTTTAAATTATTTGTGCTA:T	2.78356e-06	-1.50956	-1.13178	2.22721e-05	-1.45479	-0.961912
203321072	chr2:203321072:G:A	1.00103e-05	-1.77941e-10	-1.36145	6.3482e-05	-1.77941e-10	-1.36928
203321542	chr2:203321542:G:T	9.66712e-06	-1.77941e-10	-1.39634	6.29717e-05	-1.77941e-10	-1.37735
203322391	chr2:203322391:T:G	3.44802e-05	-1.77941e-10	-0.124681	0.000224087	-1.77941e-10	-0.107998
203322657	chr2:203322657:T:C	1.00337e-05	-1.77941e-10	-1.35912	6.36173e-05	-1.77941e-10	-1.36715
203323029	chr2:203323029:C:T	1.60298e-05	-1.77941e-10	-0.890616	0.000102445	-1.77941e-10	-0.890712
203323598	chr2:203323598:T:G	1.21549e-05	0.228061	-1.39539	1.90834e-05	-1.17141	-1.3998
203325017	chr2:203325017:C:T	0.000115797	1.08677	-7.30438e-10	9.72059e-05	-0.943203	-7.30438e-10
203325106	chr2:203325106:T:C	9.57865e-06	-1.77941e-10	-1.40553	6.16224e-05	-1.77941e-10	-1.39901
203325472	chr2:203325472:A:T	2.90272e-05	-0.296832	-7.30438e-10	0.000242033	-0.0309586	-7.30438e-10
203325476	chr2:203325476:A:G	2.95453e-05	-0.279142	-7.30438e-10	0.000246791	-0.0114941	-7.30438e-10
203326184	chr2:203326184:T:C	2.48421e-05	0.72701	-1.17954	1.45722e-05	-1.46018	-1.38074
203326834	chr2:203326834:T:C	9.57772e-06	-1.77941e-10	-1.40563	6.1239e-05	-1.77941e-10	-1.40525
203326982	chr2:203326982:T:G	7.78322e-06	-1.22413	-0.388963	4.26886e-05	-1.46937	-0.29673
203327033	chr2:203327033:C:T	1.05069e-05	-1.77941e-10	-1.31304	6.68513e-05	-1.77941e-10	-1.31756
203327698	chr2:203327698:G:A	1.0615e-05	-1.77941e-10	-1.3028	6.65382e-05	-1.77941e-10	-1.32226
203327909	chr2:203327909:A:C	9.79313e-06	-1.38338	-7.30438e-10	6.86327e-05	-1.29127	-7.30438e-10
203328965	chr2:203328965:T:G	1.23562e-05	-1.017	-0.133907	6.1834e-05	-1.35977	-0.0358153
203329314	chr2:203329314:AAT:A	2.21329e-06	-1.49265	-1.37794	1.6188e-05	-1.47303	-1.26273
203329470	chr2:203329470:A:G	9.60865e-06	-1.77941e-10	-1.4024	6.12229e-05	-1.77941e-10	-1.40551
203329808	chr2:203329808:C:G	2.56846e-06	-1.52094	-1.20082	1.70735e-05	-1.50681	-1.1757
203330205	chr2:203330205:TGACCC:T	2.80003e-06	-1.51213	-1.12331	2.26247e-05	-1.44945	-0.951543
203330869	chr2:203330869:A:G	1.00496e-05	-1.77941e-10	-1.35753	6.35374e-05	-1.77941e-10	-1.3684
203331560	chr2:203331560:T:G	1.01837e-05	-1.77941e-10	-1.34428	6.6805e-05	-1.77941e-10	-1.31826
203331895	chr2:203331895:C:T	0.0015172	4.18355	-0.523993	2.11888e-05	-1.19163	-1.27493
203332493	chr2:203332493:C:T	1.00337e-05	-1.77941e-10	-1.35912	6.36173e-05	-1.77941e-10	-1.36715
203333530	chr2:203333530:CTG:C	9.5779e-06	-1.77941e-10	-1.40561	6.12356e-05	-1.77941e-10	-1.40531
203333580	chr2:203333580:T:G	1.22961e-05	-1.09763	-0.0581581	6.40276e-05	-1.40377	0.0430512
203333947	chr2:203333947:T:C	5.0633e-05	1.59535	-1.33581	4.27405e-05	-0.417195	-1.34769
203334877	chr2:203334877:T:C	2.28561e-05	0.73756	-1.27341	2.76395e-05	-0.909826	-1.29096
203334982	chr2:203334982:T:C	9.60878e-06	-1.77941e-10	-1.40239	6.12225e-05	-1.77941e-10	-1.40552
203336050	chr2:203336050:A:G	1.20694e-05	-1.77941e-10	-1.17439	7.90731e-05	-1.77941e-10	-1.14966
203336104	chr2:203336104:C:A	1.82281e-05	-1.77941e-10	-0.762099	0.000113714	-1.77941e-10	-0.786351
203336250	chr2:203336250:G:A	4.32658e-05	-1.77941e-10	0.102297	0.000272493	-1.77941e-10	0.0875781
203336319	chr2:203336319:A:C	6.88639e-06	-1.10065	-0.634868	5.23762e-05	-0.891683	-0.669899
203336342	chr2:203336342:A:G	1.68332e-05	0.562664	-1.40437	2.26668e-05	-0.993645	-1.40549
203336560	chr2:203336560:A:G	5.82149e-06	-1.08109	-0.822419	4.4813e-05	-0.867684	-0.849851
203336600	chr2:203336600:T:A	1.00075e-05	-1.77941e-10	-1.36173	6.34659e-05	-1.77941e-10	-1.36953
203336601	chr2:203336601:A:G	1.00077e-05	-1.77941e-10	-1.36171	6.34672e-05	-1.77941e-10	-1.36951
203336845	chr2:203336845:G:A	2.82463e-06	-1.51246	-1.11423	2.29148e-05	-1.44836	-0.939892
203339095	chr2:203339095:G:A	8.83163e-06	-1.48673	-7.30438e-10	5.48353e-05	-1.5157	-7.30438e-10
203339233	chr2:203339233:G:A	9.90687e-06	-1.77941e-10	-1.37184	6.31434e-05	-1.77941e-10	-1.37463
203339749	chr2:203339749:A:G	1.08491e-05	-1.77941e-10	-1.28098	6.88102e-05	-1.77941e-10	-1.28868
203340531	chr2:203340531:T:C	9.71964e-06	-1.77941e-10	-1.39092	6.12739e-05	-1.77941e-10	-1.40468
203340547	chr2:203340547:G:A	1.00762e-05	-1.77941e-10	-1.35489	6.35472e-05	-1.77941e-10	-1.36825
203341359	chr2:203341359:G:A	9.74068e-06	-1.77941e-10	-1.38876	6.38356e-05	-1.77941e-10	-1.36372
203342254	chr2:203342254:C:T	1.08491e-05	-1.77941e-10	-1.28098	6.88102e-05	-1.77941e-10	-1.28868
203342704	chr2:203342704:T:C	2.89803e-06	-1.46937	-1.13166	2.26144e-05	-1.27	-1.13145
203342847	chr2:203342847:C:CA	9.63644e-06	-1.77941e-10	-1.39951	6.12183e-05	-1.77941e-10	-1.40559
203342860	chr2:203342860:T:C	1.0024e-05	-1.77941e-10	-1.36008	6.33946e-05	-1.77941e-10	-1.37066
203343310	chr2:203343310:G:C	1.0615e-05	-1.77941e-10	-1.3028	6.65382e-05	-1.77941e-10	-1.32226
203343381	chr2:203343381:A:G	2.65612e-06	-1.51996	-1.16824	2.35037e-05	-1.35467	-1.00821
203344637	chr2:203344637:G:A	8.61257e-06	-1.51184	-7.30438e-10	5.61759e-05	-1.49155	-7.30438e-10
203344970	chr2:203344970:C:G	8.71528e-06	-1.49999	-7.30438e-10	5.47392e-05	-1.51745	-7.30438e-10
203346438	chr2:203346438:A:C	9.61492e-06	-1.77941e-10	-1.40175	6.12165e-05	-1.77941e-10	-1.40562
203347033	chr2:203347033:A:G	2.59274e-06	-1.51753	-1.19482	2.32179e-05	-1.33269	-1.04242
203347338	chr2:203347338:C:T	1.02987e-05	-1.77941e-10	-1.33305	6.75768e-05	-1.77941e-10	-1.30677
203347768	chr2:203347768:A:G	2.6224e-06	-1.52103	-1.17995	2.26864e-05	-1.37478	-1.02348
203348109	chr2:203348109:C:T	8.90429e-06	-1.47853	-7.30438e-10	6.02348e-05	-1.42178	-7.30438e-10
203348291	chr2:203348291:T:C	1.31503e-05	-1.08862	-7.30438e-10	7.83237e-05	-1.15918	-7.30438e-10
203348584	chr2:203348584:A:G	1.02542e-05	-1.77941e-10	-1.33738	6.3993e-05	-1.77941e-10	-1.36126
203348757	chr2:203348757:C:T	1.00337e-05	-1.77941e-10	-1.35912	6.36173e-05	-1.77941e-10	-1.36715
203348780	chr2:203348780:T:C	1.13613e-05	-0.0921489	-1.14271	0.000106444	0.375087	-1.2275
203349669	chr2:203349669:T:C	1.49423e-05	-1.77941e-10	-0.960867	9.46308e-05	-1.77941e-10	-0.970051
203350303	chr2:203350303:T:C	2.45572e-06	-1.51403	-1.25261	2.19575e-05	-1.31141	-1.11951
203350959	chr2:203350959:T:G	1.12874e-05	-1.77941e-10	-1.24138	7.36039e-05	-1.77941e-10	-1.22134
203351201	chr2:203351201:A:G	1.00051e-05	-1.77941e-10	-1.36197	6.36966e-05	-1.77941e-10	-1.3659
203351351	chr2:203351351:C:T	8.53362e-06	-1.52105	-7.30438e-10	5.47547e-05	-1.51717	-7.30438e-10
203351657	chr2:203351657:T:C	1.00384e-05	-1.77941e-10	-1.35865	6.36437e-05	-1.77941e-10	-1.36673
203351836	chr2:203351836:G:A	6.29282e-06	-0.931196	-0.89446	5.00381e-05	-0.68711	-0.92014
203353737	chr2:203353737:G:A	2.65735e-06	-1.50889	-1.17885	2.48394e-05	-1.2857	-1.02191
203353752	chr2:203353752:C:T	9.59261e-06	-1.77941e-10	-1.40407	6.12242e-05	-1.77941e-10	-1.40549
203354150	chr2:203354150:A:G	2.8753e-06	-1.51093	-1.09798	2.72601e-05	-1.295	-0.919608
203354509	chr2:203354509:G:C	1.4917e-05	-1.77941e-10	-0.962566	9.44736e-05	-1.77941e-10	-0.971714
203355703	chr2:203355703:C:T	1.25949e-05	0.0875422	-1.21932	0.000123214	0.582941	-1.28905
203355704	chr2:203355704:G:A	9.63126e-06	-1.77941e-10	-1.40005	6.12257e-05	-1.77941e-10	-1.40547
203355926	chr2:203355926:T:C	9.57783e-06	-1.77941e-10	-1.40562	6.14127e-05	-1.77941e-10	-1.40242
203357043	chr2:203357043:ATTT:A	1.85888e-05	0.62488	-1.36739	2.46754e-05	-0.939108	-1.37512
203358234	chr2:203358234:A:G	9.57737e-06	-1.77941e-10	-1.40566	6.1456e-05	-1.77941e-10	-1.40171
203358482	chr2:203358482:C:T	9.59261e-06	-1.77941e-10	-1.40407	6.12242e-05	-1.77941e-10	-1.40549
203358789	chr2:203358789:C:T	9.61644e-06	-1.77941e-10	-1.40159	6.12145e-05	-1.77941e-10	-1.40565
203361608	chr2:203361608:A:G	2.45634e-05	0.691235	-1.15505	1.49219e-05	-1.44629	-1.37092
203361940	chr2:203361940:A:G	1.24096e-05	-1.77941e-10	-1.1466	7.8425e-05	-1.77941e-10	-1.15789
203362744	chr2:203362744:C:G	6.0769e-05	-1.77941e-10	0.442013	0.000386293	-1.77941e-10	0.436562
203362996	chr2:203362996:A:G	6.02903e-05	-1.77941e-10	0.434106	0.000383243	-1.77941e-10	0.428634
203363152	chr2:203363152:TA:T	9.8055e-06	-1.77941e-10	-1.38212	6.24447e-05	-1.77941e-10	-1.38575
203363334	chr2:203363334:G:A	1.06933e-05	-1.77941e-10	-1.29545	7.24497e-05	-1.77941e-10	-1.23714
203363525	chr2:203363525:C:T	1.18212e-05	-1.77941e-10	-1.19517	7.73613e-05	-1.77941e-10	-1.17155
203363578	chr2:203363578:T:C	9.5777e-06	-1.77941e-10	-1.40563	6.1461e-05	-1.77941e-10	-1.40163
203364474	chr2:203364474:A:G	9.75063e-06	-1.77941e-10	-1.38773	6.22297e-05	-1.77941e-10	-1.3892
203365089	chr2:203365089:A:G	1.02368e-05	-1.77941e-10	-1.33908	6.46527e-05	-1.77941e-10	-1.351
203365224	chr2:203365224:A:T	9.61305e-06	-1.77941e-10	-1.40194	6.12181e-05	-1.77941e-10	-1.40559
203365601	chr2:203365601:C:T	1.52635e-05	-1.77941e-10	-0.939604	9.89349e-05	-1.77941e-10	-0.925572
203365830	chr2:203365830:C:T	8.54036e-06	-1.52026	-7.30438e-10	5.47458e-05	-1.51733	-7.30438e-10
203366643	chr2:203366643:G:T	9.62993e-06	-1.77941e-10	-1.40019	6.2024e-05	-1.77941e-10	-1.39251
203367088	chr2:203367088:A:G	3.07011e-05	-1.77941e-10	-0.240767	0.000196524	-1.77941e-10	-0.239248
203367873	chr2:203367873:G:A	1.14164e-05	-1.00896	-0.221052	5.67316e-05	-1.35516	-0.126542
203367876	chr2:203367876:C:T	1.1093e-05	-1.77941e-10	-1.25875	7.22887e-05	-1.77941e-10	-1.23937
203368585	chr2:203368585:T:G	9.60959e-06	-1.77941e-10	-1.4023	6.12234e-05	-1.77941e-10	-1.40551
203369203	chr2:203369203:A:G	4.36259e-05	-1.77941e-10	0.110584	0.000274746	-1.77941e-10	0.0958126
203369592	chr2:203369592:G:A	6.52161e-06	-0.955016	-0.834929	5.15662e-05	-0.715059	-0.862109
203370122	chr2:203370122:TTTG:T	9.66671e-06	-1.77941e-10	-1.39638	6.30359e-05	-1.77941e-10	-1.37633
203370753	chr2:203370753:G:A	2.63072e-06	-1.51411	-1.1837	2.40508e-05	-1.31098	-1.02889
203371940	chr2:203371940:TA:T	9.59366e-06	-1.77941e-10	-1.40396	6.12265e-05	-1.77941e-10	-1.40545
203371941	chr2:203371941:A:T	1.19452e-05	-0.0106098	-1.17413	0.000102506	0.364177	-1.25429
203372019	chr2:203372019:C:T	9.58004e-06	-1.77941e-10	-1.40538	6.13832e-05	-1.77941e-10	-1.4029
203372261	chr2:203372261:A:T	1.35342e-05	0.342366	-1.40221	2.08268e-05	-1.07934	-1.40445
203372812	chr2:203372812:C:T	2.21334e-06	-1.50837	-1.3622	1.9198e-05	-1.28458	-1.28065
203372865	chr2:203372865:G:A	1.10658e-05	-1.77941e-10	-1.2612	6.85543e-05	-1.77941e-10	-1.29241
203373198	chr2:203373198:T:C	7.46761e-06	-0.43721	-1.21728	6.71588e-05	-0.0279652	-1.28501
203373679	chr2:203373679:C:A	3.82042e-06	-0.934547	-1.39016	1.75249e-05	-1.25599	-1.40042
203373710	chr2:203373710:T:C	6.15326e-06	-0.569691	-1.27839	4.70357e-05	-0.381111	-1.28802
203373714	chr2:203373714:C:G	5.90737e-06	-0.610472	-1.27839	4.49806e-05	-0.425786	-1.28802
203373881	chr2:203373881:G:A	1.00052e-05	-1.77941e-10	-1.36196	6.34525e-05	-1.77941e-10	-1.36974
203374065	chr2:203374065:G:A	2.18992e-06	-1.51902	-1.36219	1.80786e-05	-1.34369	-1.28161
203374222	chr2:203374222:G:C	1.39165e-05	-1.03199	-7.30438e-10	0.000104143	-0.87427	-7.30438e-10
203375000	chr2:203375000:G:C	0.000187577	-1.77941e-10	1.56912	0.00138607	-1.77941e-10	1.71419
203375280	chr2:203375280:T:C	1.49308e-05	-1.77941e-10	-0.961642	9.45593e-05	-1.77941e-10	-0.970807
203375980	chr2:203375980:A:G	1.02037e-05	-1.77941e-10	-1.34232	6.82506e-05	-1.77941e-10	-1.29685
203376168	chr2:203376168:TC:T	2.5142e-06	-1.4773	-1.26582	1.54163e-05	-1.52102	-1.26359
203377184	chr2:203377184:A:G	1.08491e-05	-1.77941e-10	-1.28098	6.88102e-05	-1.77941e-10	-1.28868
203377282	chr2:203377282:C:G	9.2213e-06	-1.44355	-7.30438e-10	5.61236e-05	-1.49248	-7.30438e-10
203377404	chr2:203377404:TTTCATTTCTGAA:T	9.8226e-06	-1.77941e-10	-1.38038	6.20176e-05	-1.77941e-10	-1.39262
203378207	chr2:203378207:G:A	2.64226e-06	-1.42684	-1.26659	1.55603e-05	-1.48468	-1.29063
203378258	chr2:203378258:A:G	2.55154e-05	0.750582	-1.17637	3.45166e-05	-0.785584	-1.19301
203378401	chr2:203378401:A:G	1.56406e-05	-1.77941e-10	-0.915198	0.000101213	-1.77941e-10	-0.902811
203378865	chr2:203378865:C:T	1.65362e-05	-1.77941e-10	-0.859516	0.000105672	-1.77941e-10	-0.859692
203379036	chr2:203379036:A:T	2.44141e-05	0.536983	-1.00689	1.5525e-05	-1.47228	-1.30529
203379128	chr2:203379128:G:A	1.02094e-05	-1.34175	-7.30438e-10	6.85147e-05	-1.29299	-7.30438e-10
203379235	chr2:203379235:T:C	1.48357e-05	-1.77941e-10	-0.968029	9.72083e-05	-1.77941e-10	-0.943178
203379649	chr2:203379649:G:A	1.00653e-05	-1.77941e-10	-1.35597	6.58746e-05	-1.77941e-10	-1.33228
203379706	chr2:203379706:T:A	2.67801e-06	-1.5052	-1.17479	2.53125e-05	-1.2706	-1.01814
203380777	chr2:203380777:G:C	2.5987e-06	-1.49783	-1.21222	2.47903e-05	-1.24378	-1.0658
203381821	chr2:203381821:T:A	2.72421e-06	-1.4278	-1.23509	1.6097e-05	-1.48255	-1.25885
203382007	chr2:203382007:C:T	1.07277e-05	-1.77941e-10	-1.29223	6.97148e-05	-1.77941e-10	-1.27562
203383768	chr2:203383768:C:T	1.06991e-05	-1.2949	-7.30438e-10	6.78652e-05	-1.30251	-7.30438e-10
203383949	chr2:203383949:C:G	9.63814e-06	-1.77941e-10	-1.39934	6.14304e-05	-1.77941e-10	-1.40213
203384676	chr2:203384676:A:G	2.15237e-05	0.716829	-1.31274	2.72685e-05	-0.888751	-1.32555
203384888	chr2:203384888:G:A	4.0061e-05	-1.77941e-10	0.0253369	0.000252238	-1.77941e-10	0.0103395
203385288	chr2:203385288:C:T	9.68186e-06	-1.77941e-10	-1.39481	6.215e-05	-1.77941e-10	-1.39048
203386366	chr2:203386366:C:T	0.000265701	1.9173	-7.30438e-10	0.00344691	2.6252	-7.30438e-10
203386393	chr2:203386393:G:A	2.38983e-06	-1.51516	-1.27869	2.09501e-05	-1.31972	-1.15817
203387602	chr2:203387602:A:G	1.15687e-05	0.164587	-1.38135	9.67953e-05	0.453952	-1.40139
203387854	chr2:203387854:G:C	8.53385e-06	-1.52103	-7.30438e-10	5.4541e-05	-1.52108	-7.30438e-10
203388185	chr2:203388185:C:T	4.53435e-06	-0.748081	-1.4053	1.99529e-05	-1.12131	-1.40535
203388186	chr2:203388186:G:A	2.83624e-06	-1.47945	-1.14314	1.69927e-05	-1.51211	-1.17514
203388687	chr2:203388687:T:A	1.02685e-05	-1.77941e-10	-1.33598	6.46858e-05	-1.77941e-10	-1.35049
203388885	chr2:203388885:T:C	5.51517e-05	-1.77941e-10	0.345022	0.000394936	-1.77941e-10	0.45869
203388955	chr2:203388955:G:A	9.61249e-06	-1.77941e-10	-1.402	6.12146e-05	-1.77941e-10	-1.40565
203389919	chr2:203389919:G:C	9.91688e-06	-1.77941e-10	-1.37083	6.27805e-05	-1.77941e-10	-1.38039
203390443	chr2:203390443:G:A	9.96749e-06	-1.77941e-10	-1.36574	6.35682e-05	-1.77941e-10	-1.36792
203390447	chr2:203390447:C:T	1.0205e-05	-1.77941e-10	-1.34219	6.4986e-05	-1.77941e-10	-1.34586
203391714	chr2:203391714:G:A	2.13881e-06	-1.51969	-1.38512	1.38623e-05	-1.5164	-1.37446
203392500	chr2:203392500:T:G	9.41182e-06	-1.4231	-7.30438e-10	5.69283e-05	-1.47824	-7.30438e-10
203393203	chr2:203393203:C:T	2.29123e-05	0.765312	-1.2987	2.83377e-05	-0.863305	-1.31253
203394018	chr2:203394018:T:A	2.05662e-05	0.678621	-1.32004	7.06913e-05	0.0443186	-1.30603
203394400	chr2:203394400:G:GA	1.08721e-05	-1.08446	-0.194403	5.61928e-05	-1.39665	-0.0945956
203394957	chr2:203394957:A:G	2.11616e-05	-1.77941e-10	-0.612876	0.000140443	-1.77941e-10	-0.575229
203396509	chr2:203396509:G:A	1.25971e-05	-1.77941e-10	-1.1316	8.21091e-05	-1.77941e-10	-1.11198
203396712	chr2:203396712:T:C	2.86177e-06	-1.43626	-1.17736	1.67887e-05	-1.48816	-1.21116
203397000	chr2:203397000:G:C	2.60403e-06	-1.51146	-1.19655	2.40252e-05	-1.29772	-1.0432
203397903	chr2:203397903:G:C	1.46481e-05	0.4043	-1.38505	3.3646e-05	-0.614928	-1.38921
203398313	chr2:203398313:A:G	0.000232808	1.78515	-7.30438e-10	8.45525e-05	-1.08266	-7.30438e-10
203398632	chr2:203398632:G:A	1.06083e-05	-1.77941e-10	-1.30343	6.69816e-05	-1.77941e-10	-1.31562
203399999	chr2:203399999:C:T	1.00662e-05	-1.77941e-10	-1.35588	6.51552e-05	-1.77941e-10	-1.34326
203401335	chr2:203401335:C:T	9.69974e-06	-1.39297	-7.30438e-10	6.55411e-05	-1.33736	-7.30438e-10
203401620	chr2:203401620:T:C	2.30652e-05	0.864189	-1.39093	4.5947e-05	-0.298687	-1.39386
203402171	chr2:203402171:A:G	2.538e-06	-1.47138	-1.26231	1.54718e-05	-1.52101	-1.26
203402240	chr2:203402240:G:A	1.24158e-05	-1.14609	-7.30438e-10	9.12095e-05	-1.00688	-7.30438e-10
203402310	chr2:203402310:C:T	6.08088e-05	-1.77941e-10	0.442668	0.000386509	-1.77941e-10	0.437122
203402367	chr2:203402367:A:G	1.08155e-05	-1.77941e-10	-1.28408	6.6212e-05	-1.77941e-10	-1.32717
203402831	chr2:203402831:G:T	1.22094e-05	0.017064	-1.17993	0.000117249	0.501926	-1.25766
203403179	chr2:203403179:C:T	1.21787e-05	-1.77941e-10	-1.16538	7.4936e-05	-1.77941e-10	-1.2034
203403475	chr2:203403475:T:C	9.86457e-06	-1.77941e-10	-1.37612	6.5104e-05	-1.77941e-10	-1.34405
203403645	chr2:203403645:T:TTA	2.62742e-06	-1.47474	-1.22432	2.62711e-05	-1.17042	-1.08115
203403782	chr2:203403782:C:T	8.78538e-05	0.810608	-7.30438e-10	0.000110124	-0.81843	-7.30438e-10
203404102	chr2:203404102:T:G	1.55227e-05	-1.77941e-10	-0.922761	9.9172e-05	-1.77941e-10	-0.923178
203404442	chr2:203404442:A:G	1.23516e-05	-1.15128	-7.30438e-10	8.81661e-05	-1.04081	-7.30438e-10
203404546	chr2:203404546:C:T	1.15016e-05	-1.77941e-10	-1.22258	6.96249e-05	-1.77941e-10	-1.27691
203404700	chr2:203404700:A:G	9.32936e-06	-1.4319	-7.30438e-10	5.64783e-05	-1.48618	-7.30438e-10
203404764	chr2:203404764:G:A	9.67045e-06	-0.0146015	-1.38139	7.94819e-05	0.256904	-1.40141
203405045	chr2:203405045:C:T	2.81547e-06	-1.44647	-1.18347	1.66657e-05	-1.49419	-1.21249
203405197	chr2:203405197:C:A	9.59744e-06	-1.77941e-10	-1.40357	6.12363e-05	-1.77941e-10	-1.40529
203405769	chr2:203405769:A:G	9.62169e-06	-1.77941e-10	-1.40105	6.12137e-05	-1.77941e-10	-1.40566
203406231	chr2:203406231:G:A	2.51138e-06	-1.48979	-1.25445	2.40674e-05	-1.21769	-1.12149
203406573	chr2:203406573:G:C	2.60201e-05	-1.77941e-10	-0.406196	0.000166542	-1.77941e-10	-0.404788
203407367	chr2:203407367:C:T	2.30662e-05	0.722647	-1.24934	2.906e-05	-0.884421	-1.26625
203407717	chr2:203407717:A:G	7.26927e-06	-0.991803	-0.689607	5.68252e-05	-0.758552	-0.721502
203407857	chr2:203407857:A:G	1.01829e-05	-1.34435	-7.30438e-10	5.98849e-05	-1.42761	-7.30438e-10
203408095	chr2:203408095:A:C	2.84174e-05	-1.77941e-10	-0.318066	0.000179153	-1.77941e-10	-0.331792
203408251	chr2:203408251:C:T	4.45719e-05	-1.77941e-10	0.132038	0.000283336	-1.77941e-10	0.1266
203408288	chr2:203408288:G:A	1.31686e-05	-1.08723	-7.30438e-10	9.30898e-05	-0.986469	-7.30438e-10
203408635	chr2:203408635:T:C	4.05208e-06	-0.906071	-1.35976	2.05111e-05	-1.14229	-1.35678
203408995	chr2:203408995:C:T	8.72166e-06	-1.49926	-7.30438e-10	5.55321e-05	-1.50307	-7.30438e-10
203409772	chr2:203409772:G:A	1.23957e-05	-1.77941e-10	-1.14772	7.83391e-05	-1.77941e-10	-1.15899
203409857	chr2:203409857:T:C	9.59343e-06	-1.77941e-10	-1.40399	6.12624e-05	-1.77941e-10	-1.40487
203410306	chr2:203410306:T:C	2.50039e-06	-1.38391	-1.36471	1.48188e-05	-1.45098	-1.37316
203412579	chr2:203412579:T:C	8.55837e-06	-1.51816	-7.30438e-10	5.54366e-05	-1.50479	-7.30438e-10
203412617	chr2:203412617:GT:G	2.17108e-06	-1.50218	-1.38766	2.01774e-05	-1.23076	-1.28471
203412755	chr2:203412755:A:G	2.98852e-06	-1.51731	-1.05297	2.78129e-05	-1.33164	-0.862893
203412920	chr2:203412920:T:A	1.23957e-05	-1.77941e-10	-1.14772	7.83391e-05	-1.77941e-10	-1.15899
203412926	chr2:203412926:C:T	2.56429e-06	-1.36645	-1.35694	1.51118e-05	-1.43839	-1.36617
203413068	chr2:203413068:G:A	2.80443e-06	-1.46777	-1.16609	1.67401e-05	-1.50634	-1.19589
203413150	chr2:203413150:G:C	1.11399e-05	-1.77941e-10	-1.25453	7.39317e-05	-1.77941e-10	-1.21689
203413596	chr2:203413596:C:T	2.55505e-06	-1.50757	-1.21943	2.36885e-05	-1.28026	-1.07478
203413897	chr2:203413897:C:CCAG	2.38828e-05	0.789985	-1.28189	2.93004e-05	-0.845859	-1.29657
203413985	chr2:203413985:T:A	2.08916e-05	0.642122	-1.26784	2.74192e-05	-0.925378	-1.28341
203414005	chr2:203414005:T:C	1.00979e-05	-1.77941e-10	-1.35274	6.53741e-05	-1.77941e-10	-1.33991
203415542	chr2:203415542:G:A	5.37631e-05	-1.77941e-10	0.319522	0.000341906	-1.77941e-10	0.314501
203415929	chr2:203415929:T:A	2.1671e-06	-1.50104	-1.39064	2.01055e-05	-1.2267	-1.29234
203416040	chr2:203416040:C:T	0.00161013	3.71901	-7.30438e-10	0.00819894	3.49173	-7.30438e-10
203416219	chr2:203416219:C:T	2.61076e-06	-1.4989	-1.20653	2.49073e-05	-1.24737	-1.0575
203416239	chr2:203416239:C:G	1.0429e-05	-1.32047	-7.30438e-10	6.97208e-05	-1.27554	-7.30438e-10
203416397	chr2:203416397:G:A	3.3139e-05	0.813257	-0.977613	1.658e-05	-1.42134	-1.29049
203417014	chr2:203417014:G:C	9.86269e-06	-1.77941e-10	-1.37631	6.28792e-05	-1.77941e-10	-1.37882
203417307	chr2:203417307:G:A	1.06785e-05	-1.77941e-10	-1.29683	6.9323e-05	-1.77941e-10	-1.28126
203419913	chr2:203419913:C:A	2.51473e-06	-1.38435	-1.35855	1.48929e-05	-1.45155	-1.3676
203420107	chr2:203420107:T:C	2.92194e-05	-1.77941e-10	-0.290235	0.000186964	-1.77941e-10	-0.28912
203421051	chr2:203421051:G:A	3.90638e-05	0.688039	-0.687907	1.8336e-05	-1.44662	-1.16454
203421603	chr2:203421603:T:G	9.66966e-06	-1.77941e-10	-1.39607	6.21204e-05	-1.77941e-10	-1.39096
203422410	chr2:203422410:G:A	2.16708e-06	-1.4929	-1.39878	1.59341e-05	-1.37541	-1.37617
203422828	chr2:203422828:T:C	9.95588e-06	-1.77941e-10	-1.3669	6.36207e-05	-1.77941e-10	-1.36709
203423307	chr2:203423307:T:C	1.59414e-05	-0.896146	-7.30438e-10	0.000126252	-0.681751	-7.30438e-10
203423530	chr2:203423530:A:G	3.52828e-05	-1.77941e-10	-0.101671	0.000223908	-1.77941e-10	-0.108798
203423753	chr2:203423753:A:G	4.83942e-05	-1.77941e-10	0.214315	0.000326553	-1.77941e-10	0.268559
203423890	chr2:203423890:A:G	8.53709e-06	-1.52065	-7.30438e-10	5.54792e-05	-1.50403	-7.30438e-10
203424079	chr2:203424079:T:G	9.58108e-06	-1.77941e-10	-1.40528	6.17521e-05	-1.77941e-10	-1.39691
203424091	chr2:203424091:A:G	9.70183e-06	-1.77941e-10	-1.39275	6.28051e-05	-1.77941e-10	-1.38
203424146	chr2:203424146:C:T	1.19873e-05	-1.77941e-10	-1.18122	7.58095e-05	-1.77941e-10	-1.19181
203425008	chr2:203425008:C:T	1.15477e-05	-1.21858	-7.30438e-10	5.51149e-05	-1.51061	-7.30438e-10
203425044	chr2:203425044:G:T	1.13392e-05	-1.77941e-10	-1.2368	7.86019e-05	-1.77941e-10	-1.15564
203425314	chr2:203425314:T:C	0.000405802	2.53062	-0.189816	2.73941e-05	-1.1248	-1.0849
203425626	chr2:203425626:A:G	1.06366e-05	-1.30076	-7.30438e-10	6.4437e-05	-1.35435	-7.30438e-10
203425806	chr2:203425806:G:C	2.52813e-06	-1.47355	-1.26403	1.54438e-05	-1.52107	-1.26176
203425935	chr2:203425935:C:T	5.77699e-06	-1.49051	-0.420672	4.25233e-05	-1.37699	-0.392996
203426040	chr2:203426040:C:A	9.74764e-06	-1.77941e-10	-1.38804	6.14554e-05	-1.77941e-10	-1.40172
203426516	chr2:203426516:T:C	3.56583e-05	-1.77941e-10	-0.0910848	0.000224406	-1.77941e-10	-0.106578
203426890	chr2:203426890:A:G	1.19652e-05	-1.77941e-10	-1.18306	7.60033e-05	-1.77941e-10	-1.18926
203428187	chr2:203428187:T:C	1.59854e-05	-1.77941e-10	-0.893391	0.00010575	-1.77941e-10	-0.858958
203429380	chr2:203429380:G:C	9.69175e-06	-1.77941e-10	-1.39379	6.22948e-05	-1.77941e-10	-1.38816
203429689	chr2:203429689:A:G	1.54021e-05	-0.765154	-0.165407	3.03254e-05	-1.52015	-0.587893
203430169	chr2:203430169:A:G	9.61253e-06	-1.77941e-10	-1.402	6.12179e-05	-1.77941e-10	-1.40559
203432743	chr2:203432743:G:A	8.58873e-06	-1.51461	-7.30438e-10	5.45463e-05	-1.52098	-7.30438e-10
203433026	chr2:203433026:A:C	9.7834e-06	-1.77941e-10	-1.38438	6.15771e-05	-1.77941e-10	-1.39974
203433123	chr2:203433123:G:GTGAT	2.30327e-05	-0.528152	-7.30438e-10	0.000198089	-0.231317	-7.30438e-10
203433372	chr2:203433372:G:C	9.2108e-06	-1.44469	-7.30438e-10	5.61291e-05	-1.49238	-7.30438e-10
203433554	chr2:203433554:C:T	1.17691e-05	-1.19959	-7.30438e-10	6.51058e-05	-1.34402	-7.30438e-10
203433574	chr2:203433574:C:T	8.83458e-06	-1.48639	-7.30438e-10	5.50869e-05	-1.51112	-7.30438e-10
203434062	chr2:203434062:A:C	5.87463e-06	-0.816208	-1.07821	3.12799e-05	-0.99963	-1.07743
203434533	chr2:203434533:C:T	2.09752e-05	-0.244319	-0.377408	0.000175267	0.19947	-0.553192
203434611	chr2:203434611:C:T	9.76673e-06	-1.77941e-10	-1.38608	6.25731e-05	-1.77941e-10	-1.3837
203434784	chr2:203434784:A:G	8.58483e-06	-1.51507	-7.30438e-10	5.50555e-05	-1.51169	-7.30438e-10
203434817	chr2:203434817:A:G	3.05082e-06	-1.51688	-1.03278	1.92351e-05	-1.49048	-1.07282
203434835	chr2:203434835:A:ACTT	8.55027e-06	-1.5191	-7.30438e-10	5.52308e-05	-1.50851	-7.30438e-10
203435213	chr2:203435213:G:A	9.59362e-06	-1.77941e-10	-1.40397	6.12595e-05	-1.77941e-10	-1.40491
203436573	chr2:203436573:G:A	3.27307e-05	-0.647728	0.470974	5.18597e-05	-1.511	-0.0604939
203437027	chr2:203437027:G:GAC	3.4282e-05	-0.564603	0.434157	5.0688e-05	-1.50085	-0.093499
203437068	chr2:203437068:GTGT:G	1.11488e-05	-1.77941e-10	-1.25374	7.27075e-05	-1.77941e-10	-1.23359
203437071	chr2:203437071:T:TCAGGCA	1.13424e-05	-1.77941e-10	-1.23652	7.40498e-05	-1.77941e-10	-1.2153
203437358	chr2:203437358:ACT:A	1.08899e-05	-1.77941e-10	-1.27723	7.07545e-05	-1.77941e-10	-1.26082
203437593	chr2:203437593:C:T	9.87471e-06	-1.77941e-10	-1.37509	6.54464e-05	-1.77941e-10	-1.3388
203437664	chr2:203437664:T:G	8.5649e-06	-1.51739	-7.30438e-10	5.45522e-05	-1.52088	-7.30438e-10
203437673	chr2:203437673:T:C	1.21215e-05	0.146155	-1.31624	0.000123651	0.673868	-1.37644
203438073	chr2:203438073:A:G	1.10545e-05	-1.77941e-10	-1.26223	7.20474e-05	-1.77941e-10	-1.24271
203438376	chr2:203438376:TTTTG:T	2.14673e-06	-1.52109	-1.38003	1.4044e-05	-1.50978	-1.36806
203439491	chr2:203439491:G:A	1.9695e-05	0.681116	-1.36582	4.61687e-05	-0.358715	-1.32902
203439794	chr2:203439794:G:A	9.58846e-06	-1.77941e-10	-1.40451	6.15212e-05	-1.77941e-10	-1.40065
203440235	chr2:203440235:A:G	9.77248e-06	-1.77941e-10	-1.3855	6.16215e-05	-1.77941e-10	-1.39902
203441703	chr2:203441703:G:A	1.74627e-05	-1.77941e-10	-0.805002	0.000116303	-1.77941e-10	-0.763832
203441710	chr2:203441710:T:C	1.01271e-05	-0.327064	-1.02279	8.53329e-05	0.12492	-1.19839
203442280	chr2:203442280:G:A	1.09518e-05	0.057211	-1.32877	0.000108539	0.549861	-1.38279
203442443	chr2:203442443:G:T	1.44769e-05	0.286899	-1.27941	0.000145291	0.813223	-1.35452
203442493	chr2:203442493:C:T	9.96463e-06	-1.77941e-10	-1.36602	6.3333e-05	-1.77941e-10	-1.37163
203442728	chr2:203442728:G:C	8.54575e-06	-1.51963	-7.30438e-10	5.46045e-05	-1.51992	-7.30438e-10
203443330	chr2:203443330:T:G	9.65301e-06	-1.77941e-10	-1.3978	6.12398e-05	-1.77941e-10	-1.40524
203444357	chr2:203444357:G:A	4.05936e-05	-1.77941e-10	0.0385442	0.000279093	-1.77941e-10	0.111512
203444602	chr2:203444602:G:A	1.17052e-05	-0.984755	-0.220276	2.98122e-05	-1.51701	-0.608106
203444611	chr2:203444611:A:G	9.59614e-06	-1.77941e-10	-1.40371	6.12489e-05	-1.77941e-10	-1.40509
203444696	chr2:203444696:C:A	1.32618e-05	-1.77941e-10	-1.08018	8.72731e-05	-1.77941e-10	-1.05099
203444741	chr2:203444741:T:C	0.000198186	1.62414	-7.30438e-10	0.00247339	2.29331	-7.30438e-10
203444754	chr2:203444754:A:G	1.05249e-05	-1.77941e-10	-1.31133	6.66792e-05	-1.77941e-10	-1.32014
203445952	chr2:203445952:TC:T	1.14354e-05	-1.22835	-7.30438e-10	7.30444e-05	-1.22897	-7.30438e-10
203445954	chr2:203445954:TCCTTTGGGG:T	1.14321e-05	-1.22864	-7.30438e-10	7.30233e-05	-1.22925	-7.30438e-10
203446445	chr2:203446445:G:A	9.58408e-06	-1.77941e-10	-1.40496	6.12196e-05	-1.77941e-10	-1.40557
203446795	chr2:203446795:G:T	9.58009e-06	-1.77941e-10	-1.40538	6.16594e-05	-1.77941e-10	-1.39841
203447128	chr2:203447128:G:C	9.5424e-06	-1.40932	-7.30438e-10	5.75389e-05	-1.46757	-7.30438e-10
203447432	chr2:203447432:A:G	9.80958e-06	-1.77941e-10	-1.38171	6.17598e-05	-1.77941e-10	-1.39678
203447525	chr2:203447525:T:C	9.59559e-06	-1.77941e-10	-1.40376	6.14961e-05	-1.77941e-10	-1.40106
203447984	chr2:203447984:C:T	9.90049e-06	-1.77941e-10	-1.37248	6.37805e-05	-1.77941e-10	-1.36459
203449099	chr2:203449099:G:A	1.94575e-05	0.63634	-1.33318	0.000214889	1.24433	-1.39425
203449472	chr2:203449472:C:G	1.28156e-05	-1.77941e-10	-1.1144	8.14592e-05	-1.77941e-10	-1.11993
203450513	chr2:203450513:G:A	4.52406e-05	-1.77941e-10	0.146929	0.000282764	-1.77941e-10	0.12458
203450671	chr2:203450671:G:A	1.95232e-05	0.612825	-1.30629	2.61215e-05	-0.942976	-1.3143
203451809	chr2:203451809:C:T	1.97014e-05	0.601231	-1.28561	2.65988e-05	-0.945237	-1.29393
203451910	chr2:203451910:A:G	1.17095e-05	0.0984041	-1.30307	0.000116525	0.606664	-1.36859
203452830	chr2:203452830:C:T	1.64166e-05	0.429284	-1.29605	2.51057e-05	-0.991021	-1.30592
203455116	chr2:203455116:C:G	2.31726e-05	0.81872	-1.34081	2.8438e-05	-0.826327	-1.34598
203456033	chr2:203456033:AAAACAAAAAC:A	1.15147e-05	-1.77941e-10	-1.22144	7.66696e-05	-1.77941e-10	-1.18053
203456592	chr2:203456592:G:A	1.20108e-05	-1.77941e-10	-1.17926	7.86589e-05	-1.77941e-10	-1.15491
203456597	chr2:203456597:T:A	1.29783e-05	-1.77941e-10	-1.10179	8.20875e-05	-1.77941e-10	-1.11225
203456807	chr2:203456807:A:G	1.07882e-05	-0.00565453	-1.28096	0.000104815	0.487039	-1.35488
203456920	chr2:203456920:A:G	1.07398e-05	-0.0174841	-1.27363	0.000103898	0.473482	-1.35011
203457245	chr2:203457245:T:C	1.03115e-05	-0.0320483	-1.29976	0.000100484	0.456507	-1.36654
203457441	chr2:203457441:C:T	8.56799e-06	-1.51703	-7.30438e-10	5.62236e-05	-1.4907	-7.30438e-10
203457575	chr2:203457575:T:C	1.33498e-05	-0.828398	-0.24517	2.86018e-05	-1.52003	-0.646535
203457664	chr2:203457664:C:T	1.08045e-05	-0.0263535	-1.25875	0.000103709	0.462448	-1.34089
203458259	chr2:203458259:T:C	4.7337e-05	0.242061	-0.0498341	4.20684e-05	-1.29261	-0.488128
203458373	chr2:203458373:AAAAC:A	1.42218e-05	-1.77941e-10	-1.01029	9.08879e-05	-1.77941e-10	-1.01041
203458586	chr2:203458586:T:C	9.5947e-06	-1.77941e-10	-1.40385	6.14872e-05	-1.77941e-10	-1.40121
203459717	chr2:203459717:G:A	8.69633e-06	-1.50216	-7.30438e-10	5.59095e-05	-1.4963	-7.30438e-10
203460050	chr2:203460050:G:A	9.49291e-06	-0.0860911	-1.32843	9.27902e-05	0.393475	-1.38317
203460843	chr2:203460843:G:A	1.32727e-05	-1.77941e-10	-1.07936	8.73579e-05	-1.77941e-10	-1.05002
203460942	chr2:203460942:C:T	0.000244422	1.83383	-7.30438e-10	0.00309521	2.51758	-7.30438e-10
203461769	chr2:203461769:T:C	1.13047e-05	-1.77941e-10	-1.23985	6.99227e-05	-1.77941e-10	-1.27264
203462332	chr2:203462332:T:C	1.04228e-05	0.00986825	-1.33094	0.000103466	0.503065	-1.38386
203462694	chr2:203462694:A:G	8.65183e-06	-1.50729	-7.30438e-10	5.55734e-05	-1.50233	-7.30438e-10
203463225	chr2:203463225:A:G	1.25038e-05	0.148589	-1.28763	0.000124434	0.663512	-1.35977
203463443	chr2:203463443:A:G	1.22948e-05	0.142487	-1.29838	0.000122716	0.656207	-1.36637
203463903	chr2:203463903:A:G	1.13706e-05	0.0724781	-1.30651	0.000112773	0.576011	-1.37066
203464188	chr2:203464188:T:C	1.8144e-05	-1.77941e-10	-0.766726	0.000118925	-1.77941e-10	-0.741543
203465805	chr2:203465805:A:C	1.0609e-05	-0.0222519	-1.28111	0.000102854	0.467997	-1.35472
203466356	chr2:203466356:A:C	9.16274e-06	-0.12777	-1.32215	8.88081e-05	0.345423	-1.37898
203466685	chr2:203466685:T:C	9.59033e-06	-1.77941e-10	-1.40431	6.12579e-05	-1.77941e-10	-1.40494
203467704	chr2:203467704:T:C	9.7848e-06	-0.0608526	-1.32338	9.57498e-05	0.421932	-1.38023
203467735	chr2:203467735:A:C	1.33887e-05	-1.07065	-7.30438e-10	0.000102255	-0.892563	-7.30438e-10
203470834	chr2:203470834:T:G	2.70681e-06	-1.46979	-1.1995	1.86229e-05	-1.32428	-1.27136
203471977	chr2:203471977:C:T	1.17477e-05	0.115781	-1.31719	0.000117644	0.624914	-1.37729
203473627	chr2:203473627:T:TA	1.19231e-05	-1.77941e-10	-1.18659	7.84704e-05	-1.77941e-10	-1.15731
203473761	chr2:203473761:C:T	1.28152e-05	0.176737	-1.29117	0.000128214	0.695573	-1.36191
203474936	chr2:203474936:C:T	8.56497e-06	-1.51739	-7.30438e-10	5.57507e-05	-1.49914	-7.30438e-10
203475271	chr2:203475271:G:A	4.40857e-05	-1.77941e-10	0.121068	0.000275616	-1.77941e-10	0.0989742
203478135	chr2:203478135:G:A	8.57803e-06	-1.51586	-7.30438e-10	5.64085e-05	-1.48741	-7.30438e-10
203478330	chr2:203478330:G:A	1.12393e-05	-1.77941e-10	-1.24565	6.98513e-05	-1.77941e-10	-1.27366
203482019	chr2:203482019:C:A	1.03597e-05	-1.77941e-10	-1.32715	6.26295e-05	-1.77941e-10	-1.3828
203482453	chr2:203482453:C:T	9.66778e-06	-1.77941e-10	-1.39627	6.15547e-05	-1.77941e-10	-1.40011
203483393	chr2:203483393:T:G	1.12155e-05	0.0440775	-1.29185	0.000110085	0.543571	-1.36235
203484561	chr2:203484561:T:G	9.03652e-06	-0.138796	-1.325	8.74528e-05	0.332336	-1.38127
203485169	chr2:203485169:C:T	1.01411e-05	-1.77941e-10	-1.34847	6.4124e-05	-1.77941e-10	-1.35922
203485494	chr2:203485494:T:C	1.013e-05	-1.77941e-10	-1.34956	6.63887e-05	-1.77941e-10	-1.32451
203485565	chr2:203485565:A:G	1.12965e-05	0.0631688	-1.30374	0.000111719	0.564912	-1.36896
203485873	chr2:203485873:A:G	1.09435e-05	0.0393399	-1.31166	0.000108209	0.537688	-1.37366
203486173	chr2:203486173:CAG:C	9.9436e-06	-1.36814	-7.30438e-10	5.90836e-05	-1.44108	-7.30438e-10
203486640	chr2:203486640:G:A	1.0576e-05	0.0698092	-1.37629	5.39012e-05	-0.165583	-1.3673
203486937	chr2:203486937:T:C	3.10726e-05	-1.77941e-10	-0.228741	0.000198749	-1.77941e-10	-0.227991
203487680	chr2:203487680:C:T	9.57734e-06	-1.77941e-10	-1.40567	6.1236e-05	-1.77941e-10	-1.4053
203488403	chr2:203488403:G:A	3.32354e-05	-0.488497	0.327045	4.82379e-05	-1.49303	-0.150863
203488494	chr2:203488494:C:T	5.01025e-05	1.37896	-1.12996	4.42289e-05	-0.592135	-1.13852
203488708	chr2:203488708:A:G	9.61638e-06	-1.77941e-10	-1.4016	6.12922e-05	-1.77941e-10	-1.40438
203488804	chr2:203488804:C:T	9.95335e-06	-1.36716	-7.30438e-10	7.02975e-05	-1.2673	-7.30438e-10
203490100	chr2:203490100:C:T	8.40686e-06	-0.656782	-0.879236	6.85352e-05	-0.296597	-0.99609
203490800	chr2:203490800:T:C	0.000103444	2.32927	-1.3553	6.19216e-05	-0.0317766	-1.36239
203490968	chr2:203490968:T:C	1.15204e-05	0.173004	-1.39395	0.00012246	0.692858	-1.4051
203491099	chr2:203491099:G:A	4.38984e-05	0.0679952	0.0488162	4.3119e-05	-1.35223	-0.403838
203491570	chr2:203491570:A:G	0.000107334	1.01088	-7.30438e-10	7.55475e-05	-1.19527	-7.30438e-10
203491788	chr2:203491788:G:A	1.52899e-05	0.431356	-1.36923	0.000164979	0.988205	-1.40242
203492102	chr2:203492102:C:T	1.23606e-05	0.213059	-1.36361	0.00012861	0.737328	-1.40057
203492532	chr2:203492532:G:A	1.36718e-05	0.3153	-1.36503	0.000144511	0.854384	-1.40106
203494702	chr2:203494702:G:A	8.6742e-05	1.15612	-0.358244	2.03242e-05	-1.36382	-1.1444
203495478	chr2:203495478:A:G	1.42877e-05	0.31489	-1.32056	2.26511e-05	-1.08707	-1.31275
203496961	chr2:203496961:G:C	1.00879e-05	-1.77941e-10	-1.35373	6.13086e-05	-1.77941e-10	-1.40411
203497015	chr2:203497015:C:T	1.32643e-05	-1.07999	-7.30438e-10	0.000101091	-0.904012	-7.30438e-10
203498582	chr2:203498582:C:T	3.15448e-06	-1.4856	-1.03065	2.28888e-05	-1.3774	-1.01199
203499427	chr2:203499427:A:C	0.000183305	0.923845	0.622241	3.49426e-05	-1.40379	-0.562539
203499674	chr2:203499674:T:C	2.80991e-06	-1.48726	-1.14465	2.02684e-05	-1.38003	-1.13094
203499998	chr2:203499998:C:T	1.19545e-05	-0.94972	-0.234238	2.93704e-05	-1.51905	-0.620993
203501386	chr2:203501386:T:A	9.64005e-06	-1.39914	-7.30438e-10	5.7778e-05	-1.46343	-7.30438e-10
203501730	chr2:203501730:A:G	2.02975e-05	0.620582	-1.27515	2.71528e-05	-0.936046	-1.28251
203501858	chr2:203501858:G:C	1.82662e-05	0.630842	-1.39086	2.43212e-05	-0.935462	-1.39322
203502053	chr2:203502053:G:A	7.61895e-06	-1.11511	-0.519315	3.0946e-05	-1.3391	-0.748687
203502058	chr2:203502058:A:G	8.43565e-06	-0.222919	-1.30968	8.0113e-05	0.236491	-1.37309
203502588	chr2:203502588:G:A	0.000188464	2.59283	-1.01899	2.36472e-05	-0.994555	-1.36223
203502995	chr2:203502995:C:T	9.57908e-06	-1.77941e-10	-1.40548	6.15822e-05	-1.77941e-10	-1.39966
203503105	chr2:203503105:T:C	1.22654e-05	-1.77941e-10	-1.15829	7.59912e-05	-1.77941e-10	-1.18942
203503419	chr2:203503419:A:G	3.86155e-05	-1.77941e-10	-0.0114128	0.000241627	-1.77941e-10	-0.0326407
203504307	chr2:203504307:C:T	9.61467e-06	-1.77941e-10	-1.40178	6.22908e-05	-1.77941e-10	-1.38822
203504886	chr2:203504886:G:A	1.4128e-05	-1.01691	-7.30438e-10	8.06632e-05	-1.12975	-7.30438e-10
203505195	chr2:203505195:C:T	1.00482e-05	-1.77941e-10	-1.35768	6.38285e-05	-1.77941e-10	-1.36383
203505414	chr2:203505414:A:G	1.01001e-05	-1.77941e-10	-1.35253	6.39231e-05	-1.77941e-10	-1.36235
203505480	chr2:203505480:A:G	1.43761e-05	-0.733148	-0.266353	2.8315e-05	-1.51399	-0.662655
203505658	chr2:203505658:CCA:C	1.27304e-05	-1.77941e-10	-1.12107	8.36208e-05	-1.77941e-10	-1.09374
203505676	chr2:203505676:A:C	9.87422e-06	-1.77941e-10	-1.37514	6.25924e-05	-1.77941e-10	-1.38339
203506515	chr2:203506515:G:A	1.07755e-05	-1.28779	-7.30438e-10	6.82319e-05	-1.29712	-7.30438e-10
203507614	chr2:203507614:A:C	1.85182e-05	0.520711	-1.26702	2.66891e-05	-0.985422	-1.25036
203508002	chr2:203508002:G:C	1.23405e-05	-1.77941e-10	-1.15218	7.62775e-05	-1.77941e-10	-1.18566
203508845	chr2:203508845:T:C	8.54219e-06	-1.52005	-7.30438e-10	5.48925e-05	-1.51466	-7.30438e-10
203510048	chr2:203510048:C:T	1.18768e-05	-1.77941e-10	-1.19048	6.25308e-05	-1.77941e-10	-1.38437
203510412	chr2:203510412:G:A	1.06667e-05	-1.77941e-10	-1.29794	7.25201e-05	-1.77941e-10	-1.23617
203510670	chr2:203510670:G:GC	1.19273e-05	-1.77941e-10	-1.18624	7.41094e-05	-1.77941e-10	-1.21449
203511266	chr2:203511266:C:CT	9.78457e-06	-1.77941e-10	-1.38426	6.39328e-05	-1.77941e-10	-1.3622
203511270	chr2:203511270:A:T	1.95494e-05	-0.692122	-7.30438e-10	0.000179548	-0.32959	-7.30438e-10
203512440	chr2:203512440:A:C	8.9715e-06	-1.47101	-7.30438e-10	5.87717e-05	-1.44637	-7.30438e-10
203512969	chr2:203512969:A:G	1.07136e-05	-1.77941e-10	-1.29355	6.9632e-05	-1.77941e-10	-1.27681
203513148	chr2:203513148:C:G	2.22623e-05	0.591694	-1.15386	2.97483e-05	-0.957304	-1.16996
203514720	chr2:203514720:A:G	9.8758e-06	-1.77941e-10	-1.37498	6.36019e-05	-1.77941e-10	-1.36739
203515049	chr2:203515049:A:G	1.05081e-05	-1.77941e-10	-1.31292	7.1127e-05	-1.77941e-10	-1.25557
203515991	chr2:203515991:A:G	1.08176e-05	-1.77941e-10	-1.28389	7.02832e-05	-1.77941e-10	-1.2675
203516485	chr2:203516485:C:T	0.000209955	1.68183	-7.30438e-10	0.00220841	2.17999	-7.30438e-10
203516558	chr2:203516558:G:A	2.98675e-05	-1.77941e-10	-0.268294	0.000188067	-1.77941e-10	-0.283238
203516685	chr2:203516685:T:C	1.1921e-05	-1.77941e-10	-1.18677	7.78693e-05	-1.77941e-10	-1.165
203517049	chr2:203517049:A:T	1.0191e-05	-1.77941e-10	-1.34356	6.20071e-05	-1.77941e-10	-1.39279
203517282	chr2:203517282:A:G	3.32158e-05	-0.162041	-7.30438e-10	0.000273567	0.0915132	-7.30438e-10
203517617	chr2:203517617:T:C	2.04809e-05	-1.77941e-10	-0.645574	0.000128923	-1.77941e-10	-0.660815
203518616	chr2:203518616:C:T	9.67337e-06	-1.77941e-10	-1.39569	6.28738e-05	-1.77941e-10	-1.3789
203520070	chr2:203520070:G:C	1.22308e-05	-1.77941e-10	-1.16111	8.01741e-05	-1.77941e-10	-1.13583
203520399	chr2:203520399:G:A	9.06841e-05	0.842316	-7.30438e-10	7.12498e-05	-1.25384	-7.30438e-10
203520715	chr2:203520715:C:A	9.57908e-06	-1.77941e-10	-1.40548	6.16019e-05	-1.77941e-10	-1.39934
203521086	chr2:203521086:C:T	3.09159e-05	-0.233794	-7.30438e-10	0.000176334	-0.347654	-7.30438e-10
203521636	chr2:203521636:AAAC:A	9.2738e-06	-0.373337	-1.06454	6.88012e-05	-0.173141	-1.11567
203522652	chr2:203522652:A:G	1.01274e-05	-1.77941e-10	-1.34982	6.40869e-05	-1.77941e-10	-1.35979
203522954	chr2:203522954:T:C	7.81508e-06	-0.285608	-1.3234	7.40531e-05	0.165794	-1.38105
203523325	chr2:203523325:G:A	1.24643e-05	-1.77941e-10	-1.1422	8.17982e-05	-1.77941e-10	-1.11578
203523369	chr2:203523369:G:A	8.699e-06	-0.208081	-1.29378	8.21632e-05	0.252754	-1.36408
203523605	chr2:203523605:T:G	8.54982e-06	-1.51916	-7.30438e-10	5.53033e-05	-1.5072	-7.30438e-10
203523772	chr2:203523772:C:T	1.02143e-05	-0.06	-1.28128	9.81784e-05	0.423153	-1.3564
203524168	chr2:203524168:A:C	1.1593e-05	-1.21466	-7.30438e-10	7.41419e-05	-1.21405	-7.30438e-10
203524682	chr2:203524682:C:T	8.897e-06	-0.108598	-1.37075	8.28624e-05	0.299404	-1.40226
203524805	chr2:203524805:GT:G	9.94352e-06	-1.77941e-10	-1.36815	6.31062e-05	-1.77941e-10	-1.37522
203525186	chr2:203525186:C:G	1.26637e-05	-1.77941e-10	-1.12633	7.79346e-05	-1.77941e-10	-1.16416
203525193	chr2:203525193:T:A	2.79675e-05	-1.77941e-10	-0.334024	0.000181879	-1.77941e-10	-0.316693
203525491	chr2:203525491:A:G	8.58397e-06	-1.51517	-7.30438e-10	5.64931e-05	-1.48592	-7.30438e-10
203525882	chr2:203525882:G:A	8.62096e-06	-0.595018	-0.915852	7.13488e-05	-0.224105	-1.02835
203526018	chr2:203526018:GAA:G	9.77068e-06	-0.0897893	-1.29589	9.40374e-05	0.389116	-1.36546
203526405	chr2:203526405:G:A	1.01258e-05	-1.77941e-10	-1.34998	6.4078e-05	-1.77941e-10	-1.35993
203526461	chr2:203526461:A:G	1.68906e-05	-1.77941e-10	-0.83831	0.000108015	-1.77941e-10	-0.837763
203526693	chr2:203526693:C:T	9.61524e-06	-1.77941e-10	-1.40172	6.15801e-05	-1.77941e-10	-1.39969
203526943	chr2:203526943:C:T	9.73012e-06	-1.77941e-10	-1.38984	6.14647e-05	-1.77941e-10	-1.40157
203527727	chr2:203527727:G:A	1.42664e-05	-1.77941e-10	-1.00716	8.67849e-05	-1.77941e-10	-1.0566
203528526	chr2:203528526:ACTT:A	1.13954e-05	-1.23186	-7.30438e-10	7.27509e-05	-1.23299	-7.30438e-10
203529513	chr2:203529513:C:T	1.5146e-05	-0.862179	-0.0851517	3.32422e-05	-1.52069	-0.495521
203530875	chr2:203530875:G:C	1.01867e-05	-1.77941e-10	-1.34399	6.47286e-05	-1.77941e-10	-1.34983
203531348	chr2:203531348:T:C	9.16896e-06	-1.44924	-7.30438e-10	5.7127e-05	-1.47476	-7.30438e-10
203535859	chr2:203535859:C:T	9.58664e-06	-1.77941e-10	-1.4047	6.18044e-05	-1.77941e-10	-1.39606
203536675	chr2:203536675:T:C	4.59528e-06	-0.836518	-1.30352	2.32396e-05	-1.07527	-1.2989
203537448	chr2:203537448:CTG:C	9.59084e-06	-1.77941e-10	-1.40426	6.18104e-05	-1.77941e-10	-1.39596
203537514	chr2:203537514:A:G	1.5622e-05	-1.77941e-10	-0.916387	0.000102019	-1.77941e-10	-0.894874
203537731	chr2:203537731:C:T	9.61266e-06	-1.77941e-10	-1.40199	6.22167e-05	-1.77941e-10	-1.38941
203538009	chr2:203538009:A:T	9.57796e-06	-1.77941e-10	-1.4056	6.15558e-05	-1.77941e-10	-1.40009
203538070	chr2:203538070:A:G	2.29721e-05	0.72748	-1.25827	1.46142e-05	-1.43238	-1.40566
203538387	chr2:203538387:A:C	8.75507e-06	-1.49543	-7.30438e-10	5.79019e-05	-1.46128	-7.30438e-10
203538939	chr2:203538939:C:T	2.29131e-05	0.738176	-1.27153	1.46556e-05	-1.42998	-1.40522
203538965	chr2:203538965:T:C	1.06486e-05	0.0112022	-1.31084	8.37215e-05	0.262375	-1.35491
203539096	chr2:203539096:G:A	1.22511e-05	-1.77941e-10	-1.15945	7.59089e-05	-1.77941e-10	-1.1905
203539229	chr2:203539229:A:G	1.17122e-05	0.137513	-1.34195	0.000119199	0.651377	-1.39061
203539693	chr2:203539693:G:A	1.22683e-05	-1.77941e-10	-1.15805	7.60087e-05	-1.77941e-10	-1.18919
203539955	chr2:203539955:C:T	1.21048e-05	-1.17146	-7.30438e-10	9.08817e-05	-1.01048	-7.30438e-10
203540530	chr2:203540530:G:A	1.73217e-05	-0.813104	-7.30438e-10	0.000142442	-0.561096	-7.30438e-10
203540555	chr2:203540555:A:G	1.03874e-05	-1.32448	-7.30438e-10	6.34894e-05	-1.36916	-7.30438e-10
203541024	chr2:203541024:C:A	2.41126e-05	0.839512	-1.32185	0.000270822	1.47103	-1.3896
203541106	chr2:203541106:TG:T	0.000531441	3.75005	-1.13952	0.000112767	0.409306	-1.20401
203542239	chr2:203542239:C:T	1.07258e-05	0.0610143	-1.35343	0.00010855	0.563247	-1.39607
203542513	chr2:203542513:A:G	1.19082e-05	-1.77941e-10	-1.18784	7.7876e-05	-1.77941e-10	-1.16492
203543278	chr2:203543278:T:C	1.09702e-05	0.088997	-1.35888	0.000111925	0.596007	-1.39821
203543686	chr2:203543686:G:A	1.18947e-05	-1.77941e-10	-1.18898	7.57314e-05	-1.77941e-10	-1.19284
203544589	chr2:203544589:C:CTA	3.04279e-06	-1.48827	-1.06402	1.95365e-05	-1.48735	-1.0604
203544989	chr2:203544989:G:A	1.07478e-05	0.0565116	-1.34688	0.000108185	0.556985	-1.39317
203545253	chr2:203545253:G:A	1.29654e-05	-1.77941e-10	-1.10278	8.51397e-05	-1.77941e-10	-1.07574
203545356	chr2:203545356:C:A	1.05493e-05	-1.77941e-10	-1.30901	7.1515e-05	-1.77941e-10	-1.25013
203545703	chr2:203545703:T:C	3.88339e-06	-1.49355	-0.814806	2.52062e-05	-1.49323	-0.799719
203545843	chr2:203545843:T:C	1.02864e-05	-1.33425	-7.30438e-10	6.51257e-05	-1.34372	-7.30438e-10
203546066	chr2:203546066:A:G	1.16475e-05	0.114935	-1.32491	0.000117101	0.624991	-1.38199
203546185	chr2:203546185:C:T	3.33492e-06	-1.05684	-1.40377	1.62666e-05	-1.32696	-1.40396
203547035	chr2:203547035:T:C	1.23326e-05	-1.77941e-10	-1.15282	7.51455e-05	-1.77941e-10	-1.20061
203547215	chr2:203547215:T:C	9.60141e-06	-1.77941e-10	-1.40316	6.20524e-05	-1.77941e-10	-1.39205
203547967	chr2:203547967:G:T	1.0382e-05	-1.32499	-7.30438e-10	6.11107e-05	-1.40735	-7.30438e-10
203548291	chr2:203548291:C:T	1.15789e-05	0.0518425	-1.26772	0.000112754	0.551633	-1.34646
203548421	chr2:203548421:C:G	2.25596e-05	-1.77941e-10	-0.548904	0.000138558	-1.77941e-10	-0.588747
203549402	chr2:203549402:C:T	1.00034e-05	-1.77941e-10	-1.36214	6.37838e-05	-1.77941e-10	-1.36454
203550343	chr2:203550343:G:C	1.79583e-05	0.491812	-1.26883	0.000184492	1.04458	-1.34701
203550516	chr2:203550516:T:G	1.27e-05	0.144485	-1.26795	0.000125492	0.658735	-1.34653
203550933	chr2:203550933:G:A	1.49386e-05	0.0597371	-1.02085	0.000137767	0.524557	-1.11902
203551532	chr2:203551532:AG:A	1.13555e-05	-1.77941e-10	-1.23536	6.65201e-05	-1.77941e-10	-1.32253
203551563	chr2:203551563:G:A	9.87833e-06	-1.77941e-10	-1.37472	6.28278e-05	-1.77941e-10	-1.37964
203551938	chr2:203551938:G:C	8.5338e-06	-1.52103	-7.30438e-10	5.45501e-05	-1.52091	-7.30438e-10
203552119	chr2:203552119:A:G	1.99676e-05	0.5422	-1.21316	0.000203125	1.10273	-1.30894
203552198	chr2:203552198:G:A	2.03258e-05	0.604795	-1.25797	0.000211129	1.17225	-1.33982
203552206	chr2:203552206:T:C	1.04649e-05	-1.77941e-10	-1.31704	6.50631e-05	-1.77941e-10	-1.34468
203553253	chr2:203553253:C:T	9.94053e-06	-1.77941e-10	-1.36845	6.33299e-05	-1.77941e-10	-1.37168
203554205	chr2:203554205:A:G	1.76682e-05	0.458904	-1.2522	0.000177654	0.995734	-1.33593
203555742	chr2:203555742:C:T	8.54078e-06	-1.52021	-7.30438e-10	7.36802e-05	-1.2203	-7.30438e-10
203556389	chr2:203556389:A:G	2.29633e-05	0.677255	-1.20842	0.000235815	1.24829	-1.30527
203556420	chr2:203556420:A:G	5.64863e-05	0.368932	-7.30438e-10	0.000547027	0.784464	-7.30438e-10
203556561	chr2:203556561:T:C	8.15269e-05	2.12751	-1.39164	0.000122528	0.675706	-1.3874
203556781	chr2:203556781:T:C	3.28533e-06	-1.49327	-0.982332	2.10456e-05	-1.49271	-0.980632
203557074	chr2:203557074:A:G	9.62198e-06	-1.77941e-10	-1.40102	6.23621e-05	-1.77941e-10	-1.38708
203557607	chr2:203557607:A:G	2.25358e-05	0.637589	-1.18755	0.000228675	1.20283	-1.29057
203558013	chr2:203558013:G:A	1.01937e-05	-0.0530523	-1.29024	7.92588e-05	0.192527	-1.33984
203558656	chr2:203558656:T:C	8.53882e-06	-1.52044	-7.30438e-10	5.49521e-05	-1.51357	-7.30438e-10
203559826	chr2:203559826:T:C	3.23404e-06	-1.49898	-0.992353	2.11867e-05	-1.50001	-0.966648
203560361	chr2:203560361:G:A	2.12743e-05	-1.77941e-10	-0.607567	0.00012492	-1.77941e-10	-0.692357
203560367	chr2:203560367:C:T	9.58125e-06	-1.77941e-10	-1.40526	6.13338e-05	-1.77941e-10	-1.4037
203560824	chr2:203560824:A:G	1.0104e-05	-1.77941e-10	-1.35214	6.39794e-05	-1.77941e-10	-1.36147
203560890	chr2:203560890:C:T	4.83818e-06	-1.51518	-0.573342	3.19735e-05	-1.51565	-0.53948
203561514	chr2:203561514:G:A	1.02711e-05	-1.77941e-10	-1.33573	6.64624e-05	-1.77941e-10	-1.3234
203561522	chr2:203561522:T:A	4.84394e-06	-0.69434	-1.393	1.60622e-05	-1.34604	-1.39752
203561706	chr2:203561706:C:T	1.64263e-05	-1.77941e-10	-0.866183	0.000109842	-1.77941e-10	-0.820992
203561901	chr2:203561901:C:T	1.15049e-05	-1.77941e-10	-1.2223	7.49602e-05	-1.77941e-10	-1.20308
203562038	chr2:203562038:A:G	4.71041e-06	-0.714631	-1.40066	1.58186e-05	-1.3556	-1.40324
203562617	chr2:203562617:A:G	1.1235e-05	0.0643407	-1.31038	1.35064e-05	-1.51576	-1.40111
203562797	chr2:203562797:G:T	9.87372e-06	-1.77941e-10	-1.37519	6.37161e-05	-1.77941e-10	-1.3656
203563458	chr2:203563458:G:A	1.11852e-05	-1.77941e-10	-1.25047	7.54333e-05	-1.77941e-10	-1.19679
203564053	chr2:203564053:G:A	5.97822e-06	-0.471947	-1.405	1.74908e-05	-1.25887	-1.39949
203564257	chr2:203564257:A:G	1.01725e-05	-1.77941e-10	-1.34537	6.65214e-05	-1.77941e-10	-1.32251
203564727	chr2:203564727:T:A	2.96928e-06	-1.5043	-1.07245	1.77388e-05	-1.48101	-1.16326
203564835	chr2:203564835:C:T	6.00278e-06	-1.50128	-0.37156	3.98103e-05	-1.50207	-0.33384
203565370	chr2:203565370:T:C	3.16317e-06	-1.50722	-1.00627	2.14459e-05	-1.50859	-0.945907
203565594	chr2:203565594:A:G	1.09628e-05	-1.77941e-10	-1.27056	6.75831e-05	-1.77941e-10	-1.30668
203566224	chr2:203566224:A:T	1.02821e-05	-1.77941e-10	-1.33466	6.65379e-05	-1.77941e-10	-1.32226
203566300	chr2:203566300:G:A	4.39463e-05	0.117902	-7.30438e-10	0.000397632	0.465493	-7.30438e-10
203566387	chr2:203566387:A:G	9.29581e-06	-1.4355	-7.30438e-10	6.20383e-05	-1.39228	-7.30438e-10
203566560	chr2:203566560:T:A	2.11481e-05	-1.77941e-10	-0.613516	0.000124329	-1.77941e-10	-0.697103
203566803	chr2:203566803:G:A	5.70172e-06	-1.51188	-0.412418	3.85361e-05	-1.51418	-0.354261
203567784	chr2:203567784:G:A	2.36717e-05	-1.77941e-10	-0.500784	0.000138347	-1.77941e-10	-0.590273
203567881	chr2:203567881:T:C	3.43065e-06	-1.51019	-0.922122	2.33885e-05	-1.51133	-0.856458
203568373	chr2:203568373:T:G	4.58203e-05	0.159661	-7.30438e-10	0.000431712	0.547725	-7.30438e-10
203568461	chr2:203568461:C:T	6.82807e-06	-1.49355	-0.250474	4.61598e-05	-1.49489	-0.19303
203568740	chr2:203568740:C:T	2.21326e-05	-1.77941e-10	-0.568016	0.000131507	-1.77941e-10	-0.640977
203570155	chr2:203570155:G:A	3.56651e-06	-1.51098	-0.882495	2.304e-05	-1.51343	-0.869369
203570366	chr2:203570366:C:T	1.07192e-05	-1.77941e-10	-1.29303	6.76541e-05	-1.77941e-10	-1.30563
203570937	chr2:203570937:C:T	4.07072e-06	-1.51359	-0.747654	2.63382e-05	-1.51574	-0.733272
203571098	chr2:203571098:G:A	1.1236e-05	-1.77941e-10	-1.24594	7.11665e-05	-1.77941e-10	-1.25501
203571126	chr2:203571126:A:G	1.59213e-05	-0.89741	-7.30438e-10	9.31891e-05	-0.985403	-7.30438e-10
203572036	chr2:203572036:A:G	1.93439e-05	-0.882363	0.179676	6.59643e-05	-1.4265	0.0955812
203572270	chr2:203572270:G:A	1.78716e-05	-0.861211	0.0793567	6.04327e-05	-1.41717	-0.00133574
203573250	chr2:203573250:C:T	2.86941e-06	-1.47375	-1.13721	1.77465e-05	-1.52024	-1.12361
203573475	chr2:203573475:A:G	7.35824e-06	-1.48372	-0.185522	4.98915e-05	-1.49005	-0.120129
203573522	chr2:203573522:G:A	1.00042e-05	-1.77941e-10	-1.36206	6.50534e-05	-1.77941e-10	-1.34483
203573806	chr2:203573806:G:A	7.2986e-06	-1.47534	-0.202046	4.94311e-05	-1.48236	-0.137093
203573916	chr2:203573916:C:T	7.11113e-06	-1.48967	-0.213731	4.82052e-05	-1.49548	-0.14909
203574200	chr2:203574200:T:C	3.99566e-05	-1.77941e-10	0.0227281	0.000273194	-1.77941e-10	0.0901492
203574466	chr2:203574466:G:A	6.83153e-06	-0.346224	-1.39729	1.87111e-05	-1.2067	-1.38422
203574487	chr2:203574487:A:G	3.229e-05	-1.77941e-10	-0.190309	0.000219665	-1.77941e-10	-0.12793
203575036	chr2:203575036:A:G	9.33871e-06	-1.48277	0.0518706	6.3721e-05	-1.48915	0.123636
203575259	chr2:203575259:T:C	7.37107e-06	-1.49183	-0.175675	5.00085e-05	-1.49741	-0.110427
203575358	chr2:203575358:G:A	7.22046e-06	-1.49339	-0.194758	4.89616e-05	-1.49879	-0.130206
203575599	chr2:203575599:G:A	1.68106e-05	-1.77941e-10	-0.843059	0.000100209	-1.77941e-10	-0.912775
203575622	chr2:203575622:T:G	7.28651e-06	-1.48515	-0.193893	4.93325e-05	-1.4912	-0.130247
203575705	chr2:203575705:T:C	7.01991e-06	-0.336059	-1.38026	1.9328e-05	-1.1988	-1.35968
203575768	chr2:203575768:G:A	2.1581e-06	-1.50621	-1.38963	1.63064e-05	-1.32293	-1.40554
203575778	chr2:203575778:A:G	9.67204e-06	-1.77941e-10	-1.39583	6.17362e-05	-1.77941e-10	-1.39716
203576404	chr2:203576404:C:T	2.43802e-05	-1.77941e-10	-0.471294	0.000162701	-1.77941e-10	-0.428122
203576782	chr2:203576782:A:T	7.62991e-06	-1.49313	-0.139861	5.18109e-05	-1.49868	-0.0737493
203576834	chr2:203576834:G:T	7.2644e-06	-1.49034	-0.191739	4.92453e-05	-1.49599	-0.12723
203576902	chr2:203576902:C:T	8.87154e-06	-1.48222	-7.30438e-10	5.56453e-05	-1.50104	-7.30438e-10
203577288	chr2:203577288:C:T	5.6044e-06	-0.567494	-1.37402	1.74178e-05	-1.31908	-1.34346
203577653	chr2:203577653:CTA:C	7.27768e-06	-1.49045	-0.189805	4.93405e-05	-1.49604	-0.125245
203577693	chr2:203577693:A:T	7.32463e-06	-1.48589	-0.187934	4.96388e-05	-1.49193	-0.123326
203577833	chr2:203577833:G:C	7.42766e-06	-1.48936	-0.170496	5.03789e-05	-1.49511	-0.105357
203577910	chr2:203577910:A:G	5.29763e-06	-0.844254	-1.15355	1.90564e-05	-1.40867	-1.16396
203578169	chr2:203578169:A:G	1.67578e-05	-1.77941e-10	-0.846201	9.99064e-05	-1.77941e-10	-0.9158
203578293	chr2:203578293:T:C	1.17641e-05	-1.77941e-10	-1.20001	7.85739e-05	-1.77941e-10	-1.15599
203578576	chr2:203578576:A:G	2.85689e-06	-1.51322	-1.10211	1.7565e-05	-1.51514	-1.13899
203579608	chr2:203579608:G:A	6.44799e-06	-1.49584	-0.305453	4.36133e-05	-1.50239	-0.24228
203579940	chr2:203579940:C:A	5.55694e-06	-0.652439	-1.29758	2.75481e-05	-0.913101	-1.291
203580075	chr2:203580075:A:G	1.47038e-05	-1.77941e-10	-0.976961	9.82132e-05	-1.77941e-10	-0.932893
203580184	chr2:203580184:A:G	9.65211e-06	-1.77941e-10	-1.39789	6.42388e-05	-1.77941e-10	-1.35743
203580292	chr2:203580292:C:CA	5.32983e-06	-0.925801	-1.06595	2.01547e-05	-1.4387	-1.07789
203580445	chr2:203580445:T:C	1.0179e-05	-1.77941e-10	-1.34474	6.41461e-05	-1.77941e-10	-1.35887
203580930	chr2:203580930:G:A	2.21352e-05	-1.77941e-10	-0.567898	0.000140875	-1.77941e-10	-0.572163
203580962	chr2:203580962:A:G	1.76234e-05	-1.77941e-10	-0.79584	0.000104213	-1.77941e-10	-0.873594
203581104	chr2:203581104:C:T	2.51435e-06	-1.37358	-1.36947	1.39339e-05	-1.49494	-1.39077
203581158	chr2:203581158:C:T	9.66961e-06	-1.77941e-10	-1.39608	6.20974e-05	-1.77941e-10	-1.39133
203581421	chr2:203581421:A:T	2.16287e-06	-1.51865	-1.37498	1.44046e-05	-1.52087	-1.33162
203581575	chr2:203581575:A:G	2.18169e-06	-1.5176	-1.36737	1.37172e-05	-1.51369	-1.38769
203581657	chr2:203581657:A:G	9.89417e-06	-1.77941e-10	-1.37312	6.35587e-05	-1.77941e-10	-1.36807
203582348	chr2:203582348:G:A	3.26e-06	-1.38782	-1.09552	2.22734e-05	-1.41001	-1.00663
203582630	chr2:203582630:C:T	2.15143e-05	-1.77941e-10	-0.596348	0.000145092	-1.77941e-10	-0.542665
203583138	chr2:203583138:C:T	7.9903e-06	-0.637907	-0.948931	3.36981e-05	-1.12422	-0.87837
203583443	chr2:203583443:T:C	8.03995e-06	-0.706729	-0.873914	3.50791e-05	-1.17009	-0.79234
203583563	chr2:203583563:G:A	7.81042e-06	-0.748088	-0.861519	3.44882e-05	-1.19764	-0.781777
203583800	chr2:203583800:C:A	1.54413e-05	-1.77941e-10	-0.928019	0.000100309	-1.77941e-10	-0.911782
203584126	chr2:203584126:T:C	8.31357e-06	-0.693131	-0.854045	3.6054e-05	-1.16097	-0.774049
203584177	chr2:203584177:C:T	8.46965e-06	-0.673388	-0.855189	3.6488e-05	-1.14785	-0.775199
203584380	chr2:203584380:T:G	3.08259e-06	-1.38962	-1.14967	2.08889e-05	-1.41232	-1.0685
203584610	chr2:203584610:G:A	8.16743e-06	-0.692427	-0.872485	3.53485e-05	-1.16101	-0.793769
203584712	chr2:203584712:G:A	8.74166e-06	-1.4403	-0.056667	5.14919e-05	-1.51506	-0.0635517
203584722	chr2:203584722:C:T	4.17357e-06	-1.37775	-0.858542	2.97938e-05	-1.31338	-0.812349
203585477	chr2:203585477:G:A	8.78802e-06	-0.636488	-0.855189	3.73979e-05	-1.12322	-0.775199
203585553	chr2:203585553:T:C	8.41079e-06	-1.33039	-0.205158	5.66862e-05	-1.19429	-0.28821
203586012	chr2:203586012:T:C	3.24834e-06	-1.37011	-1.11681	2.20677e-05	-1.39448	-1.03143
203586695	chr2:203586695:A:G	3.13373e-06	-1.25133	-1.27151	1.82118e-05	-1.3619	-1.25606
203586697	chr2:203586697:G:T	6.01367e-06	-1.34798	-0.523048	4.06957e-05	-1.21816	-0.595753
203586886	chr2:203586886:G:A	8.79811e-06	-0.668247	-0.822282	3.79443e-05	-1.14432	-0.739596
203587228	chr2:203587228:T:C	1.50908e-05	-1.77941e-10	-0.950978	9.81022e-05	-1.77941e-10	-0.934024
203587338	chr2:203587338:C:T	1.44176e-05	-1.77941e-10	-0.996614	9.94786e-05	-1.77941e-10	-0.920091
203587343	chr2:203587343:A:G	1.74868e-05	-1.77941e-10	-0.803618	0.000112747	-1.77941e-10	-0.794889
203587450	chr2:203587450:T:C	5.94131e-05	-0.346945	0.766394	0.000261016	-0.761907	0.806455
203587724	chr2:203587724:G:A	7.03931e-06	-0.731544	-0.982012	3.05571e-05	-1.18684	-0.913601
203587973	chr2:203587973:G:A	1.36846e-05	-1.77941e-10	-1.0488	8.86643e-05	-1.77941e-10	-1.03518
203588066	chr2:203588066:G:A	4.59179e-05	-1.77941e-10	0.161788	0.000276375	-1.77941e-10	0.101723
203588135	chr2:203588135:A:T	7.00878e-06	-0.739772	-0.978131	3.05018e-05	-1.19266	-0.909594
203588481	chr2:203588481:A:G	7.31693e-06	-0.699051	-0.975825	3.14274e-05	-1.16511	-0.907239
203588665	chr2:203588665:G:A	6.76654e-06	-0.76354	-0.989536	2.96899e-05	-1.20757	-0.92166
203588865	chr2:203588865:C:T	1.01121e-05	-1.77941e-10	-1.35133	6.34003e-05	-1.77941e-10	-1.37056
203589206	chr2:203589206:C:T	6.43196e-06	-1.32907	-0.474713	4.37011e-05	-1.19387	-0.548792
203589528	chr2:203589528:G:A	1.01367e-05	-1.77941e-10	-1.3489	6.56884e-05	-1.77941e-10	-1.33511
203589730	chr2:203589730:A:G	1.5374e-05	-1.77941e-10	-0.932386	9.34867e-05	-1.77941e-10	-0.982215
203590437	chr2:203590437:T:G	5.14036e-05	-0.244389	0.519031	0.00022166	-0.677695	0.558804
203590448	chr2:203590448:G:A	7.38377e-06	-1.31303	-0.352751	5.02235e-05	-1.17176	-0.431792
203590518	chr2:203590518:T:C	6.92385e-06	-1.37211	-0.357989	4.58475e-05	-1.24992	-0.444789
203590553	chr2:203590553:G:A	6.37699e-06	-0.751263	-1.06111	2.77636e-05	-1.19855	-0.997758
203590647	chr2:203590647:C:T	3.07987e-06	-1.51641	-1.02377	1.98137e-05	-1.51924	-1.01442
203590660	chr2:203590660:C:T	0.000493193	2.53583	-7.30438e-10	0.00263919	2.35819	-7.30438e-10
203590725	chr2:203590725:A:G	7.65108e-06	-0.654673	-0.975546	3.24029e-05	-1.13516	-0.906625
203591073	chr2:203591073:G:A	1.46646e-05	-1.77941e-10	-0.979626	9.59233e-05	-1.77941e-10	-0.956486
203591627	chr2:203591627:G:C	4.12025e-06	-1.39579	-0.853367	2.8002e-05	-1.28296	-0.904794
203591902	chr2:203591902:A:G	8.70937e-06	-1.50067	-7.30438e-10	6.59986e-05	-1.3304	-7.30438e-10
203591983	chr2:203591983:A:G	1.49662e-05	-0.959274	-7.30438e-10	0.000114164	-0.782394	-7.30438e-10
203592064	chr2:203592064:T:C	3.26331e-05	-1.77941e-10	-0.17974	0.000211859	-1.77941e-10	-0.164111
203592227	chr2:203592227:C:T	3.73654e-06	-1.39404	-0.952866	2.55657e-05	-1.27896	-0.999824
203592375	chr2:203592375:T:C	3.66352e-06	-1.50597	-0.86067	2.34195e-05	-1.51067	-0.855794
203593232	chr2:203593232:G:T	1.5657e-05	-0.404214	-0.509937	6.92336e-05	-0.806996	-0.475552
203593298	chr2:203593298:C:T	4.78666e-06	-0.703094	-1.39614	1.94734e-05	-1.16964	-1.38135
203594273	chr2:203594273:T:A	3.39877e-06	-1.39592	-1.04573	2.33234e-05	-1.28241	-1.08816
203594456	chr2:203594456:T:C	6.25228e-06	-0.699522	-1.1326	2.65463e-05	-1.16376	-1.07739
203594483	chr2:203594483:C:T	3.90287e-06	-1.50803	-0.795324	2.48811e-05	-1.5126	-0.793324
203594552	chr2:203594552:C:A	1.20047e-05	-1.17977	-7.30438e-10	7.61178e-05	-1.18775	-7.30438e-10
203594801	chr2:203594801:G:A	1.0394e-05	-1.77941e-10	-1.32383	6.68594e-05	-1.77941e-10	-1.31744
203594924	chr2:203594924:G:A	5.00236e-06	-0.717447	-1.33771	2.07966e-05	-1.17536	-1.30988
203594980	chr2:203594980:A:G	6.31998e-06	-0.681013	-1.14034	2.66621e-05	-1.15109	-1.0857
203594993	chr2:203594993:G:A	5.07713e-06	-0.702609	-1.33771	2.10033e-05	-1.16547	-1.30988
203595238	chr2:203595238:C:T	3.40025e-06	-1.41026	-1.03096	2.32131e-05	-1.30148	-1.07384
203595573	chr2:203595573:C:T	2.70664e-06	-1.26452	-1.40484	1.55911e-05	-1.37016	-1.40318
203595657	chr2:203595657:G:T	9.02468e-05	0.837482	-7.30438e-10	0.000110703	-0.813181	-7.30438e-10
203595668	chr2:203595668:A:T	2.18569e-06	-1.52066	-1.36248	1.42454e-05	-1.51202	-1.35158
203596556	chr2:203596556:A:G	2.40894e-05	-1.77941e-10	-0.483293	0.000154102	-1.77941e-10	-0.48242
203596652	chr2:203596652:A:G	3.23211e-06	-1.16389	-1.32804	1.59341e-05	-1.42743	-1.32414
203596803	chr2:203596803:C:T	2.99116e-06	-1.17476	-1.39465	1.55421e-05	-1.38617	-1.39031
203596810	chr2:203596810:A:G	3.33458e-06	-1.10269	-1.35802	1.69592e-05	-1.33978	-1.34944
203596845	chr2:203596845:C:T	9.14345e-06	-1.45203	-7.30438e-10	5.7439e-05	-1.46931	-7.30438e-10
203596893	chr2:203596893:G:A	4.98636e-06	-0.720296	-1.33806	2.13445e-05	-1.12081	-1.33843
203597121	chr2:203597121:A:G	2.48564e-05	-1.77941e-10	-0.45195	0.00015357	-1.77941e-10	-0.485876
203597225	chr2:203597225:C:T	1.06887e-05	-1.77941e-10	-1.29588	6.74208e-05	-1.77941e-10	-1.30908
203597405	chr2:203597405:T:G	4.43246e-06	-1.15492	-1.02119	2.38042e-05	-1.30739	-1.04278
203597804	chr2:203597804:C:T	1.22042e-05	-1.77941e-10	-1.16328	8.01345e-05	-1.77941e-10	-1.13633
203598127	chr2:203598127:A:G	1.10886e-05	-1.25915	-7.30438e-10	7.82983e-05	-1.15951	-7.30438e-10
203598343	chr2:203598343:G:A	1.0395e-05	-1.77941e-10	-1.32374	6.51629e-05	-1.77941e-10	-1.34314
203598348	chr2:203598348:G:A	1.56662e-05	0.409577	-1.32314	0.000106445	0.443229	-1.29564
203598441	chr2:203598441:G:A	1.05535e-05	-1.77941e-10	-1.30861	6.60334e-05	-1.77941e-10	-1.32987
203598508	chr2:203598508:C:T	1.04573e-05	-1.31777	-7.30438e-10	5.76905e-05	-1.46494	-7.30438e-10
203598636	chr2:203598636:G:A	4.20245e-06	-0.944422	-1.28498	2.46569e-05	-1.0779	-1.23708
203598822	chr2:203598822:C:T	6.93984e-06	-0.937475	-0.790313	3.91006e-05	-1.05528	-0.798615
203599335	chr2:203599335:C:T	6.793e-05	0.553411	-7.30438e-10	0.000372328	0.399742	-7.30438e-10
203599452	chr2:203599452:G:A	3.06849e-05	-1.77941e-10	-0.241294	0.000209493	-1.77941e-10	-0.175342
203599896	chr2:203599896:C:G	3.64507e-06	-1.498	-0.873689	2.33454e-05	-1.49151	-0.878126
203600058	chr2:203600058:C:A	1.80257e-05	-1.77941e-10	-0.773267	0.000109849	-1.77941e-10	-0.82093
203600302	chr2:203600302:T:C	7.36272e-06	-0.878117	-0.79052	4.12466e-05	-1.00131	-0.799152
203600396	chr2:203600396:A:G	1.25758e-05	-1.46307	0.329782	8.38374e-05	-1.45665	0.365497
203600953	chr2:203600953:A:T	7.45159e-06	-0.884202	-0.772436	4.17822e-05	-1.00603	-0.781532
203600967	chr2:203600967:A:G	7.28509e-06	-0.890366	-0.788871	4.08516e-05	-1.01301	-0.797074
203601412	chr2:203601412:T:C	6.49985e-06	-0.914881	-0.878406	3.65518e-05	-1.03505	-0.886248
203602089	chr2:203602089:T:C	6.44725e-06	-0.933297	-0.868116	3.63931e-05	-1.0499	-0.875755
203602117	chr2:203602117:T:C	1.9552e-05	-1.77941e-10	-0.691988	0.000130549	-1.77941e-10	-0.648282
203602397	chr2:203602397:C:A	1.01917e-05	-1.77941e-10	-1.34349	6.40599e-05	-1.77941e-10	-1.36022
203602840	chr2:203602840:T:A	7.82098e-06	-1.48289	-0.125368	5.1888e-05	-1.4781	-0.0928417
203602841	chr2:203602841:GCCTGC:G	7.77935e-06	-1.48512	-0.128476	5.16049e-05	-1.48046	-0.0959576
203603322	chr2:203603322:G:T	1.04682e-05	-1.77941e-10	-1.31672	6.55661e-05	-1.77941e-10	-1.33697
203603500	chr2:203603500:C:T	1.25588e-05	-1.77941e-10	-1.13465	7.70939e-05	-1.77941e-10	-1.17501
203603546	chr2:203603546:A:G	9.89753e-06	-1.77941e-10	-1.37278	6.25901e-05	-1.77941e-10	-1.38343
203603585	chr2:203603585:T:G	2.62856e-06	-1.52008	-1.17856	1.76928e-05	-1.47089	-1.17598
203603733	chr2:203603733:T:C	6.84525e-06	-0.882101	-0.859411	3.84041e-05	-1.00477	-0.867103
203603751	chr2:203603751:G:T	3.72232e-06	-0.951665	-1.39905	2.10883e-05	-1.08325	-1.38807
203603877	chr2:203603877:G:A	6.86937e-06	-0.886247	-0.851747	3.85593e-05	-1.00837	-0.859469
203604555	chr2:203604555:C:G	1.07771e-05	-1.77941e-10	-1.28764	7.0238e-05	-1.77941e-10	-1.26814
203605062	chr2:203605062:A:T	2.70984e-06	-1.52105	-1.14712	1.7974e-05	-1.48646	-1.14465
203605361	chr2:203605361:C:T	1.05363e-05	-1.01138	-0.298853	6.21042e-05	-1.10093	-0.29029
203605608	chr2:203605608:C:T	9.39723e-06	-1.0376	-0.387055	5.54554e-05	-1.12467	-0.379781
203606177	chr2:203606177:T:C	9.57232e-06	-1.03523	-0.370957	5.63368e-05	-1.12371	-0.364979
203606577	chr2:203606577:GA:G	3.16906e-06	-1.49676	-1.01487	1.94729e-05	-1.52001	-1.031
203606666	chr2:203606666:A:G	9.38479e-06	-1.08249	-0.343491	5.55427e-05	-1.16596	-0.33692
203606695	chr2:203606695:T:G	9.8159e-06	-1.04239	-0.338676	5.78615e-05	-1.12987	-0.33211
203606859	chr2:203606859:G:A	1.27842e-05	-1.77941e-10	-1.11686	8.42874e-05	-1.77941e-10	-1.0858
203606886	chr2:203606886:G:A	6.31014e-05	-1.77941e-10	0.479677	0.000556067	-1.77941e-10	0.800855
203607142	chr2:203607142:A:G	1.83548e-05	-1.77941e-10	-0.755177	0.000107519	-1.77941e-10	-0.842369
203607244	chr2:203607244:T:C	1.70548e-05	-1.77941e-10	-0.828632	0.000100363	-1.77941e-10	-0.911245
203607601	chr2:203607601:G:A	1.22857e-05	-1.15663	-7.30438e-10	7.807e-05	-1.16243	-7.30438e-10
203608415	chr2:203608415:G:A	3.27538e-06	-1.2041	-1.27453	2.03007e-05	-1.28219	-1.22719
203608592	chr2:203608592:C:T	2.66687e-05	-1.77941e-10	-0.381574	0.000155117	-1.77941e-10	-0.475857
203608750	chr2:203608750:C:T	8.57479e-06	-1.51624	-7.30438e-10	5.5656e-05	-1.50084	-7.30438e-10
203608985	chr2:203608985:T:C	2.405e-06	-1.38382	-1.40369	1.45773e-05	-1.44016	-1.40041
203609065	chr2:203609065:A:G	1.09425e-05	-1.77941e-10	-1.27242	7.09878e-05	-1.77941e-10	-1.25753
203609237	chr2:203609237:A:G	4.35958e-06	-0.822028	-1.37066	2.82331e-05	-0.817341	-1.3622
203609453	chr2:203609453:G:A	2.59077e-06	-1.52109	-1.19202	1.69496e-05	-1.48575	-1.20404
203609784	chr2:203609784:T:C	5.60336e-05	0.360885	-7.30438e-10	0.000316583	0.237552	-7.30438e-10
203610145	chr2:203610145:A:C	9.60441e-06	-1.77941e-10	-1.40284	6.15418e-05	-1.77941e-10	-1.40032
203610223	chr2:203610223:T:A	2.11996e-05	-1.77941e-10	-0.611086	0.000122594	-1.77941e-10	-0.711154
203610555	chr2:203610555:T:C	2.21789e-05	-1.77941e-10	-0.565926	0.000127878	-1.77941e-10	-0.668961
203610592	chr2:203610592:A:G	2.71703e-05	-1.77941e-10	-0.362941	0.00015777	-1.77941e-10	-0.458894
203611237	chr2:203611237:T:C	4.79489e-06	-0.712204	-1.38531	3.10475e-05	-0.706301	-1.37821
203611246	chr2:203611246:A:G	2.20675e-05	-1.77941e-10	-0.570959	0.000127221	-1.77941e-10	-0.67411
203611364	chr2:203611364:G:A	2.68499e-05	-1.77941e-10	-0.374803	0.000156043	-1.77941e-10	-0.469904
203611892	chr2:203611892:G:A	2.48055e-06	-1.51803	-1.23855	1.65939e-05	-1.46184	-1.24916
203611912	chr2:203611912:G:A	4.45358e-05	0.131227	-7.30438e-10	0.000359126	0.363641	-7.30438e-10
203612158	chr2:203612158:A:G	3.27912e-06	-1.20014	-1.27735	2.0508e-05	-1.27794	-1.22127
203612208	chr2:203612208:G:A	3.74166e-06	-1.49309	-0.852449	2.32293e-05	-1.50526	-0.869357
203612829	chr2:203612829:G:T	6.70904e-06	-1.02987	-0.731737	3.47507e-05	-1.17293	-0.798907
203612965	chr2:203612965:G:T	9.57746e-06	-1.77941e-10	-1.40565	6.1218e-05	-1.77941e-10	-1.40559
203613832	chr2:203613832:A:G	2.28768e-05	-1.77941e-10	-0.534945	0.00013156	-1.77941e-10	-0.640569
203614053	chr2:203614053:G:A	9.25418e-05	0.862594	-7.30438e-10	9.74681e-05	-0.940509	-7.30438e-10
203614419	chr2:203614419:G:T	2.33893e-05	-1.77941e-10	-0.512789	0.000134239	-1.77941e-10	-0.620414
203614654	chr2:203614654:C:A	2.7847e-06	-1.50609	-1.13483	1.90559e-05	-1.42485	-1.1478
203614693	chr2:203614693:C:T	1.67512e-05	-1.77941e-10	-0.846595	9.84339e-05	-1.77941e-10	-0.930649
203614850	chr2:203614850:C:T	6.25721e-06	-1.17918	-0.652147	3.73864e-05	-1.24968	-0.64905
203615084	chr2:203615084:A:G	1.24116e-05	-1.77941e-10	-1.14643	7.45794e-05	-1.77941e-10	-1.20817
203615090	chr2:203615090:C:A	1.51888e-05	-1.77941e-10	-0.944508	9.86463e-05	-1.77941e-10	-0.928494
203615959	chr2:203615959:C:T	9.57735e-06	-1.77941e-10	-1.40567	6.12311e-05	-1.77941e-10	-1.40538
203616023	chr2:203616023:G:A	2.88436e-06	-1.20365	-1.40211	1.71099e-05	-1.27506	-1.40531
203616057	chr2:203616057:A:T	2.21455e-05	-1.77941e-10	-0.567431	0.000127613	-1.77941e-10	-0.671031
203616149	chr2:203616149:C:T	1.04759e-05	-1.77941e-10	-1.31599	6.61701e-05	-1.77941e-10	-1.32781
203616231	chr2:203616231:A:G	2.20828e-05	-1.77941e-10	-0.570267	0.000127279	-1.77941e-10	-0.673654
203616672	chr2:203616672:C:T	2.13618e-05	-1.77941e-10	-0.603462	0.000123394	-1.77941e-10	-0.704651
203616787	chr2:203616787:G:C	1.10568e-05	-1.77941e-10	-1.26202	7.12613e-05	-1.77941e-10	-1.25368
203616809	chr2:203616809:C:T	1.55207e-05	-1.77941e-10	-0.922894	0.000104242	-1.77941e-10	-0.873318
203617202	chr2:203617202:CA:C	2.2807e-05	-1.77941e-10	-0.537999	0.0001312	-1.77941e-10	-0.643308
203617265	chr2:203617265:T:C	3.13499e-05	-1.77941e-10	-0.219855	0.0001922	-1.77941e-10	-0.261498
203617282	chr2:203617282:C:T	2.16413e-05	-1.77941e-10	-0.590461	0.000124848	-1.77941e-10	-0.692933
203617333	chr2:203617333:T:C	2.27726e-05	-1.77941e-10	-0.539506	0.00013098	-1.77941e-10	-0.644993
203617377	chr2:203617377:C:T	2.35615e-06	-1.42682	-1.38122	1.44274e-05	-1.45335	-1.39755
203617595	chr2:203617595:C:T	6.27939e-06	-0.866134	-0.961659	3.20565e-05	-1.03524	-1.01729
203617616	chr2:203617616:G:A	9.83734e-06	-1.77941e-10	-1.37888	6.27029e-05	-1.77941e-10	-1.38163
203618468	chr2:203618468:C:T	1.34441e-05	-1.77941e-10	-1.06653	8.82591e-05	-1.77941e-10	-1.03976
203618835	chr2:203618835:A:G	2.66707e-06	-1.32938	-1.35471	1.65748e-05	-1.38738	-1.32477
203619322	chr2:203619322:T:G	9.8782e-06	-1.77941e-10	-1.37474	6.31155e-05	-1.77941e-10	-1.37507
203619602	chr2:203619602:A:G	3.68109e-06	-1.47996	-0.8819	2.26754e-05	-1.49518	-0.903573
203619630	chr2:203619630:A:G	1.62822e-05	-1.77941e-10	-0.874991	9.97806e-05	-1.77941e-10	-0.91706
203619844	chr2:203619844:G:C	9.58439e-06	-1.77941e-10	-1.40493	6.13492e-05	-1.77941e-10	-1.40345
203619879	chr2:203619879:G:A	1.04377e-05	-1.77941e-10	-1.31964	6.75733e-05	-1.77941e-10	-1.30682
203619887	chr2:203619887:G:A	1.52713e-05	-1.77941e-10	-0.939089	9.28832e-05	-1.77941e-10	-0.988691
203619984	chr2:203619984:G:T	1.0272e-05	-1.77941e-10	-1.33564	6.6382e-05	-1.77941e-10	-1.32461
203621215	chr2:203621215:A:G	0.000280061	1.96994	-7.30438e-10	0.00235984	2.24631	-7.30438e-10
203621569	chr2:203621569:G:T	1.3887e-05	-1.77941e-10	-1.03411	8.49005e-05	-1.77941e-10	-1.07855
203622061	chr2:203622061:T:C	3.20655e-05	-1.77941e-10	-0.197286	0.000185025	-1.77941e-10	-0.299545
203622206	chr2:203622206:G:A	1.30361e-05	-1.77941e-10	-1.09734	8.46671e-05	-1.77941e-10	-1.08131
203622592	chr2:203622592:G:A	3.43464e-05	-1.77941e-10	-0.128568	0.000197737	-1.77941e-10	-0.233094
203622810	chr2:203622810:C:T	1.89154e-05	-1.77941e-10	-0.725089	0.000113723	-1.77941e-10	-0.786272
203622987	chr2:203622987:C:A	4.20156e-05	-1.77941e-10	0.0729749	0.000256973	-1.77941e-10	0.0289387
203623383	chr2:203623383:T:A	1.79564e-05	-1.77941e-10	-0.777122	0.000108199	-1.77941e-10	-0.836062
203623643	chr2:203623643:G:T	1.10402e-05	-1.77941e-10	-1.26353	7.11459e-05	-1.77941e-10	-1.2553
203623908	chr2:203623908:A:C	1.56587e-05	-1.77941e-10	-0.914039	9.62695e-05	-1.77941e-10	-0.952882
203623924	chr2:203623924:G:A	1.57731e-05	-1.77941e-10	-0.906758	9.69454e-05	-1.77941e-10	-0.945886
203623990	chr2:203623990:C:T	4.71252e-05	-1.77941e-10	0.187742	0.000301214	-1.77941e-10	0.187786
203624114	chr2:203624114:T:C	1.78387e-05	-1.77941e-10	-0.783696	0.000109129	-1.77941e-10	-0.827507
203624163	chr2:203624163:C:T	1.14046e-05	-1.23105	-7.30438e-10	0.000131443	-0.641464	-7.30438e-10
203624175	chr2:203624175:A:G	3.96842e-06	-1.48664	-0.800058	2.27783e-05	-1.49245	-0.901775
203624354	chr2:203624354:C:T	1.64746e-05	-1.77941e-10	-0.863245	9.97324e-05	-1.77941e-10	-0.917543
203624445	chr2:203624445:T:A	2.88719e-06	-1.52083	-1.08395	1.8934e-05	-1.47942	-1.09965
203624646	chr2:203624646:A:G	3.33804e-06	-1.52107	-0.938614	2.1655e-05	-1.48752	-0.957275
203625729	chr2:203625729:A:G	1.62055e-05	-1.77941e-10	-0.879716	0.000109081	-1.77941e-10	-0.827944
203626023	chr2:203626023:A:T	1.01628e-05	-1.77941e-10	-1.34633	6.43231e-05	-1.77941e-10	-1.35611
203626533	chr2:203626533:A:G	1.26103e-05	-1.77941e-10	-1.13055	8.34936e-05	-1.77941e-10	-1.09526
203626843	chr2:203626843:G:A	1.01628e-05	-1.77941e-10	-1.34633	6.43231e-05	-1.77941e-10	-1.35611
203626987	chr2:203626987:G:A	1.05171e-05	-1.77941e-10	-1.31206	6.76787e-05	-1.77941e-10	-1.30526
203627950	chr2:203627950:C:T	3.27259e-06	-1.51975	-0.95973	2.07377e-05	-1.52106	-0.967015
203628090	chr2:203628090:G:A	1.00051e-05	-1.77941e-10	-1.36197	6.34188e-05	-1.77941e-10	-1.37027
203628144	chr2:203628144:T:C	9.58432e-06	-1.77941e-10	-1.40494	6.13681e-05	-1.77941e-10	-1.40314
203628394	chr2:203628394:C:G	9.25918e-06	-1.43945	-7.30438e-10	6.11164e-05	-1.40725	-7.30438e-10
203628419	chr2:203628419:T:A	2.3023e-05	-1.77941e-10	-0.528572	0.000137566	-1.77941e-10	-0.595934
203628559	chr2:203628559:T:G	1.22819e-05	-1.15694	-7.30438e-10	8.72114e-05	-1.0517	-7.30438e-10
203629560	chr2:203629560:G:A	9.57745e-06	-1.77941e-10	-1.40565	6.12467e-05	-1.77941e-10	-1.40512
203629574	chr2:203629574:A:G	1.87644e-05	-1.77941e-10	-0.733105	0.000112954	-1.77941e-10	-0.793054
203629864	chr2:203629864:C:T	1.00202e-05	-1.77941e-10	-1.36046	6.35054e-05	-1.77941e-10	-1.36891
203630553	chr2:203630553:C:T	8.54102e-06	-1.52019	-7.30438e-10	5.4555e-05	-1.52082	-7.30438e-10
203630699	chr2:203630699:C:T	3.05033e-06	-1.52042	-1.02939	1.99728e-05	-1.477	-1.04866
203631319	chr2:203631319:C:T	3.012e-06	-1.41921	-1.14325	2.20772e-05	-1.26645	-1.15904
203631366	chr2:203631366:C:T	9.70487e-06	-1.77941e-10	-1.39244	6.18107e-05	-1.77941e-10	-1.39596
203631439	chr2:203631439:C:T	1.04959e-05	-1.77941e-10	-1.31408	6.75373e-05	-1.77941e-10	-1.30735
203631523	chr2:203631523:G:T	3.10924e-06	-1.12623	-1.40446	1.90757e-05	-1.166	-1.40562
203632054	chr2:203632054:T:C	9.68921e-06	-1.77941e-10	-1.39405	6.20955e-05	-1.77941e-10	-1.39136
203632264	chr2:203632264:C:A	1.79058e-05	-1.77941e-10	-0.779939	0.000111269	-1.77941e-10	-0.808087
203632461	chr2:203632461:A:G	1.05095e-05	-1.77941e-10	-1.31279	6.76273e-05	-1.77941e-10	-1.30602
203632613	chr2:203632613:T:C	3.76142e-06	-1.01153	-1.32874	2.7223e-05	-0.933212	-1.28276
203632759	chr2:203632759:C:G	1.03596e-05	-1.77941e-10	-1.32715	6.68921e-05	-1.77941e-10	-1.31695
203632883	chr2:203632883:A:G	3.30753e-06	-1.30463	-1.16424	1.90922e-05	-1.40809	-1.16267
203633405	chr2:203633405:TATGC:T	1.1833e-05	-1.19417	-7.30438e-10	7.07972e-05	-1.26021	-7.30438e-10
203633677	chr2:203633677:C:T	1.58752e-05	-1.77941e-10	-0.900309	9.91851e-05	-1.77941e-10	-0.923046
203633698	chr2:203633698:A:T	2.18005e-05	-0.583133	-7.30438e-10	0.00012228	-0.713719	-7.30438e-10
203633971	chr2:203633971:A:G	9.76885e-06	-1.77941e-10	-1.38587	6.26517e-05	-1.77941e-10	-1.38244
203634242	chr2:203634242:A:G	2.70867e-06	-1.27814	-1.39046	1.64222e-05	-1.33714	-1.38426
203634882	chr2:203634882:C:T	9.68313e-06	-1.77941e-10	-1.39468	6.16915e-05	-1.77941e-10	-1.39789
203635072	chr2:203635072:T:C	9.69654e-06	-1.77941e-10	-1.3933	6.24268e-05	-1.77941e-10	-1.38604
203635123	chr2:203635123:C:G	1.71317e-05	-1.77941e-10	-0.824137	0.000104809	-1.77941e-10	-0.867897
203635178	chr2:203635178:A:G	1.24793e-05	-1.77941e-10	-1.14099	7.59701e-05	-1.77941e-10	-1.18969
203635972	chr2:203635972:C:T	9.60631e-06	-1.77941e-10	-1.40265	6.12925e-05	-1.77941e-10	-1.40438
203636023	chr2:203636023:G:A	9.27295e-06	-1.43796	-7.30438e-10	5.79172e-05	-1.46102	-7.30438e-10
203636267	chr2:203636267:G:A	4.76999e-06	-1.125	-0.97772	2.71895e-05	-1.22368	-0.993523
203636466	chr2:203636466:C:T	0.000117638	-1.77941e-10	1.10254	0.000701843	-1.77941e-10	1.03368
203636512	chr2:203636512:G:A	9.61967e-06	-1.77941e-10	-1.40126	6.13441e-05	-1.77941e-10	-1.40354
203637015	chr2:203637015:G:T	4.3027e-06	-1.15533	-1.05049	2.4807e-05	-1.248	-1.0609
203637782	chr2:203637782:G:A	8.69936e-06	-1.50182	-7.30438e-10	5.47887e-05	-1.51655	-7.30438e-10
203638181	chr2:203638181:G:A	9.60831e-06	-1.77941e-10	-1.40244	6.13424e-05	-1.77941e-10	-1.40356
203638395	chr2:203638395:C:T	9.72302e-06	-1.77941e-10	-1.39057	6.17743e-05	-1.77941e-10	-1.39655
203638491	chr2:203638491:C:T	1.21311e-05	-1.77941e-10	-1.1693	7.64907e-05	-1.77941e-10	-1.18286
203638587	chr2:203638587:A:G	1.29233e-05	-1.77941e-10	-1.10603	8.13862e-05	-1.77941e-10	-1.12083
203638770	chr2:203638770:C:G	1.05134e-05	-1.77941e-10	-1.31242	6.76521e-05	-1.77941e-10	-1.30565
203640378	chr2:203640378:G:C	1.99671e-05	-1.77941e-10	-0.670978	0.000132967	-1.77941e-10	-0.629929
203640960	chr2:203640960:C:T	9.61034e-06	-1.77941e-10	-1.40223	6.28446e-05	-1.77941e-10	-1.37937
203641056	chr2:203641056:G:A	2.33628e-05	-1.77941e-10	-0.513923	0.000144944	-1.77941e-10	-0.543686
203641064	chr2:203641064:C:T	2.81872e-06	-1.23464	-1.39415	1.72859e-05	-1.27074	-1.3994
203641468	chr2:203641468:T:C	2.28861e-06	-1.47677	-1.36035	1.65612e-05	-1.36451	-1.34846
203641827	chr2:203641827:A:G	2.86922e-06	-1.21264	-1.39839	1.75911e-05	-1.25024	-1.4024
203642009	chr2:203642009:C:T	1.05074e-05	-1.77941e-10	-1.31298	6.7614e-05	-1.77941e-10	-1.30622
203642034	chr2:203642034:T:C	1.07963e-05	-1.77941e-10	-1.28586	6.98664e-05	-1.77941e-10	-1.27345
203642492	chr2:203642492:T:C	3.38274e-06	-1.16435	-1.28203	1.99248e-05	-1.25157	-1.2765
203642808	chr2:203642808:A:G	2.22766e-06	-1.46016	-1.40396	1.60981e-05	-1.33606	-1.40528
203642908	chr2:203642908:G:A	1.0817e-05	-1.77941e-10	-1.28395	6.96759e-05	-1.77941e-10	-1.27618
203642991	chr2:203642991:T:C	6.00659e-06	-0.630244	-1.24196	4.33538e-05	-0.55682	-1.19382
203643134	chr2:203643134:T:C	5.87597e-06	-0.663665	-1.23053	4.24118e-05	-0.591784	-1.18082
203643307	chr2:203643307:G:C	1.05032e-05	-1.77941e-10	-1.31339	6.75855e-05	-1.77941e-10	-1.30664
203643496	chr2:203643496:A:G	9.57761e-06	-1.77941e-10	-1.40564	6.12248e-05	-1.77941e-10	-1.40548
203643746	chr2:203643746:T:TA	0.000228375	-1.77941e-10	1.76592	0.00163203	-1.77941e-10	1.87755
203643845	chr2:203643845:A:G	2.86429e-06	-1.22905	-1.38369	1.75156e-05	-1.26567	-1.39127
203643860	chr2:203643860:G:C	1.1817e-05	-1.19552	-7.30438e-10	8.30622e-05	-1.10044	-7.30438e-10
203644064	chr2:203644064:G:A	1.09534e-05	-1.77941e-10	-1.27142	7.05621e-05	-1.77941e-10	-1.26354
203645286	chr2:203645286:G:A	1.31791e-05	-1.77941e-10	-1.08643	8.11225e-05	-1.77941e-10	-1.12407
203645297	chr2:203645297:T:C	1.36301e-05	-1.77941e-10	-1.05278	8.59984e-05	-1.77941e-10	-1.06571
203645677	chr2:203645677:A:G	6.87869e-06	-0.390937	-1.3457	5.05053e-05	-0.272873	-1.32508
203645834	chr2:203645834:T:C	1.14547e-05	-1.77941e-10	-1.22667	7.26316e-05	-1.77941e-10	-1.23463
203645888	chr2:203645888:G:A	1.57547e-05	-1.77941e-10	-0.90793	9.81789e-05	-1.77941e-10	-0.933243
203646231	chr2:203646231:T:C	9.64913e-06	-1.77941e-10	-1.3982	6.1483e-05	-1.77941e-10	-1.40127
203646270	chr2:203646270:A:C	1.28068e-05	-1.77941e-10	-1.11509	8.08584e-05	-1.77941e-10	-1.12733
203646616	chr2:203646616:A:G	1.93332e-05	-1.77941e-10	-0.703241	0.000128613	-1.77941e-10	-0.663225
203646698	chr2:203646698:A:C	1.27983e-05	-1.77941e-10	-1.11575	8.08056e-05	-1.77941e-10	-1.12799
203647103	chr2:203647103:G:A	4.81866e-06	-1.26018	-0.832388	2.85695e-05	-1.33528	-0.832414
203647571	chr2:203647571:T:C	6.20547e-06	-0.676756	-1.16288	4.52198e-05	-0.604171	-1.10433
203648122	chr2:203648122:C:T	0.000249716	-1.77941e-10	1.85526	0.00178707	-1.77941e-10	1.9683
203648138	chr2:203648138:G:A	3.97756e-06	-1.00524	-1.27916	2.32622e-05	-1.13228	-1.24092
203648432	chr2:203648432:T:A	1.17441e-05	-1.77941e-10	-1.20172	7.58648e-05	-1.77941e-10	-1.19108
203648497	chr2:203648497:A:G	9.73963e-06	-1.77941e-10	-1.38886	6.18745e-05	-1.77941e-10	-1.39493
203648614	chr2:203648614:C:T	9.78769e-06	-1.38394	-7.30438e-10	6.54164e-05	-1.33926	-7.30438e-10
203648887	chr2:203648887:T:C	1.0727e-05	-1.2923	-7.30438e-10	8.51586e-05	-1.07552	-7.30438e-10
203649259	chr2:203649259:ATTAG:A	4.75281e-06	-1.51161	-0.594718	2.63525e-05	-1.51403	-0.734441
203649300	chr2:203649300:G:A	2.13214e-05	-1.77941e-10	-0.605355	0.000130368	-1.77941e-10	-0.649671
203649967	chr2:203649967:C:T	1.20562e-05	-1.77941e-10	-1.17548	7.48297e-05	-1.77941e-10	-1.20482
203650305	chr2:203650305:A:G	1.01937e-05	-1.77941e-10	-1.3433	6.55522e-05	-1.77941e-10	-1.33719
203650439	chr2:203650439:G:T	0.000158849	-1.77941e-10	1.40289	0.0011265	-1.77941e-10	1.50683
203650990	chr2:203650990:G:A	3.12825e-06	-1.16048	-1.36411	1.8981e-05	-1.20173	-1.37487
203651772	chr2:203651772:C:T	3.13273e-06	-1.16818	-1.35498	1.89974e-05	-1.20881	-1.36693
203651956	chr2:203651956:G:A	6.08713e-06	-0.477497	-1.38139	4.313e-05	-0.365931	-1.38988
203652079	chr2:203652079:G:A	3.75388e-06	-0.941266	-1.40101	3.41859e-05	-0.604505	-1.38372
203652310	chr2:203652310:A:G	2.55693e-06	-1.33175	-1.39451	1.87792e-05	-1.18682	-1.40046
203652809	chr2:203652809:C:T	1.53664e-05	-1.77941e-10	-0.932881	0.000101445	-1.77941e-10	-0.900522
203652989	chr2:203652989:C:T	2.709e-06	-1.28293	-1.38556	2.21952e-05	-1.03327	-1.38689
203653006	chr2:203653006:G:C	3.1018e-06	-1.26599	-1.26709	1.87674e-05	-1.29966	-1.28826
203653017	chr2:203653017:C:T	0.000246729	-1.77941e-10	1.84322	0.00176421	-1.77941e-10	1.95543
203653026	chr2:203653026:A:G	9.81e-06	-1.77941e-10	-1.38166	6.29863e-05	-1.77941e-10	-1.37712
203653027	chr2:203653027:A:G	9.65649e-06	-1.77941e-10	-1.39744	6.18881e-05	-1.77941e-10	-1.39471
203653146	chr2:203653146:C:T	1.20306e-05	0.124516	-1.30213	8.64452e-05	0.254629	-1.31515
203653192	chr2:203653192:G:A	2.63438e-06	-1.39923	-1.29719	1.61606e-05	-1.42041	-1.31705
203653347	chr2:203653347:T:C	3.07234e-06	-1.28076	-1.26187	1.86155e-05	-1.31375	-1.28229
203653540	chr2:203653540:A:G	1.90989e-05	-1.77941e-10	-0.715438	0.000117479	-1.77941e-10	-0.753773
203653603	chr2:203653603:G:A	2.68491e-06	-1.28657	-1.39085	2.20265e-05	-1.0385	-1.38928
203654308	chr2:203654308:C:T	9.2894e-05	0.866393	-7.30438e-10	9.91645e-05	-0.923254	-7.30438e-10
203654483	chr2:203654483:G:A	1.47302e-05	-1.77941e-10	-0.975168	9.1498e-05	-1.77941e-10	-1.00372
203654968	chr2:203654968:C:A	9.75593e-06	-1.77941e-10	-1.38719	6.26933e-05	-1.77941e-10	-1.38178
203655166	chr2:203655166:A:C	1.01433e-05	-1.77941e-10	-1.34825	6.44111e-05	-1.77941e-10	-1.35475
203655322	chr2:203655322:T:C	8.63469e-06	-1.50928	-7.30438e-10	5.47525e-05	-1.51721	-7.30438e-10
203655330	chr2:203655330:T:C	1.01699e-05	-1.77941e-10	-1.34564	6.42506e-05	-1.77941e-10	-1.35724
203655574	chr2:203655574:C:T	9.95449e-06	-1.77941e-10	-1.36704	6.38017e-05	-1.77941e-10	-1.36425
203655677	chr2:203655677:G:A	2.92525e-06	-1.34914	-1.24255	1.77714e-05	-1.37723	-1.26521
203655836	chr2:203655836:A:G	1.13935e-05	-1.77941e-10	-1.23202	7.13237e-05	-1.77941e-10	-1.25281
203655897	chr2:203655897:TC:T	1.15411e-05	-1.77941e-10	-1.21915	7.21709e-05	-1.77941e-10	-1.241
203656887	chr2:203656887:C:T	1.50533e-05	0.135061	-1.08853	0.000106385	0.255772	-1.10874
203657091	chr2:203657091:A:G	1.16976e-05	0.168956	-1.37464	8.27283e-05	0.271086	-1.37556
203657215	chr2:203657215:G:T	1.6115e-05	-1.77941e-10	-0.885318	0.000104798	-1.77941e-10	-0.867999
203657230	chr2:203657230:G:T	2.66911e-06	-1.4598	-1.22352	1.63794e-05	-1.47619	-1.24782
203657231	chr2:203657231:G:C	3.47688e-06	-1.38535	-1.03358	2.05929e-05	-1.41432	-1.08077
203657267	chr2:203657267:C:T	1.18184e-05	0.178947	-1.37435	8.34114e-05	0.27903	-1.37528
203657829	chr2:203657829:A:G	1.76378e-05	-0.795021	-7.30438e-10	0.000127084	-0.675186	-7.30438e-10
203657911	chr2:203657911:T:G	2.87795e-06	-1.22524	-1.38274	2.41534e-05	-0.954826	-1.38078
203658220	chr2:203658220:C:T	1.10025e-05	-1.77941e-10	-1.26695	7.11315e-05	-1.77941e-10	-1.2555
203658346	chr2:203658346:A:G	1.15503e-05	-1.77941e-10	-1.21836	7.22245e-05	-1.77941e-10	-1.24025
203658648	chr2:203658648:G:GA	9.58353e-06	-1.77941e-10	-1.40502	6.1313e-05	-1.77941e-10	-1.40404
203659072	chr2:203659072:G:A	1.82746e-05	-1.77941e-10	-0.759553	0.000113548	-1.77941e-10	-0.787807
203659372	chr2:203659372:A:G	1.46197e-05	0.194946	-1.17764	0.000104974	0.333916	-1.20024
203659680	chr2:203659680:A:G	1.03445e-05	-1.77941e-10	-1.32862	6.4932e-05	-1.77941e-10	-1.34669
203659721	chr2:203659721:A:G	1.16278e-05	-1.77941e-10	-1.21167	7.2679e-05	-1.77941e-10	-1.23398
203660162	chr2:203660162:A:T	1.03399e-05	-1.77941e-10	-1.32906	6.69233e-05	-1.77941e-10	-1.31649
203660507	chr2:203660507:C:T	2.35019e-06	-1.41539	-1.39518	1.80709e-05	-1.22304	-1.40269
203660595	chr2:203660595:C:T	3.7351e-05	-1.77941e-10	-0.0447062	0.000260351	-1.77941e-10	0.0419986
203660629	chr2:203660629:G:A	0.000359843	-1.77941e-10	2.2206	0.00256698	-1.77941e-10	2.33045
203661010	chr2:203661010:A:G	2.96929e-06	-1.3588	-1.21795	1.77133e-05	-1.41434	-1.23137
203661051	chr2:203661051:A:G	2.646e-06	-1.2882	-1.40382	2.16298e-05	-1.0427	-1.40326
203661141	chr2:203661141:T:G	9.57892e-06	-1.77941e-10	-1.4055	6.1272e-05	-1.77941e-10	-1.40471
203661594	chr2:203661594:G:T	1.01965e-05	-1.77941e-10	-1.34302	6.54413e-05	-1.77941e-10	-1.33888
203661960	chr2:203661960:A:G	9.90677e-06	-1.77941e-10	-1.37185	6.43907e-05	-1.77941e-10	-1.35506
203662002	chr2:203662002:T:C	1.43229e-05	-1.77941e-10	-1.00321	9.40963e-05	-1.77941e-10	-0.975715
203662515	chr2:203662515:G:A	8.63448e-06	-0.768555	-0.740748	4.6149e-05	-0.953957	-0.7342
203662691	chr2:203662691:G:C	1.01094e-05	-1.77941e-10	-1.3516	6.41984e-05	-1.77941e-10	-1.35806
203663263	chr2:203663263:G:A	1.68172e-05	-1.77941e-10	-0.842663	0.00010943	-1.77941e-10	-0.824747
203663404	chr2:203663404:C:T	2.69563e-06	-1.43401	-1.23942	1.65062e-05	-1.45363	-1.26267
203663456	chr2:203663456:A:C	1.06241e-05	-1.77941e-10	-1.30194	6.78548e-05	-1.77941e-10	-1.30266
203663564	chr2:203663564:C:T	1.23155e-05	-1.77941e-10	-1.15421	7.64712e-05	-1.77941e-10	-1.18312
203663661	chr2:203663661:G:A	1.56146e-05	-1.77941e-10	-0.916861	9.56564e-05	-1.77941e-10	-0.959271
203664090	chr2:203664090:C:T	1.12241e-05	-1.77941e-10	-1.247	7.30124e-05	-1.77941e-10	-1.22941
203664104	chr2:203664104:C:T	1.0007e-05	-1.77941e-10	-1.36178	6.34255e-05	-1.77941e-10	-1.37017
203664737	chr2:203664737:C:T	1.25977e-05	-1.77941e-10	-1.13155	7.81238e-05	-1.77941e-10	-1.16174
203665070	chr2:203665070:C:A	9.63143e-06	-1.77941e-10	-1.40003	6.1433e-05	-1.77941e-10	-1.40209
203665226	chr2:203665226:G:A	1.22637e-05	0.161618	-1.32004	0.00014271	0.789546	-1.34877
203665302	chr2:203665302:T:C	4.73698e-06	-1.23012	-0.879547	4.03825e-05	-0.959669	-0.861969
203665424	chr2:203665424:C:T	1.95895e-05	-1.77941e-10	-0.690072	0.000129149	-1.77941e-10	-0.659066
203665554	chr2:203665554:C:G	1.09408e-05	-1.77941e-10	-1.27256	6.8774e-05	-1.77941e-10	-1.28921
203665588	chr2:203665588:C:T	7.96512e-06	-1.03375	-0.556245	4.94044e-05	-1.3524	-0.267595
203665632	chr2:203665632:G:A	1.45343e-05	0.417109	-1.40566	0.00010509	0.540304	-1.40552
203665742	chr2:203665742:T:C	1.37247e-05	-1.77941e-10	-1.04587	8.90276e-05	-1.77941e-10	-1.03109
203665801	chr2:203665801:G:A	5.80998e-06	-0.50068	-1.40481	5.61297e-05	-0.0958322	-1.39654
203666020	chr2:203666020:T:C	9.81585e-06	-1.77941e-10	-1.38107	6.30818e-05	-1.77941e-10	-1.3756
203666025	chr2:203666025:G:A	1.42161e-05	-1.77941e-10	-1.01069	9.22701e-05	-1.77941e-10	-0.995314
203666066	chr2:203666066:C:T	2.49712e-06	-1.466	-1.28393	1.50339e-05	-1.50458	-1.30515
203666116	chr2:203666116:T:TGC	3.24842e-06	-1.23853	-1.24836	1.96519e-05	-1.27203	-1.26983
203666280	chr2:203666280:T:A	1.91052e-05	-0.715106	-7.30438e-10	0.000192886	-0.257934	-7.30438e-10
203666317	chr2:203666317:C:T	2.38666e-06	-1.43733	-1.35784	1.4847e-05	-1.45493	-1.3673
203666340	chr2:203666340:C:T	3.51683e-06	-1.05057	-1.35693	2.12765e-05	-1.09575	-1.36668
203666609	chr2:203666609:G:A	3.92447e-06	-1.11132	-1.18651	2.35e-05	-1.15274	-1.21029
203666625	chr2:203666625:A:G	4.57164e-05	-1.77941e-10	0.157391	0.000289928	-1.77941e-10	0.1496
203667176	chr2:203667176:G:A	1.4243e-05	-1.77941e-10	-1.0088	9.24507e-05	-1.77941e-10	-0.993359
203667301	chr2:203667301:G:A	2.39674e-05	-0.488371	-7.30438e-10	0.000186913	-0.289391	-7.30438e-10
203669098	chr2:203669098:G:A	1.49228e-05	-1.77941e-10	-0.962176	0.000105305	-1.77941e-10	-0.863177
203669123	chr2:203669123:G:C	9.44908e-06	-1.41915	-7.30438e-10	6.38294e-05	-1.36382	-7.30438e-10
203669224	chr2:203669224:C:T	8.89728e-06	-1.47932	-7.30438e-10	5.77116e-05	-1.46457	-7.30438e-10
203669711	chr2:203669711:G:T	2.56671e-06	-1.45955	-1.26289	1.57604e-05	-1.47622	-1.28631
203670554	chr2:203670554:T:C	2.66929e-06	-1.42807	-1.25518	1.6306e-05	-1.44921	-1.27929
203671077	chr2:203671077:A:G	1.51085e-05	0.428527	-1.37833	0.000107235	0.534351	-1.37936
203671114	chr2:203671114:T:A	9.63878e-06	-1.77941e-10	-1.39927	6.14463e-05	-1.77941e-10	-1.40187
203671178	chr2:203671178:C:T	1.21075e-05	-1.17124	-7.30438e-10	8.42339e-05	-1.08644	-7.30438e-10
203671423	chr2:203671423:G:A	8.59121e-06	-1.51433	-7.30438e-10	5.53109e-05	-1.50706	-7.30438e-10
203671450	chr2:203671450:G:A	4.08961e-06	-1.46937	-0.787245	2.82719e-05	-1.35642	-0.821743
203671753	chr2:203671753:G:A	3.08442e-06	-1.23873	-1.29997	2.27048e-05	-1.07629	-1.32117
203672094	chr2:203672094:C:T	4.29162e-05	-1.77941e-10	0.0941828	0.000272239	-1.77941e-10	0.0866451
203672447	chr2:203672447:A:G	3.80977e-06	-0.936895	-1.3906	3.39423e-05	-0.62571	-1.36966
203673112	chr2:203673112:T:G	1.08828e-05	-1.77941e-10	-1.27788	6.89366e-05	-1.77941e-10	-1.28685
203673119	chr2:203673119:A:C	9.58643e-06	-1.77941e-10	-1.40472	6.12228e-05	-1.77941e-10	-1.40552
203673747	chr2:203673747:C:T	1.42238e-05	-1.77941e-10	-1.01015	9.23205e-05	-1.77941e-10	-0.994767
203673817	chr2:203673817:T:C	4.58096e-05	-1.77941e-10	0.159428	0.000290519	-1.77941e-10	0.151635
203674012	chr2:203674012:A:C	9.63431e-06	-1.39974	-7.30438e-10	5.88851e-05	-1.44445	-7.30438e-10
203674457	chr2:203674457:G:A	9.57759e-06	-1.77941e-10	-1.40564	6.12179e-05	-1.77941e-10	-1.40559
203674716	chr2:203674716:G:A	2.0435e-05	-1.77941e-10	-0.647817	0.000126706	-1.77941e-10	-0.678167
203675526	chr2:203675526:G:T	1.82171e-05	-1.77941e-10	-0.762707	0.000110939	-1.77941e-10	-0.811056
203675907	chr2:203675907:G:T	9.5775e-06	-1.77941e-10	-1.40565	6.12251e-05	-1.77941e-10	-1.40548
203676642	chr2:203676642:G:C	9.5785e-06	-1.77941e-10	-1.40554	6.12509e-05	-1.77941e-10	-1.40506
203676939	chr2:203676939:A:G	0.000183084	-1.77941e-10	1.54488	0.00131515	-1.77941e-10	1.66167
203677144	chr2:203677144:A:G	1.09869e-05	-1.77941e-10	-1.26836	6.85435e-05	-1.77941e-10	-1.29256
203677281	chr2:203677281:C:T	0.00018416	-1.77941e-10	1.55074	0.00132302	-1.77941e-10	1.66764
203677955	chr2:203677955:C:T	7.23138e-05	0.615949	-7.30438e-10	0.000511476	0.717266	-7.30438e-10
203678050	chr2:203678050:G:A	2.70485e-05	-1.77941e-10	-0.367436	0.000178371	-1.77941e-10	-0.336169
203678100	chr2:203678100:C:T	1.30706e-05	-1.77941e-10	-1.0947	8.4801e-05	-1.77941e-10	-1.07973
203678156	chr2:203678156:T:G	0.000292391	-1.77941e-10	2.01303	0.0021197	-1.77941e-10	2.139
203678432	chr2:203678432:A:G	2.52831e-06	-1.43567	-1.30184	1.63099e-05	-1.4562	-1.27207
203678522	chr2:203678522:G:A	2.53634e-06	-1.426	-1.30835	1.63305e-05	-1.44751	-1.27949
203678712	chr2:203678712:G:C	9.8842e-06	-1.77941e-10	-1.37413	6.35378e-05	-1.77941e-10	-1.3684
203679628	chr2:203679628:C:T	1.49864e-05	-1.77941e-10	-0.957923	9.82318e-05	-1.77941e-10	-0.932704
203679704	chr2:203679704:T:A	4.89331e-05	0.225387	-7.30438e-10	0.00010195	-0.895556	-7.30438e-10
203679883	chr2:203679883:C:T	2.87222e-05	-1.77941e-10	-0.307396	0.000189066	-1.77941e-10	-0.277939
203679919	chr2:203679919:C:T	3.42766e-06	-1.22911	-1.20408	2.06756e-05	-1.26393	-1.22715
203679962	chr2:203679962:C:T	2.43513e-05	-0.472479	-7.30438e-10	0.00014794	-0.523229	-7.30438e-10
203680196	chr2:203680196:G:A	1.24157e-05	-1.1461	-7.30438e-10	7.56121e-05	-1.19442	-7.30438e-10
203680230	chr2:203680230:C:T	3.47674e-06	-1.21502	-1.20395	2.0945e-05	-1.25111	-1.22703
203680455	chr2:203680455:G:A	2.78046e-05	0.473956	-0.81382	0.000128642	0.0701906	-0.733194
203680624	chr2:203680624:GGGA:G	9.71807e-06	-1.77941e-10	-1.39108	6.23202e-05	-1.77941e-10	-1.38775
203681133	chr2:203681133:C:A	2.46978e-06	-1.42789	-1.33305	1.5844e-05	-1.44938	-1.30786
203681311	chr2:203681311:A:G	1.83928e-05	-1.77941e-10	-0.753108	0.000114483	-1.77941e-10	-0.779609
203681377	chr2:203681377:A:G	2.46549e-06	-1.43004	-1.33263	1.58216e-05	-1.45129	-1.30737
203681967	chr2:203681967:G:C	0.000214908	-1.77941e-10	1.70514	0.00154888	-1.77941e-10	1.82525
203682237	chr2:203682237:G:A	1.08555e-05	-0.959621	-0.320774	6.66983e-05	-1.3328	0.0129453
203682898	chr2:203682898:A:G	3.81527e-05	-1.77941e-10	-0.0234699	0.000252705	-1.77941e-10	0.0121894
203683668	chr2:203683668:T:C	1.4223e-05	-1.77941e-10	-1.0102	9.23171e-05	-1.77941e-10	-0.994805
203684117	chr2:203684117:G:A	3.43011e-06	-1.22366	-1.20881	2.06898e-05	-1.25881	-1.23158
203684418	chr2:203684418:A:G	1.18149e-05	-1.19571	-7.30438e-10	8.1864e-05	-1.11497	-7.30438e-10
203684921	chr2:203684921:G:A	2.18844e-06	-1.51049	-1.37139	1.42491e-05	-1.50643	-1.35691
203684924	chr2:203684924:C:T	1.59039e-05	-1.77941e-10	-0.898502	0.000106254	-1.77941e-10	-0.854198
203684957	chr2:203684957:T:C	2.15031e-06	-1.51503	-1.38442	1.3946e-05	-1.51188	-1.37296
203685110	chr2:203685110:G:A	2.78755e-06	-1.47877	-1.16113	1.76606e-05	-1.46847	-1.18022
203685658	chr2:203685658:T:C	1.11706e-05	-1.25178	-7.30438e-10	6.85497e-05	-1.29248	-7.30438e-10
203685774	chr2:203685774:T:C	1.76335e-05	-0.795265	-7.30438e-10	0.000103669	-0.878833	-7.30438e-10
203687247	chr2:203687247:C:T	2.9655e-06	-1.49068	-1.08734	2.01461e-05	-1.42041	-1.09661
203687417	chr2:203687417:A:T	1.53716e-05	-1.77941e-10	-0.932545	9.99218e-05	-1.77941e-10	-0.915646
203687481	chr2:203687481:C:T	1.27604e-05	-1.77941e-10	-1.11872	9.02076e-05	-1.77941e-10	-1.01792
203687587	chr2:203687587:T:C	8.59331e-06	-1.51408	-7.30438e-10	5.5372e-05	-1.50596	-7.30438e-10
203687616	chr2:203687616:T:G	4.62959e-05	-1.77941e-10	0.169988	0.000307023	-1.77941e-10	0.206887
203688184	chr2:203688184:G:A	1.02895e-05	-1.77941e-10	-1.33394	6.51874e-05	-1.77941e-10	-1.34277
203689034	chr2:203689034:T:A	3.19639e-06	-1.44336	-1.05968	1.84704e-05	-1.51949	-1.08438
203689132	chr2:203689132:C:A	1.01557e-05	-1.77941e-10	-1.34703	6.43968e-05	-1.77941e-10	-1.35497
203689176	chr2:203689176:A:G	4.3272e-05	-1.77941e-10	0.10244	0.00027442	-1.77941e-10	0.0946248
203689470	chr2:203689470:A:T	2.12277e-05	-1.77941e-10	-0.609758	0.000131903	-1.77941e-10	-0.637967
203690198	chr2:203690198:C:A	1.08327e-05	-1.77941e-10	-1.2825	6.80495e-05	-1.77941e-10	-1.2998
203690985	chr2:203690985:C:T	3.73244e-05	-1.77941e-10	-0.0454185	0.000229961	-1.77941e-10	-0.0821259
203691179	chr2:203691179:C:G	9.05634e-06	-1.4616	-7.30438e-10	5.79274e-05	-1.46084	-7.30438e-10
203691223	chr2:203691223:A:C	2.84456e-06	-1.21535	-1.40431	2.23353e-05	-1.00822	-1.40564
203691317	chr2:203691317:A:C	1.38193e-05	-1.77941e-10	-1.039	8.96653e-05	-1.77941e-10	-1.02395
203691433	chr2:203691433:A:G	2.71669e-06	-1.50303	-1.16262	1.68349e-05	-1.50818	-1.1884
203691669	chr2:203691669:A:G	1.39602e-05	-1.77941e-10	-1.02885	0.000101258	-1.77941e-10	-0.902363
203691983	chr2:203691983:C:T	7.6159e-06	-0.449799	-1.18503	7.32063e-05	-0.104039	-1.12271
203692137	chr2:203692137:G:A	1.59616e-05	-1.77941e-10	-0.894878	0.000103821	-1.77941e-10	-0.877366
203692204	chr2:203692204:T:C	9.11658e-06	-1.45497	-7.30438e-10	5.92905e-05	-1.43759	-7.30438e-10
203692758	chr2:203692758:G:A	9.71869e-06	-1.77941e-10	-1.39102	6.23637e-05	-1.77941e-10	-1.38705
203693431	chr2:203693431:C:T	2.15561e-06	-1.51568	-1.38131	1.39694e-05	-1.51249	-1.37068
203693433	chr2:203693433:A:G	3.87545e-05	-1.77941e-10	-0.00781988	0.000256565	-1.77941e-10	0.0273493
203693829	chr2:203693829:T:C	9.58929e-06	-1.77941e-10	-1.40442	6.13839e-05	-1.77941e-10	-1.40289
203693875	chr2:203693875:A:G	9.60192e-06	-1.77941e-10	-1.4031	6.12807e-05	-1.77941e-10	-1.40457
203694079	chr2:203694079:T:C	2.35526e-06	-1.46407	-1.34435	1.9494e-05	-1.15181	-1.39812
203694126	chr2:203694126:G:A	1.77613e-05	-1.77941e-10	-0.788046	0.00011075	-1.77941e-10	-0.812759
203694389	chr2:203694389:A:G	2.50405e-06	-1.38425	-1.36291	1.86693e-05	-1.22217	-1.37098
203694425	chr2:203694425:G:C	2.37838e-06	-1.50133	-1.29732	1.51369e-05	-1.4939	-1.309
203694636	chr2:203694636:A:C	2.53755e-06	-1.46744	-1.26643	1.73612e-05	-1.42544	-1.24036
203695073	chr2:203695073:G:A	2.16122e-06	-1.51159	-1.38281	1.40149e-05	-1.50748	-1.37243
203695398	chr2:203695398:G:A	1.23216e-05	0.177494	-1.3312	9.06451e-05	0.31591	-1.32899
203695849	chr2:203695849:C:T	1.54558e-05	0.4555	-1.38258	0.000109948	0.563303	-1.38333
203695934	chr2:203695934:T:C	2.4578e-06	-1.4825	-1.2833	1.56744e-05	-1.47229	-1.29572
203696045	chr2:203696045:A:T	1.40471e-05	-1.77941e-10	-1.02265	9.26667e-05	-1.77941e-10	-0.991025
203696906	chr2:203696906:T:C	1.59035e-05	-1.77941e-10	-0.898527	0.000103437	-1.77941e-10	-0.881072
203697054	chr2:203697054:A:G	3.55623e-05	-0.186626	0.0928473	0.000175742	-0.552596	0.201578
203698011	chr2:203698011:G:A	1.46633e-05	-1.77941e-10	-0.979716	8.97379e-05	-1.77941e-10	-1.02314
203698020	chr2:203698020:A:G	0.000104878	-1.77941e-10	0.987733	0.000709936	-1.77941e-10	1.04514
203698154	chr2:203698154:C:A	2.46336e-06	-1.4803	-1.28324	1.57107e-05	-1.47003	-1.29566
203698177	chr2:203698177:CAG:C	4.24707e-05	-1.77941e-10	0.0837494	0.000281254	-1.77941e-10	0.119224
203698292	chr2:203698292:T:C	2.92305e-06	-1.47875	-1.11369	1.88937e-05	-1.48936	-1.09185
203698373	chr2:203698373:C:A	1.5413e-05	-1.77941e-10	-0.929854	0.000100204	-1.77941e-10	-0.912829
203699235	chr2:203699235:T:C	2.1268e-06	-1.51502	-1.39542	1.3871e-05	-1.51815	-1.37208
203699238	chr2:203699238:A:T	2.1303e-06	-1.51286	-1.39594	1.38792e-05	-1.5166	-1.37304
203699263	chr2:203699263:C:A	1.40882e-05	-1.77941e-10	-1.01973	9.19307e-05	-1.77941e-10	-0.998999
203699318	chr2:203699318:T:A	1.22027e-05	-1.77941e-10	-1.16341	7.99878e-05	-1.77941e-10	-1.13816
203700923	chr2:203700923:G:A	9.58206e-06	-1.77941e-10	-1.40517	6.12164e-05	-1.77941e-10	-1.40562
203701483	chr2:203701483:C:T	9.33079e-06	-1.43175	-7.30438e-10	5.96733e-05	-1.43115	-7.30438e-10
203701973	chr2:203701973:A:G	4.97898e-05	-1.77941e-10	0.242744	0.000335642	-1.77941e-10	0.296011
203702576	chr2:203702576:G:A	9.59395e-06	-1.77941e-10	-1.40393	6.14099e-05	-1.77941e-10	-1.40246
203702743	chr2:203702743:A:T	2.429e-06	-1.49429	-1.2833	1.54629e-05	-1.48588	-1.29572
203702980	chr2:203702980:G:GA	2.108e-06	-1.52109	-1.39824	1.35628e-05	-1.52081	-1.39189
203703220	chr2:203703220:GC:G	1.93625e-05	-1.77941e-10	-0.701728	0.000120284	-1.77941e-10	-0.730178
203703391	chr2:203703391:A:G	2.42875e-06	-1.50004	-1.27765	1.54316e-05	-1.49246	-1.29116
203703672	chr2:203703672:T:C	0.000153873	-1.77941e-10	1.37106	0.00159085	-1.77941e-10	1.85199
203703781	chr2:203703781:T:C	9.57827e-06	-1.77941e-10	-1.40557	6.12517e-05	-1.77941e-10	-1.40504
203704056	chr2:203704056:A:G	9.67034e-06	-1.77941e-10	-1.396	6.20395e-05	-1.77941e-10	-1.39226
203704738	chr2:203704738:GA:G	1.11111e-05	-1.77941e-10	-1.25712	6.98193e-05	-1.77941e-10	-1.27412
203704994	chr2:203704994:G:T	1.15255e-05	-1.38352	0.163015	6.92901e-05	-1.44598	0.164252
203705277	chr2:203705277:G:T	8.94935e-06	-1.37328	-0.100201	5.42e-05	-1.4388	-0.0885507
203705369	chr2:203705369:C:T	2.82188e-05	-1.50336	1.17828	0.000257097	-1.4627	1.49212
203705416	chr2:203705416:G:A	2.76962e-06	-1.51437	-1.13199	1.93802e-05	-1.47123	-1.08455
203705655	chr2:203705655:G:A	3.85409e-05	-1.49937	1.48602	0.000358309	-1.45555	1.81691
203706103	chr2:203706103:G:A	3.47661e-05	-1.49977	1.38335	0.000321408	-1.4559	1.70858
203706326	chr2:203706326:T:TC	2.11168e-06	-1.51627	-1.40131	1.34201e-05	-1.52031	-1.40297
203706985	chr2:203706985:A:T	2.11205e-06	-1.51615	-1.40126	1.34214e-05	-1.52025	-1.40293
203707283	chr2:203707283:G:C	5.75203e-06	-1.49874	-0.416776	4.33154e-05	-1.51915	-0.232373
203707552	chr2:203707552:G:A	3.54659e-05	-1.77941e-10	-0.0964937	0.000234885	-1.77941e-10	-0.0609367
203708480	chr2:203708480:G:A	1.10318e-05	-1.77941e-10	-1.26428	7.1216e-05	-1.77941e-10	-1.25432
203708539	chr2:203708539:C:T	1.06246e-05	-1.30189	-7.30438e-10	6.5425e-05	-1.33913	-7.30438e-10
203708579	chr2:203708579:A:G	2.46996e-06	-1.45353	-1.30733	1.40723e-05	-1.51859	-1.35723
203708595	chr2:203708595:A:G	8.80652e-06	-1.48957	-7.30438e-10	5.56337e-05	-1.50124	-7.30438e-10
203708644	chr2:203708644:A:G	3.97076e-05	-1.77941e-10	0.0164773	0.000364249	-1.77941e-10	0.377805
203708669	chr2:203708669:C:G	1.21164e-05	-1.49466	0.324158	9.8591e-05	-1.45426	0.525211
203709040	chr2:203709040:T:A	1.10486e-05	-1.77941e-10	-1.26276	6.8914e-05	-1.77941e-10	-1.28717
203709046	chr2:203709046:C:T	2.33223e-06	-1.50099	-1.31725	1.43958e-05	-1.51923	-1.33386
203709966	chr2:203709966:C:T	2.1767e-05	-1.77941e-10	-0.584673	0.00018117	-1.77941e-10	-0.320596
203710121	chr2:203710121:G:C	1.76326e-05	-1.77941e-10	-0.795315	0.000119778	-1.77941e-10	-0.734397
203710167	chr2:203710167:T:C	2.25908e-06	-1.47272	-1.37739	1.34438e-05	-1.52106	-1.40046
203710398	chr2:203710398:T:C	1.7066e-05	-1.77941e-10	-0.827977	0.000111325	-1.77941e-10	-0.807576
203711228	chr2:203711228:A:G	2.33696e-06	-1.49778	-1.31843	1.50166e-05	-1.51188	-1.299
203711489	chr2:203711489:A:G	9.66698e-06	-1.77941e-10	-1.39635	6.19711e-05	-1.77941e-10	-1.39337
203712053	chr2:203712053:G:A	3.37596e-06	-1.48225	-0.966132	1.90435e-05	-1.52089	-1.05242
203712324	chr2:203712324:G:A	1.33379e-05	-1.77941e-10	-1.07446	8.42665e-05	-1.77941e-10	-1.08605
203712481	chr2:203712481:G:A	3.48897e-06	-1.49011	-0.925354	1.97752e-05	-1.51984	-1.01577
203712806	chr2:203712806:A:G	1.07739e-05	-1.77941e-10	-1.28794	6.94397e-05	-1.77941e-10	-1.27958
203712812	chr2:203712812:A:C	1.74182e-05	-1.77941e-10	-0.80755	0.000113729	-1.77941e-10	-0.786214
203713182	chr2:203713182:C:T	4.15698e-06	-1.51954	-0.720737	3.61412e-05	-1.42824	-0.504361
203713236	chr2:203713236:T:C	3.4662e-05	-0.119421	-7.30438e-10	0.000222334	-0.115853	-7.30438e-10
203714074	chr2:203714074:A:G	7.91625e-06	-1.40994	-0.186206	5.11125e-05	-1.43221	-0.153794
203714315	chr2:203714315:T:G	1.49469e-05	-0.960565	-7.30438e-10	8.41e-05	-1.08803	-7.30438e-10
203714390	chr2:203714390:T:C	8.17323e-06	-0.989558	-0.574644	5.93876e-05	-0.888735	-0.547213
203714496	chr2:203714496:CCT:C	2.20111e-06	-1.48971	-1.3864	1.34138e-05	-1.51981	-1.40394
203714616	chr2:203714616:A:T	2.29587e-06	-1.51972	-1.31424	1.44643e-05	-1.5172	-1.33115
203714654	chr2:203714654:A:G	1.10336e-05	-1.77941e-10	-1.26412	6.8837e-05	-1.77941e-10	-1.28829
203714711	chr2:203714711:G:A	9.70063e-06	-1.77941e-10	-1.39288	6.17243e-05	-1.77941e-10	-1.39736
203714731	chr2:203714731:A:T	4.3435e-05	-1.77941e-10	0.106199	0.000293584	-1.77941e-10	0.16213
203714877	chr2:203714877:T:C	8.75619e-06	-1.09044	-0.404861	6.27153e-05	-1.00298	-0.378444
203715072	chr2:203715072:C:G	1.19256e-05	-1.18638	-7.30438e-10	7.93144e-05	-1.14661	-7.30438e-10
203715531	chr2:203715531:G:C	1.13988e-05	-1.77941e-10	-1.23156	7.09633e-05	-1.77941e-10	-1.25787
203715811	chr2:203715811:G:A	8.57652e-06	-1.51604	-7.30438e-10	5.45828e-05	-1.52031	-7.30438e-10
203715830	chr2:203715830:C:T	1.67207e-05	-1.77941e-10	-0.848419	0.000109712	-1.77941e-10	-0.822178
203715960	chr2:203715960:T:C	4.36677e-06	-0.971628	-1.21942	2.39001e-05	-1.12125	-1.2249
203716104	chr2:203716104:A:G	9.57879e-06	-1.77941e-10	-1.40551	6.12145e-05	-1.77941e-10	-1.40565
203716472	chr2:203716472:A:G	2.99964e-06	-1.47713	-1.08944	1.70409e-05	-1.52108	-1.16334
203716491	chr2:203716491:GA:G	1.12181e-05	-1.77941e-10	-1.24754	6.99097e-05	-1.77941e-10	-1.27283
203716949	chr2:203716949:G:C	9.98729e-06	-1.77941e-10	-1.36375	6.41597e-05	-1.77941e-10	-1.35866
203717900	chr2:203717900:T:C	4.67046e-06	-1.34719	-0.776614	3.4038e-05	-1.22402	-0.768535
203717956	chr2:203717956:T:C	3.012e-06	-1.46469	-1.09777	1.69282e-05	-1.52041	-1.17065
203718361	chr2:203718361:G:T	1.18257e-05	-1.77941e-10	-1.19479	7.66153e-05	-1.77941e-10	-1.18124
203718440	chr2:203718440:G:A	2.93785e-06	-1.45811	-1.12928	1.64857e-05	-1.51953	-1.19802
203718837	chr2:203718837:A:G	3.03018e-05	-1.77941e-10	-0.25386	0.000202048	-1.77941e-10	-0.211527
203718874	chr2:203718874:T:C	1.09004e-05	-1.01262	-0.263648	8.05437e-05	-0.897294	-0.23394
203719344	chr2:203719344:T:C	2.19954e-05	-0.574231	-7.30438e-10	0.000170459	-0.38154	-7.30438e-10
203719596	chr2:203719596:T:C	1.21297e-05	-1.29388	0.124465	8.14135e-05	-1.20051	0.0800142
203719657	chr2:203719657:G:C	4.0761e-06	-1.4833	-0.776622	2.73838e-05	-1.45274	-0.757345
203719733	chr2:203719733:A:T	2.97283e-06	-1.23936	-1.33619	2.2141e-05	-1.08395	-1.33866
203720036	chr2:203720036:T:C	2.66196e-06	-1.38604	-1.29997	1.93452e-05	-1.26385	-1.29374
203720470	chr2:203720470:A:G	1.01228e-05	-1.77941e-10	-1.35027	6.60316e-05	-1.77941e-10	-1.3299
203720521	chr2:203720521:C:G	1.01605e-05	-1.77941e-10	-1.34656	6.53357e-05	-1.77941e-10	-1.3405
203720719	chr2:203720719:A:T	1.01179e-05	-1.77941e-10	-1.35076	6.59934e-05	-1.77941e-10	-1.33048
203720779	chr2:203720779:T:C	3.13549e-06	-1.12536	-1.39692	2.01366e-05	-1.11772	-1.39977
203721219	chr2:203721219:A:G	1.07769e-05	-1.77941e-10	-1.28766	6.74198e-05	-1.77941e-10	-1.30909
203721233	chr2:203721233:T:A	2.72963e-06	-1.36964	-1.29126	2.00147e-05	-1.24123	-1.28234
203721792	chr2:203721792:G:A	3.74342e-06	-1.18617	-1.1589	2.26742e-05	-1.26288	-1.13593
203721868	chr2:203721868:C:T	9.9849e-06	-1.77941e-10	-1.36399	6.41489e-05	-1.77941e-10	-1.35883
203721953	chr2:203721953:C:T	3.741e-06	-1.05238	-1.29333	2.49345e-05	-1.04187	-1.26192
203722439	chr2:203722439:G:A	5.08018e-06	-1.45416	-0.585555	3.42736e-05	-1.41567	-0.569988
203722546	chr2:203722546:C:A	2.82389e-06	-1.2509	-1.37605	1.81281e-05	-1.2507	-1.37187
203723312	chr2:203723312:C:A	1.87974e-05	-1.77941e-10	-0.73135	0.00012467	-1.77941e-10	-0.694363
203723659	chr2:203723659:A:G	3.06674e-06	-1.1424	-1.40205	1.9711e-05	-1.13508	-1.40378
203724144	chr2:203724144:C:T	4.15054e-06	-1.10045	-1.14138	2.88999e-05	-1.03656	-1.11964
203724199	chr2:203724199:T:C	1.07639e-05	-1.77941e-10	-1.28886	6.73333e-05	-1.77941e-10	-1.31038
203724335	chr2:203724335:T:TA	1.08729e-05	-1.77941e-10	-1.27879	6.79618e-05	-1.77941e-10	-1.30109
203724538	chr2:203724538:C:T	1.51239e-05	-1.77941e-10	-0.948791	0.00010048	-1.77941e-10	-0.910072
203724558	chr2:203724558:G:T	3.91242e-06	-1.17813	-1.12278	2.71038e-05	-1.11999	-1.10037
203725028	chr2:203725028:C:T	9.78943e-06	-1.77941e-10	-1.38376	6.19858e-05	-1.77941e-10	-1.39313
203725221	chr2:203725221:C:T	3.60144e-06	-1.28843	-1.0953	2.41848e-05	-1.2418	-1.09251
203725245	chr2:203725245:G:A	1.14137e-05	-1.77941e-10	-1.23025	7.11069e-05	-1.77941e-10	-1.25585
203725285	chr2:203725285:C:T	3.46739e-06	-1.4047	-1.01696	2.22796e-05	-1.43097	-0.985397
203725348	chr2:203725348:C:T	3.66793e-06	-1.21606	-1.14938	2.53087e-05	-1.16091	-1.12798
203725387	chr2:203725387:T:G	9.79788e-06	-1.77941e-10	-1.3829	6.20263e-05	-1.77941e-10	-1.39248
203725487	chr2:203725487:AAG:A	1.13183e-05	-1.77941e-10	-1.23864	7.04964e-05	-1.77941e-10	-1.26447
203725845	chr2:203725845:AT:A	3.18757e-06	-1.20821	-1.2976	2.12149e-05	-1.19803	-1.2673
203726423	chr2:203726423:T:C	2.7984e-05	-1.77941e-10	-0.333434	0.000184342	-1.77941e-10	-0.30324
203726443	chr2:203726443:T:C	1.28175e-05	-1.77941e-10	-1.11425	8.41849e-05	-1.77941e-10	-1.08702
203726444	chr2:203726444:G:A	1.28334e-05	-1.77941e-10	-1.11301	8.42944e-05	-1.77941e-10	-1.08572
203726534	chr2:203726534:T:C	9.8322e-06	-1.77941e-10	-1.3794	6.31053e-05	-1.77941e-10	-1.37523
203726790	chr2:203726790:G:A	8.91247e-06	-1.47762	-7.30438e-10	5.8025e-05	-1.45916	-7.30438e-10
203727162	chr2:203727162:G:A	4.34235e-05	-1.77941e-10	0.105934	0.000279027	-1.77941e-10	0.111275
203727298	chr2:203727298:G:A	3.41192e-06	-1.32843	-1.10936	2.28128e-05	-1.2855	-1.10722
203727389	chr2:203727389:C:A	1.49243e-05	-1.77941e-10	-0.962073	9.91187e-05	-1.77941e-10	-0.923716
203728090	chr2:203728090:G:A	3.3975e-06	-1.49868	-0.943352	2.25837e-05	-1.47402	-0.928788
203729082	chr2:203729082:T:C	3.48683e-06	-1.48635	-0.929728	2.32969e-05	-1.45676	-0.91495
203729436	chr2:203729436:C:T	8.59976e-06	-1.51333	-7.30438e-10	5.46384e-05	-1.5193	-7.30438e-10
203729524	chr2:203729524:C:G	1.37095e-05	-1.77941e-10	-1.04698	8.86961e-05	-1.77941e-10	-1.03482
203729597	chr2:203729597:C:T	1.32484e-05	-1.77941e-10	-1.08119	8.69194e-05	-1.77941e-10	-1.05505
203729789	chr2:203729789:T:C	3.58183e-06	-0.985815	-1.40338	2.32656e-05	-0.967402	-1.40566
203730429	chr2:203730429:A:T	1.04035e-05	-1.77941e-10	-1.32292	6.58171e-05	-1.77941e-10	-1.33315
203730796	chr2:203730796:T:C	3.66147e-06	-1.00495	-1.36225	2.47717e-05	-0.967882	-1.34245
203730874	chr2:203730874:A:G	3.24357e-06	-1.13536	-1.35303	2.09548e-05	-1.14192	-1.33575
203731108	chr2:203731108:CAA:C	1.04035e-05	-1.77941e-10	-1.32292	6.58171e-05	-1.77941e-10	-1.33315
203731534	chr2:203731534:A:G	8.54259e-06	-1.52	-7.30438e-10	5.45485e-05	-1.52094	-7.30438e-10
203731698	chr2:203731698:C:CTCACTTTCAATGAATTTAAACCGT	4.72691e-05	-1.77941e-10	0.19079	0.000315952	-1.77941e-10	0.235557
203731782	chr2:203731782:T:C	8.54148e-06	-1.52013	-7.30438e-10	5.45514e-05	-1.52089	-7.30438e-10
203732310	chr2:203732310:G:C	3.70048e-06	-1.00243	-1.35418	2.50714e-05	-0.965832	-1.33248
203732774	chr2:203732774:G:A	1.19505e-05	-1.77941e-10	-1.1843	7.88677e-05	-1.77941e-10	-1.15226
203734432	chr2:203734432:C:T	9.57737e-06	-1.77941e-10	-1.40566	6.12208e-05	-1.77941e-10	-1.40555
203735088	chr2:203735088:A:C	1.02574e-05	-1.77941e-10	-1.33706	6.61078e-05	-1.77941e-10	-1.32875
203735734	chr2:203735734:G:T	3.40146e-06	-1.03524	-1.40562	2.2103e-05	-1.02021	-1.4041
203735772	chr2:203735772:T:G	8.57285e-06	-1.51647	-7.30438e-10	5.4569e-05	-1.52057	-7.30438e-10
203735980	chr2:203735980:C:T	1.09341e-05	-1.77941e-10	-1.27318	7.15956e-05	-1.77941e-10	-1.249
203736621	chr2:203736621:G:C	1.07473e-05	-1.77941e-10	-1.29041	7.02755e-05	-1.77941e-10	-1.26761
203736638	chr2:203736638:C:T	9.93775e-06	-1.77941e-10	-1.36873	6.40306e-05	-1.77941e-10	-1.36067
203736878	chr2:203736878:A:G	8.57065e-06	-1.51672	-7.30438e-10	5.51604e-05	-1.50979	-7.30438e-10
203737054	chr2:203737054:A:G	9.9009e-06	-1.77941e-10	-1.37244	6.37613e-05	-1.77941e-10	-1.36489
203737137	chr2:203737137:T:A	9.57864e-06	-1.77941e-10	-1.40553	6.12136e-05	-1.77941e-10	-1.40567
203737187	chr2:203737187:G:T	4.78108e-06	-0.866042	-1.23436	3.94275e-05	-0.603083	-1.24249
203737488	chr2:203737488:GA:G	5.51107e-06	-0.886172	-1.07214	4.53405e-05	-0.627515	-1.07832
203737636	chr2:203737636:C:T	9.9383e-06	-1.77941e-10	-1.36867	6.38743e-05	-1.77941e-10	-1.36312
203737912	chr2:203737912:G:A	9.18606e-06	-1.44738	-7.30438e-10	5.7763e-05	-1.46368	-7.30438e-10
203739046	chr2:203739046:G:A	4.82252e-06	-0.923398	-1.16837	3.93828e-05	-0.670639	-1.17607
203739099	chr2:203739099:T:C	9.92086e-06	-1.77941e-10	-1.37043	6.37736e-05	-1.77941e-10	-1.36469
203739511	chr2:203739511:C:CA	1.06916e-05	-1.77941e-10	-1.2956	6.89686e-05	-1.77941e-10	-1.28638
203739817	chr2:203739817:A:G	8.63715e-06	-1.50899	-7.30438e-10	5.48755e-05	-1.51497	-7.30438e-10
203739880	chr2:203739880:A:G	2.20439e-06	-1.47743	-1.39718	1.35078e-05	-1.51578	-1.40098
203740132	chr2:203740132:C:T	8.53624e-06	-1.52074	-7.30438e-10	5.45788e-05	-1.52039	-7.30438e-10
203740206	chr2:203740206:A:G	9.79533e-06	-1.77941e-10	-1.38316	6.28974e-05	-1.77941e-10	-1.37853
203740482	chr2:203740482:G:A	1.08441e-05	-1.77941e-10	-1.28144	6.78257e-05	-1.77941e-10	-1.30309
203740565	chr2:203740565:A:T	2.19953e-06	-1.48016	-1.39666	1.36537e-05	-1.51692	-1.3891
203740620	chr2:203740620:T:C	3.87218e-06	-0.953614	-1.35763	2.56199e-05	-0.938797	-1.33787
203740732	chr2:203740732:A:T	5.09364e-06	-1.4687	-0.56837	3.44502e-05	-1.51376	-0.466762
203741410	chr2:203741410:G:A	9.82664e-06	-1.77941e-10	-1.37997	6.26856e-05	-1.77941e-10	-1.3819
203741492	chr2:203741492:G:A	2.19793e-06	-1.4846	-1.39295	1.37003e-05	-1.51823	-1.38439
203741624	chr2:203741624:G:T	1.23394e-05	-1.77941e-10	-1.15227	8.49979e-05	-1.77941e-10	-1.07741
203742051	chr2:203742051:T:C	3.82481e-06	-1.01826	-1.3053	2.54917e-05	-1.00438	-1.2773
203742070	chr2:203742070:T:C	9.6027e-06	-1.77941e-10	-1.40302	6.13046e-05	-1.77941e-10	-1.40418
203742555	chr2:203742555:T:C	8.8729e-06	-1.48206	-7.30438e-10	5.7733e-05	-1.4642	-7.30438e-10
203742606	chr2:203742606:GAC:G	8.63578e-06	-1.50915	-7.30438e-10	5.48157e-05	-1.51606	-7.30438e-10
203742842	chr2:203742842:G:C	2.1298e-06	-1.50337	-1.40567	1.33836e-05	-1.52069	-1.40532
203743522	chr2:203743522:A:G	5.21964e-05	-1.77941e-10	0.289947	0.000352662	-1.77941e-10	0.345477
203743692	chr2:203743692:C:T	1.48942e-05	-1.77941e-10	-0.964094	9.17054e-05	-1.77941e-10	-1.00145
203743941	chr2:203743941:A:G	4.2539e-06	-0.861539	-1.35569	2.85661e-05	-0.833672	-1.33414
203744092	chr2:203744092:G:C	4.49066e-06	-0.774746	-1.38832	3.30645e-05	-0.639302	-1.38227
203744257	chr2:203744257:C:T	2.84509e-05	-1.77941e-10	-0.316888	0.000228242	-1.77941e-10	-0.0896255
203744551	chr2:203744551:A:G	4.25928e-06	-0.860273	-1.35569	2.86114e-05	-0.832086	-1.33414
203744595	chr2:203744595:T:G	4.44366e-06	-0.823197	-1.35039	2.98992e-05	-0.79436	-1.32784
203744679	chr2:203744679:C:T	4.09833e-06	-0.903981	-1.35051	2.75303e-05	-0.876778	-1.32797
203744937	chr2:203744937:T:C	4.64226e-05	-1.77941e-10	0.17272	0.000311932	-1.77941e-10	0.222753
203745264	chr2:203745264:A:G	4.02837e-06	-0.909463	-1.36224	2.69796e-05	-0.882843	-1.34211
203745281	chr2:203745281:A:G	5.17665e-06	-0.762746	-1.25816	3.00696e-05	-0.860994	-1.25553
203745673	chr2:203745673:C:T	3.75119e-06	-0.956673	-1.38632	2.20728e-05	-1.04523	-1.38046
203746178	chr2:203746178:G:A	4.65016e-05	-1.77941e-10	0.174422	0.000312512	-1.77941e-10	0.22461
203746472	chr2:203746472:G:A	2.36422e-06	-1.43662	-1.36799	1.41186e-05	-1.49862	-1.37392
203746805	chr2:203746805:T:G	8.53605e-06	-1.52077	-7.30438e-10	5.47583e-05	-1.5171	-7.30438e-10
203747084	chr2:203747084:G:A	4.41553e-06	-0.832039	-1.3479	2.60569e-05	-0.919822	-1.33993
203747193	chr2:203747193:C:T	4.33314e-06	-0.840594	-1.35818	2.90964e-05	-0.812317	-1.3371
203747335	chr2:203747335:A:G	4.48957e-06	-0.808444	-1.35486	2.64378e-05	-0.897852	-1.34739
203748479	chr2:203748479:AATG:A	9.57795e-06	-1.77941e-10	-1.4056	6.12569e-05	-1.77941e-10	-1.40496
203748931	chr2:203748931:G:A	4.37117e-06	-0.835947	-1.35409	2.94444e-05	-0.805301	-1.33223
203749785	chr2:203749785:G:A	5.82784e-06	-0.72929	-1.17313	3.38811e-05	-0.828259	-1.16892
203750149	chr2:203750149:C:T	9.51296e-06	-1.41241	-7.30438e-10	5.73906e-05	-1.47015	-7.30438e-10
203751052	chr2:203751052:C:T	8.5348e-06	-1.52091	-7.30438e-10	5.50014e-05	-1.51268	-7.30438e-10
203751101	chr2:203751101:A:AT	4.65876e-06	-0.72785	-1.39847	3.13271e-05	-0.686692	-1.38886
203751117	chr2:203751117:C:A	2.54872e-06	-1.48531	-1.24416	1.55664e-05	-1.51548	-1.25944
203751166	chr2:203751166:AC:A	4.24242e-06	-0.837305	-1.38263	2.49999e-05	-0.923754	-1.37741
203751209	chr2:203751209:A:G	8.53763e-06	-1.52058	-7.30438e-10	5.47912e-05	-1.5165	-7.30438e-10
203751216	chr2:203751216:C:T	4.23845e-06	-0.885679	-1.33519	3.05018e-05	-0.751045	-1.35121
203751342	chr2:203751342:C:T	2.23776e-06	-1.46417	-1.39542	1.44929e-05	-1.45519	-1.39118
203751435	chr2:203751435:T:G	2.38161e-06	-1.49031	-1.30698	1.46417e-05	-1.51732	-1.31885
203751501	chr2:203751501:C:T	9.88613e-06	-1.77941e-10	-1.37393	6.34671e-05	-1.77941e-10	-1.36951
203752084	chr2:203752084:T:C	4.3226e-06	-0.808615	-1.39259	2.88129e-05	-0.778699	-1.38051
203752677	chr2:203752677:A:G	8.57071e-06	-1.51672	-7.30438e-10	5.46106e-05	-1.51981	-7.30438e-10
203752751	chr2:203752751:C:A	1.69792e-05	-1.77941e-10	-0.833079	0.000104207	-1.77941e-10	-0.873653
203752910	chr2:203752910:A:T	1.46259e-05	-1.77941e-10	-0.982272	9.76891e-05	-1.77941e-10	-0.938244
203753434	chr2:203753434:A:G	2.16835e-05	-1.77941e-10	-0.588512	0.000138236	-1.77941e-10	-0.591071
203753823	chr2:203753823:C:T	4.61225e-06	-0.740142	-1.39621	1.79352e-05	-1.23322	-1.40005
203754575	chr2:203754575:T:C	8.6112e-06	-1.512	-7.30438e-10	5.4673e-05	-1.51866	-7.30438e-10
203754674	chr2:203754674:T:C	2.37151e-06	-1.41945	-1.38209	1.42947e-05	-1.49152	-1.36863
203754741	chr2:203754741:C:T	1.0739e-05	-1.77941e-10	-1.29118	6.7498e-05	-1.77941e-10	-1.30794
203754807	chr2:203754807:C:A	2.13227e-06	-1.50596	-1.40192	1.33965e-05	-1.521	-1.40404
203754810	chr2:203754810:T:C	9.78545e-06	-1.77941e-10	-1.38417	6.27732e-05	-1.77941e-10	-1.38051
203755226	chr2:203755226:A:C	1.24156e-05	-1.77941e-10	-1.14611	8.03593e-05	-1.77941e-10	-1.13353
203755891	chr2:203755891:A:G	4.42109e-06	-0.79497	-1.38371	2.9407e-05	-0.770177	-1.36862
203755901	chr2:203755901:C:T	1.00132e-05	-1.77941e-10	-1.36117	6.43305e-05	-1.77941e-10	-1.356
203755970	chr2:203755970:A:G	4.41068e-06	-0.799987	-1.38105	2.9354e-05	-0.775412	-1.36519
203756528	chr2:203756528:T:C	3.13376e-05	-1.77941e-10	-0.220246	0.000205813	-1.77941e-10	-0.193066
203756767	chr2:203756767:T:C	5.69269e-05	-1.77941e-10	0.376702	0.000385584	-1.77941e-10	0.434725
203756768	chr2:203756768:A:G	2.84799e-06	-1.39316	-1.2253	1.76233e-05	-1.47689	-1.17392
203757390	chr2:203757390:T:C	5.85312e-05	0.404494	-7.30438e-10	0.000377081	0.412426	-7.30438e-10
203757395	chr2:203757395:A:G	2.92466e-06	-1.4691	-1.12279	1.75495e-05	-1.50852	-1.14649
203758005	chr2:203758005:T:G	9.63919e-06	-1.77941e-10	-1.39923	6.14109e-05	-1.77941e-10	-1.40245
203758023	chr2:203758023:T:C	9.82685e-06	-1.77941e-10	-1.37995	6.31194e-05	-1.77941e-10	-1.37501
203758307	chr2:203758307:C:T	6.95841e-05	-1.77941e-10	0.57747	0.000472891	-1.77941e-10	0.638831
203758317	chr2:203758317:G:C	9.57943e-06	-1.77941e-10	-1.40545	6.17138e-05	-1.77941e-10	-1.39753
203758522	chr2:203758522:C:A	2.68612e-06	-1.34795	-1.32902	1.59775e-05	-1.44585	-1.303
203758591	chr2:203758591:T:C	5.0234e-06	-0.645968	-1.40499	3.68759e-05	-0.509219	-1.40326
203758758	chr2:203758758:T:C	4.15146e-06	-0.860548	-1.38106	2.76983e-05	-0.833461	-1.3652
203759178	chr2:203759178:C:T	2.84653e-06	-1.22325	-1.39572	2.21016e-05	-1.03737	-1.38701
203759265	chr2:203759265:C:T	0.000138249	-1.52108	2.78507	0.000957574	-1.51908	2.86345
203759302	chr2:203759302:C:T	1.23145e-05	-1.77941e-10	-1.15429	7.90096e-05	-1.77941e-10	-1.15047
203759333	chr2:203759333:G:A	2.47498e-06	-1.41757	-1.34126	1.5085e-05	-1.48887	-1.31746
203759373	chr2:203759373:T:C	8.68229e-06	-1.50378	-7.30438e-10	5.58837e-05	-1.49676	-7.30438e-10
203759534	chr2:203759534:C:G	5.70367e-05	-1.77941e-10	0.378628	0.000386343	-1.77941e-10	0.436692
203759553	chr2:203759553:A:G	8.56997e-06	-1.5168	-7.30438e-10	5.52228e-05	-1.50866	-7.30438e-10
203760245	chr2:203760245:A:G	9.61299e-06	-1.77941e-10	-1.40195	6.1373e-05	-1.77941e-10	-1.40306
203760548	chr2:203760548:A:G	9.66859e-06	-1.77941e-10	-1.39618	6.19493e-05	-1.77941e-10	-1.39372
203760684	chr2:203760684:T:A	9.72885e-06	-1.77941e-10	-1.38997	6.23249e-05	-1.77941e-10	-1.38767
203760968	chr2:203760968:C:G	5.36055e-05	-1.77941e-10	0.316586	0.000362306	-1.77941e-10	0.372456
203761532	chr2:203761532:C:T	1.14862e-05	-1.22392	-7.30438e-10	7.72451e-05	-1.17305	-7.30438e-10
203761963	chr2:203761963:A:G	8.53915e-06	-1.5204	-7.30438e-10	5.4726e-05	-1.5177	-7.30438e-10
203761998	chr2:203761998:T:C	2.86824e-06	-1.2219	-1.38947	2.15539e-05	-1.07693	-1.37255
203762072	chr2:203762072:T:A	2.57333e-06	-1.33125	-1.38861	1.82069e-05	-1.22119	-1.39704
203762319	chr2:203762319:G:A	8.68639e-06	-1.50331	-7.30438e-10	5.66577e-05	-1.48301	-7.30438e-10
203762624	chr2:203762624:T:C	1.53927e-05	-1.77941e-10	-0.93117	9.68621e-05	-1.77941e-10	-0.946745
203762684	chr2:203762684:G:A	3.35768e-06	-1.33634	-1.11747	2.06654e-05	-1.42137	-1.0702
203762777	chr2:203762777:T:C	4.6301e-06	-0.748471	-1.38402	3.01701e-05	-0.717543	-1.39564
203763605	chr2:203763605:A:G	3.30877e-06	-1.29098	-1.17751	2.00102e-05	-1.38697	-1.13682
203763693	chr2:203763693:G:A	1.56729e-05	-1.77941e-10	-0.91313	0.000100278	-1.77941e-10	-0.912087
203764072	chr2:203764072:A:C	3.18507e-06	-1.22672	-1.27988	1.93911e-05	-1.29288	-1.26234
203764087	chr2:203764087:G:A	3.46623e-06	-1.3068	-1.1152	2.11894e-05	-1.39895	-1.06759
203764301	chr2:203764301:T:A	3.16325e-05	-0.210882	-7.30438e-10	0.000176672	-0.34574	-7.30438e-10
203764698	chr2:203764698:C:T	3.5212e-06	-1.27647	-1.1298	2.13465e-05	-1.37583	-1.08332
203765318	chr2:203765318:A:T	9.94699e-06	-1.77941e-10	-1.3678	6.39876e-05	-1.77941e-10	-1.36134
203765637	chr2:203765637:G:A	8.80499e-06	-1.48975	-7.30438e-10	5.73528e-05	-1.47081	-7.30438e-10
203765969	chr2:203765969:T:G	2.30183e-06	-1.51723	-1.31413	1.4529e-05	-1.51865	-1.32524
203766145	chr2:203766145:T:C	1.09708e-05	-1.77941e-10	-1.26983	7.04869e-05	-1.77941e-10	-1.26461
203766293	chr2:203766293:T:G	2.73496e-06	-1.27335	-1.3856	1.61101e-05	-1.36749	-1.37309
203766848	chr2:203766848:A:G	1.27826e-05	-1.77941e-10	-1.11698	8.41092e-05	-1.77941e-10	-1.08792
203766900	chr2:203766900:C:T	0.000120872	1.12967	-7.30438e-10	0.000604988	0.885174	-7.30438e-10
203766989	chr2:203766989:A:G	2.01819e-05	-0.660281	-7.30438e-10	0.00013238	-0.634357	-7.30438e-10
203767234	chr2:203767234:T:C	5.44006e-05	-1.77941e-10	0.331308	0.000367219	-1.77941e-10	0.385924
203767348	chr2:203767348:C:T	3.51283e-06	-1.28894	-1.1197	2.13838e-05	-1.38519	-1.07221
203767657	chr2:203767657:T:C	3.82282e-05	-1.77941e-10	-0.0214919	0.000255387	-1.77941e-10	0.0227445
203768087	chr2:203768087:T:C	3.10413e-06	-1.35933	-1.173	1.91353e-05	-1.43771	-1.13079
203768138	chr2:203768138:A:T	3.56788e-06	-1.33414	-1.05896	2.25491e-05	-1.38419	-1.02015
203768352	chr2:203768352:C:T	4.18601e-06	-0.840115	-1.3932	2.29281e-05	-1.00467	-1.38301
203768433	chr2:203768433:G:A	3.47696e-06	-1.31712	-1.10179	2.13311e-05	-1.40652	-1.05335
203768537	chr2:203768537:C:A	3.02026e-06	-1.35694	-1.20278	1.85362e-05	-1.43592	-1.16439
203768579	chr2:203768579:G:A	1.12436e-05	-1.77941e-10	-1.24526	7.23118e-05	-1.77941e-10	-1.23905
203768792	chr2:203768792:T:A	9.63668e-06	-1.77941e-10	-1.39949	6.13239e-05	-1.77941e-10	-1.40386
203769026	chr2:203769026:A:G	2.57967e-06	-1.35141	-1.36599	1.60039e-05	-1.39265	-1.35454
203769238	chr2:203769238:G:A	4.4614e-05	-1.77941e-10	0.132981	0.000299347	-1.77941e-10	0.18157
203769281	chr2:203769281:C:T	5.11451e-06	-0.627643	-1.40534	3.45267e-05	-0.57356	-1.40474
203769412	chr2:203769412:C:T	1.05368e-05	-1.77941e-10	-1.31019	6.89234e-05	-1.77941e-10	-1.28704
203769458	chr2:203769458:T:C	5.96642e-05	-1.77941e-10	0.423666	0.000400912	-1.77941e-10	0.473708
203769698	chr2:203769698:A:G	9.72709e-06	-1.77941e-10	-1.39015	6.23523e-05	-1.77941e-10	-1.38723
203769771	chr2:203769771:C:A	9.6772e-06	-1.77941e-10	-1.39529	6.19998e-05	-1.77941e-10	-1.3929
203769846	chr2:203769846:A:T	1.16148e-05	-0.558065	-0.654722	6.99784e-05	-0.646847	-0.625
203769951	chr2:203769951:A:T	2.54182e-06	-1.33665	-1.39554	1.79739e-05	-1.22967	-1.40144
203770007	chr2:203770007:C:T	6.759e-06	-0.654552	-1.09964	4.08022e-05	-0.749493	-1.06181
203770044	chr2:203770044:G:A	5.24614e-06	-0.973687	-1.03389	3.59739e-05	-0.938088	-0.999152
203770087	chr2:203770087:T:C	8.74675e-06	-1.49638	-7.30438e-10	5.52072e-05	-1.50894	-7.30438e-10
203770167	chr2:203770167:G:T	1.01184e-05	-1.77941e-10	-1.35071	6.39038e-05	-1.77941e-10	-1.36265
203770520	chr2:203770520:A:G	9.60365e-06	-1.77941e-10	-1.40292	6.12492e-05	-1.77941e-10	-1.40508
203770663	chr2:203770663:A:G	9.63366e-06	-1.77941e-10	-1.3998	6.19497e-05	-1.77941e-10	-1.39371
203770724	chr2:203770724:C:T	2.451e-06	-1.36822	-1.40035	1.72046e-05	-1.27059	-1.40427
203770925	chr2:203770925:G:A	9.71947e-06	-1.77941e-10	-1.39093	6.21052e-05	-1.77941e-10	-1.3912
203770965	chr2:203770965:C:T	1.49287e-05	-1.77941e-10	-0.961781	9.91497e-05	-1.77941e-10	-0.923403
203770970	chr2:203770970:C:T	7.53737e-06	-0.739876	-0.905317	4.55053e-05	-0.819966	-0.882238
203771465	chr2:203771465:C:T	9.78869e-06	-1.77941e-10	-1.38384	6.21038e-05	-1.77941e-10	-1.39123
203771467	chr2:203771467:A:G	3.86556e-06	-1.21853	-1.09443	2.36735e-05	-1.32148	-1.03419
203771749	chr2:203771749:C:T	3.28839e-06	-1.08007	-1.3946	2.16038e-05	-1.05742	-1.38974
203771759	chr2:203771759:A:G	1.03346e-05	-1.77941e-10	-1.32957	6.50002e-05	-1.77941e-10	-1.34564
203772439	chr2:203772439:G:T	3.36256e-06	-1.50517	-0.947197	2.52749e-05	-1.43143	-0.858789
203774054	chr2:203774054:A:T	3.29e-06	-1.50686	-0.967313	2.14169e-05	-1.52095	-0.934909
203774353	chr2:203774353:T:C	2.63589e-06	-1.41664	-1.27921	1.76298e-05	-1.37847	-1.27197
203774443	chr2:203774443:G:A	1.01914e-05	-1.77941e-10	-1.34352	6.42369e-05	-1.77941e-10	-1.35746
203774716	chr2:203774716:G:A	5.12593e-05	0.271832	-7.30438e-10	0.000423945	0.529571	-7.30438e-10
203774774	chr2:203774774:G:A	1.48016e-05	-0.970332	-7.30438e-10	8.86931e-05	-1.03485	-7.30438e-10
203775181	chr2:203775181:T:C	9.60374e-06	-1.77941e-10	-1.40291	6.12393e-05	-1.77941e-10	-1.40524
203775670	chr2:203775670:C:G	1.93755e-05	-1.77941e-10	-0.701059	0.000126189	-1.77941e-10	-0.682256
203775798	chr2:203775798:C:T	1.36607e-05	-1.77941e-10	-1.05054	9.03623e-05	-1.77941e-10	-1.01621
203776534	chr2:203776534:A:C	1.22469e-05	-1.77941e-10	-1.15979	7.94441e-05	-1.77941e-10	-1.14498
203776960	chr2:203776960:C:T	9.1748e-06	-1.44861	-7.30438e-10	5.79064e-05	-1.46121	-7.30438e-10
203777137	chr2:203777137:G:A	2.35388e-06	-1.46604	-1.34296	1.46293e-05	-1.50496	-1.33205
203777176	chr2:203777176:T:C	1.00976e-05	-1.77941e-10	-1.35276	6.40971e-05	-1.77941e-10	-1.35964
203777517	chr2:203777517:A:G	1.30099e-05	-1.77941e-10	-1.09935	8.33442e-05	-1.77941e-10	-1.09706
203777599	chr2:203777599:A:G	3.51585e-06	-1.00331	-1.40448	2.33077e-05	-0.96723	-1.40402
203777739	chr2:203777739:C:A	4.88176e-06	-1.11375	-0.96581	2.98563e-05	-1.23402	-0.889619
203777810	chr2:203777810:G:A	3.57688e-06	-0.98694	-1.40363	2.37632e-05	-0.948869	-1.40303
203778471	chr2:203778471:A:G	6.13442e-06	-1.51439	-0.336757	4.6155e-05	-1.45835	-0.22968
203778475	chr2:203778475:A:G	9.63758e-06	-1.77941e-10	-1.3994	6.16064e-05	-1.77941e-10	-1.39927
203778534	chr2:203778534:T:C	1.62901e-05	-0.87451	-7.30438e-10	0.00011777	-0.751302	-7.30438e-10
203778988	chr2:203778988:C:T	4.1033e-06	-0.848507	-1.40477	2.73329e-05	-0.807561	-1.40438
203779085	chr2:203779085:G:T	9.39868e-06	-0.122223	-1.30227	7.04662e-05	-0.00539278	-1.25951
203779706	chr2:203779706:C:G	9.67574e-06	-1.77941e-10	-1.39544	6.18617e-05	-1.77941e-10	-1.39513
203780316	chr2:203780316:G:A	1.41993e-05	-1.77941e-10	-1.01188	9.64295e-05	-1.77941e-10	-0.951222
203780866	chr2:203780866:A:G	9.84558e-06	-1.77941e-10	-1.37804	6.36394e-05	-1.77941e-10	-1.3668
203781465	chr2:203781465:G:C	5.02605e-06	-1.18995	-0.860482	3.1487e-05	-1.29698	-0.773477
203781602	chr2:203781602:T:C	8.9994e-06	-1.46791	-7.30438e-10	5.64452e-05	-1.48676	-7.30438e-10
203781776	chr2:203781776:C:G	6.35536e-06	-1.49933	-0.316438	4.88822e-05	-1.42211	-0.20851
203782538	chr2:203782538:A:G	3.94365e-06	-1.23208	-1.06088	2.43824e-05	-1.33084	-0.995338
203782579	chr2:203782579:G:A	2.61669e-06	-1.46844	-1.23471	1.64082e-05	-1.50623	-1.21603
203782902	chr2:203782902:T:C	2.585e-06	-1.45592	-1.25942	1.60977e-05	-1.49928	-1.24208
203783787	chr2:203783787:T:C	1.96372e-05	-1.77941e-10	-0.68764	0.000126326	-1.77941e-10	-0.681169
203783842	chr2:203783842:A:G	8.53954e-06	-1.52036	-7.30438e-10	5.46095e-05	-1.51983	-7.30438e-10
203783938	chr2:203783938:T:C	2.30883e-06	-1.42541	-1.40291	1.60384e-05	-1.34703	-1.39802
203784017	chr2:203784017:T:C	1.04841e-05	-1.77941e-10	-1.31521	6.58487e-05	-1.77941e-10	-1.33267
203784553	chr2:203784553:G:A	5.00395e-06	-0.958092	-1.09675	3.09451e-05	-1.03126	-1.05656
203784672	chr2:203784672:T:C	2.37751e-06	-1.42718	-1.37184	1.66534e-05	-1.35036	-1.35706
203784752	chr2:203784752:GGTGTTTGGAT:G	3.42062e-06	-1.0297	-1.40554	2.26619e-05	-0.993981	-1.40537
203784861	chr2:203784861:G:A	3.02955e-06	-1.51485	-1.0418	1.99278e-05	-1.52012	-1.0078
203785018	chr2:203785018:A:C	8.94039e-06	-1.47449	-7.30438e-10	5.61426e-05	-1.49214	-7.30438e-10
203785307	chr2:203785307:G:A	2.68244e-05	-0.375756	-7.30438e-10	0.000165137	-0.413256	-7.30438e-10
203785605	chr2:203785605:C:G	3.56889e-06	-0.996678	-1.39613	2.36945e-05	-0.95227	-1.40252
203785829	chr2:203785829:T:C	1.06666e-05	-1.77941e-10	-1.29795	6.69058e-05	-1.77941e-10	-1.31675
203786140	chr2:203786140:A:T	2.35114e-06	-1.40595	-1.40422	1.65441e-05	-1.31614	-1.39786
203786183	chr2:203786183:C:A	1.06666e-05	-1.77941e-10	-1.29795	6.69058e-05	-1.77941e-10	-1.31675
203786301	chr2:203786301:T:A	2.77809e-05	-1.77941e-10	-0.340716	0.000202199	-1.77941e-10	-0.210784
203786633	chr2:203786633:TCAA:T	8.74573e-06	-1.4965	-7.30438e-10	5.52224e-05	-1.50866	-7.30438e-10
203786803	chr2:203786803:A:G	9.92471e-06	-1.77941e-10	-1.37004	6.32961e-05	-1.77941e-10	-1.37221
203787202	chr2:203787202:A:G	8.68546e-06	-1.50342	-7.30438e-10	5.49619e-05	-1.51339	-7.30438e-10
203787410	chr2:203787410:A:G	1.17168e-05	-1.77941e-10	-1.20405	7.50922e-05	-1.77941e-10	-1.20132
203787541	chr2:203787541:G:A	2.8714e-06	-1.33021	-1.28005	1.81292e-05	-1.37366	-1.24885
203787913	chr2:203787913:G:A	1.25374e-05	-1.77941e-10	-1.13635	8.1242e-05	-1.77941e-10	-1.1226
203787933	chr2:203787933:G:A	2.79415e-05	-1.77941e-10	-0.334952	0.000203453	-1.77941e-10	-0.204599
203788314	chr2:203788314:G:T	9.60545e-06	-1.77941e-10	-1.40274	6.13948e-05	-1.77941e-10	-1.40271
203788370	chr2:203788370:A:T	2.0394e-05	-1.77941e-10	-0.649827	0.000133433	-1.77941e-10	-0.626437
203789137	chr2:203789137:G:A	2.64219e-06	-1.3983	-1.29516	1.89355e-05	-1.31117	-1.26783
203789163	chr2:203789163:C:T	3.48858e-06	-1.01077	-1.4048	2.30527e-05	-0.977145	-1.4051
203789172	chr2:203789172:T:C	9.76076e-06	-1.77941e-10	-1.3867	6.26066e-05	-1.77941e-10	-1.38316
203789205	chr2:203789205:T:C	9.71089e-06	-1.77941e-10	-1.39182	6.19803e-05	-1.77941e-10	-1.39322
203789240	chr2:203789240:C:T	1.22742e-05	-1.77941e-10	-1.15757	8.02306e-05	-1.77941e-10	-1.13513
203789264	chr2:203789264:G:A	1.10194e-05	-1.77941e-10	-1.26541	6.84058e-05	-1.77941e-10	-1.29458
203789361	chr2:203789361:T:A	9.70936e-06	-1.77941e-10	-1.39198	6.19713e-05	-1.77941e-10	-1.39336
203789653	chr2:203789653:A:T	8.5414e-06	-1.52014	-7.30438e-10	5.4744e-05	-1.51737	-7.30438e-10
203789656	chr2:203789656:G:T	2.05203e-05	-1.77941e-10	-0.64365	0.000134272	-1.77941e-10	-0.620166
203790257	chr2:203790257:C:T	2.39077e-06	-1.49094	-1.30251	1.57845e-05	-1.50345	-1.25756
203790772	chr2:203790772:CATA:C	5.74103e-05	0.385158	-7.30438e-10	0.000476912	0.647298	-7.30438e-10
203790874	chr2:203790874:A:T	2.59178e-06	-1.35056	-1.36216	1.86189e-05	-1.24999	-1.34587
203791043	chr2:203791043:A:G	9.70485e-06	-1.77941e-10	-1.39244	6.19438e-05	-1.77941e-10	-1.39381
203791286	chr2:203791286:C:T	1.04039e-05	-1.77941e-10	-1.32289	6.54128e-05	-1.77941e-10	-1.33932
203791358	chr2:203791358:T:C	1.67054e-05	-1.77941e-10	-0.849337	0.000107556	-1.77941e-10	-0.842026
203791494	chr2:203791494:A:G	9.94919e-06	-1.77941e-10	-1.36757	6.34562e-05	-1.77941e-10	-1.36968
203791972	chr2:203791972:G:T	3.98656e-05	-1.77941e-10	0.0204476	0.000265663	-1.77941e-10	0.0621944
203792734	chr2:203792734:C:T	8.91918e-06	-1.47686	-7.30438e-10	5.52104e-05	-1.50888	-7.30438e-10
203793632	chr2:203793632:T:TC	1.72201e-05	-1.77941e-10	-0.818986	0.000113039	-1.77941e-10	-0.792301
203793668	chr2:203793668:G:A	9.61275e-06	-1.77941e-10	-1.40198	6.14456e-05	-1.77941e-10	-1.40188
203793928	chr2:203793928:A:T	2.58705e-06	-1.43183	-1.28271	1.5938e-05	-1.4845	-1.26682
203793957	chr2:203793957:T:A	9.58501e-06	-1.77941e-10	-1.40487	6.12617e-05	-1.77941e-10	-1.40488
203794067	chr2:203794067:A:T	1.51115e-05	-1.77941e-10	-0.949609	9.87811e-05	-1.77941e-10	-0.927127
203794563	chr2:203794563:C:T	8.47983e-06	-0.121934	-1.40544	4.38292e-05	-0.335076	-1.40466
203794818	chr2:203794818:C:T	2.2496e-06	-1.51458	-1.33974	1.43588e-05	-1.52057	-1.3351
203795262	chr2:203795262:A:C	6.48876e-06	-1.44518	-0.349809	5.03012e-05	-1.37163	-0.230376
203795513	chr2:203795513:C:T	2.78423e-05	-1.47358	1.13508	0.000180873	-1.45371	1.13147
203796025	chr2:203796025:ATAT:A	5.84561e-06	-0.917212	-0.982164	4.54532e-05	-0.789919	-0.913431
203796474	chr2:203796474:G:A	3.34953e-06	-1.0949	-1.36134	1.95572e-05	-1.15077	-1.39593
203796700	chr2:203796700:G:A	8.80977e-06	-1.4892	-7.30438e-10	5.55228e-05	-1.50324	-7.30438e-10
203796801	chr2:203796801:G:A	1.04387e-05	-1.47515	0.155606	9.42007e-05	-1.50247	0.527864
203796887	chr2:203796887:G:A	6.91754e-06	-0.927207	-0.803799	5.29717e-05	-0.829078	-0.721199
203796898	chr2:203796898:A:G	1.07508e-05	-0.306769	-0.983315	8.94168e-05	-0.10584	-0.920885
203796950	chr2:203796950:C:T	6.38172e-06	-0.509877	-1.30175	4.85796e-05	-0.382835	-1.254
203797172	chr2:203797172:A:G	1.0215e-05	-1.77941e-10	-1.34121	6.57397e-05	-1.77941e-10	-1.33433
203797306	chr2:203797306:T:C	6.83581e-06	-0.488627	-1.25426	5.27474e-05	-0.360809	-1.19371
203797393	chr2:203797393:G:A	9.83562e-06	-0.334442	-1.04461	8.1256e-05	-0.135699	-0.98673
203797408	chr2:203797408:A:G	1.03133e-05	-1.77941e-10	-1.33163	6.49167e-05	-1.77941e-10	-1.34693
203797704	chr2:203797704:A:G	1.28444e-05	-1.11216	-7.30438e-10	0.000101605	-0.898945	-7.30438e-10
203798662	chr2:203798662:T:C	1.01293e-05	-1.77941e-10	-1.34964	6.41298e-05	-1.77941e-10	-1.35912
203799296	chr2:203799296:A:G	9.84249e-06	-1.77941e-10	-1.37836	6.32122e-05	-1.77941e-10	-1.37354
203799564	chr2:203799564:C:G	8.8386e-06	-1.48594	-7.30438e-10	5.56593e-05	-1.50079	-7.30438e-10
203799565	chr2:203799565:C:G	2.7703e-05	-1.47053	1.12701	0.000180072	-1.44977	1.12309
203799731	chr2:203799731:C:T	9.65747e-06	-1.77941e-10	-1.39733	6.20265e-05	-1.77941e-10	-1.39247
203799884	chr2:203799884:G:A	9.60405e-06	-1.77941e-10	-1.40288	6.14298e-05	-1.77941e-10	-1.40214
203800092	chr2:203800092:C:T	8.98892e-06	-1.46907	-7.30438e-10	5.72593e-05	-1.47244	-7.30438e-10
203800372	chr2:203800372:T:C	1.82701e-05	-1.77941e-10	-0.759801	0.000119132	-1.77941e-10	-0.739799
203800646	chr2:203800646:T:C	8.03806e-06	-1.04994	-0.530938	6.04313e-05	-0.963418	-0.455109
203800772	chr2:203800772:A:G	8.54781e-06	-1.51939	-7.30438e-10	5.51968e-05	-1.50913	-7.30438e-10
203800812	chr2:203800812:T:C	1.74152e-05	-0.19711	-0.610612	0.000111374	-0.293304	-0.51384
203800850	chr2:203800850:A:G	1.14642e-05	-1.22584	-7.30438e-10	7.97086e-05	-1.14166	-7.30438e-10
203800938	chr2:203800938:CA:C	1.77219e-05	-0.184536	-0.605728	0.000152027	0.0227649	-0.518737
203801709	chr2:203801709:C:T	9.59285e-06	-1.40405	-7.30438e-10	5.86118e-05	-1.4491	-7.30438e-10
203802470	chr2:203802470:A:G	1.03247e-05	-1.33053	-7.30438e-10	6.96228e-05	-1.27694	-7.30438e-10
203802607	chr2:203802607:CATGATAGA:C	4.23191e-06	-0.859636	-1.36278	2.64549e-05	-0.891377	-1.35321
203802683	chr2:203802683:C:T	1.35377e-05	-0.177925	-0.881659	0.000114613	0.0315114	-0.809982
203802747	chr2:203802747:GGA:G	1.37033e-05	-0.166771	-0.880662	0.000116099	0.0433278	-0.808919
203803235	chr2:203803235:A:G	2.43036e-05	-1.77941e-10	-0.474442	0.000227667	-1.77941e-10	-0.0921498
203803422	chr2:203803422:A:G	4.41185e-06	-0.903112	-1.27766	2.58403e-05	-0.9961	-1.272
203803598	chr2:203803598:G:GT	1.76506e-05	-1.77941e-10	-0.794298	0.000116062	-1.77941e-10	-0.765913
203803733	chr2:203803733:G:C	2.62683e-05	-1.51716	1.12046	0.000167518	-1.51118	1.11224
203804177	chr2:203804177:G:A	8.56321e-06	-1.51759	-7.30438e-10	5.50839e-05	-1.51118	-7.30438e-10
203804929	chr2:203804929:C:T	1.19009e-05	-1.77941e-10	-1.18845	7.62941e-05	-1.77941e-10	-1.18544
203805472	chr2:203805472:G:C	3.27654e-06	-1.49854	-0.979738	2.13014e-05	-1.5004	-0.960864
203805638	chr2:203805638:TG:T	2.96728e-06	-1.49891	-1.07851	1.93527e-05	-1.5006	-1.0566
203805812	chr2:203805812:C:T	2.9564e-06	-1.49656	-1.08453	1.95751e-05	-1.48732	-1.05846
203805976	chr2:203805976:C:T	2.42509e-06	-1.48972	-1.28947	1.53287e-05	-1.51595	-1.27436
203806673	chr2:203806673:A:G	9.73028e-06	-1.77941e-10	-1.38982	6.25999e-05	-1.77941e-10	-1.38327
203806706	chr2:203806706:A:G	9.61365e-06	-1.77941e-10	-1.40188	6.12678e-05	-1.77941e-10	-1.40478
203807125	chr2:203807125:A:G	8.75835e-06	-1.49506	-7.30438e-10	5.52972e-05	-1.50731	-7.30438e-10
203807141	chr2:203807141:C:A	2.53863e-06	-1.50166	-1.23178	1.61984e-05	-1.51993	-1.21519
203807398	chr2:203807398:A:G	6.87792e-06	-0.444225	-1.29253	5.28301e-05	-0.313128	-1.23982
203807401	chr2:203807401:G:C	3.48345e-06	-1.49255	-0.924494	2.32462e-05	-1.48262	-0.891276
203807459	chr2:203807459:G:A	7.15095e-06	-0.97311	-0.724711	6.26463e-05	-0.747729	-0.6348
203807992	chr2:203807992:G:A	1.96247e-05	-0.688277	-7.30438e-10	0.000105644	-0.859956	-7.30438e-10
203808086	chr2:203808086:A:G	3.30137e-06	-1.50569	-0.96504	2.19483e-05	-1.49811	-0.933228
203808345	chr2:203808345:C:A	9.92127e-06	-1.77941e-10	-1.37039	6.29117e-05	-1.77941e-10	-1.3783
203808480	chr2:203808480:A:G	1.27795e-05	-1.77941e-10	-1.11723	8.26086e-05	-1.77941e-10	-1.10592
203808704	chr2:203808704:A:G	3.47572e-06	-1.49477	-0.924494	2.31868e-05	-1.48518	-0.891276
203809203	chr2:203809203:A:G	1.0192e-05	-1.77941e-10	-1.34346	6.52001e-05	-1.77941e-10	-1.34257
203809915	chr2:203809915:G:A	3.11375e-06	-1.4926	-1.03664	2.0681e-05	-1.48267	-1.00815
203810006	chr2:203810006:T:C	8.53507e-06	-1.52088	-7.30438e-10	5.45488e-05	-1.52094	-7.30438e-10
203810939	chr2:203810939:C:T	3.5709e-06	-1.49255	-0.899699	2.38426e-05	-1.48262	-0.86594
203811082	chr2:203811082:T:A	9.58848e-06	-1.77941e-10	-1.4045	6.12437e-05	-1.77941e-10	-1.40517
203811188	chr2:203811188:A:G	3.36906e-06	-1.50421	-0.94622	2.24132e-05	-1.49631	-0.914074
203811450	chr2:203811450:G:A	3.37791e-06	-1.50159	-0.94622	2.2484e-05	-1.49315	-0.914074
203811515	chr2:203811515:T:C	1.07945e-05	-1.49525	0.209217	9.57041e-05	-1.51417	0.555401
203811568	chr2:203811568:T:C	3.41083e-06	-1.50119	-0.936916	2.27142e-05	-1.49259	-0.904451
203811688	chr2:203811688:G:A	9.5827e-06	-1.77941e-10	-1.40511	6.1224e-05	-1.77941e-10	-1.40549
203811709	chr2:203811709:A:G	7.17103e-06	-0.394734	-1.30028	5.50941e-05	-0.261801	-1.24919
203811836	chr2:203811836:T:C	2.67635e-06	-1.46518	-1.21543	1.76495e-05	-1.45129	-1.19803
203811999	chr2:203811999:C:T	3.19728e-06	-1.5028	-0.99997	2.12175e-05	-1.4945	-0.970705
203812563	chr2:203812563:C:T	1.34991e-05	-1.77941e-10	-1.06244	8.67182e-05	-1.77941e-10	-1.05737
203812693	chr2:203812693:G:A	1.43459e-05	-1.77941e-10	-1.0016	9.42009e-05	-1.77941e-10	-0.974605
203812696	chr2:203812696:C:G	2.35083e-06	-1.49375	-1.31655	1.5638e-05	-1.47142	-1.29891
203812884	chr2:203812884:A:G	1.98004e-05	-1.77941e-10	-0.679365	0.000129161	-1.77941e-10	-0.658978
203813084	chr2:203813084:G:A	2.40709e-06	-1.45737	-1.32928	1.48812e-05	-1.48131	-1.33863
203813532	chr2:203813532:A:C	6.30228e-06	-0.465327	-1.35883	4.73718e-05	-0.336945	-1.32506
203813598	chr2:203813598:A:G	1.76126e-05	-1.77941e-10	-0.796449	0.000113473	-1.77941e-10	-0.78847
203813633	chr2:203813633:C:A	8.80525e-06	-1.48972	-7.30438e-10	5.59888e-05	-1.49488	-7.30438e-10
203813694	chr2:203813694:G:A	4.08453e-06	-0.864009	-1.39385	3.36883e-05	-0.601506	-1.40138
203813981	chr2:203813981:A:T	9.57745e-06	-1.77941e-10	-1.40565	6.12148e-05	-1.77941e-10	-1.40564
203814308	chr2:203814308:C:T	2.79942e-06	-1.23404	-1.40161	1.66305e-05	-1.30313	-1.40567
203814457	chr2:203814457:A:T	9.3323e-06	-1.43159	-7.30438e-10	6.13872e-05	-1.40283	-7.30438e-10
203814467	chr2:203814467:A:T	9.33314e-06	-1.43149	-7.30438e-10	6.13947e-05	-1.40271	-7.30438e-10
203814891	chr2:203814891:T:C	9.65168e-06	-1.77941e-10	-1.39793	6.15277e-05	-1.77941e-10	-1.40055
203815412	chr2:203815412:C:T	1.085e-05	-1.77941e-10	-1.28091	6.94488e-05	-1.77941e-10	-1.27944
203815793	chr2:203815793:G:A	2.35076e-06	-1.47927	-1.33106	1.53356e-05	-1.46003	-1.32983
203816494	chr2:203816494:G:C	2.64283e-06	-1.52041	-1.17281	1.6892e-05	-1.51697	-1.17623
203816707	chr2:203816707:T:C	1.06234e-05	-1.77941e-10	-1.302	6.88112e-05	-1.77941e-10	-1.28867
203817387	chr2:203817387:C:T	1.13243e-05	-1.77941e-10	-1.23812	7.27877e-05	-1.77941e-10	-1.23249
203817462	chr2:203817462:G:A	1.23169e-05	-1.77941e-10	-1.1541	8.03649e-05	-1.77941e-10	-1.13346
203817849	chr2:203817849:G:A	9.63524e-06	-1.77941e-10	-1.39964	6.16444e-05	-1.77941e-10	-1.39865
203817964	chr2:203817964:A:G	2.58959e-05	-0.410983	-7.30438e-10	9.49538e-05	-0.966643	-7.30438e-10
203818157	chr2:203818157:A:G	1.00606e-05	-1.77941e-10	-1.35644	6.44886e-05	-1.77941e-10	-1.35354
203818186	chr2:203818186:G:A	8.90785e-06	-1.47813	-7.30438e-10	5.78919e-05	-1.46146	-7.30438e-10
203818788	chr2:203818788:C:G	4.31561e-06	-0.913069	-1.28976	2.71968e-05	-0.922183	-1.29475
203819028	chr2:203819028:C:T	2.25021e-06	-1.51157	-1.34247	1.50643e-05	-1.47747	-1.33024
203819311	chr2:203819311:C:T	2.04403e-05	-0.647557	-7.30438e-10	8.66192e-05	-1.05851	-7.30438e-10
203820112	chr2:203820112:T:C	4.53222e-06	-1.03136	-1.12249	2.85428e-05	-1.03981	-1.12882
203820223	chr2:203820223:A:G	1.12532e-05	-1.77941e-10	-1.24441	7.30101e-05	-1.77941e-10	-1.22944
203820513	chr2:203820513:T:A	6.80337e-05	-1.77941e-10	0.554937	0.000409692	-1.77941e-10	0.495373
203820915	chr2:203820915:A:G	1.04425e-05	-1.77941e-10	-1.31918	6.77959e-05	-1.77941e-10	-1.30353
203821391	chr2:203821391:C:T	1.13186e-05	-1.77941e-10	-1.23862	7.2931e-05	-1.77941e-10	-1.23052
203821501	chr2:203821501:C:G	3.74358e-06	-0.960904	-1.38412	2.12724e-05	-1.06657	-1.39605
203822350	chr2:203822350:C:A	9.36395e-06	-1.4282	-7.30438e-10	5.75409e-05	-1.46754	-7.30438e-10
203822795	chr2:203822795:G:A	2.71338e-06	-1.46837	-1.1985	1.90524e-05	-1.39802	-1.17482
203822989	chr2:203822989:A:G	3.04596e-06	-1.15309	-1.39816	1.79593e-05	-1.22833	-1.4036
203823173	chr2:203823173:G:A	3.13269e-05	-1.77941e-10	-0.220589	0.000197488	-1.77941e-10	-0.234357
203824455	chr2:203824455:T:C	1.6411e-05	-1.77941e-10	-0.867113	0.000104441	-1.77941e-10	-0.871414
203824653	chr2:203824653:G:T	2.61517e-06	-1.30587	-1.39787	1.5916e-05	-1.35578	-1.39693
203825388	chr2:203825388:G:A	9.5798e-06	-1.77941e-10	-1.40541	6.12188e-05	-1.77941e-10	-1.40558
203825632	chr2:203825632:G:C	3.21999e-06	-1.28211	-1.21358	2.39725e-05	-1.25394	-1.08919
203825857	chr2:203825857:A:G	3.24114e-06	-1.1801	-1.30904	1.82948e-05	-1.33709	-1.27633
203826431	chr2:203826431:G:A	7.17087e-05	-1.77941e-10	0.607546	0.000799508	-1.77941e-10	1.16396
203826573	chr2:203826573:G:A	9.87123e-06	-1.77941e-10	-1.37544	6.28273e-05	-1.77941e-10	-1.37964
203826683	chr2:203826683:G:A	1.00346e-05	-1.77941e-10	-1.35903	6.38072e-05	-1.77941e-10	-1.36417
203826815	chr2:203826815:C:T	2.23183e-06	-1.50544	-1.3568	1.60027e-05	-1.48472	-1.26255
203827021	chr2:203827021:A:G	3.8782e-06	-0.905785	-1.40391	2.14191e-05	-1.05464	-1.40111
203827238	chr2:203827238:T:C	9.72605e-06	-1.77941e-10	-1.39026	6.26186e-05	-1.77941e-10	-1.38297
203827279	chr2:203827279:T:G	9.87123e-06	-1.77941e-10	-1.37544	6.28273e-05	-1.77941e-10	-1.37964
203827360	chr2:203827360:C:G	9.92551e-06	-1.77941e-10	-1.36996	6.31555e-05	-1.77941e-10	-1.37443
203827401	chr2:203827401:C:T	0.000174507	-1.77941e-10	1.4969	0.00211348	-1.77941e-10	2.13606
203827472	chr2:203827472:AAC:A	2.23798e-06	-1.49746	-1.36203	1.60273e-05	-1.47464	-1.2711
203827651	chr2:203827651:C:T	9.87123e-06	-1.77941e-10	-1.37544	6.28273e-05	-1.77941e-10	-1.37964
203827839	chr2:203827839:C:T	1.03872e-05	-1.77941e-10	-1.32449	6.59329e-05	-1.77941e-10	-1.3314
203828112	chr2:203828112:C:T	0.000203772	-1.77941e-10	1.65194	0.00250358	-1.77941e-10	2.30544
203828414	chr2:203828414:C:G	3.13972e-06	-1.41336	-1.10758	2.43197e-05	-1.37797	-0.950774
203828579	chr2:203828579:G:T	8.23769e-06	-1.44533	-0.111017	7.2884e-05	-1.4964	0.265233
203828755	chr2:203828755:T:C	9.92551e-06	-1.77941e-10	-1.36996	6.31555e-05	-1.77941e-10	-1.37443
203829013	chr2:203829013:A:C	5.26237e-06	-1.46915	-0.535333	3.52617e-05	-1.44097	-0.516264
203829512	chr2:203829512:T:A	3.37243e-06	-1.41007	-1.03936	2.20309e-05	-1.40289	-1.0247
203829540	chr2:203829540:G:A	5.1194e-06	-1.47838	-0.553644	3.41939e-05	-1.45315	-0.534836
203829557	chr2:203829557:G:A	2.99313e-06	-1.43888	-1.12986	1.9578e-05	-1.43328	-1.11235
203829628	chr2:203829628:C:T	2.51859e-06	-1.37337	-1.368	1.67795e-05	-1.33246	-1.36742
203829742	chr2:203829742:A:G	3.08589e-06	-1.41656	-1.12167	2.0207e-05	-1.41012	-1.10388
203829824	chr2:203829824:A:G	4.12246e-06	-1.34544	-0.903173	2.88765e-05	-1.29292	-0.864084
203829888	chr2:203829888:G:A	2.78039e-06	-1.31317	-1.32931	1.86677e-05	-1.2749	-1.31834
203830082	chr2:203830082:T:C	3.1668e-06	-1.41288	-1.09946	2.07456e-05	-1.40669	-1.08101
203830229	chr2:203830229:G:A	3.37946e-06	-1.41755	-1.0298	2.20691e-05	-1.41055	-1.01531
203830251	chr2:203830251:C:T	3.15978e-06	-1.42153	-1.09304	2.07006e-05	-1.41544	-1.07443
203831030	chr2:203831030:TA:T	2.61206e-06	-1.29999	-1.40494	1.64664e-05	-1.31312	-1.40559
203831065	chr2:203831065:T:C	3.04391e-06	-1.40887	-1.14305	1.98284e-05	-1.40086	-1.13206
203831133	chr2:203831133:AATTT:A	2.6545e-06	-1.3808	-1.30801	1.78431e-05	-1.32485	-1.31357
203831576	chr2:203831576:A:G	9.61002e-05	-1.77941e-10	0.900326	0.00116429	-1.77941e-10	1.53983
203831758	chr2:203831758:A:G	1.8699e-05	-1.77941e-10	-0.736594	0.000117682	-1.77941e-10	-0.752045
203831862	chr2:203831862:T:C	2.26234e-06	-1.46081	-1.38786	1.39104e-05	-1.49872	-1.38868
203832054	chr2:203832054:G:A	9.5869e-06	-1.77941e-10	-1.40467	6.12647e-05	-1.77941e-10	-1.40483
203832145	chr2:203832145:A:G	7.56688e-06	-1.47784	-0.163449	5.00007e-05	-1.45363	-0.154367
203832218	chr2:203832218:G:A	7.51967e-06	-1.46422	-0.183321	4.98635e-05	-1.4368	-0.173941
203832259	chr2:203832259:A:G	3.10663e-06	-1.52108	-1.01045	2.15958e-05	-1.49741	-0.95012
203832410	chr2:203832410:A:G	7.33492e-06	-1.47875	-0.193669	4.84732e-05	-1.45471	-0.184312
203832919	chr2:203832919:A:C	9.88117e-06	-1.77941e-10	-1.37444	6.29013e-05	-1.77941e-10	-1.37847
203833388	chr2:203833388:T:C	6.82027e-06	-1.51901	-0.226155	6.21344e-05	-1.52081	0.13008
203833646	chr2:203833646:A:G	2.72257e-06	-1.5199	-1.14359	1.87072e-05	-1.48798	-1.10314
203834040	chr2:203834040:A:G	9.98701e-06	-1.36378	-7.30438e-10	6.08483e-05	-1.41165	-7.30438e-10
203834708	chr2:203834708:G:T	9.79068e-06	-1.77941e-10	-1.38364	6.23546e-05	-1.77941e-10	-1.3872
203835014	chr2:203835014:A:C	1.05842e-05	-1.77941e-10	-1.30571	6.80341e-05	-1.77941e-10	-1.30002
203835229	chr2:203835229:C:T	3.12715e-06	-1.46912	-1.05583	2.0788e-05	-1.46693	-1.01872
203835851	chr2:203835851:G:T	3.10473e-06	-1.46928	-1.06286	2.06334e-05	-1.46714	-1.02599
203835966	chr2:203835966:C:T	7.68215e-06	-1.4824	-0.143769	5.07864e-05	-1.45722	-0.135189
203836352	chr2:203836352:G:A	1.13192e-05	-1.77941e-10	-1.23857	7.27603e-05	-1.77941e-10	-1.23286
203836606	chr2:203836606:G:A	1.0632e-05	-1.77941e-10	-1.3012	6.86356e-05	-1.77941e-10	-1.29122
203837290	chr2:203837290:G:T	2.40765e-06	-1.42832	-1.3581	1.66701e-05	-1.35377	-1.35265
203837428	chr2:203837428:C:A	1.00846e-05	-1.77941e-10	-1.35406	6.51675e-05	-1.77941e-10	-1.34307
203837526	chr2:203837526:A:G	3.27449e-06	-1.4726	-1.00631	2.18332e-05	-1.47104	-0.965564
203837611	chr2:203837611:G:A	9.61456e-06	-1.77941e-10	-1.40179	6.16602e-05	-1.77941e-10	-1.39839
203837871	chr2:203837871:A:G	1.56828e-05	-1.77941e-10	-0.9125	9.71563e-05	-1.77941e-10	-0.943713
203837937	chr2:203837937:C:T	4.41659e-06	-1.49049	-0.689204	2.9526e-05	-1.47063	-0.664135
203838160	chr2:203838160:A:G	1.03756e-05	-1.77941e-10	-1.32561	6.57809e-05	-1.77941e-10	-1.3337
203838184	chr2:203838184:G:A	2.50543e-06	-1.50844	-1.23817	1.75538e-05	-1.45336	-1.2014
203838526	chr2:203838526:TGGAG:T	4.20927e-06	-1.47609	-0.751686	2.82202e-05	-1.45189	-0.72811
203839979	chr2:203839979:G:A	3.14186e-06	-1.47178	-1.04847	2.09088e-05	-1.46987	-1.00999
203840406	chr2:203840406:G:A	1.83846e-05	-1.77941e-10	-0.753553	0.000117762	-1.77941e-10	-0.751372
203841247	chr2:203841247:C:T	1.19281e-05	-1.77941e-10	-1.18617	7.67512e-05	-1.77941e-10	-1.17946
203841755	chr2:203841755:A:C	9.71447e-06	-1.77941e-10	-1.39145	6.19176e-05	-1.77941e-10	-1.39423
203842492	chr2:203842492:C:T	1.02815e-05	-1.77941e-10	-1.33472	6.58352e-05	-1.77941e-10	-1.33288
203842694	chr2:203842694:C:T	3.15268e-06	-1.47909	-1.03772	2.10136e-05	-1.4775	-0.997368
203842862	chr2:203842862:G:C	3.71253e-06	-1.43242	-0.920929	2.48152e-05	-1.42889	-0.879692
203842939	chr2:203842939:A:G	1.0113e-05	-1.77941e-10	-1.35125	6.47357e-05	-1.77941e-10	-1.34972
203843361	chr2:203843361:GAA:G	2.59841e-06	-1.44713	-1.26304	1.587e-05	-1.489	-1.2666
203843556	chr2:203843556:T:C	9.76784e-06	-1.77941e-10	-1.38597	6.22282e-05	-1.77941e-10	-1.38923
203843747	chr2:203843747:T:A	9.72534e-06	-1.77941e-10	-1.39033	6.19782e-05	-1.77941e-10	-1.39325
203843923	chr2:203843923:C:T	3.56653e-06	-1.51373	-0.879744	2.3679e-05	-1.5023	-0.853141
203844026	chr2:203844026:A:G	3.64742e-06	-1.51918	-0.851868	2.59859e-05	-1.48386	-0.778623
203844755	chr2:203844755:A:G	9.91325e-06	-1.77941e-10	-1.37119	6.31796e-05	-1.77941e-10	-1.37405
203844861	chr2:203844861:C:T	2.60164e-06	-1.44832	-1.2606	1.58946e-05	-1.48985	-1.2642
203845018	chr2:203845018:G:A	9.5886e-06	-1.77941e-10	-1.40449	6.13765e-05	-1.77941e-10	-1.40301
203845109	chr2:203845109:C:T	9.97353e-06	-1.36513	-7.30438e-10	6.19768e-05	-1.39327	-7.30438e-10
203845313	chr2:203845313:G:A	9.87691e-06	-1.77941e-10	-1.37487	6.28656e-05	-1.77941e-10	-1.37904
203845474	chr2:203845474:G:A	4.15377e-06	-0.853545	-1.38751	2.06531e-05	-1.10581	-1.38636
203845613	chr2:203845613:TACA:T	2.30101e-06	-1.43738	-1.39434	1.58327e-05	-1.36709	-1.39087
203845840	chr2:203845840:T:C	9.87691e-06	-1.77941e-10	-1.37487	6.28656e-05	-1.77941e-10	-1.37904
203846420	chr2:203846420:C:T	1.1675e-05	-1.77941e-10	-1.20761	7.50397e-05	-1.77941e-10	-1.20202
203846422	chr2:203846422:C:T	1.06092e-05	-1.77941e-10	-1.30335	6.8633e-05	-1.77941e-10	-1.29126
203846865	chr2:203846865:C:T	2.7862e-06	-1.46161	-1.17878	1.7092e-05	-1.49823	-1.18319
203847404	chr2:203847404:C:A	2.09662e-06	-1.52022	-1.40452	1.34332e-05	-1.51738	-1.40493
203847675	chr2:203847675:C:T	2.13152e-06	-1.5131	-1.39513	1.34973e-05	-1.52109	-1.39646
203848084	chr2:203848084:T:G	2.58833e-06	-1.44215	-1.27191	1.57811e-05	-1.48581	-1.27541
203848178	chr2:203848178:C:T	9.64993e-06	-1.77941e-10	-1.39812	6.15498e-05	-1.77941e-10	-1.40019
203848851	chr2:203848851:A:G	1.12611e-05	-1.77941e-10	-1.24371	7.34701e-05	-1.77941e-10	-1.22315
203848912	chr2:203848912:A:G	2.65908e-06	-1.29473	-1.39235	1.66614e-05	-1.308	-1.39894
203849004	chr2:203849004:A:G	9.79227e-06	-1.38347	-7.30438e-10	6.09679e-05	-1.40969	-7.30438e-10
203849012	chr2:203849012:C:G	2.12515e-06	-1.50564	-1.40559	1.33882e-05	-1.52	-1.40566
203849331	chr2:203849331:T:A	9.08162e-06	-1.45881	-7.30438e-10	5.89988e-05	-1.44252	-7.30438e-10
203850087	chr2:203850087:C:T	2.09731e-06	-1.51997	-1.40444	1.34293e-05	-1.51773	-1.40486
203850169	chr2:203850169:G:A	2.02449e-05	-0.657161	-7.30438e-10	0.000119791	-0.734286	-7.30438e-10
203850822	chr2:203850822:G:A	1.00066e-05	-1.77941e-10	-1.36182	6.45188e-05	-1.77941e-10	-1.35308
203850853	chr2:203850853:G:T	3.42857e-06	-1.39448	-1.03844	2.532e-05	-1.43049	-0.857953
203850929	chr2:203850929:A:G	1.18703e-05	-1.77941e-10	-1.19103	7.42586e-05	-1.77941e-10	-1.21248
203850950	chr2:203850950:TA:T	9.60608e-06	-1.77941e-10	-1.40267	6.12917e-05	-1.77941e-10	-1.40439
203851200	chr2:203851200:C:A	9.82254e-06	-1.77941e-10	-1.38039	6.3214e-05	-1.77941e-10	-1.37351
203851625	chr2:203851625:A:G	1.00249e-05	-1.77941e-10	-1.35999	6.46485e-05	-1.77941e-10	-1.35107
203851626	chr2:203851626:G:A	1.00188e-05	-1.77941e-10	-1.3606	6.46051e-05	-1.77941e-10	-1.35174
203851647	chr2:203851647:A:G	2.10516e-06	-1.51503	-1.40564	1.33778e-05	-1.52091	-1.40552
203852706	chr2:203852706:A:G	1.08581e-05	-1.77941e-10	-1.28015	6.94901e-05	-1.77941e-10	-1.27885
203852931	chr2:203852931:C:A	2.70407e-05	-0.367725	-7.30438e-10	0.000171568	-0.375054	-7.30438e-10
203852990	chr2:203852990:G:T	2.55876e-06	-1.5013	-1.22424	1.7033e-05	-1.48226	-1.20262
203853225	chr2:203853225:T:A	1.11131e-05	-1.25694	-7.30438e-10	6.61845e-05	-1.32759	-7.30438e-10
203853245	chr2:203853245:C:T	1.15077e-05	-1.77941e-10	-1.22205	7.36727e-05	-1.77941e-10	-1.2204
203853671	chr2:203853671:G:A	1.68869e-05	-1.77941e-10	-0.838526	0.000107256	-1.77941e-10	-0.844818
203853734	chr2:203853734:T:A	1.60482e-05	-1.77941e-10	-0.88947	0.000103902	-1.77941e-10	-0.876583
203853782	chr2:203853782:C:A	1.61239e-05	-1.77941e-10	-0.884761	0.0001044	-1.77941e-10	-0.871807
203853903	chr2:203853903:T:C	1.03714e-05	-1.77941e-10	-1.32601	6.59084e-05	-1.77941e-10	-1.33177
203854006	chr2:203854006:C:A	2.76284e-06	-1.42664	-1.22217	1.8468e-05	-1.38572	-1.21828
203854429	chr2:203854429:C:T	9.57739e-06	-1.77941e-10	-1.40566	6.12147e-05	-1.77941e-10	-1.40565
203854870	chr2:203854870:C:T	1.00916e-05	-1.77941e-10	-1.35336	6.4208e-05	-1.77941e-10	-1.35791
203854991	chr2:203854991:A:G	1.60745e-05	-1.77941e-10	-0.887829	0.000104076	-1.77941e-10	-0.874913
203855416	chr2:203855416:G:A	2.69081e-06	-1.43886	-1.23636	1.87186e-05	-1.37175	-1.21877
203855809	chr2:203855809:A:T	1.53234e-05	-1.77941e-10	-0.935683	9.52806e-05	-1.77941e-10	-0.963208
203855994	chr2:203855994:A:G	1.53234e-05	-1.77941e-10	-0.935683	9.52806e-05	-1.77941e-10	-0.963208
203856172	chr2:203856172:T:G	3.70289e-06	-1.04622	-1.30973	2.54424e-05	-0.993616	-1.29
203856409	chr2:203856409:T:C	4.05245e-06	-1.51735	-0.748394	2.69741e-05	-1.50797	-0.717186
203857029	chr2:203857029:T:C	4.31183e-06	-1.01473	-1.18898	2.99372e-05	-0.951927	-1.169
203857192	chr2:203857192:C:T	1.60237e-05	-1.77941e-10	-0.890995	0.000103746	-1.77941e-10	-0.878089
203857238	chr2:203857238:T:C	1.60813e-05	-1.77941e-10	-0.887408	0.00010412	-1.77941e-10	-0.87449
203857824	chr2:203857824:A:G	1.28121e-05	-1.77941e-10	-1.11468	8.22982e-05	-1.77941e-10	-1.10968
203858329	chr2:203858329:C:T	2.66107e-06	-1.32381	-1.36253	1.6544e-05	-1.33957	-1.37444
203858418	chr2:203858418:G:A	1.93519e-05	-0.702278	-7.30438e-10	0.000128778	-0.661944	-7.30438e-10
203858620	chr2:203858620:C:T	1.44239e-05	-1.77941e-10	-0.996177	9.33023e-05	-1.77941e-10	-0.984189
203858818	chr2:203858818:C:T	4.02533e-06	-0.944911	-1.32755	2.76067e-05	-0.89297	-1.30901
203859027	chr2:203859027:G:A	5.59473e-06	-1.06608	-0.877158	3.87709e-05	-1.00469	-0.857678
203859379	chr2:203859379:A:G	9.83675e-06	-1.77941e-10	-1.37894	6.26296e-05	-1.77941e-10	-1.3828
203859715	chr2:203859715:C:T	1.42857e-05	-1.77941e-10	-1.00581	9.0298e-05	-1.77941e-10	-1.01692
203860190	chr2:203860190:G:A	9.88277e-06	-1.77941e-10	-1.37427	6.28975e-05	-1.77941e-10	-1.37853
203860772	chr2:203860772:C:T	1.11161e-05	-1.77941e-10	-1.25667	7.14456e-05	-1.77941e-10	-1.2511
203860783	chr2:203860783:C:T	1.42857e-05	-1.77941e-10	-1.0058	9.03032e-05	-1.77941e-10	-1.01686
203861221	chr2:203861221:C:T	9.23351e-06	-1.44223	-7.30438e-10	5.92801e-05	-1.43776	-7.30438e-10
203861575	chr2:203861575:T:A	1.4915e-05	-1.77941e-10	-0.962696	9.6745e-05	-1.77941e-10	-0.947955
203861641	chr2:203861641:A:C	2.17461e-05	-0.585634	-7.30438e-10	0.000122656	-0.710648	-7.30438e-10
203861659	chr2:203861659:C:A	1.47654e-05	-1.77941e-10	-0.972776	9.37908e-05	-1.77941e-10	-0.978967
203862410	chr2:203862410:G:A	6.2034e-06	-1.41477	-0.425194	4.17862e-05	-1.36545	-0.422018
203862923	chr2:203862923:C:T	1.11832e-05	-1.25065	-7.30438e-10	7.49409e-05	-1.20333	-7.30438e-10
203863216	chr2:203863216:G:C	1.12376e-05	-1.77941e-10	-1.2458	7.27273e-05	-1.77941e-10	-1.23332
203864430	chr2:203864430:C:T	3.6958e-06	-0.964648	-1.39322	2.50296e-05	-0.914207	-1.38577
203864720	chr2:203864720:T:G	1.37607e-05	-1.77941e-10	-1.04325	8.63496e-05	-1.77941e-10	-1.06163
203865435	chr2:203865435:T:C	9.57767e-06	-1.77941e-10	-1.40563	6.12135e-05	-1.77941e-10	-1.40567
203865579	chr2:203865579:T:C	1.12749e-05	-1.77941e-10	-1.24249	7.248e-05	-1.77941e-10	-1.23672
203865658	chr2:203865658:T:G	1.66759e-05	-1.77941e-10	-0.8511	0.000108008	-1.77941e-10	-0.837826
203865742	chr2:203865742:C:T	4.29744e-06	-1.17323	-1.03381	2.97027e-05	-1.12581	-1.00298
203866082	chr2:203866082:C:G	9.90503e-06	-1.77941e-10	-1.37202	6.33503e-05	-1.77941e-10	-1.37135
203866178	chr2:203866178:T:C	4.86085e-06	-1.06465	-1.01921	3.39137e-05	-1.00125	-0.994961
203866221	chr2:203866221:T:C	3.16835e-06	-1.11544	-1.39642	1.68766e-05	-1.29688	-1.39723
203866405	chr2:203866405:T:A	9.8508e-06	-1.77941e-10	-1.37751	6.32827e-05	-1.77941e-10	-1.37242
203866465	chr2:203866465:G:A	4.41016e-06	-0.8545	-1.32665	2.76421e-05	-0.873329	-1.32736
203866796	chr2:203866796:C:T	3.80344e-06	-0.96456	-1.3646	2.37879e-05	-0.985345	-1.36551
203866949	chr2:203866949:G:A	9.83126e-06	-1.77941e-10	-1.3795	6.25881e-05	-1.77941e-10	-1.38346
203867500	chr2:203867500:T:A	1.01054e-05	-1.77941e-10	-1.35199	6.36892e-05	-1.77941e-10	-1.36602
203867624	chr2:203867624:C:T	7.99029e-06	-0.31209	-1.27475	6.96601e-05	-0.0590323	-1.21737
203867991	chr2:203867991:A:G	6.15732e-06	-0.688374	-1.15905	4.27662e-05	-0.631959	-1.13233
203868017	chr2:203868017:G:C	5.5826e-05	-1.77941e-10	0.357174	0.000374835	-1.77941e-10	0.406453
203868341	chr2:203868341:A:G	1.06213e-05	-1.77941e-10	-1.30221	6.82524e-05	-1.77941e-10	-1.29682
203868865	chr2:203868865:T:C	5.60996e-06	-1.06028	-0.880239	3.6111e-05	-1.04576	-0.887682
203869098	chr2:203869098:G:A	1.53312e-05	-1.77941e-10	-0.935177	9.7338e-05	-1.77941e-10	-0.941844
203869592	chr2:203869592:A:G	9.58602e-06	-1.77941e-10	-1.40476	6.12162e-05	-1.77941e-10	-1.40562
203869764	chr2:203869764:C:T	6.80705e-06	-0.387716	-1.35939	4.70423e-05	-0.319215	-1.34977
203870163	chr2:203870163:GAGCTATAT:G	1.05847e-05	-1.77941e-10	-1.30565	6.82553e-05	-1.77941e-10	-1.29678
203870365	chr2:203870365:C:CT	1.07641e-05	-1.77941e-10	-1.28885	6.92065e-05	-1.77941e-10	-1.28294
203870454	chr2:203870454:G:A	1.07791e-05	-1.77941e-10	-1.28745	6.92915e-05	-1.77941e-10	-1.28171
203871087	chr2:203871087:G:T	0.00029349	-1.77941e-10	2.01678	0.00484049	-1.77941e-10	2.96474
203871138	chr2:203871138:G:A	1.07674e-05	-1.28854	-7.30438e-10	7.49567e-05	-1.20312	-7.30438e-10
203871974	chr2:203871974:G:A	1.01032e-05	-1.77941e-10	-1.35222	6.38354e-05	-1.77941e-10	-1.36373
203872164	chr2:203872164:A:G	1.0953e-05	-1.77941e-10	-1.27145	6.87269e-05	-1.77941e-10	-1.28989
203872264	chr2:203872264:C:T	1.09566e-05	-1.27112	-7.30438e-10	7.64826e-05	-1.18297	-7.30438e-10
203874002	chr2:203874002:C:T	9.79682e-06	-1.77941e-10	-1.38301	6.23867e-05	-1.77941e-10	-1.38668
203874165	chr2:203874165:T:C	1.4764e-05	-1.77941e-10	-0.972872	9.19628e-05	-1.77941e-10	-0.99865
203874196	chr2:203874196:G:A	2.23182e-06	-1.46821	-1.39403	1.53947e-05	-1.44073	-1.34528
203874215	chr2:203874215:G:A	6.60111e-06	-0.711968	-1.06586	4.13782e-05	-0.737488	-1.05979
203874789	chr2:203874789:CTCTG:C	2.64413e-05	-0.390138	-7.30438e-10	0.000170726	-0.379977	-7.30438e-10
203875100	chr2:203875100:A:G	6.85037e-06	-0.738506	-1.00226	4.77267e-05	-0.688653	-0.965891
203875723	chr2:203875723:CAAGG:C	1.39036e-05	0.278718	-1.31163	8.71559e-05	0.249158	-1.30149
203875952	chr2:203875952:G:A	1.40465e-05	0.3074	-1.3301	8.78679e-05	0.276607	-1.32081
203876137	chr2:203876137:C:T	2.39897e-05	-1.77941e-10	-0.48744	0.000155928	-1.77941e-10	-0.470641
203876143	chr2:203876143:C:T	1.32053e-05	0.229303	-1.31375	8.21121e-05	0.186878	-1.29883
203876827	chr2:203876827:G:A	1.40674e-05	0.281576	-1.30278	8.80856e-05	0.250852	-1.29258
203878161	chr2:203878161:C:T	1.00874e-05	-1.77941e-10	-1.35378	6.45531e-05	-1.77941e-10	-1.35255
203878546	chr2:203878546:C:T	1.52828e-05	-1.77941e-10	-0.93834	9.66291e-05	-1.77941e-10	-0.949154
203878902	chr2:203878902:TC:T	9.70266e-06	-1.77941e-10	-1.39267	6.18383e-05	-1.77941e-10	-1.39551
203879078	chr2:203879078:T:A	7.55129e-06	-0.239714	-1.40363	4.70924e-05	-0.263188	-1.40473
203879458	chr2:203879458:GAT:G	1.01695e-05	-1.77941e-10	-1.34567	6.50637e-05	-1.77941e-10	-1.34467
203879807	chr2:203879807:C:T	1.64285e-05	-0.693681	-0.172365	9.98818e-05	-0.771996	-0.144051
203880280	chr2:203880280:T:C	6.72629e-06	-1.41319	-0.345852	4.58615e-05	-1.40437	-0.290042
203880409	chr2:203880409:C:T	7.06007e-06	-1.36548	-0.345134	4.90587e-05	-1.33453	-0.292489
203880704	chr2:203880704:T:C	7.12807e-06	-1.35294	-0.348085	4.95699e-05	-1.32136	-0.29529
203880861	chr2:203880861:C:G	7.19486e-06	-1.17281	-0.518887	4.96894e-05	-1.13224	-0.481999
203881082	chr2:203881082:A:G	1.0757e-05	-1.77941e-10	-1.28951	6.90939e-05	-1.77941e-10	-1.28457
203882044	chr2:203882044:A:G	1.0159e-05	-0.646011	-0.700693	5.10361e-05	-0.833067	-0.754433
203882219	chr2:203882219:T:C	3.9074e-06	-0.982193	-1.32	2.95777e-05	-0.890276	-1.24274
203882459	chr2:203882459:C:A	1.40945e-05	-1.77941e-10	-1.01928	9.13587e-05	-1.77941e-10	-1.00524
203882585	chr2:203882585:C:T	1.5202e-05	-1.77941e-10	-0.943641	9.63605e-05	-1.77941e-10	-0.951938
203883927	chr2:203883927:A:G	2.34244e-06	-1.50734	-1.30653	1.55391e-05	-1.4958	-1.28087
203884365	chr2:203884365:AC:A	1.09261e-05	-1.27391	-7.30438e-10	7.62696e-05	-1.18576	-7.30438e-10
203884527	chr2:203884527:T:C	2.09415e-06	-1.52025	-1.40567	1.36013e-05	-1.52099	-1.38888
203885072	chr2:203885072:G:A	2.15512e-06	-1.50434	-1.39288	1.40541e-05	-1.48301	-1.39411
203885194	chr2:203885194:T:C	1.45344e-05	0.320052	-1.3086	7.65199e-05	0.0190412	-1.20152
203886476	chr2:203886476:C:T	9.76002e-06	-1.77941e-10	-1.38677	6.23911e-05	-1.77941e-10	-1.38661
203887147	chr2:203887147:T:C	3.66071e-06	-1.0698	-1.2976	2.76841e-05	-0.985972	-1.2132
203887789	chr2:203887789:G:A	9.72137e-06	-1.77941e-10	-1.39074	6.22005e-05	-1.77941e-10	-1.38967
203887854	chr2:203887854:G:A	1.40244e-05	-1.77941e-10	-1.02426	8.87721e-05	-1.77941e-10	-1.03396
203888072	chr2:203888072:G:C	1.02545e-05	-1.77941e-10	-1.33735	6.59583e-05	-1.77941e-10	-1.33101
203888089	chr2:203888089:T:C	9.72137e-06	-1.77941e-10	-1.39074	6.22005e-05	-1.77941e-10	-1.38967
203888597	chr2:203888597:G:A	1.53283e-05	-1.77941e-10	-0.935368	9.71635e-05	-1.77941e-10	-0.943639
203888764	chr2:203888764:T:G	1.15904e-05	-0.676298	-0.538587	8.61281e-05	-0.568699	-0.495499
203888834	chr2:203888834:T:C	9.72137e-06	-1.77941e-10	-1.39074	6.22005e-05	-1.77941e-10	-1.38967
203888846	chr2:203888846:G:C	4.90747e-06	-0.722167	-1.35214	4.17516e-05	-0.498583	-1.28971
203888862	chr2:203888862:T:C	8.98844e-06	-1.46913	-7.30438e-10	5.65051e-05	-1.4857	-7.30438e-10
203888936	chr2:203888936:G:A	9.57846e-06	-1.77941e-10	-1.40555	6.12426e-05	-1.77941e-10	-1.40519
203888965	chr2:203888965:G:A	1.10054e-05	-1.77941e-10	-1.26668	7.10931e-05	-1.77941e-10	-1.25604
203889630	chr2:203889630:T:C	2.10952e-06	-1.52032	-1.39828	1.34001e-05	-1.52102	-1.40375
203889646	chr2:203889646:C:T	1.20079e-05	-0.668545	-0.510958	8.94305e-05	-0.559285	-0.467286
203889868	chr2:203889868:G:A	4.06886e-06	-1.00612	-1.25558	3.12769e-05	-0.916993	-1.16016
203890579	chr2:203890579:C:T	1.21252e-05	-0.655866	-0.513916	9.03645e-05	-0.545956	-0.470226
203890586	chr2:203890586:A:G	3.64634e-06	-1.13026	-1.24108	2.76894e-05	-1.05758	-1.1414
203891297	chr2:203891297:T:TA	1.02783e-05	-1.77941e-10	-1.33503	6.54691e-05	-1.77941e-10	-1.33846
203891349	chr2:203891349:TACTTAGTGAACAACC:T	9.7211e-06	-1.77941e-10	-1.39077	6.19486e-05	-1.77941e-10	-1.39373
203891378	chr2:203891378:A:G	1.04128e-05	-1.77941e-10	-1.32203	6.70641e-05	-1.77941e-10	-1.31439
203891998	chr2:203891998:G:A	9.72137e-06	-1.77941e-10	-1.39074	6.22005e-05	-1.77941e-10	-1.38967
203892231	chr2:203892231:C:T	2.49056e-06	-1.4544	-1.29816	1.54707e-05	-1.47642	-1.30467
203892262	chr2:203892262:C:T	1.08761e-05	-1.77941e-10	-1.2785	7.05172e-05	-1.77941e-10	-1.26418
203892276	chr2:203892276:C:T	8.84196e-06	-1.48556	-7.30438e-10	5.97686e-05	-1.42955	-7.30438e-10
203892445	chr2:203892445:A:G	9.73952e-06	-1.77941e-10	-1.38887	6.25951e-05	-1.77941e-10	-1.38335
203892611	chr2:203892611:C:T	2.01386e-05	-1.77941e-10	-0.662428	0.000133371	-1.77941e-10	-0.626899
203893081	chr2:203893081:C:T	1.06446e-05	-0.707008	-0.593001	7.8927e-05	-0.599921	-0.551589
203893930	chr2:203893930:A:G	1.07622e-05	-1.77941e-10	-1.28903	7.39673e-05	-1.77941e-10	-1.21641
203893972	chr2:203893972:C:T	5.88277e-06	-0.838842	-1.0542	4.39662e-05	-0.724841	-1.01177
203894068	chr2:203894068:A:G	9.58562e-06	-1.77941e-10	-1.4048	6.12144e-05	-1.77941e-10	-1.40565
203894471	chr2:203894471:G:A	1.05944e-05	-1.77941e-10	-1.30474	6.81317e-05	-1.77941e-10	-1.29859
203894638	chr2:203894638:G:A	1.57692e-05	-0.907006	-7.30438e-10	9.46039e-05	-0.970335	-7.30438e-10
203894729	chr2:203894729:A:G	3.8724e-06	-1.03074	-1.28045	2.82752e-05	-0.920768	-1.25728
203895069	chr2:203895069:C:G	6.38811e-06	-1.37741	-0.433219	4.79864e-05	-1.46476	-0.184361
203895075	chr2:203895075:T:C	1.05267e-05	-0.382626	-0.928521	6.64634e-05	-0.599869	-0.723513
203895283	chr2:203895283:T:C	3.82196e-05	-0.0217165	-7.30438e-10	0.000177141	-0.343085	-7.30438e-10
203895341	chr2:203895341:C:T	7.18598e-06	-1.39326	-0.299676	5.38085e-05	-1.47249	-0.0621131
203895410	chr2:203895410:A:G	0.000104556	-1.77941e-10	0.984657	0.00069803	-1.77941e-10	1.02823
203895847	chr2:203895847:T:G	1.49324e-05	-1.77941e-10	-0.961531	9.44363e-05	-1.77941e-10	-0.972108
203895850	chr2:203895850:TTC:T	9.7217e-06	-1.77941e-10	-1.39071	6.19519e-05	-1.77941e-10	-1.39368
203895933	chr2:203895933:C:T	7.11936e-06	-0.891506	-0.810743	3.70866e-05	-1.05199	-0.854785
203896358	chr2:203896358:T:C	9.67935e-06	-1.77941e-10	-1.39507	6.19214e-05	-1.77941e-10	-1.39417
203896398	chr2:203896398:C:A	1.69155e-05	-1.77941e-10	-0.836833	0.000109194	-1.77941e-10	-0.826905
203896535	chr2:203896535:T:C	2.33796e-05	-1.77941e-10	-0.513202	0.000148328	-1.77941e-10	-0.520609
203896953	chr2:203896953:A:G	9.72137e-06	-1.77941e-10	-1.39074	6.22005e-05	-1.77941e-10	-1.38967
203897631	chr2:203897631:A:G	9.58376e-06	-1.77941e-10	-1.405	6.12702e-05	-1.77941e-10	-1.40474
203897670	chr2:203897670:TC:T	9.62598e-06	-1.77941e-10	-1.4006	6.1372e-05	-1.77941e-10	-1.40308
203898128	chr2:203898128:TTC:T	1.05172e-05	-1.31206	-7.30438e-10	7.29478e-05	-1.23029	-7.30438e-10
203898234	chr2:203898234:A:G	3.75496e-06	-1.02325	-1.31874	2.83182e-05	-0.935515	-1.24101
203898504	chr2:203898504:G:T	4.86211e-06	-0.743442	-1.34015	4.14254e-05	-0.524577	-1.27156
203898594	chr2:203898594:T:A	9.80054e-06	-1.77941e-10	-1.38263	6.2726e-05	-1.77941e-10	-1.38126
203899108	chr2:203899108:C:T	7.24176e-06	-1.37021	-0.314995	5.35266e-05	-1.46422	-0.0756338
203899159	chr2:203899159:A:C	3.75944e-06	-1.01065	-1.33014	2.8253e-05	-0.921813	-1.25702
203899695	chr2:203899695:T:C	3.72771e-06	-1.03953	-1.30975	2.81559e-05	-0.953423	-1.22885
203899887	chr2:203899887:A:G	7.03945e-06	-1.3745	-0.339032	5.20118e-05	-1.46642	-0.102147
203899889	chr2:203899889:C:T	8.53475e-06	-1.52092	-7.30438e-10	5.49127e-05	-1.51429	-7.30438e-10
203900091	chr2:203900091:G:T	3.76452e-06	-1.01934	-1.3201	2.83447e-05	-0.930799	-1.24479
203900471	chr2:203900471:G:T	6.34877e-06	-1.36024	-0.456567	4.71955e-05	-1.46034	-0.205395
203900616	chr2:203900616:C:G	9.86152e-06	-1.77941e-10	-1.37643	6.35731e-05	-1.77941e-10	-1.36784
203901134	chr2:203901134:G:C	9.60251e-06	-1.77941e-10	-1.40304	6.14035e-05	-1.77941e-10	-1.40257
203901256	chr2:203901256:C:T	7.13486e-06	-1.35924	-0.340831	5.23727e-05	-1.45722	-0.104428
203901550	chr2:203901550:C:G	9.85154e-06	-1.77941e-10	-1.37744	6.35e-05	-1.77941e-10	-1.36899
203901903	chr2:203901903:G:T	4.7341e-06	-0.991867	-1.11841	3.37161e-05	-0.903237	-1.09882
203901980	chr2:203901980:T:G	1.6511e-05	-1.77941e-10	-0.861037	0.000107035	-1.77941e-10	-0.846877
203902385	chr2:203902385:T:A	7.04644e-06	-1.38752	-0.325028	5.24033e-05	-1.47415	-0.0869119
203902402	chr2:203902402:G:T	1.42295e-05	-1.77941e-10	-1.00975	9.20653e-05	-1.77941e-10	-0.997536
203902721	chr2:203902721:T:C	9.72137e-06	-1.77941e-10	-1.39074	6.22005e-05	-1.77941e-10	-1.38967
203903179	chr2:203903179:C:T	9.97568e-06	-1.77941e-10	-1.36492	6.38782e-05	-1.77941e-10	-1.36306
203903503	chr2:203903503:A:G	9.6806e-06	-1.77941e-10	-1.39494	6.221e-05	-1.77941e-10	-1.38952
203904031	chr2:203904031:G:T	9.65339e-06	-1.77941e-10	-1.39776	6.17497e-05	-1.77941e-10	-1.39695
203904331	chr2:203904331:A:G	3.92994e-06	-0.950267	-1.34618	2.92501e-05	-0.861001	-1.28315
203904359	chr2:203904359:TCA:T	7.31819e-06	-1.36953	-0.305176	5.41485e-05	-1.46329	-0.0650143
203904534	chr2:203904534:C:T	5.57731e-06	-1.41939	-0.526969	4.21637e-05	-1.49405	-0.284425
203904672	chr2:203904672:C:T	6.94205e-06	-1.39617	-0.331297	5.17832e-05	-1.47946	-0.0935128
203904673	chr2:203904673:G:A	1.19968e-05	-0.0453198	-1.13511	5.80979e-05	-0.304888	-1.15302
203904997	chr2:203904997:A:C	7.18274e-06	-1.36276	-0.330628	5.28946e-05	-1.45893	-0.0928058
203905297	chr2:203905297:C:T	1.22288e-05	-1.77941e-10	-1.16127	7.92136e-05	-1.77941e-10	-1.14789
203905331	chr2:203905331:A:G	1.69147e-05	0.089187	-0.926072	8.07145e-05	-0.183987	-0.945129
203905446	chr2:203905446:G:A	6.68246e-06	-1.38476	-0.380821	4.93718e-05	-1.47235	-0.148303
203906001	chr2:203906001:C:T	9.82245e-06	-1.77941e-10	-1.3804	6.28703e-05	-1.77941e-10	-1.37896
203906080	chr2:203906080:A:G	6.25136e-06	-1.41628	-0.415987	4.64124e-05	-1.49041	-0.192056
203906355	chr2:203906355:C:T	8.44745e-06	-0.222072	-1.30913	4.61657e-05	-0.489994	-1.1978
203906460	chr2:203906460:C:A	7.65272e-06	-0.882189	-0.747817	3.96712e-05	-1.04483	-0.794584
203906550	chr2:203906550:A:G	9.82892e-06	-1.77941e-10	-1.37974	6.26799e-05	-1.77941e-10	-1.38199
203906964	chr2:203906964:A:G	8.69297e-06	-1.50255	-7.30438e-10	5.64013e-05	-1.48754	-7.30438e-10
203907443	chr2:203907443:C:T	1.84564e-05	0.129256	-0.878909	8.83197e-05	-0.148729	-0.890342
203907895	chr2:203907895:A:C	3.75865e-06	-1.03093	-1.31008	2.8419e-05	-0.943292	-1.22968
203908083	chr2:203908083:C:T	9.80054e-06	-1.77941e-10	-1.38263	6.2726e-05	-1.77941e-10	-1.38126
203908119	chr2:203908119:G:A	9.70861e-06	-1.77941e-10	-1.39205	6.18649e-05	-1.77941e-10	-1.39508
203908432	chr2:203908432:C:T	9.72863e-06	-1.77941e-10	-1.38999	6.22569e-05	-1.77941e-10	-1.38876
203908534	chr2:203908534:A:G	1.27493e-05	-1.77941e-10	-1.11959	8.22949e-05	-1.77941e-10	-1.10973
203908630	chr2:203908630:A:G	8.73264e-06	-1.498	-7.30438e-10	5.5229e-05	-1.50855	-7.30438e-10
203908753	chr2:203908753:C:T	1.2388e-05	-1.77941e-10	-1.14834	7.86235e-05	-1.77941e-10	-1.15536
203908861	chr2:203908861:C:A	0.000114135	-1.77941e-10	1.07232	0.00179391	-1.77941e-10	1.97212
203908956	chr2:203908956:G:T	7.92786e-06	-0.354966	-1.23972	4.52259e-05	-0.607398	-1.10097
203908981	chr2:203908981:C:T	9.999e-06	-1.77941e-10	-1.36258	6.44437e-05	-1.77941e-10	-1.35424
203909480	chr2:203909480:ACACACACG:A	2.94105e-06	-1.33221	-1.25409	1.89081e-05	-1.4185	-1.16194
203909894	chr2:203909894:C:T	2.64314e-05	0.0277241	-0.418239	0.000128965	-0.269437	-0.391059
203910039	chr2:203910039:T:A	9.66426e-06	-1.77941e-10	-1.39663	6.17963e-05	-1.77941e-10	-1.39619
203910150	chr2:203910150:C:T	1.05715e-05	-1.77941e-10	-1.30691	6.81866e-05	-1.77941e-10	-1.29779
203910455	chr2:203910455:G:A	1.13881e-05	-1.77941e-10	-1.2325	7.28812e-05	-1.77941e-10	-1.2312
203910692	chr2:203910692:G:A	1.02513e-05	-1.77941e-10	-1.33766	6.58767e-05	-1.77941e-10	-1.33225
203910984	chr2:203910984:T:G	1.91189e-05	-1.77941e-10	-0.714388	0.000124676	-1.77941e-10	-0.694314
203911131	chr2:203911131:G:A	4.73864e-06	-1.15703	-0.95229	3.35589e-05	-1.08371	-0.923025
203911453	chr2:203911453:G:C	2.33774e-06	-1.51702	-1.29886	1.40549e-05	-1.51431	-1.36275
203912100	chr2:203912100:A:G	1.08025e-05	-1.77941e-10	-1.28528	6.96589e-05	-1.77941e-10	-1.27642
203912230	chr2:203912230:A:G	3.79365e-05	-1.77941e-10	-0.0291534	0.00023823	-1.77941e-10	-0.0467959
203913018	chr2:203913018:T:C	4.34715e-06	-1.17684	-1.01871	2.97273e-05	-1.11995	-1.00802
203913095	chr2:203913095:G:A	2.14775e-06	-1.51839	-1.38225	1.34571e-05	-1.51614	-1.40439
203913168	chr2:203913168:G:A	3.24707e-05	-1.77941e-10	-0.184729	0.000204104	-1.77941e-10	-0.201407
203913911	chr2:203913911:T:C	9.59201e-06	-1.77941e-10	-1.40414	6.12818e-05	-1.77941e-10	-1.40455
203915198	chr2:203915198:T:C	9.57734e-06	-1.77941e-10	-1.40567	6.12193e-05	-1.77941e-10	-1.40557
203915907	chr2:203915907:A:G	1.62397e-05	-1.77941e-10	-0.877607	0.000105322	-1.77941e-10	-0.863012
203915952	chr2:203915952:A:G	1.09608e-05	-1.77941e-10	-1.27074	7.05301e-05	-1.77941e-10	-1.26399
203916069	chr2:203916069:C:T	1.3328e-05	-1.77941e-10	-1.0752	8.32912e-05	-1.77941e-10	-1.09769
203916118	chr2:203916118:C:G	2.09326e-06	-1.52106	-1.40528	1.34529e-05	-1.52085	-1.39999
203916655	chr2:203916655:T:TTC	1.03185e-05	-1.77941e-10	-1.33113	6.62312e-05	-1.77941e-10	-1.32688
203917197	chr2:203917197:G:C	2.1898e-06	-1.51989	-1.36137	1.47629e-05	-1.52074	-1.30718
203917848	chr2:203917848:C:G	1.07754e-05	-1.2878	-7.30438e-10	6.9129e-05	-1.28406	-7.30438e-10
203917852	chr2:203917852:T:C	4.20968e-06	-1.07534	-1.15234	3.26191e-05	-0.99956	-1.03558
203918740	chr2:203918740:A:C	1.13757e-05	-1.77941e-10	-1.23359	7.33365e-05	-1.77941e-10	-1.22498
203918859	chr2:203918859:T:C	2.1389e-06	-1.51257	-1.3922	1.35217e-05	-1.51007	-1.40567
203918976	chr2:203918976:T:C	4.93488e-06	-1.05228	-1.01646	3.93265e-05	-0.975672	-0.872464
203919420	chr2:203919420:G:A	1.03932e-05	-1.77941e-10	-1.32391	6.63389e-05	-1.77941e-10	-1.32526
203919434	chr2:203919434:C:T	1.07179e-05	-1.77941e-10	-1.29315	6.80788e-05	-1.77941e-10	-1.29937
203919489	chr2:203919489:C:A	2.28526e-06	-1.52031	-1.31827	1.3861e-05	-1.51938	-1.37157
203919609	chr2:203919609:A:AAGCT	1.13677e-05	-1.77941e-10	-1.23429	7.32834e-05	-1.77941e-10	-1.2257
203920158	chr2:203920158:G:A	3.34722e-05	-1.77941e-10	-0.15435	0.00020976	-1.77941e-10	-0.174072
203920662	chr2:203920662:G:C	2.12507e-06	-1.50741	-1.40385	1.36714e-05	-1.50426	-1.40047
203921439	chr2:203921439:T:C	4.9238e-06	-1.06165	-1.00934	3.92634e-05	-0.985844	-0.863897
203921499	chr2:203921499:C:T	2.98727e-05	-1.77941e-10	-0.26812	0.000187414	-1.77941e-10	-0.286713
203921536	chr2:203921536:T:C	0.000479333	-1.77941e-10	2.50733	0.00338867	-1.77941e-10	2.60816
203921594	chr2:203921594:A:G	2.17932e-06	-1.51998	-1.36608	1.35142e-05	-1.51884	-1.39746
203921731	chr2:203921731:G:A	9.62198e-06	-1.77941e-10	-1.40102	6.15672e-05	-1.77941e-10	-1.39991
203921751	chr2:203921751:G:A	2.11867e-06	-1.50863	-1.40565	1.37608e-05	-1.50582	-1.39239
203921829	chr2:203921829:CAGGCCCCCTGGCAGGG:C	9.33811e-06	-0.563743	-0.867219	7.28035e-05	-0.288402	-0.943868
203921835	chr2:203921835:C:T	1.11977e-05	-1.77941e-10	-1.24935	7.22282e-05	-1.77941e-10	-1.2402
203921847	chr2:203921847:G:C	1.07136e-05	-0.431113	-0.862437	8.49833e-05	-0.138141	-0.939438
203922079	chr2:203922079:A:G	1.13496e-05	-1.77941e-10	-1.23589	7.3165e-05	-1.77941e-10	-1.22732
203922205	chr2:203922205:T:A	1.01492e-05	-1.77941e-10	-1.34767	6.52645e-05	-1.77941e-10	-1.34159
203922411	chr2:203922411:C:T	2.22833e-06	-1.52104	-1.34277	1.36557e-05	-1.52064	-1.38524
203922662	chr2:203922662:T:C	2.98242e-05	-1.77941e-10	-0.269747	0.00018711	-1.77941e-10	-0.288339
203922837	chr2:203922837:C:T	9.71854e-06	-1.39103	-7.30438e-10	6.30206e-05	-1.37657	-7.30438e-10
203923089	chr2:203923089:G:A	2.90783e-05	-1.77941e-10	-0.295075	0.000182539	-1.77941e-10	-0.313072
203923320	chr2:203923320:A:T	1.13174e-05	-1.77941e-10	-1.23873	7.31027e-05	-1.77941e-10	-1.22817
203923418	chr2:203923418:A:C	4.61164e-06	-1.10581	-1.03067	3.65042e-05	-1.03337	-0.889242
203923934	chr2:203923934:T:C	1.14663e-05	-1.77941e-10	-1.22565	7.38944e-05	-1.77941e-10	-1.2174
203924072	chr2:203924072:G:A	4.68278e-06	-1.06668	-1.05449	3.70181e-05	-0.991585	-0.917041
203924476	chr2:203924476:G:A	1.13061e-05	-1.77941e-10	-1.23972	7.30294e-05	-1.77941e-10	-1.22917
203924488	chr2:203924488:T:C	1.06486e-05	-1.77941e-10	-1.29964	6.79552e-05	-1.77941e-10	-1.30119
203924772	chr2:203924772:C:T	2.08786e-05	-1.77941e-10	-0.626343	0.000129135	-1.77941e-10	-0.659176
203924879	chr2:203924879:T:C	1.11294e-05	-1.77941e-10	-1.25547	7.14033e-05	-1.77941e-10	-1.25169
203925103	chr2:203925103:C:T	1.18413e-05	-1.77941e-10	-1.19347	7.48098e-05	-1.77941e-10	-1.20509
203925888	chr2:203925888:T:C	2.38733e-06	-1.49988	-1.29501	1.67002e-05	-1.49526	-1.20935
203925911	chr2:203925911:C:T	1.19804e-05	-1.18179	-7.30438e-10	7.78685e-05	-1.16501	-7.30438e-10
203925944	chr2:203925944:G:A	9.86413e-06	-1.77941e-10	-1.37616	6.33415e-05	-1.77941e-10	-1.37149
203926214	chr2:203926214:A:G	4.59732e-06	-0.802929	-1.33666	3.52607e-05	-0.624197	-1.33307
203926746	chr2:203926746:G:T	2.13291e-06	-1.50601	-1.40157	1.40862e-05	-1.50293	-1.37191
203926799	chr2:203926799:T:C	3.58409e-05	-1.77941e-10	-0.0859761	0.000224883	-1.77941e-10	-0.104454
203926806	chr2:203926806:C:T	2.15681e-06	-1.50838	-1.38806	1.44641e-05	-1.50501	-1.34336
203926841	chr2:203926841:A:G	9.58134e-06	-1.77941e-10	-1.40525	6.12635e-05	-1.77941e-10	-1.40485
203927371	chr2:203927371:TA:T	1.20174e-05	-1.77941e-10	-1.17871	7.81725e-05	-1.77941e-10	-1.16112
203927686	chr2:203927686:A:G	4.76992e-06	-1.51532	-0.587418	3.66396e-05	-1.50837	-0.410538
203928009	chr2:203928009:G:C	6.12349e-06	-1.0195	-0.833434	5.1249e-05	-0.940078	-0.64326
203928340	chr2:203928340:A:C	5.78524e-06	-1.51995	-0.389804	4.55697e-05	-1.51617	-0.184618
203928575	chr2:203928575:C:T	2.1189e-06	-1.50959	-1.40458	1.36763e-05	-1.50663	-1.39773
203928616	chr2:203928616:G:T	2.14764e-06	-1.50743	-1.39326	1.36023e-05	-1.50425	-1.40554
203928819	chr2:203928819:T:C	6.6744e-06	-0.975388	-0.791399	5.6414e-05	-0.892935	-0.594382
203929460	chr2:203929460:G:A	9.78515e-06	-1.3842	-7.30438e-10	6.69051e-05	-1.31676	-7.30438e-10
203930034	chr2:203930034:T:C	2.37594e-06	-1.5206	-1.27907	1.67928e-05	-1.51949	-1.17959
203930071	chr2:203930071:C:A	4.77608e-06	-1.51486	-0.586582	4.27345e-05	-1.49829	-0.266737
203930111	chr2:203930111:C:T	9.58509e-06	-1.77941e-10	-1.40486	6.12322e-05	-1.77941e-10	-1.40536
203930229	chr2:203930229:A:G	8.45871e-06	-0.830004	-0.699866	7.23953e-05	-0.742646	-0.495246
203930389	chr2:203930389:G:A	4.1703e-06	-0.899708	-1.33737	3.11519e-05	-0.850786	-1.23037
203930513	chr2:203930513:T:C	7.10577e-06	-0.529998	-1.17416	5.7811e-05	-0.259403	-1.20345
203930590	chr2:203930590:C:T	1.27309e-05	-1.77941e-10	-1.12103	8.21566e-05	-1.77941e-10	-1.11141
203930783	chr2:203930783:C:T	5.18705e-06	-1.50386	-0.51504	4.73828e-05	-1.47933	-0.182444
203930802	chr2:203930802:G:A	5.20311e-06	-1.50077	-0.51504	4.76091e-05	-1.47457	-0.182444
203930817	chr2:203930817:G:A	7.1354e-06	-0.524124	-1.17587	5.80548e-05	-0.253595	-1.20505
203931150	chr2:203931150:T:G	5.14413e-06	-1.50159	-0.525617	4.69613e-05	-1.47573	-0.194984
203931153	chr2:203931153:T:C	5.77535e-06	-1.00578	-0.905691	4.97437e-05	-0.927185	-0.685965
203931371	chr2:203931371:G:A	3.75748e-06	-0.969321	-1.372	2.55107e-05	-0.955409	-1.32552
203931835	chr2:203931835:A:T	5.17145e-06	-1.48936	-0.532556	4.74242e-05	-1.45792	-0.202982
203931850	chr2:203931850:C:T	5.52235e-06	-1.4824	-0.473863	5.14142e-05	-1.44764	-0.132484
203932639	chr2:203932639:CCT:C	1.02009e-05	-1.77941e-10	-1.34259	6.56716e-05	-1.77941e-10	-1.33537
203933007	chr2:203933007:C:CT	1.61665e-05	-1.77941e-10	-0.882124	0.00010159	-1.77941e-10	-0.899087
203933067	chr2:203933067:G:A	3.32413e-06	-1.15756	-1.3063	2.52897e-05	-1.10963	-1.18001
203933297	chr2:203933297:T:C	3.42003e-06	-1.07061	-1.3648	2.52586e-05	-1.01896	-1.27191
203933679	chr2:203933679:A:G	5.09783e-06	-1.10894	-0.927308	4.35949e-05	-1.03231	-0.712789
203934379	chr2:203934379:C:T	4.28838e-06	-0.803685	-1.40547	2.96611e-05	-0.747024	-1.38317
203934457	chr2:203934457:C:T	9.919e-06	-1.77941e-10	-1.37061	6.36157e-05	-1.77941e-10	-1.36717
203934671	chr2:203934671:C:T	5.48493e-06	-1.51725	-0.445813	5.01684e-05	-1.50276	-0.10189
203934974	chr2:203934974:C:T	2.10831e-06	-1.52026	-1.39891	1.35499e-05	-1.51615	-1.39751
203935228	chr2:203935228:G:A	2.13415e-05	-1.77941e-10	-0.604414	0.000132171	-1.77941e-10	-0.635941
203935425	chr2:203935425:C:T	1.53088e-05	-1.77941e-10	-0.936639	9.87036e-05	-1.77941e-10	-0.927913
203935948	chr2:203935948:T:A	5.5204e-06	-1.51842	-0.438193	5.04481e-05	-1.50544	-0.0936492
203936122	chr2:203936122:G:A	1.1798e-05	-1.04222	-0.154914	0.000113673	-0.958127	0.171418
203936881	chr2:203936881:T:G	1.02305e-05	-1.77941e-10	-1.33969	6.52923e-05	-1.77941e-10	-1.34116
203937257	chr2:203937257:T:C	5.46226e-06	-0.581311	-1.38589	5.36888e-05	-0.19742	-1.33941
203937382	chr2:203937382:G:A	3.21368e-06	-1.11361	-1.38404	2.90659e-05	-0.816025	-1.33444
203937855	chr2:203937855:T:C	3.70399e-06	-0.970581	-1.38508	2.67523e-05	-0.919088	-1.31433
203937962	chr2:203937962:T:C	0.00339435	-1.77941e-10	4.4648	0.102911	-1.77941e-10	6.02159
203938007	chr2:203938007:A:G	2.25831e-06	-1.50544	-1.34501	1.41702e-05	-1.51609	-1.3528
203938173	chr2:203938173:A:G	9.59555e-06	-1.77941e-10	-1.40377	6.14058e-05	-1.77941e-10	-1.40253
203938269	chr2:203938269:C:T	1.03e-05	-1.77941e-10	-1.33292	6.63693e-05	-1.77941e-10	-1.3248
203938340	chr2:203938340:C:G	9.58117e-06	-1.77941e-10	-1.40527	6.1231e-05	-1.77941e-10	-1.40538
203938450	chr2:203938450:C:T	3.48242e-06	-1.51849	-0.898848	2.90783e-05	-1.5057	-0.644344
203938666	chr2:203938666:T:C	4.43044e-05	-1.77941e-10	0.126017	0.000280043	-1.77941e-10	0.11491
203938760	chr2:203938760:C:T	3.97271e-06	-1.36257	-0.923051	2.35837e-05	-1.40916	-0.95032
203938791	chr2:203938791:C:T	1.23914e-05	-1.77941e-10	-1.14806	7.82834e-05	-1.77941e-10	-1.1597
203939491	chr2:203939491:G:A	1.66335e-05	-0.853647	-7.30438e-10	0.000113893	-0.784776	-7.30438e-10
203939667	chr2:203939667:C:A	9.70899e-06	-1.77941e-10	-1.39201	6.22241e-05	-1.77941e-10	-1.38929
203939861	chr2:203939861:A:T	2.33191e-05	-0.515795	-7.30438e-10	0.00011128	-0.807983	-7.30438e-10
203940193	chr2:203940193:T:G	2.70708e-05	-1.77941e-10	-0.366611	0.000168845	-1.77941e-10	-0.391051
203940232	chr2:203940232:T:G	2.28525e-06	-1.47947	-1.35912	1.66774e-05	-1.44126	-1.26472
203940488	chr2:203940488:C:T	2.28896e-06	-1.48538	-1.35159	1.4534e-05	-1.50837	-1.33517
203940984	chr2:203940984:C:T	5.22354e-05	-1.77941e-10	0.290694	0.000329312	-1.77941e-10	0.276972
203941111	chr2:203941111:T:C	2.18799e-06	-1.49848	-1.3836	1.55064e-05	-1.46831	-1.31047
203941184	chr2:203941184:T:G	5.21504e-05	-1.77941e-10	0.289066	0.000328782	-1.77941e-10	0.275362
203941729	chr2:203941729:A:G	9.12211e-06	-0.38407	-1.0703	7.87316e-05	-0.0991536	-1.05484
203942932	chr2:203942932:T:C	4.24881e-06	-0.917395	-1.30103	2.66574e-05	-0.85807	-1.3789
203943296	chr2:203943296:G:A	2.06324e-05	-1.77941e-10	-0.638203	0.000131828	-1.77941e-10	-0.638538
203943518	chr2:203943518:G:T	1.10933e-05	-1.77941e-10	-1.25873	7.06956e-05	-1.77941e-10	-1.26165
203944156	chr2:203944156:A:T	2.14232e-05	-1.77941e-10	-0.600591	0.000135174	-1.77941e-10	-0.613474
203944410	chr2:203944410:C:T	9.6262e-06	-1.77941e-10	-1.40058	6.1629e-05	-1.77941e-10	-1.3989
203944558	chr2:203944558:A:G	1.23879e-05	-1.77941e-10	-1.14835	7.84186e-05	-1.77941e-10	-1.15797
203944785	chr2:203944785:A:G	1.17444e-05	-1.77941e-10	-1.20169	7.44315e-05	-1.77941e-10	-1.21015
203945050	chr2:203945050:TTG:T	3.05661e-06	-1.16326	-1.3845	2.18863e-05	-1.11523	-1.31894
203945303	chr2:203945303:A:G	3.17367e-06	-1.30665	-1.20352	1.93512e-05	-1.35155	-1.20573
203945855	chr2:203945855:A:C	1.12755e-05	-1.77941e-10	-1.24243	7.15196e-05	-1.77941e-10	-1.25006
203946861	chr2:203946861:T:A	9.66179e-06	-1.77941e-10	-1.39689	6.18978e-05	-1.77941e-10	-1.39455
203947082	chr2:203947082:G:C	1.60879e-05	-1.77941e-10	-0.886999	0.000101674	-1.77941e-10	-0.898265
203947315	chr2:203947315:A:G	2.80135e-05	-1.77941e-10	-0.33238	0.000176597	-1.77941e-10	-0.346162
203947466	chr2:203947466:G:A	9.60293e-05	-1.77941e-10	0.899588	0.000563225	-1.77941e-10	0.813645
203947597	chr2:203947597:C:T	2.16011e-06	-1.50913	-1.38578	1.37732e-05	-1.51812	-1.37919
203947601	chr2:203947601:C:T	9.7739e-06	-1.77941e-10	-1.38535	6.23257e-05	-1.77941e-10	-1.38766
203947637	chr2:203947637:T:G	1.50685e-05	-1.77941e-10	-0.952458	9.55083e-05	-1.77941e-10	-0.960821
203947763	chr2:203947763:G:A	8.71026e-06	-1.50056	-7.30438e-10	5.52055e-05	-1.50897	-7.30438e-10
203947844	chr2:203947844:A:T	1.5387e-05	-1.77941e-10	-0.93154	9.75168e-05	-1.77941e-10	-0.940009
203948270	chr2:203948270:A:G	3.32401e-06	-1.16501	-1.29889	2.53942e-05	-1.11717	-1.16834
203948549	chr2:203948549:C:T	1.26254e-05	-1.77941e-10	-1.12936	7.96777e-05	-1.77941e-10	-1.14204
203948914	chr2:203948914:G:T	7.20464e-06	-0.284707	-1.40563	5.769e-05	-0.061124	-1.40383
203948921	chr2:203948921:A:T	5.52235e-06	-0.550712	-1.40555	4.30494e-05	-0.353532	-1.40415
203949568	chr2:203949568:A:T	1.73764e-05	-0.809953	-7.30438e-10	9.93843e-05	-0.92104	-7.30438e-10
203950173	chr2:203950173:G:A	1.18563e-05	-1.09381	-0.0984046	8.75438e-05	-0.830056	-0.217838
203950216	chr2:203950216:T:C	1.11983e-05	-1.77941e-10	-1.2493	7.11434e-05	-1.77941e-10	-1.25534
203950229	chr2:203950229:C:T	2.12938e-06	-1.50648	-1.40276	1.34436e-05	-1.51687	-1.40466
203950433	chr2:203950433:T:TG	9.84411e-06	-1.77941e-10	-1.37819	6.27514e-05	-1.77941e-10	-1.38085
203951852	chr2:203951852:T:C	3.03607e-06	-1.23389	-1.32061	1.59705e-05	-1.37887	-1.37042
203952155	chr2:203952155:AT:A	1.71107e-05	-1.05212	0.226758	9.94145e-05	-1.14624	0.225503
203952499	chr2:203952499:A:G	9.76645e-06	-1.77941e-10	-1.38611	6.22751e-05	-1.77941e-10	-1.38847
203952558	chr2:203952558:T:G	6.70054e-06	-1.43188	-0.331001	4.58343e-05	-1.3687	-0.326303
203952656	chr2:203952656:A:G	9.59567e-06	-1.77941e-10	-1.40375	6.12352e-05	-1.77941e-10	-1.40531
203952908	chr2:203952908:T:G	5.57506e-05	-1.77941e-10	0.355823	0.00036052	-1.77941e-10	0.367515
203952969	chr2:203952969:T:G	1.07334e-05	-1.77941e-10	-1.2917	6.86673e-05	-1.77941e-10	-1.29076
203953761	chr2:203953761:T:C	7.93323e-05	-1.77941e-10	0.708579	0.000501143	-1.77941e-10	0.696858
203954121	chr2:203954121:G:A	3.34821e-06	-1.50141	-0.955229	2.19549e-05	-1.46917	-0.961878
203954258	chr2:203954258:T:A	4.95315e-06	-0.790844	-1.2742	3.13566e-05	-0.7673	-1.30731
203954264	chr2:203954264:T:A	1.10756e-05	-1.77941e-10	-1.26032	6.9926e-05	-1.77941e-10	-1.2726
203954383	chr2:203954383:C:T	3.02787e-06	-1.51608	-1.04112	1.96403e-05	-1.49599	-1.04647
203954502	chr2:203954502:A:T	5.843e-06	-0.714662	-1.18516	3.36071e-05	-0.881469	-1.12383
203954688	chr2:203954688:G:A	1.17893e-05	-1.19787	-7.30438e-10	8.09157e-05	-1.12663	-7.30438e-10
203954693	chr2:203954693:GGA:G	2.12845e-06	-1.50514	-1.40453	1.40409e-05	-1.47544	-1.40262
203954697	chr2:203954697:A:C	2.1312e-06	-1.50385	-1.40453	1.40717e-05	-1.47325	-1.40262
203954807	chr2:203954807:A:G	6.07e-05	-1.77941e-10	0.440877	0.000349329	-1.77941e-10	0.335982
203954815	chr2:203954815:A:T	2.22245e-06	-1.52064	-1.34581	1.50954e-05	-1.5108	-1.29485
203954828	chr2:203954828:A:C	5.71189e-06	-0.651555	-1.27096	3.62505e-05	-0.625071	-1.30451
203954847	chr2:203954847:T:C	2.12145e-06	-1.50771	-1.40525	1.39366e-05	-1.47985	-1.40567
203955727	chr2:203955727:A:G	9.58082e-06	-1.77941e-10	-1.4053	6.13291e-05	-1.77941e-10	-1.40378
203956356	chr2:203956356:G:T	0.000105879	-1.77941e-10	0.997231	0.000666388	-1.77941e-10	0.981838
203956772	chr2:203956772:G:A	9.693e-06	-1.77941e-10	-1.39366	6.13492e-05	-1.77941e-10	-1.40345
203956891	chr2:203956891:C:G	4.88018e-06	-1.51773	-0.562155	3.16993e-05	-1.49812	-0.565615
203957119	chr2:203957119:A:G	2.8207e-06	-1.28048	-1.3476	1.64211e-05	-1.36256	-1.35891
203957374	chr2:203957374:G:A	9.04247e-06	-1.46313	-7.30438e-10	5.52332e-05	-1.50847	-7.30438e-10
203957449	chr2:203957449:A:G	1.00178e-05	-1.77941e-10	-1.3607	6.4417e-05	-1.77941e-10	-1.35466
203957542	chr2:203957542:A:G	4.91382e-06	-1.51904	-0.553978	3.12985e-05	-1.51907	-0.557389
203957571	chr2:203957571:C:T	1.85169e-05	-0.877579	0.131197	0.000105398	-0.909762	0.0474676
203957686	chr2:203957686:C:T	5.45379e-05	-1.77941e-10	0.33383	0.000309016	-1.77941e-10	0.213358
203958148	chr2:203958148:A:G	1.84747e-05	-0.748666	-7.30438e-10	0.000107152	-0.845784	-7.30438e-10
203958226	chr2:203958226:C:T	4.88397e-06	-0.87867	-1.20044	3.05376e-05	-0.886167	-1.21491
203958238	chr2:203958238:A:C	9.81058e-06	-1.77941e-10	-1.38161	6.331e-05	-1.77941e-10	-1.37199
203958251	chr2:203958251:G:A	9.79666e-06	-1.77941e-10	-1.38302	6.32033e-05	-1.77941e-10	-1.37368
203958656	chr2:203958656:T:C	1.03278e-05	-1.77941e-10	-1.33023	6.57078e-05	-1.77941e-10	-1.33482
203958736	chr2:203958736:C:A	4.02922e-06	-0.866629	-1.40487	2.5596e-05	-0.873982	-1.40362
203959368	chr2:203959368:T:C	9.58279e-06	-1.77941e-10	-1.4051	6.1293e-05	-1.77941e-10	-1.40437
203959560	chr2:203959560:T:G	4.8546e-06	-0.824585	-1.26055	3.1854e-05	-0.825924	-1.23295
203959601	chr2:203959601:A:C	3.00163e-06	-1.27707	-1.28884	1.74112e-05	-1.35779	-1.30513
203959929	chr2:203959929:G:A	4.24085e-06	-0.818568	-1.40173	2.68839e-05	-0.829218	-1.39929
203960458	chr2:203960458:A:T	4.62395e-06	-0.730396	-1.40342	2.92737e-05	-0.741851	-1.40149
203960563	chr2:203960563:T:C	2.97676e-06	-1.28044	-1.29379	1.71891e-05	-1.36416	-1.3116
203960623	chr2:203960623:C:T	4.19428e-06	-0.830832	-1.40051	2.65949e-05	-0.841585	-1.39773
203960694	chr2:203960694:A:G	9.5938e-06	-1.77941e-10	-1.40395	6.17573e-05	-1.77941e-10	-1.39682
203960848	chr2:203960848:G:A	9.84523e-06	-1.77941e-10	-1.37808	6.18427e-05	-1.77941e-10	-1.39544
203960899	chr2:203960899:C:T	1.07177e-05	-1.77941e-10	-1.29317	6.86134e-05	-1.77941e-10	-1.29155
203961006	chr2:203961006:G:A	3.12359e-06	-1.27441	-1.25168	1.79823e-05	-1.35801	-1.27264
203961372	chr2:203961372:G:C	5.23595e-06	-1.50856	-0.500956	3.44617e-05	-1.47964	-0.500545
203961923	chr2:203961923:T:C	1.68696e-05	-0.83955	-7.30438e-10	0.000101166	-0.903273	-7.30438e-10
203962187	chr2:203962187:A:G	0.000151098	-1.77941e-10	1.35286	0.000973697	-1.77941e-10	1.36107
203962449	chr2:203962449:T:C	1.58795e-05	-0.811524	-0.088513	9.0753e-05	-0.852415	-0.159477
203962470	chr2:203962470:T:C	9.722e-06	-0.674537	-0.716137	6.1669e-05	-0.700775	-0.697478
203962486	chr2:203962486:C:T	4.2354e-06	-0.817653	-1.40393	2.68042e-05	-0.829327	-1.40215
203962501	chr2:203962501:C:G	0.000119488	-1.77941e-10	1.11815	0.000770272	-1.77941e-10	1.12671
203962517	chr2:203962517:G:A	0.000135403	-1.77941e-10	1.24319	0.000873823	-1.77941e-10	1.25284
203963041	chr2:203963041:T:C	4.3947e-06	-1.50657	-0.678094	2.88558e-05	-1.4763	-0.681423
203963046	chr2:203963046:C:A	4.3639e-06	-1.48915	-0.702547	2.90001e-05	-1.44808	-0.704651
203963075	chr2:203963075:T:G	3.52781e-05	-1.77941e-10	-0.101805	0.000212392	-1.77941e-10	-0.161601
203963167	chr2:203963167:C:T	2.75616e-06	-1.36462	-1.28661	1.6195e-05	-1.43126	-1.30407
203963256	chr2:203963256:T:A	0.000418258	-1.77941e-10	2.37103	0.00270567	-1.77941e-10	2.38307
203963334	chr2:203963334:C:A	4.26997e-06	-1.38171	-0.831745	2.61611e-05	-1.43834	-0.817422
203963387	chr2:203963387:A:G	2.86051e-06	-1.37617	-1.2379	1.6833e-05	-1.43805	-1.25865
203963593	chr2:203963593:C:T	3.67131e-05	-1.77941e-10	-0.061932	0.000230565	-1.77941e-10	-0.0794992
203963661	chr2:203963661:C:T	3.08615e-06	-1.32403	-1.21411	1.78838e-05	-1.39901	-1.23713
203963705	chr2:203963705:G:A	3.16004e-06	-1.314	-1.20048	1.83037e-05	-1.38996	-1.22297
203963808	chr2:203963808:C:T	1.72544e-05	-0.817	-7.30438e-10	0.000100365	-0.911222	-7.30438e-10
203963888	chr2:203963888:A:G	2.36925e-06	-1.50588	-1.29662	1.45832e-05	-1.52106	-1.31911
203963983	chr2:203963983:T:C	3.08159e-06	-1.32231	-1.21732	1.7907e-05	-1.39657	-1.23827
203964020	chr2:203964020:C:T	2.74628e-06	-1.44685	-1.20796	1.78145e-05	-1.44775	-1.19227
203964023	chr2:203964023:C:G	2.79005e-06	-1.41977	-1.21923	1.80918e-05	-1.42061	-1.20396
203964035	chr2:203964035:G:A	2.83836e-06	-1.42417	-1.19767	1.8421e-05	-1.425	-1.18154
203964299	chr2:203964299:T:C	2.45631e-06	-1.46243	-1.30398	1.49283e-05	-1.49329	-1.32349
203964472	chr2:203964472:G:A	1.79632e-05	-0.776742	-7.30438e-10	0.000104273	-0.873025	-7.30438e-10
203964500	chr2:203964500:A:C	4.53973e-06	-1.47036	-0.681841	3.18605e-05	-1.42402	-0.634648
203964508	chr2:203964508:C:T	3.35824e-05	-0.69768	0.546615	0.000210822	-0.731164	0.562142
203964725	chr2:203964725:G:A	9.82974e-06	-1.77941e-10	-1.37965	6.19423e-05	-1.77941e-10	-1.39383
203964773	chr2:203964773:A:G	9.70439e-06	-1.77941e-10	-1.39249	6.27758e-05	-1.77941e-10	-1.38046
203965093	chr2:203965093:A:G	4.61657e-06	-1.16119	-0.974225	2.97445e-05	-1.13391	-0.993481
203965295	chr2:203965295:C:T	2.85994e-06	-1.42241	-1.19185	1.92246e-05	-1.37927	-1.18458
203965335	chr2:203965335:A:G	9.03731e-06	-1.4637	-7.30438e-10	5.7085e-05	-1.47549	-7.30438e-10
203965949	chr2:203965949:G:A	1.71441e-05	-0.823413	-7.30438e-10	0.000115961	-0.766783	-7.30438e-10
203965991	chr2:203965991:A:G	2.61897e-06	-1.50655	-1.19574	1.48917e-05	-1.51954	-1.29969
203966008	chr2:203966008:A:G	1.29637e-05	-1.77941e-10	-1.10291	8.19489e-05	-1.77941e-10	-1.11394
203966282	chr2:203966282:G:A	8.74357e-06	-1.49675	-7.30438e-10	5.46155e-05	-1.51972	-7.30438e-10
203966590	chr2:203966590:T:C	2.50205e-06	-1.35299	-1.39496	1.53239e-05	-1.41864	-1.37198
203966649	chr2:203966649:G:A	2.42822e-06	-1.50587	-1.27204	1.41355e-05	-1.51965	-1.35169
203966746	chr2:203966746:C:T	3.68859e-06	-1.37505	-0.98477	2.68553e-05	-1.28758	-0.941992
203966789	chr2:203966789:G:A	2.68631e-06	-1.411	-1.26589	1.45115e-05	-1.49673	-1.34836
203966886	chr2:203966886:G:A	2.45938e-06	-1.50687	-1.25828	1.42688e-05	-1.51933	-1.34263
203967061	chr2:203967061:G:A	2.55162e-06	-1.50906	-1.21928	1.4662e-05	-1.51845	-1.31632
203967359	chr2:203967359:G:A	1.5796e-05	-0.905309	-7.30438e-10	9.24982e-05	-0.992844	-7.30438e-10
203967435	chr2:203967435:AC:A	9.58154e-06	-1.77941e-10	-1.40523	6.12178e-05	-1.77941e-10	-1.4056
203967715	chr2:203967715:G:T	2.4641e-06	-1.50324	-1.26	1.42387e-05	-1.52033	-1.34374
203967753	chr2:203967753:G:A	1.30185e-05	-1.77941e-10	-1.09869	8.23372e-05	-1.77941e-10	-1.10921
203967922	chr2:203967922:C:T	2.637e-06	-1.40357	-1.29186	1.43311e-05	-1.4931	-1.36451
203968016	chr2:203968016:A:T	3.78524e-06	-1.35244	-0.981515	2.77345e-05	-1.25923	-0.938129
203968033	chr2:203968033:G:A	2.42699e-06	-1.50836	-1.27005	1.41691e-05	-1.51875	-1.35022
203968190	chr2:203968190:C:T	8.99701e-06	-1.46817	-7.30438e-10	5.82311e-05	-1.45561	-7.30438e-10
203968208	chr2:203968208:C:T	2.46318e-06	-1.50361	-1.26	1.42397e-05	-1.52026	-1.34374
203968285	chr2:203968285:C:T	6.595e-05	-1.77941e-10	0.523831	0.000419952	-1.77941e-10	0.520106
203968786	chr2:203968786:G:T	4.49237e-06	-0.776907	-1.38578	2.6008e-05	-0.874058	-1.38757
203969374	chr2:203969374:G:A	2.49342e-06	-1.42412	-1.32729	1.39241e-05	-1.50263	-1.38378
203969394	chr2:203969394:T:C	2.89951e-06	-1.26365	-1.33688	1.78582e-05	-1.34985	-1.28772
203969455	chr2:203969455:T:G	2.7035e-06	-1.33038	-1.34013	1.68836e-05	-1.40092	-1.29278
203969532	chr2:203969532:A:G	2.48505e-06	-1.51089	-1.24388	1.44283e-05	-1.51749	-1.33336
203969672	chr2:203969672:C:T	1.07714e-05	-1.28817	-7.30438e-10	6.20665e-05	-1.39183	-7.30438e-10
203970653	chr2:203970653:G:A	2.50699e-06	-1.51143	-1.23455	1.45268e-05	-1.5171	-1.32694
203970893	chr2:203970893:A:G	9.95523e-06	-1.77941e-10	-1.36697	6.33757e-05	-1.77941e-10	-1.37095
203970954	chr2:203970954:A:G	1.64829e-05	-0.862742	-7.30438e-10	9.62576e-05	-0.953006	-7.30438e-10
203971084	chr2:203971084:T:A	6.98756e-06	-1.21326	-0.507676	3.48502e-05	-1.31308	-0.655896
203971156	chr2:203971156:T:C	5.21367e-06	-0.928645	-1.08514	2.63305e-05	-1.05798	-1.19133
203971351	chr2:203971351:A:T	7.15201e-06	-1.20672	-0.490949	3.55478e-05	-1.30799	-0.641169
203971791	chr2:203971791:C:T	2.70105e-06	-1.40514	-1.26629	1.45485e-05	-1.49399	-1.34856
203971875	chr2:203971875:T:C	2.50002e-06	-1.5075	-1.24126	1.44343e-05	-1.51912	-1.33131
203971887	chr2:203971887:C:T	1.65318e-05	-1.77941e-10	-0.859781	0.000107226	-1.77941e-10	-0.845095
203972706	chr2:203972706:G:A	2.60053e-06	-1.31027	-1.39908	1.57302e-05	-1.38475	-1.3797
203972906	chr2:203972906:T:C	2.8725e-06	-1.26273	-1.34715	1.76433e-05	-1.34869	-1.30099
203973335	chr2:203973335:C:G	2.47423e-06	-1.50907	-1.25006	1.43595e-05	-1.51845	-1.33718
203973368	chr2:203973368:A:G	2.49978e-06	-1.50654	-1.24233	1.44193e-05	-1.51946	-1.33201
203973589	chr2:203973589:C:A	2.50812e-06	-1.50791	-1.23762	1.44724e-05	-1.51895	-1.32884
203973831	chr2:203973831:G:A	4.41266e-06	-0.802522	-1.37807	2.55726e-05	-0.898355	-1.38016
203973844	chr2:203973844:C:T	9.75945e-06	-1.77941e-10	-1.38683	6.19303e-05	-1.77941e-10	-1.39402
203973926	chr2:203973926:C:G	2.71092e-06	-1.39334	-1.27444	1.45604e-05	-1.48799	-1.35374
203974144	chr2:203974144:C:T	2.5024e-06	-1.51017	-1.23765	1.44877e-05	-1.51791	-1.32883
203974574	chr2:203974574:C:G	2.77098e-06	-1.38232	-1.26355	1.47445e-05	-1.48235	-1.34681
203974695	chr2:203974695:T:C	2.62469e-06	-1.34736	-1.35274	1.85681e-05	-1.25518	-1.34341
203975144	chr2:203975144:A:C	1.28407e-05	0.27904	-1.39148	5.09564e-05	-0.240973	-1.34809
203975174	chr2:203975174:C:T	1.64578e-05	-0.864269	-7.30438e-10	9.61252e-05	-0.954382	-7.30438e-10
203975243	chr2:203975243:T:C	1.09176e-05	-1.27469	-7.30438e-10	7.74689e-05	-1.17016	-7.30438e-10
203975262	chr2:203975262:G:T	4.44902e-06	-0.788961	-1.38342	2.57813e-05	-0.885065	-1.38532
203975289	chr2:203975289:C:T	4.64155e-06	-0.745887	-1.38413	2.68226e-05	-0.844795	-1.386
203975409	chr2:203975409:T:C	2.58111e-06	-1.50654	-1.21031	1.47324e-05	-1.51955	-1.31044
203975597	chr2:203975597:AAAAG:A	5.72194e-06	-0.551122	-1.36964	2.72782e-05	-0.811333	-1.40261
203975681	chr2:203975681:A:G	8.16809e-05	-1.77941e-10	0.737754	0.000520693	-1.77941e-10	0.735127
203975996	chr2:203975996:C:A	9.66556e-06	-1.77941e-10	-1.3965	6.1629e-05	-1.77941e-10	-1.3989
203976225	chr2:203976225:G:C	1.11981e-05	-1.24932	-7.30438e-10	7.69209e-05	-1.17726	-7.30438e-10
203976673	chr2:203976673:G:C	7.26348e-05	-1.77941e-10	0.620378	0.000460045	-1.77941e-10	0.611289
203976742	chr2:203976742:G:A	1.54618e-05	-0.926695	-7.30438e-10	9.06527e-05	-1.013	-7.30438e-10
203976880	chr2:203976880:C:T	9.88723e-06	-1.77941e-10	-1.37382	6.28877e-05	-1.77941e-10	-1.37868
203977015	chr2:203977015:T:C	3.81256e-05	-1.77941e-10	-0.02418	0.000301438	-1.77941e-10	0.188532
203977115	chr2:203977115:T:C	1.91246e-05	-0.947377	0.233289	0.00010938	-1.05718	0.231973
203977348	chr2:203977348:C:T	8.53553e-06	-1.52083	-7.30438e-10	5.45503e-05	-1.52091	-7.30438e-10
203977393	chr2:203977393:A:G	3.96704e-06	-0.881683	-1.40536	2.33999e-05	-0.961716	-1.40559
203977744	chr2:203977744:T:A	4.82334e-06	-0.736983	-1.35462	3.30322e-05	-0.684587	-1.33797
203977809	chr2:203977809:C:T	8.65989e-06	-1.29435	-0.212015	7.06214e-05	-1.16983	-0.0928695
203978143	chr2:203978143:C:T	9.86043e-06	-1.77941e-10	-1.37654	6.32295e-05	-1.77941e-10	-1.37326
203978237	chr2:203978237:G:A	0.000109061	-1.77941e-10	1.02684	0.00074395	-1.77941e-10	1.09194
203978651	chr2:203978651:G:A	9.57813e-06	-1.77941e-10	-1.40558	6.1217e-05	-1.77941e-10	-1.40561
203978950	chr2:203978950:T:C	2.62508e-05	-1.77941e-10	-0.397368	0.000169499	-1.77941e-10	-0.387185
203978959	chr2:203978959:A:T	7.51888e-06	-1.34643	-0.301221	5.97232e-05	-1.2391	-0.191208
203979300	chr2:203979300:G:A	1.70604e-05	-1.77941e-10	-0.828304	0.000108249	-1.77941e-10	-0.835603
203979331	chr2:203979331:A:G	7.90181e-06	-1.33641	-0.261563	6.34785e-05	-1.22424	-0.14509
203979753	chr2:203979753:G:A	3.07057e-06	-1.16944	-1.37376	1.97384e-05	-1.15757	-1.3799
203979972	chr2:203979972:A:G	2.31302e-06	-1.43483	-1.39168	1.49733e-05	-1.43317	-1.38059
203980267	chr2:203980267:G:C	9.72076e-06	-1.77941e-10	-1.3908	6.40371e-05	-1.77941e-10	-1.36057
203980903	chr2:203980903:A:C	2.78451e-05	-1.77941e-10	-0.338408	0.000187868	-1.77941e-10	-0.284292
203981090	chr2:203981090:C:G	7.33357e-06	-1.30415	-0.368458	5.27425e-05	-1.38813	-0.166483
203981505	chr2:203981505:A:C	3.20532e-06	-1.5192	-0.981057	2.30801e-05	-1.52109	-0.859977
203982418	chr2:203982418:T:C	5.04705e-06	-0.995803	-1.05046	2.56161e-05	-1.13052	-1.14629
203982480	chr2:203982480:C:T	9.93357e-06	-1.77941e-10	-1.36915	6.34347e-05	-1.77941e-10	-1.37002
203982778	chr2:203982778:A:G	9.68222e-06	-1.77941e-10	-1.39477	6.17604e-05	-1.77941e-10	-1.39677
203983044	chr2:203983044:G:A	2.36888e-05	-1.77941e-10	-0.500062	0.000145779	-1.77941e-10	-0.537942
203983306	chr2:203983306:C:T	1.84152e-05	-0.751891	-7.30438e-10	0.000108434	-0.833892	-7.30438e-10
203983732	chr2:203983732:G:A	2.71902e-06	-1.26839	-1.3964	1.68601e-05	-1.30709	-1.38799
203984095	chr2:203984095:T:G	2.10162e-06	-1.51689	-1.40547	1.33933e-05	-1.5197	-1.40558
203984810	chr2:203984810:A:G	3.02922e-06	-1.47377	-1.08299	1.71643e-05	-1.5004	-1.17681
203985010	chr2:203985010:G:A	9.74995e-06	-1.77941e-10	-1.3878	6.21867e-05	-1.77941e-10	-1.38989
203985306	chr2:203985306:C:T	1.21115e-05	-1.77941e-10	-1.17091	7.5503e-05	-1.77941e-10	-1.19586
203985927	chr2:203985927:G:A	1.06844e-05	-1.77941e-10	-1.29628	6.81167e-05	-1.77941e-10	-1.29881
203986667	chr2:203986667:C:T	1.08452e-05	-1.77941e-10	-1.28135	6.91309e-05	-1.77941e-10	-1.28403
203986725	chr2:203986725:T:C	1.91996e-05	-1.77941e-10	-0.710177	0.000121825	-1.77941e-10	-0.717451
203986772	chr2:203986772:G:A	1.08452e-05	-1.77941e-10	-1.28135	6.91309e-05	-1.77941e-10	-1.28403
203986773	chr2:203986773:G:A	9.93357e-06	-1.77941e-10	-1.36915	6.34347e-05	-1.77941e-10	-1.37002
203987047	chr2:203987047:T:C	4.28944e-06	-0.80491	-1.404	2.78921e-05	-0.789563	-1.40213
203987112	chr2:203987112:G:C	5.4206e-06	-1.03538	-0.939481	3.60208e-05	-0.94131	-0.994627
203988650	chr2:203988650:C:A	9.71159e-06	-1.77941e-10	-1.39175	6.20414e-05	-1.77941e-10	-1.39223
203989439	chr2:203989439:A:G	1.02607e-05	-1.77941e-10	-1.33674	6.54577e-05	-1.77941e-10	-1.33863
203990267	chr2:203990267:A:G	9.57806e-06	-1.77941e-10	-1.40559	6.122e-05	-1.77941e-10	-1.40556
203990323	chr2:203990323:A:G	9.7424e-06	-1.77941e-10	-1.38858	6.31259e-05	-1.77941e-10	-1.3749
203990441	chr2:203990441:A:G	1.02447e-05	-1.77941e-10	-1.33831	6.53565e-05	-1.77941e-10	-1.34018
203990472	chr2:203990472:C:T	8.89239e-06	-1.47987	-7.30438e-10	5.653e-05	-1.48526	-7.30438e-10
203990601	chr2:203990601:C:T	8.5569e-06	-1.51833	-7.30438e-10	5.46166e-05	-1.5197	-7.30438e-10
203990698	chr2:203990698:C:G	5.18694e-05	0.283662	-7.30438e-10	0.000303318	0.194746	-7.30438e-10
203990792	chr2:203990792:C:T	1.00304e-05	-1.77941e-10	-1.35944	6.40107e-05	-1.77941e-10	-1.36098
203992554	chr2:203992554:T:G	3.26038e-05	-1.77941e-10	-0.180636	0.000223484	-1.77941e-10	-0.110693
203992975	chr2:203992975:A:G	9.71307e-06	-1.77941e-10	-1.39159	6.20507e-05	-1.77941e-10	-1.39208
203993163	chr2:203993163:C:G	3.28545e-06	-1.52109	-0.954474	2.25501e-05	-1.521	-0.883298
203993754	chr2:203993754:A:G	1.02607e-05	-1.77941e-10	-1.33674	6.54577e-05	-1.77941e-10	-1.33863
203993963	chr2:203993963:A:T	1.02659e-05	-1.77941e-10	-1.33624	6.549e-05	-1.77941e-10	-1.33814
203994097	chr2:203994097:A:G	3.27451e-06	-1.07329	-1.40561	1.99455e-05	-1.12317	-1.40386
203994444	chr2:203994444:C:T	9.74594e-06	-1.77941e-10	-1.38822	6.21626e-05	-1.77941e-10	-1.39028
203994791	chr2:203994791:A:G	3.19189e-06	-1.12164	-1.38281	1.92584e-05	-1.16943	-1.39266
203994911	chr2:203994911:G:C	3.96522e-05	-1.77941e-10	0.0150794	0.000273061	-1.77941e-10	0.0896614
203995136	chr2:203995136:T:C	8.67989e-06	-1.50406	-7.30438e-10	5.5099e-05	-1.5109	-7.30438e-10
203995193	chr2:203995193:A:G	1.6774e-05	-1.77941e-10	-0.845236	0.000104192	-1.77941e-10	-0.873795
203995195	chr2:203995195:A:C	1.02607e-05	-1.77941e-10	-1.33674	6.54577e-05	-1.77941e-10	-1.33863
203995302	chr2:203995302:T:C	4.65315e-06	-0.875379	-1.25214	2.87409e-05	-0.926664	-1.23505
203995416	chr2:203995416:G:A	4.11753e-05	-1.77941e-10	0.052773	0.00028387	-1.77941e-10	0.128483
203995602	chr2:203995602:A:G	8.81958e-06	-1.48809	-7.30438e-10	5.65543e-05	-1.48483	-7.30438e-10
203995679	chr2:203995679:C:T	2.18924e-05	-1.77941e-10	-0.578928	0.000138689	-1.77941e-10	-0.587803
203996093	chr2:203996093:T:A	2.76835e-05	-1.77941e-10	-0.344231	0.000188864	-1.77941e-10	-0.279008
203997124	chr2:203997124:G:A	1.54487e-05	-1.77941e-10	-0.927541	9.62635e-05	-1.77941e-10	-0.952945
203997344	chr2:203997344:A:AAT	9.71306e-06	-1.77941e-10	-1.39159	6.20509e-05	-1.77941e-10	-1.39208
203997635	chr2:203997635:G:A	9.60542e-06	-1.77941e-10	-1.40274	6.13321e-05	-1.77941e-10	-1.40373
203997877	chr2:203997877:A:C	1.48958e-05	-0.963987	-7.30438e-10	0.000100016	-0.914708	-7.30438e-10
203997965	chr2:203997965:T:C	2.53391e-06	-1.49682	-1.23848	1.58346e-05	-1.45302	-1.30481
203998092	chr2:203998092:C:T	3.27112e-06	-1.07737	-1.40256	2.2824e-05	-0.987211	-1.40501
203999115	chr2:203999115:T:C	2.53594e-06	-1.44749	-1.28702	1.63604e-05	-1.44842	-1.27675
203999186	chr2:203999186:G:C	9.73314e-06	-1.77941e-10	-1.38953	6.27829e-05	-1.77941e-10	-1.38035
203999315	chr2:203999315:TA:T	3.69879e-06	-1.11287	-1.24419	2.17901e-05	-1.16355	-1.27503
203999517	chr2:203999517:G:A	0.000130711	-1.77941e-10	1.20792	0.000834143	-1.77941e-10	1.20637
203999582	chr2:203999582:G:A	1.82068e-05	-0.76327	-7.30438e-10	0.000123226	-0.706011	-7.30438e-10
204001079	chr2:204001079:A:G	4.43378e-06	-1.01518	-1.16063	2.77096e-05	-1.06142	-1.13683
204001160	chr2:204001160:G:T	0.00012704	-1.77941e-10	1.17944	0.000810862	-1.77941e-10	1.17806
204001301	chr2:204001301:A:G	3.42597e-05	-1.77941e-10	-0.131097	0.000235115	-1.77941e-10	-0.0599598
204001585	chr2:204001585:C:T	2.42419e-06	-1.38512	-1.39445	1.5365e-05	-1.40247	-1.38547
204001972	chr2:204001972:A:T	2.80324e-05	-0.331705	-7.30438e-10	0.000170825	-0.379395	-7.30438e-10
204002250	chr2:204002250:A:G	8.59513e-06	-1.51387	-7.30438e-10	5.45883e-05	-1.52021	-7.30438e-10
204002827	chr2:204002827:G:A	1.76314e-05	-1.77941e-10	-0.795387	0.000114799	-1.77941e-10	-0.77685
204003228	chr2:204003228:C:T	1.0122e-05	-1.77941e-10	-1.35035	6.46124e-05	-1.77941e-10	-1.35163
204003642	chr2:204003642:A:C	9.90091e-06	-1.77941e-10	-1.37244	6.27e-05	-1.77941e-10	-1.38167
204004334	chr2:204004334:T:G	4.52893e-06	-0.909484	-1.2451	2.80091e-05	-0.961817	-1.22569
204004511	chr2:204004511:GGAAGGAAGGAAA:G	5.42148e-05	-1.77941e-10	0.327888	0.000376122	-1.77941e-10	0.409881
204004878	chr2:204004878:T:C	2.48075e-06	-1.466	-1.29051	1.59995e-05	-1.46707	-1.2804
204004948	chr2:204004948:T:C	9.95992e-06	-1.77941e-10	-1.3665	6.49513e-05	-1.77941e-10	-1.3464
204005014	chr2:204005014:A:G	8.82791e-06	-1.48715	-7.30438e-10	5.68306e-05	-1.47996	-7.30438e-10
204005247	chr2:204005247:G:A	4.45486e-06	-0.968001	-1.20307	2.76626e-05	-1.01799	-1.18196
204005256	chr2:204005256:G:A	2.08305e-05	-1.77941e-10	-0.628647	0.000131852	-1.77941e-10	-0.638355
204005525	chr2:204005525:T:C	4.77917e-06	-0.905431	-1.19537	2.96641e-05	-0.954732	-1.17536
204005686	chr2:204005686:T:C	9.97235e-06	-1.77941e-10	-1.36525	6.50507e-05	-1.77941e-10	-1.34487
204005935	chr2:204005935:C:T	2.16237e-05	-0.591274	-7.30438e-10	0.000121121	-0.723247	-7.30438e-10
204006512	chr2:204006512:G:A	1.03413e-05	-1.77941e-10	-1.32892	6.65907e-05	-1.77941e-10	-1.32147
204006789	chr2:204006789:A:T	1.31814e-05	-1.77941e-10	-1.08626	8.27363e-05	-1.77941e-10	-1.10438
204006987	chr2:204006987:T:A	9.71939e-06	-1.77941e-10	-1.39094	6.18105e-05	-1.77941e-10	-1.39596
204007056	chr2:204007056:G:A	9.40701e-06	-1.42361	-7.30438e-10	5.99688e-05	-1.42621	-7.30438e-10
204007124	chr2:204007124:C:T	1.06835e-05	-1.77941e-10	-1.29637	6.79811e-05	-1.77941e-10	-1.3008
204008318	chr2:204008318:T:C	3.85459e-06	-1.05223	-1.26357	2.53104e-05	-1.03678	-1.25204
204008479	chr2:204008479:T:G	4.25843e-06	-0.815048	-1.40112	3.11233e-05	-0.686885	-1.39519
204008686	chr2:204008686:G:A	8.37905e-06	-1.26229	-0.277037	6.56143e-05	-1.17169	-0.164551
204008811	chr2:204008811:A:G	5.13184e-06	-0.76364	-1.26596	3.84249e-05	-0.632767	-1.23856
204008842	chr2:204008842:T:C	2.92749e-06	-1.40703	-1.18389	1.84222e-05	-1.42859	-1.17788
204009486	chr2:204009486:G:A	7.62515e-06	-1.28667	-0.346949	5.9364e-05	-1.20013	-0.236218
204009575	chr2:204009575:T:C	9.90154e-06	-1.77941e-10	-1.37238	6.31231e-05	-1.77941e-10	-1.37495
204009601	chr2:204009601:T:A	3.82395e-06	-1.03379	-1.28999	2.51129e-05	-1.01722	-1.27943
204009863	chr2:204009863:T:TA	0.000125365	1.16617	-7.30438e-10	0.00073788	1.08375	-7.30438e-10
204010176	chr2:204010176:C:T	8.6318e-06	-1.24798	-0.261632	6.79964e-05	-1.15503	-0.145548
204010252	chr2:204010252:A:G	4.44861e-06	-0.798477	-1.374	3.21173e-05	-0.665167	-1.38547
204010776	chr2:204010776:G:C	9.80774e-06	-1.77941e-10	-1.38189	6.26518e-05	-1.77941e-10	-1.38244
204011072	chr2:204011072:G:A	1.46257e-05	-0.982285	-7.30438e-10	9.28214e-05	-0.989356	-7.30438e-10
204011117	chr2:204011117:T:A	2.61026e-05	-1.45827	1.05524	0.000187866	-1.45447	1.17017
204011415	chr2:204011415:G:A	1.00202e-05	-1.77941e-10	-1.36046	6.38715e-05	-1.77941e-10	-1.36316
204011986	chr2:204011986:T:C	4.11619e-06	-0.959511	-1.29063	2.70598e-05	-0.941787	-1.2802
204012347	chr2:204012347:A:C	2.14788e-06	-1.49741	-1.40317	1.36423e-05	-1.50429	-1.40256
204012397	chr2:204012397:A:G	2.20558e-06	-1.49342	-1.38065	1.38577e-05	-1.50712	-1.38408
204012734	chr2:204012734:T:G	5.33123e-05	-1.77941e-10	0.311101	0.000405874	-1.77941e-10	0.48601
204012905	chr2:204012905:TTATC:T	6.64836e-05	-1.77941e-10	0.531889	0.000424573	-1.77941e-10	0.53105
204013159	chr2:204013159:G:C	5.47946e-05	-1.77941e-10	0.338525	0.000416325	-1.77941e-10	0.511433
204014096	chr2:204014096:A:T	7.18549e-05	-1.77941e-10	0.609582	0.000458809	-1.77941e-10	0.608601
204014121	chr2:204014121:G:A	1.28853e-05	-1.10898	-7.30438e-10	7.76544e-05	-1.16777	-7.30438e-10
204014437	chr2:204014437:T:C	0.000133424	-1.77941e-10	1.22847	0.000889401	-1.77941e-10	1.27051
204014512	chr2:204014512:T:C	6.09162e-05	-1.77941e-10	0.444432	0.000465267	-1.77941e-10	0.622577
204014830	chr2:204014830:C:G	3.74631e-06	-1.06946	-1.27483	2.45928e-05	-1.05382	-1.26376
204014908	chr2:204014908:T:C	3.08699e-06	-1.40802	-1.12985	2.21274e-05	-1.34798	-1.07523
204015133	chr2:204015133:C:T	9.20067e-06	-1.51457	0.0687752	5.28852e-05	-1.51926	-0.0326533
204015595	chr2:204015595:T:C	7.59219e-05	-1.77941e-10	0.664638	0.000484731	-1.77941e-10	0.66356
204015996	chr2:204015996:G:A	2.27321e-06	-1.45593	-1.38794	1.417e-05	-1.47782	-1.39109
204016120	chr2:204016120:T:G	0.000111928	-1.77941e-10	1.05279	0.000744961	-1.77941e-10	1.0933
204016230	chr2:204016230:G:A	3.69845e-06	-1.0744	-1.28275	2.42701e-05	-1.05879	-1.27199
204016624	chr2:204016624:A:G	8.7107e-05	-1.77941e-10	0.802071	0.000608684	-1.77941e-10	0.891266
204016723	chr2:204016723:A:T	7.36e-06	-0.379357	-1.28965	5.28884e-05	-0.280911	-1.27094
204016917	chr2:204016917:T:G	3.72412e-06	-1.05839	-1.29184	2.44419e-05	-1.04238	-1.28135
204017181	chr2:204017181:G:A	1.01966e-05	-1.34301	-7.30438e-10	6.05707e-05	-1.41622	-7.30438e-10
204017363	chr2:204017363:C:A	2.4482e-05	-1.77941e-10	-0.467128	0.000177227	-1.77941e-10	-0.342603
204017597	chr2:204017597:A:T	3.53654e-06	-1.21792	-1.184	2.25141e-05	-1.24329	-1.1626
204017897	chr2:204017897:C:T	9.64749e-06	-1.77941e-10	-1.39837	6.14434e-05	-1.77941e-10	-1.40192
204018035	chr2:204018035:C:T	1.04834e-05	-1.77941e-10	-1.31527	6.66162e-05	-1.77941e-10	-1.32109
204018385	chr2:204018385:A:G	3.70104e-06	-1.48673	-0.869723	2.66561e-05	-1.4485	-0.788516
204018599	chr2:204018599:T:C	2.20376e-06	-1.48206	-1.39284	1.37989e-05	-1.4991	-1.39635
204018913	chr2:204018913:C:T	1.00378e-05	-1.35871	-7.30438e-10	7.11018e-05	-1.25592	-7.30438e-10
204019119	chr2:204019119:C:T	3.68552e-06	-1.07383	-1.28683	2.41857e-05	-1.05807	-1.27621
204019320	chr2:204019320:G:C	2.44306e-05	-1.77941e-10	-0.469232	0.00017685	-1.77941e-10	-0.344733
204019402	chr2:204019402:CT:C	3.72868e-06	-1.06776	-1.28126	2.44781e-05	-1.05186	-1.2704
204019408	chr2:204019408:T:C	8.47434e-05	-1.77941e-10	0.774562	0.000591997	-1.77941e-10	0.863468
204019617	chr2:204019617:C:T	2.63575e-06	-1.32557	-1.37033	1.75303e-05	-1.27532	-1.38079
204019726	chr2:204019726:G:A	9.67237e-06	-1.77941e-10	-1.39579	6.15598e-05	-1.77941e-10	-1.40003
204019909	chr2:204019909:G:A	2.43601e-06	-1.37881	-1.39589	1.69044e-05	-1.2868	-1.40566
204019976	chr2:204019976:A:G	3.83691e-06	-1.04242	-1.27798	2.52167e-05	-1.02565	-1.26688
204020096	chr2:204020096:T:C	3.96112e-06	-1.47644	-0.812097	2.49778e-05	-1.48799	-0.814056
204020170	chr2:204020170:T:C	1.01082e-05	-1.77941e-10	-1.35172	6.42761e-05	-1.77941e-10	-1.35685
204020212	chr2:204020212:C:T	1.10213e-05	-1.77941e-10	-1.26524	6.99073e-05	-1.77941e-10	-1.27286
204020268	chr2:204020268:C:T	6.39957e-05	-1.77941e-10	0.49375	0.000408386	-1.77941e-10	0.492178
204021100	chr2:204021100:A:G	2.44275e-05	-1.77941e-10	-0.469356	0.000176796	-1.77941e-10	-0.345035
204021110	chr2:204021110:T:C	2.57348e-05	-1.77941e-10	-0.417224	0.000186877	-1.77941e-10	-0.289581
204021661	chr2:204021661:G:A	1.32974e-05	-1.47136	0.393864	8.87683e-05	-1.46322	0.429214
204021751	chr2:204021751:C:T	2.19491e-06	-1.47865	-1.40027	1.3757e-05	-1.49619	-1.4023
204022639	chr2:204022639:T:C	5.2898e-05	-1.77941e-10	0.303299	0.000340786	-1.77941e-10	0.31122
204023017	chr2:204023017:A:G	2.9705e-06	-1.46862	-1.10771	2.0988e-05	-1.42619	-1.0499
204023822	chr2:204023822:G:A	2.30297e-06	-1.52084	-1.31003	1.46286e-05	-1.52051	-1.31655
204023844	chr2:204023844:G:A	3.99108e-06	-1.02447	-1.25653	2.62388e-05	-1.00769	-1.2451
204023879	chr2:204023879:C:T	3.06939e-06	-1.4317	-1.11189	2.19221e-05	-1.37791	-1.05462
204024052	chr2:204024052:A:G	2.88795e-06	-1.45511	-1.14941	2.04021e-05	-1.40813	-1.09626
204024089	chr2:204024089:T:G	2.83191e-06	-1.45883	-1.16529	1.99488e-05	-1.41303	-1.11384
204024096	chr2:204024096:A:G	2.41967e-06	-1.39194	-1.3895	1.65924e-05	-1.30617	-1.40492
204024345	chr2:204024345:G:A	7.59888e-06	-1.48751	-0.149557	4.36127e-05	-1.49981	-0.244876
204024864	chr2:204024864:C:T	9.92813e-06	-1.77941e-10	-1.36969	6.32398e-05	-1.77941e-10	-1.3731
204024870	chr2:204024870:G:A	8.60829e-06	-1.51234	-7.30438e-10	5.56354e-05	-1.50121	-7.30438e-10
204024891	chr2:204024891:TAAAC:T	8.93815e-06	-1.47474	-7.30438e-10	6.08769e-05	-1.41118	-7.30438e-10
204024930	chr2:204024930:G:A	2.25788e-06	-1.48612	-1.36452	1.41238e-05	-1.50182	-1.37036
204025224	chr2:204025224:G:A	9.93515e-06	-1.77941e-10	-1.36899	6.32823e-05	-1.77941e-10	-1.37243
204025303	chr2:204025303:A:C	3.13736e-06	-1.42596	-1.09572	2.24737e-05	-1.37084	-1.03685
204025435	chr2:204025435:T:A	2.92271e-06	-1.42552	-1.16703	2.07872e-05	-1.37012	-1.11558
204025618	chr2:204025618:G:T	2.85948e-06	-1.40282	-1.21161	2.03496e-05	-1.34208	-1.16489
204025766	chr2:204025766:T:C	2.89446e-06	-1.44019	-1.16208	2.05051e-05	-1.38908	-1.11027
204026105	chr2:204026105:C:T	2.36255e-06	-1.4251	-1.38022	1.68589e-05	-1.34948	-1.34567
204026186	chr2:204026186:T:C	2.8117e-06	-1.43488	-1.1964	1.98816e-05	-1.3822	-1.14804
204026661	chr2:204026661:C:T	9.93515e-06	-1.77941e-10	-1.36899	6.32823e-05	-1.77941e-10	-1.37243
204026681	chr2:204026681:G:A	2.84602e-06	-1.43444	-1.18471	2.01576e-05	-1.38123	-1.13522
204026837	chr2:204026837:C:T	1.06098e-05	-1.77941e-10	-1.30329	6.73706e-05	-1.77941e-10	-1.30982
204026878	chr2:204026878:C:T	9.6087e-06	-1.77941e-10	-1.4024	6.1627e-05	-1.77941e-10	-1.39893
204027050	chr2:204027050:G:A	9.26488e-06	-1.43883	-7.30438e-10	5.80821e-05	-1.45818	-7.30438e-10
204027233	chr2:204027233:C:T	9.59418e-06	-1.40391	-7.30438e-10	5.96366e-05	-1.43177	-7.30438e-10
204027718	chr2:204027718:T:A	2.99875e-06	-1.41331	-1.15357	2.14246e-05	-1.35506	-1.10043
204027842	chr2:204027842:G:A	2.92461e-06	-1.42414	-1.16776	2.08031e-05	-1.36855	-1.11638
204028752	chr2:204028752:G:T	2.89578e-06	-1.42703	-1.17479	2.05716e-05	-1.37196	-1.12416
204029102	chr2:204029102:T:C	2.48564e-06	-1.46998	-1.28456	1.61321e-05	-1.42519	-1.31404
204029131	chr2:204029131:A:G	2.87167e-06	-1.44241	-1.16776	2.03261e-05	-1.39175	-1.11638
204029940	chr2:204029940:T:C	1.90094e-05	-1.77941e-10	-0.72013	0.000120461	-1.77941e-10	-0.728709
204030043	chr2:204030043:A:G	2.86088e-06	-1.44617	-1.16776	2.02271e-05	-1.39663	-1.11638
204030045	chr2:204030045:T:C	2.85686e-06	-1.44698	-1.16836	2.01889e-05	-1.39771	-1.11719
204030692	chr2:204030692:A:G	2.88382e-06	-1.43819	-1.16776	2.04347e-05	-1.38642	-1.11638
204031301	chr2:204031301:A:G	9.62461e-06	-1.77941e-10	-1.40074	6.14377e-05	-1.77941e-10	-1.40201
204031997	chr2:204031997:C:T	5.84175e-05	-1.77941e-10	0.402549	0.000445489	-1.77941e-10	0.579138
204032161	chr2:204032161:T:A	1.03381e-05	-1.77941e-10	-1.32923	6.56935e-05	-1.77941e-10	-1.33503
204032732	chr2:204032732:C:T	5.84175e-05	-1.77941e-10	0.402549	0.000445489	-1.77941e-10	0.579138
204033328	chr2:204033328:AAT:A	2.21791e-06	-1.50616	-1.36234	1.39601e-05	-1.51563	-1.3682
204034561	chr2:204034561:T:C	0.000444237	-1.77941e-10	2.43129	0.00282493	-1.77941e-10	2.4262
204034585	chr2:204034585:C:G	2.67986e-06	-1.39878	-1.28053	1.89261e-05	-1.33678	-1.24271
204034637	chr2:204034637:T:G	1.45672e-05	-1.77941e-10	-0.986297	9.15849e-05	-1.77941e-10	-1.00277
204034891	chr2:204034891:G:A	8.28428e-05	-1.77941e-10	0.751879	0.000529851	-1.77941e-10	0.752561
204034908	chr2:204034908:G:A	2.75375e-06	-1.41796	-1.23414	1.77771e-05	-1.43167	-1.21046
204034916	chr2:204034916:T:C	3.61799e-06	-1.47045	-0.908694	2.27281e-05	-1.42558	-0.970849
204034939	chr2:204034939:A:G	9.93515e-06	-1.77941e-10	-1.36899	6.32823e-05	-1.77941e-10	-1.37243
204035817	chr2:204035817:A:G	6.00356e-05	-1.77941e-10	0.429871	0.000382856	-1.77941e-10	0.427626
204035838	chr2:204035838:C:T	7.32705e-05	-1.77941e-10	0.629092	0.000468321	-1.77941e-10	0.629119
204035962	chr2:204035962:C:T	2.22524e-06	-1.49848	-1.36672	1.39721e-05	-1.51071	-1.37227
204036193	chr2:204036193:C:T	8.89829e-06	-1.3098	-0.169404	5.59065e-05	-1.34641	-0.149939
204036448	chr2:204036448:A:G	1.74706e-05	-1.77941e-10	-0.804549	0.00011199	-1.77941e-10	-0.801625
204038500	chr2:204038500:G:T	4.15681e-06	-0.997543	-1.24278	2.73249e-05	-0.980681	-1.23155
204038910	chr2:204038910:C:T	2.15615e-06	-1.50886	-1.38789	1.36151e-05	-1.51727	-1.39159
204038927	chr2:204038927:A:T	9.79769e-06	-1.77941e-10	-1.38292	6.26016e-05	-1.77941e-10	-1.38324
204040077	chr2:204040077:C:T	2.86169e-06	-1.43799	-1.17566	2.02638e-05	-1.38618	-1.12502
204040120	chr2:204040120:A:G	2.94243e-06	-1.43511	-1.15072	2.08998e-05	-1.38271	-1.09758
204040354	chr2:204040354:G:C	5.9903e-06	-1.44917	-0.425753	3.82697e-05	-1.46823	-0.407144
204040482	chr2:204040482:T:C	1.28105e-05	-1.1148	-7.30438e-10	8.95148e-05	-1.02563	-7.30438e-10
204040536	chr2:204040536:T:A	1.21837e-05	-1.16497	-7.30438e-10	7.29626e-05	-1.23009	-7.30438e-10
204040808	chr2:204040808:C:T	3.05009e-06	-1.42152	-1.12837	2.17887e-05	-1.36583	-1.07281
204041043	chr2:204041043:T:C	2.99984e-06	-1.43309	-1.13342	2.13592e-05	-1.38027	-1.07828
204041279	chr2:204041279:G:A	9.59462e-06	-1.77941e-10	-1.40386	6.14712e-05	-1.77941e-10	-1.40147
204041448	chr2:204041448:A:C	2.43918e-05	-1.77941e-10	-0.470817	0.000150565	-1.77941e-10	-0.505642
204041595	chr2:204041595:G:T	1.20734e-05	-1.77941e-10	-1.17406	8.07963e-05	-1.77941e-10	-1.1281
204041763	chr2:204041763:G:A	6.19535e-05	-1.77941e-10	0.461318	0.000473562	-1.77941e-10	0.640249
204041808	chr2:204041808:C:T	5.84175e-05	-1.77941e-10	0.402549	0.000445489	-1.77941e-10	0.579138
204041857	chr2:204041857:G:T	1.87993e-05	-1.77941e-10	-0.731246	0.00011958	-1.77941e-10	-0.736051
204042414	chr2:204042414:T:C	1.09348e-05	-1.27311	-7.30438e-10	7.90861e-05	-1.1495	-7.30438e-10
204042867	chr2:204042867:C:T	3.04684e-06	-1.41197	-1.13899	2.18178e-05	-1.3534	-1.08391
204043046	chr2:204043046:G:A	3.45405e-06	-1.04105	-1.38447	1.88251e-05	-1.21575	-1.36909
204043071	chr2:204043071:C:G	2.14161e-06	-1.49924	-1.40426	1.3514e-05	-1.51114	-1.40516
204043405	chr2:204043405:A:G	2.86239e-06	-1.2503	-1.36311	1.93659e-05	-1.20486	-1.35165
204043522	chr2:204043522:G:T	1.95066e-05	-1.77941e-10	-0.694313	0.000123633	-1.77941e-10	-0.702715
204043600	chr2:204043600:G:T	4.80656e-05	-1.77941e-10	0.2075	0.000306889	-1.77941e-10	0.206453
204044218	chr2:204044218:T:C	2.99832e-06	-1.44559	-1.12142	2.13262e-05	-1.3956	-1.06449
204044276	chr2:204044276:T:G	2.88794e-06	-1.43472	-1.16981	2.04981e-05	-1.38173	-1.11797
204044843	chr2:204044843:A:G	3.00743e-06	-1.43391	-1.13007	2.1443e-05	-1.38072	-1.07391
204045090	chr2:204045090:G:A	2.49076e-06	-1.36715	-1.38533	1.57448e-05	-1.38486	-1.37866
204045122	chr2:204045122:G:A	2.52237e-05	-1.77941e-10	-0.437284	0.000161505	-1.77941e-10	-0.435496
204045302	chr2:204045302:T:C	9.86969e-06	-1.77941e-10	-1.3756	6.41733e-05	-1.77941e-10	-1.35845
204046011	chr2:204046011:T:A	2.25195e-06	-1.48946	-1.36381	1.44114e-05	-1.46295	-1.38907
204046186	chr2:204046186:C:T	2.25864e-06	-1.47992	-1.37038	1.45366e-05	-1.45021	-1.39315
204046310	chr2:204046310:A:C	1.10601e-05	-1.77941e-10	-1.26172	7.14245e-05	-1.77941e-10	-1.25139
204046782	chr2:204046782:T:C	4.55059e-05	0.201991	-0.0492142	0.000429859	0.4463	0.0971228
204046822	chr2:204046822:G:A	8.82531e-05	-1.77941e-10	0.815143	0.000617105	-1.77941e-10	0.905005
204046998	chr2:204046998:A:AG	2.80013e-05	-1.77941e-10	-0.332814	0.000203703	-1.77941e-10	-0.203373
204047625	chr2:204047625:T:C	2.73926e-05	-1.77941e-10	-0.354793	0.000181412	-1.77941e-10	-0.319261
204047784	chr2:204047784:C:T	4.02588e-05	-1.77941e-10	0.0302613	0.000298964	-1.77941e-10	0.180288
204047904	chr2:204047904:C:A	2.40187e-06	-1.40609	-1.38273	1.52329e-05	-1.42095	-1.37562
204048482	chr2:204048482:T:C	3.89924e-05	0.140963	-0.142662	0.000365251	0.381251	-0.00069959
204048503	chr2:204048503:T:G	2.29384e-05	-0.532254	-7.30438e-10	0.000158062	-0.457049	-7.30438e-10
204048591	chr2:204048591:A:G	5.63048e-05	-1.77941e-10	0.365714	0.000427166	-1.77941e-10	0.537138
204049520	chr2:204049520:G:T	6.60896e-05	-1.77941e-10	0.525946	0.00042299	-1.77941e-10	0.527314
204050478	chr2:204050478:T:C	4.68089e-05	0.104899	0.0761075	0.000441176	0.340169	0.229241
204050960	chr2:204050960:T:TCAGA	7.0684e-05	0.22879	0.364364	0.000681218	0.475364	0.528485
204050965	chr2:204050965:T:G	7.08789e-05	0.228702	0.367205	0.000683162	0.475263	0.531436
204050966	chr2:204050966:G:GATCA	6.65348e-05	0.18653	0.346129	0.000638815	0.430179	0.509402
204051005	chr2:204051005:C:T	1.09226e-05	-1.27423	-7.30438e-10	6.89693e-05	-1.28637	-7.30438e-10
204051341	chr2:204051341:A:G	2.2715e-06	-1.44618	-1.39844	1.54083e-05	-1.39882	-1.38631
204051483	chr2:204051483:C:A	2.18689e-06	-1.4976	-1.38498	1.40803e-05	-1.47427	-1.40099
204051731	chr2:204051731:C:T	8.63482e-06	-1.50926	-7.30438e-10	5.73378e-05	-1.47107	-7.30438e-10
204051934	chr2:204051934:C:A	6.86186e-05	-1.77941e-10	0.563498	0.000477073	-1.77941e-10	0.647636
204052184	chr2:204052184:C:G	9.57974e-06	-1.77941e-10	-1.40542	6.13769e-05	-1.77941e-10	-1.403
204052557	chr2:204052557:A:C	1.08547e-05	-1.77941e-10	-1.28047	7.0051e-05	-1.77941e-10	-1.27081
204052656	chr2:204052656:G:A	4.40484e-05	-1.49549	1.61571	0.000319609	-1.49776	1.74482
204052716	chr2:204052716:A:C	3.13324e-06	-1.47918	-1.04382	1.96535e-05	-1.49096	-1.05082
204052811	chr2:204052811:G:A	5.92647e-05	0.00305046	0.413897	0.000561642	0.230487	0.580343
204052840	chr2:204052840:A:G	4.89029e-05	0.0768185	0.147952	0.000460823	0.310328	0.302651
204052860	chr2:204052860:A:G	9.62048e-06	-1.77941e-10	-1.40117	6.19879e-05	-1.77941e-10	-1.39309
204054006	chr2:204054006:C:T	1.92726e-05	-1.77941e-10	-0.70638	0.000122144	-1.77941e-10	-0.71483
204054262	chr2:204054262:G:A	2.27444e-06	-1.48916	-1.35417	1.44478e-05	-1.50312	-1.34638
204054823	chr2:204054823:A:G	9.57984e-06	-1.77941e-10	-1.40541	6.12161e-05	-1.77941e-10	-1.40562
204054827	chr2:204054827:A:G	1.11316e-05	-1.25527	-7.30438e-10	7.02595e-05	-1.26784	-7.30438e-10
204055218	chr2:204055218:ACT:A	6.19479e-05	-1.77941e-10	0.461228	0.000395904	-1.77941e-10	0.461137
204055400	chr2:204055400:T:C	5.86515e-06	-1.02665	-0.869385	3.86972e-05	-1.01195	-0.852312
204055747	chr2:204055747:G:GA	1.75685e-05	-1.77941e-10	-0.798958	0.000111417	-1.77941e-10	-0.806754
```
