## Supplementary material for "Characterization of shared and ancestry-specific signals driving complex traits using multi-ancestry fine-mapping": susiex_nc2.cs80.summary

```
# chr2:201678595-204056560
CS_ID	CS_LENGTH	CS_PURITY	MAX_PIP_SNP	BP	REF_ALLELE	ALT_ALLELE	REF_FRQ	BETA	SE	-LOG10P	MAX_PIP	POST-HOC_PROB_POP1	POST-HOC_PROB_POP2
1	185	0	chr2:203189418:C:T	203189418	T,T	C,C	1,1	inf,inf	inf,inf	4.38689,1.22364	0.0260322	0.855111	0.387765
2	2526	0	chr2:203937962:T:C	203937962	NA,C	NA,T	NA,1	NA,inf	NA,inf	NA,4.11336	0.102911	0.483277	0.382482
```
