## Supplementary material for "Characterization of shared and ancestry-specific signals driving complex traits using multi-ancestry fine-mapping": susiex_nc3.cs80.cs

```
CS_ID	SNP	BP	REF_ALLELE	ALT_ALLELE	REF_FRQ	BETA	SE	-LOG10P	CS_PIP	OVRL_PIP
1	chr2:203189418:C:T	203189418	T,T	C,C	1,1	inf,inf	inf,inf	4.38689,1.22364	0.0261908	0.0262858
1	chr2:203200116:C:T	203200116	T,T	C,C	1,1	inf,inf	inf,inf	4.36105,1.23007	0.0251242	0.0252186
1	chr2:203191955:T:C	203191955	C,C	T,T	1,1	inf,inf	inf,inf	4.3395,1.23622	0.0244006	0.0244949
1	chr2:203286780:A:G	203286780	G,G	A,A	1,1	inf,inf	inf,inf	4.32402,1.18492	0.0225831	0.0227387
1	chr2:203256422:C:G	203256422	G,G	C,C	1,1	inf,inf	inf,inf	4.21111,1.34299	0.022542	0.0226462
1	chr2:202843584:A:G	202843584	G,G	A,A	1,1	-inf,-inf	inf,inf	5.0996,0.0477567	0.0127991	0.0130634
1	chr2:203166414:G:A	203166414	A,A	G,G	1,1	inf,inf	inf,inf	4.12996,1.08635	0.0122382	0.0123109
1	chr2:203216952:C:T	203216952	T,T	C,C	1,1	inf,inf	inf,inf	4.11053,1.06602	0.0113407	0.0114135
1	chr2:203256340:C:G	203256340	G,G	C,C	1,1	inf,inf	inf,inf	4.06169,1.09189	0.0107428	0.0108357
1	chr2:203206233:A:G	203206233	G,G	A,A	1,1	inf,inf	inf,inf	4.17696,0.912351	0.0100109	0.0100788
1	chr2:202891020:G:A	202891020	A,A	G,G	1,1	inf,inf	inf,inf	4.24991,0.77882	0.00936374	0.0094262
1	chr2:202856022:G:A	202856022	A,A	G,G	1,1	-inf,-inf	inf,inf	4.90032,0.158314	0.00913576	0.00935701
1	chr2:203087336:C:G	203087336	G,G	C,C	1,1	inf,inf	inf,inf	4.05337,0.997938	0.00897283	0.0090372
1	chr2:203104781:G:A	203104781	A,A	G,G	1,1	inf,inf	inf,inf	4.03721,0.999211	0.00870293	0.0087668
1	chr2:203185751:T:G	203185751	G,G	T,T	1,1	inf,inf	inf,inf	4.29683,0.628172	0.00808346	0.00814898
1	chr2:203128789:G:A	203128789	A,A	G,G	1,1	inf,inf	inf,inf	3.99064,1.00286	0.00797104	0.00803361
1	chr2:203111235:G:T	203111235	T,T	G,G	1,1	inf,inf	inf,inf	4.00515,0.977792	0.00789185	0.00795411
1	chr2:203087123:T:C	203087123	C,C	T,T	1,1	inf,inf	inf,inf	4.09289,0.870949	0.00785176	0.00791248
1	chr2:203102474:A:G	203102474	G,G	A,A	1,1	inf,inf	inf,inf	4.01058,0.962826	0.00775126	0.00781285
1	chr2:203119217:C:A	203119217	A,A	C,C	1,1	inf,inf	inf,inf	3.97459,1.00425	0.00773206	0.00779417
1	chr2:203155039:G:A	203155039	A,A	G,G	1,1	inf,inf	inf,inf	3.97037,0.996338	0.00756015	0.00762187
1	chr2:203140349:A:G	203140349	G,G	A,A	1,1	inf,inf	inf,inf	3.98544,0.936963	0.00707003	0.00712995
1	chr2:203115310:G:A	203115310	A,A	G,G	1,1	inf,inf	inf,inf	3.92672,0.973575	0.00666119	0.00672067
1	chr2:203104250:T:C	203104250	C,C	T,T	1,1	inf,inf	inf,inf	3.95106,0.914711	0.00665836	0.00674322
1	chr2:203051764:T:G	203051764	G,G	T,T	1,1	inf,inf	inf,inf	3.83887,1.04377	0.00625173	0.00631136
1	chr2:203078445:A:G	203078445	G,G	A,A	1,1	inf,inf	inf,inf	3.87585,0.95829	0.0058537	0.00591114
1	chr2:203060637:G:A	203060637	A,A	G,G	1,1	inf,inf	inf,inf	3.89629,0.931772	0.0058059	0.00586279
1	chr2:203074917:A:G	203074917	G,G	A,A	1,1	inf,inf	inf,inf	3.93849,0.870555	0.00574586	0.00580299
1	chr2:203130682:G:A	203130682	A,A	G,G	1,1	inf,inf	inf,inf	4.0296,0.743334	0.00564014	0.00569577
1	chr2:202856051:T:C	202856051	C,NA	T,NA	1,NA	inf,NA	inf,NA	3.74286,NA	0.00563428	0.00581966
1	chr2:203067453:A:G	203067453	G,G	A,A	1,1	inf,inf	inf,inf	3.79165,0.979079	0.00509083	0.00514659
1	chr2:202631852:A:C	202631852	C,C	A,A	1,1	-inf,-inf	inf,inf	4.46926,0.769266	0.00508852	0.0123205
1	chr2:202623871:G:A	202623871	A,A	G,G	1,1	-inf,-inf	inf,inf	4.28689,0.992461	0.0048761	0.0112045
1	chr2:202859772:T:A	202859772	A,A	T,T	1,1	inf,inf	inf,inf	3.91062,0.766135	0.00461686	0.00467018
1	chr2:203062864:T:C	203062864	C,C	T,T	1,1	inf,inf	inf,inf	3.84783,0.842717	0.00455056	0.00460358
1	chr2:202913477:A:T	202913477	T,T	A,A	1,1	inf,inf	inf,inf	3.8038,0.870523	0.00440049	0.00445267
1	chr2:203061548:A:G	203061548	G,G	A,A	1,1	inf,inf	inf,inf	3.7998,0.853225	0.00419775	0.00424988
1	chr2:203289954:A:T	203289954	T,T	A,A	1,1	inf,inf	inf,inf	3.77098,0.879234	0.00419616	0.00426157
1	chr2:203033223:A:G	203033223	G,G	A,A	1,1	inf,inf	inf,inf	3.74796,0.905602	0.00411448	0.00416685
1	chr2:202875287:C:T	202875287	T,T	C,C	1,1	inf,inf	inf,inf	3.71482,0.930182	0.00406909	0.00412109
1	chr2:202873941:G:A	202873941	A,A	G,G	1,1	inf,inf	inf,inf	3.68892,0.958427	0.00405587	0.00410842
1	chr2:202881162:T:C	202881162	C,C	T,T	1,1	inf,inf	inf,inf	3.71256,0.929354	0.00404484	0.00409676
1	chr2:203028044:T:C	203028044	C,C	T,T	1,1	inf,inf	inf,inf	3.80812,0.803606	0.00393848	0.00398963
1	chr2:203153214:C:T	203153214	T,T	C,C	1,1	inf,inf	inf,inf	3.919,0.650312	0.00390457	0.00395559
1	chr2:202876138:T:C	202876138	C,C	T,T	1,1	inf,inf	inf,inf	3.69274,0.926869	0.00387037	0.00392176
1	chr2:202875133:C:G	202875133	G,G	C,C	1,1	inf,inf	inf,inf	3.68141,0.935621	0.00383928	0.00389069
1	chr2:202876075:C:T	202876075	T,T	C,C	1,1	inf,inf	inf,inf	3.68656,0.929354	0.00383823	0.00388956
1	chr2:203018470:C:G	203018470	G,G	C,C	1,1	inf,inf	inf,inf	3.7023,0.915133	0.0038122	0.00386372
1	chr2:202904389:C:T	202904389	T,T	C,C	1,1	inf,inf	inf,inf	3.74146,0.85736	0.00380056	0.00385095
1	chr2:203039583:G:A	203039583	A,A	G,G	1,1	inf,inf	inf,inf	3.45048,1.19723	0.0037521	0.00380904
1	chr2:202901840:T:C	202901840	C,C	T,T	1,1	inf,inf	inf,inf	3.72205,0.873167	0.00374705	0.00379739
1	chr2:202869642:A:T	202869642	T,T	A,A	1,1	inf,inf	inf,inf	3.6707,0.927224	0.00370437	0.00375533
1	chr2:202878716:TC:T	202878716	T,T	TC,TC	1,1	inf,inf	inf,inf	3.66689,0.929354	0.00368934	0.00374024
1	chr2:202893828:C:T	202893828	T,T	C,C	1,1	inf,inf	inf,inf	3.76274,0.807298	0.00365247	0.00370211
1	chr2:202910989:G:A	202910989	A,A	G,G	1,1	inf,inf	inf,inf	3.72355,0.852576	0.00363647	0.00368635
1	chr2:202884716:T:C	202884716	C,C	T,T	1,1	inf,inf	inf,inf	3.74962,0.819981	0.00363281	0.00368244
1	chr2:202887258:A:G	202887258	G,G	A,A	1,1	inf,inf	inf,inf	3.74048,0.828396	0.00361674	0.00366636
1	chr2:202951771:G:A	202951771	A,A	G,G	1,1	inf,inf	inf,inf	3.7909,0.759227	0.0035842	0.00363366
1	chr2:202908514:G:A	202908514	A,A	G,G	1,1	inf,inf	inf,inf	3.69643,0.873748	0.00355986	0.0036097
1	chr2:202906537:G:A	202906537	A,A	G,G	1,1	inf,inf	inf,inf	3.73464,0.820814	0.00352713	0.00357645
1	chr2:202833747:A:G	202833747	G,G	A,A	1,1	inf,inf	inf,inf	3.58332,1.00521	0.00351684	0.0035701
1	chr2:202914553:T:C	202914553	C,C	T,T	1,1	inf,inf	inf,inf	3.70468,0.853471	0.00350526	0.00355474
1	chr2:202927189:G:A	202927189	A,A	G,G	1,1	inf,inf	inf,inf	3.77949,0.759696	0.00350124	0.00355031
1	chr2:203012510:C:T	203012510	T,T	C,C	1,1	inf,inf	inf,inf	3.73916,0.812304	0.00347287	0.00352247
1	chr2:202910025:G:A	202910025	A,A	G,G	1,1	inf,inf	inf,inf	3.69886,0.85466	0.00347182	0.00352121
1	chr2:202873047:A:G	202873047	G,G	A,A	1,1	inf,inf	inf,inf	3.63503,0.929354	0.00346048	0.00351071
1	chr2:202880604:T:C	202880604	C,C	T,T	1,1	inf,inf	inf,inf	3.62843,0.934606	0.00344511	0.00349534
1	chr2:202917018:G:A	202917018	A,A	G,G	1,1	inf,inf	inf,inf	3.65751,0.898276	0.00342812	0.00347794
1	chr2:202879722:G:A	202879722	A,A	G,G	1,1	inf,inf	inf,inf	3.62394,0.930916	0.003393	0.00344306
1	chr2:202963469:G:A	202963469	A,A	G,G	1,1	inf,inf	inf,inf	3.67515,0.86989	0.00339122	0.00344045
1	chr2:202910752:G:A	202910752	A,A	G,G	1,1	inf,inf	inf,inf	3.68689,0.85466	0.00338931	0.00343845
1	chr2:202929539:T:C	202929539	C,C	T,T	1,1	inf,inf	inf,inf	3.67559,0.86858	0.00338551	0.00343472
1	chr2:202729836:A:G	202729836	G,G	A,A	1,1	inf,inf	inf,inf	3.22628,1.49708	0.00337032	0.00427696
1	chr2:203937962:T:C	203937962	NA,C	NA,T	NA,1	NA,inf	NA,inf	NA,4.11336	0.00335491	0.112563
1	chr2:202896433:TA:T	202896433	T,T	TA,TA	1,1	inf,inf	inf,inf	3.71257,0.81636	0.00335149	0.00340022
1	chr2:203029276:C:A	203029276	A,A	C,C	1,1	inf,inf	inf,inf	3.75127,0.775087	0.00334994	0.00339897
1	chr2:202896954:G:A	202896954	A,A	G,G	1,1	inf,inf	inf,inf	3.74936,0.76751	0.00333266	0.00338116
1	chr2:202893673:T:C	202893673	C,C	T,T	1,1	inf,inf	inf,inf	3.69353,0.834944	0.00332493	0.0033737
1	chr2:202905080:C:T	202905080	T,T	C,C	1,1	inf,inf	inf,inf	3.7087,0.81368	0.00331101	0.0033596
1	chr2:203020020:A:ATAAT	203020020	ATAAT,ATAAT	A,A	1,1	inf,inf	inf,inf	3.70865,0.820486	0.00330644	0.00335559
1	chr2:202724089:CCT:C	202724089	C,C	CCT,CCT	1,1	inf,inf	inf,inf	3.37847,1.32297	0.00330521	0.00414299
1	chr2:202898353:T:G	202898353	G,G	T,T	1,1	inf,inf	inf,inf	3.71022,0.809953	0.00330102	0.00334956
1	chr2:202888293:G:A	202888293	A,A	G,G	1,1	inf,inf	inf,inf	3.70609,0.813386	0.00329187	0.00334039
1	chr2:202908963:A:G	202908963	G,G	A,A	1,1	inf,inf	inf,inf	3.6972,0.819646	0.00326452	0.00331302
1	chr2:203039582:T:C	203039582	C,C	T,T	1,1	inf,inf	inf,inf	3.33528,1.24654	0.00324852	0.00330547
1	chr2:202845274:G:C	202845274	C,C	G,G	1,1	inf,inf	inf,inf	3.65266,0.86989	0.00324044	0.00328924
1	chr2:202915792:A:G	202915792	G,G	A,A	1,1	inf,inf	inf,inf	3.66047,0.854006	0.00321027	0.00325883
1	chr2:202876639:A:T	202876639	T,T	A,A	1,1	inf,inf	inf,inf	3.59139,0.936354	0.00320823	0.00325782
1	chr2:202954748:A:G	202954748	G,G	A,A	1,1	inf,inf	inf,inf	3.7799,0.702667	0.00320164	0.00324975
1	chr2:202843029:A:G	202843029	G,G	A,A	1,1	inf,inf	inf,inf	3.64368,0.87202	0.00319345	0.00324211
1	chr2:202922682:A:G	202922682	G,G	A,A	1,1	inf,inf	inf,inf	3.60674,0.91179	0.00316857	0.00321753
1	chr2:202853959:T:C	202853959	C,C	T,T	1,1	inf,inf	inf,inf	3.68451,0.81523	0.00316108	0.00320922
1	chr2:202834656:C:T	202834656	T,T	C,C	1,1	inf,inf	inf,inf	3.5724,0.953281	0.00315349	0.00320453
1	chr2:202913180:G:A	202913180	A,A	G,G	1,1	inf,inf	inf,inf	3.6742,0.823355	0.00313793	0.00318605
1	chr2:202910011:G:C	202910011	C,C	G,G	1,1	inf,inf	inf,inf	3.72578,0.755371	0.00311934	0.00316705
1	chr2:203262597:AAC:A	203262597	A,A	AAC,AAC	1,1	inf,inf	inf,inf	3.68912,0.801169	0.00311912	0.003178
1	chr2:202833577:C:T	202833577	T,T	C,C	1,1	inf,inf	inf,inf	3.61361,0.893048	0.00309541	0.00314536
1	chr2:202834014:T:C	202834014	C,C	T,T	1,1	inf,inf	inf,inf	3.56145,0.953369	0.00308539	0.00313623
1	chr2:202884053:T:C	202884053	C,C	T,T	1,1	inf,inf	inf,inf	3.66988,0.81636	0.00307545	0.0031233
1	chr2:202865040:G:A	202865040	A,A	G,G	1,1	inf,inf	inf,inf	3.66085,0.81636	0.00301995	0.00306765
1	chr2:202933642:TC:T	202933642	T,T	TC,TC	1,1	inf,inf	inf,inf	3.61681,0.86989	0.00301588	0.00306393
1	chr2:202926166:T:C	202926166	C,C	T,T	1,1	inf,inf	inf,inf	3.73602,0.721171	0.00301378	0.00306115
1	chr2:202962709:A:G	202962709	G,G	A,A	1,1	inf,inf	inf,inf	3.71416,0.746833	0.00300875	0.00305627
1	chr2:202885549:C:T	202885549	T,T	C,C	1,1	inf,inf	inf,inf	3.6577,0.81636	0.00300042	0.00304804
1	chr2:202854305:G:A	202854305	A,A	G,G	1,1	inf,inf	inf,inf	3.6521,0.82143	0.00298976	0.00303739
1	chr2:202924227:T:C	202924227	C,C	T,T	1,1	inf,inf	inf,inf	3.73079,0.722045	0.0029884	0.00303566
1	chr2:202836281:T:G	202836281	G,G	T,T	1,1	inf,inf	inf,inf	3.62107,0.857809	0.00298187	0.00302985
1	chr2:202960383:A:G	202960383	G,G	A,A	1,1	inf,inf	inf,inf	3.70754,0.743001	0.00295095	0.00299826
1	chr2:202856591:C:T	202856591	T,T	C,C	1,1	inf,inf	inf,inf	3.64737,0.81636	0.00293899	0.00298639
1	chr2:202971784:G:C	202971784	C,C	G,G	1,1	inf,inf	inf,inf	3.60238,0.867421	0.00291787	0.00296562
1	chr2:202926610:G:A	202926610	A,A	G,G	1,1	inf,inf	inf,inf	3.68217,0.768183	0.0029159	0.00296301
1	chr2:202951017:T:A	202951017	A,A	T,T	1,1	inf,inf	inf,inf	3.70094,0.742561	0.00290968	0.00295691
1	chr2:202887209:C:G	202887209	G,G	C,C	1,1	inf,inf	inf,inf	3.64145,0.817343	0.00290832	0.0029556
1	chr2:202732546:C:T	202732546	T,T	C,C	1,1	inf,inf	inf,inf	3.19769,1.4449	0.00289599	0.00371671
1	chr2:202861778:G:C	202861778	C,C	G,G	1,1	inf,inf	inf,inf	3.62752,0.829471	0.00288163	0.00292893
1	chr2:202835264:G:A	202835264	A,A	G,G	1,1	inf,inf	inf,inf	3.6284,0.823659	0.00286313	0.0029104
1	chr2:202854146:A:G	202854146	G,G	A,A	1,1	inf,inf	inf,inf	3.6317,0.818372	0.00285708	0.00290422
1	chr2:202982094:A:T	202982094	T,T	A,A	1,1	inf,inf	inf,inf	3.70763,0.722045	0.00285283	0.00289962
1	chr2:202979757:C:T	202979757	T,T	C,C	1,1	inf,inf	inf,inf	3.71178,0.715608	0.00284659	0.00289337
1	chr2:202843155:G:A	202843155	A,A	G,G	1,1	inf,inf	inf,inf	3.63394,0.813181	0.00284574	0.00289281
1	chr2:202850791:C:T	202850791	T,T	C,C	1,1	inf,inf	inf,inf	3.64449,0.795866	0.00282611	0.00287301
1	chr2:202983679:G:A	202983679	A,A	G,G	1,1	inf,inf	inf,inf	3.67999,0.750188	0.00282416	0.00287105
1	chr2:202942360:A:T	202942360	T,T	A,A	1,1	inf,inf	inf,inf	3.63441,0.804808	0.00281234	0.00285946
1	chr2:202970454:A:C	202970454	C,C	A,A	1,1	inf,inf	inf,inf	3.67206,0.755371	0.00280211	0.00284878
1	chr2:202964502:A:C	202964502	C,C	A,A	1,1	inf,inf	inf,inf	3.64685,0.786868	0.0028021	0.00284906
1	chr2:202997187:G:A	202997187	A,A	G,G	1,1	inf,inf	inf,inf	3.72085,0.692852	0.00279861	0.00284522
1	chr2:202962757:T:C	202962757	C,C	T,T	1,1	inf,inf	inf,inf	3.67425,0.750188	0.00279165	0.00283842
1	chr2:202918761:G:A	202918761	A,A	G,G	1,1	inf,inf	inf,inf	3.69243,0.726101	0.00278379	0.00283033
1	chr2:202936503:T:G	202936503	G,G	T,T	1,1	inf,inf	inf,inf	3.67253,0.75028	0.0027821	0.00282886
1	chr2:202966529:A:T	202966529	T,T	A,A	1,1	inf,inf	inf,inf	3.6945,0.72155	0.00277867	0.00282533
1	chr2:202966128:A:G	202966128	G,G	A,A	1,1	inf,inf	inf,inf	3.69452,0.721177	0.00277708	0.00282374
1	chr2:202848557:C:A	202848557	A,A	C,C	1,1	inf,inf	inf,inf	3.6223,0.812275	0.00277628	0.00282311
1	chr2:202981273:T:C	202981273	C,C	T,T	1,1	inf,inf	inf,inf	3.66816,0.753417	0.00277231	0.00281903
1	chr2:202850696:C:T	202850696	T,T	C,C	1,1	inf,inf	inf,inf	3.617,0.81636	0.00276522	0.00281202
1	chr2:202975842:C:T	202975842	T,T	C,C	1,1	inf,inf	inf,inf	3.68116,0.735159	0.00276243	0.00280906
1	chr2:202861260:T:C	202861260	C,C	T,T	1,1	inf,inf	inf,inf	3.61363,0.817977	0.00275333	0.0028001
1	chr2:202964561:A:G	202964561	G,G	A,A	1,1	inf,inf	inf,inf	3.66442,0.752074	0.00274486	0.00279146
1	chr2:202961673:G:A	202961673	A,A	G,G	1,1	inf,inf	inf,inf	3.65246,0.770856	0.00274381	0.00279051
1	chr2:202964074:T:TATAA	202964074	TATAA,TATAA	T,T	1,1	inf,inf	inf,inf	3.66462,0.750188	0.00273816	0.00278474
1	chr2:202962952:C:G	202962952	G,G	C,C	1,1	inf,inf	inf,inf	3.66192,0.750188	0.00272333	0.00276985
1	chr2:202965505:T:C	202965505	C,C	T,T	1,1	inf,inf	inf,inf	3.65981,0.750174	0.00271151	0.00275799
1	chr2:202882799:A:G	202882799	G,G	A,A	1,1	inf,inf	inf,inf	3.65601,0.755371	0.00271101	0.00275734
1	chr2:202870143:C:A	202870143	A,A	C,C	1,1	inf,inf	inf,inf	3.57824,0.851445	0.00271027	0.00275727
1	chr2:202908261:C:T	202908261	T,T	C,C	1,1	inf,inf	inf,inf	3.59045,0.832832	0.00269075	0.00273741
1	chr2:203002134:A:G	203002134	G,G	A,A	1,1	inf,inf	inf,inf	3.6727,0.72864	0.00269025	0.00273661
1	chr2:202929716:G:A	202929716	A,A	G,G	1,1	inf,inf	inf,inf	3.67947,0.721082	0.00269008	0.00273628
1	chr2:202869266:G:A	202869266	A,A	G,G	1,1	inf,inf	inf,inf	3.60018,0.820101	0.00268923	0.0027358
1	chr2:202982659:G:A	202982659	A,A	G,G	1,1	inf,inf	inf,inf	3.67775,0.722045	0.00268563	0.00273181
1	chr2:202846858:T:A	202846858	A,A	T,T	1,1	inf,inf	inf,inf	3.6012,0.81636	0.0026781	0.0027246
1	chr2:202845053:C:G	202845053	G,G	C,C	1,1	inf,inf	inf,inf	3.64488,0.758926	0.00266501	0.00271116
1	chr2:202922397:A:G	202922397	G,G	A,A	1,1	inf,inf	inf,inf	3.6541,0.745423	0.00265723	0.00270336
1	chr2:202891954:G:A	202891954	A,A	G,G	1,1	inf,inf	inf,inf	3.59603,0.816198	0.00265065	0.00269704
1	chr2:202836147:C:T	202836147	T,T	C,C	1,1	inf,inf	inf,inf	3.56401,0.85423	0.00264385	0.00269075
1	chr2:202946905:G:A	202946905	A,A	G,G	1,1	inf,inf	inf,inf	3.70695,0.66977	0.00262547	0.00267149
1	chr2:202949971:A:T	202949971	T,T	A,A	1,1	inf,inf	inf,inf	3.64368,0.750188	0.00262468	0.00267085
1	chr2:202966489:T:A	202966489	A,A	T,T	1,1	inf,inf	inf,inf	3.66314,0.725355	0.00262416	0.00267027
1	chr2:202924956:C:T	202924956	T,T	C,C	1,1	inf,inf	inf,inf	3.66651,0.720034	0.00261725	0.00266317
1	chr2:202857010:A:T	202857010	T,T	A,A	1,1	inf,inf	inf,inf	3.58838,0.817284	0.00261431	0.00266058
1	chr2:202931039:G:A	202931039	A,A	G,G	1,1	inf,inf	inf,inf	3.66852,0.711997	0.00258695	0.00263271
1	chr2:202974238:T:C	202974238	C,C	T,T	1,1	inf,inf	inf,inf	3.63583,0.750188	0.00258443	0.00263046
1	chr2:202962967:T:TA	202962967	TA,TA	T,T	1,1	inf,inf	inf,inf	3.63364,0.750188	0.0025727	0.00261867
1	chr2:202958677:C:T	202958677	T,T	C,C	1,1	inf,inf	inf,inf	3.68765,0.671908	0.00253319	0.00257891
1	chr2:202863724:G:A	202863724	A,A	G,G	1,1	inf,inf	inf,inf	3.57972,0.806462	0.00252366	0.00256954
1	chr2:202860954:A:G	202860954	G,G	A,A	1,1	inf,inf	inf,inf	3.53886,0.851774	0.0024974	0.00254342
1	chr2:202947189:A:C	202947189	C,C	A,A	1,1	inf,inf	inf,inf	3.68763,0.662329	0.00249645	0.00254197
1	chr2:202940829:G:A	202940829	A,A	G,G	1,1	inf,inf	inf,inf	3.62403,0.741152	0.00248364	0.0025291
1	chr2:202927905:A:G	202927905	G,G	A,A	1,1	inf,inf	inf,inf	3.63286,0.721914	0.0024522	0.0024975
1	chr2:203005124:C:T	203005124	T,T	C,C	1,1	inf,inf	inf,inf	3.66671,0.665989	0.00240739	0.00245255
1	chr2:202713583:C:G	202713583	G,G	C,C	1,1	-inf,-inf	inf,inf	4.44475,0.130173	0.00237578	0.00559202
1	chr2:202861779:G:A	202861779	A,A	G,G	1,1	inf,inf	inf,inf	3.5178,0.839775	0.00234826	0.00239371
1	chr2:202841710:C:T	202841710	T,T	C,C	1,1	inf,inf	inf,inf	3.53494,0.81636	0.00234454	0.00238982
1	chr2:202994668:T:C	202994668	C,C	T,T	1,1	inf,inf	inf,inf	3.60642,0.725327	0.00234314	0.00238826
1	chr2:203000792:T:C	203000792	C,C	T,T	1,1	inf,inf	inf,inf	3.61627,0.712538	0.00233871	0.00238357
1	chr2:202981105:A:G	202981105	G,G	A,A	1,1	inf,inf	inf,inf	3.57804,0.750188	0.0023008	0.00234574
1	chr2:202996390:T:G	202996390	G,G	T,T	1,1	inf,inf	inf,inf	3.63846,0.665603	0.00227256	0.00231717
1	chr2:202933595:C:T	202933595	T,T	C,C	1,1	inf,inf	inf,inf	3.6375,0.659458	0.00224672	0.00229123
1	chr2:202727457:A:G	202727457	G,G	A,A	1,1	-inf,-inf	inf,inf	4.35934,0.201932	0.00214169	0.00501684
1	chr2:202999013:C:T	202999013	T,T	C,C	1,1	inf,inf	inf,inf	3.52629,0.749559	0.00207034	0.00211552
1	chr2:202713285:A:G	202713285	G,G	A,A	1,1	inf,inf	inf,inf	3.10074,1.36513	0.00206063	0.00271155
1	chr2:202821511:GTTTCC:G	202821511	G,G	GTTTCC,GTTTCC	1,1	inf,inf	inf,inf	3.54718,0.718683	0.00203713	0.00208321
1	chr2:203009020:G:A	203009020	A,A	G,G	1,1	inf,inf	inf,inf	3.56853,0.665959	0.00197606	0.00201941
1	chr2:203001613:T:C	203001613	C,C	T,T	1,1	inf,inf	inf,inf	3.5269,0.699387	0.00191431	0.00195738
1	chr2:202782553:C:T	202782553	T,T	C,C	1,1	-inf,-inf	inf,inf	4.1191,0.00743236	0.00180271	0.0020461
1	chr2:203293652:G:A	203293652	A,A	G,G	1,1	inf,inf	inf,inf	3.35636,0.813368	0.00163841	0.00168982
1	chr2:203016111:G:A	203016111	A,A	G,G	1,1	-inf,-inf	inf,inf	3.52802,0.5841	0.00158987	0.00163324
1	chr2:203416040:C:T	203416040	T,NA	C,NA	1,NA	-inf,NA	inf,NA	3.18116,NA	0.00156289	0.018224
2	chr2:203937962:T:C	203937962	NA,C	NA,T	NA,1	NA,inf	NA,inf	NA,4.11336	0.0574414	0.112563
2	chr2:203416040:C:T	203416040	T,NA	C,NA	1,NA	-inf,NA	inf,NA	3.18116,NA	0.00836761	0.018224
2	chr2:202007708:A:G	202007708	NA,G	NA,A	NA,1	NA,-inf	NA,inf	NA,2.67958	0.00519838	0.0111006
2	chr2:202275121:T:C	202275121	C,C	T,T	1,1	-inf,-inf	inf,inf	3.40002,1.31549	0.00451328	0.00979488
2	chr2:201968857:A:G	201968857	NA,G	NA,A	NA,1	NA,-inf	NA,inf	NA,2.50117	0.00425248	0.00911296
2	chr2:203921536:T:C	203921536	NA,C	NA,T	NA,1	NA,inf	NA,inf	NA,2.4147	0.00406564	0.00863252
2	chr2:203871087:G:T	203871087	NA,T	NA,G	NA,1	NA,inf	NA,inf	NA,2.59949	0.00368883	0.00758374
2	chr2:202631852:A:C	202631852	C,C	A,A	1,1	-inf,-inf	inf,inf	4.46926,0.769266	0.00363563	0.0123205
2	chr2:203386366:C:T	203386366	T,NA	C,NA	1,NA	inf,NA	inf,NA	2.27288,NA	0.00344465	0.00713305
2	chr2:202623871:G:A	202623871	A,A	G,G	1,1	-inf,-inf	inf,inf	4.28689,0.992461	0.00317984	0.0112045
2	chr2:203590660:C:T	203590660	T,NA	C,NA	1,NA	-inf,NA	inf,NA	2.45354,NA	0.00313494	0.00678178
2	chr2:203460942:C:T	203460942	T,NA	C,NA	1,NA	inf,NA	inf,NA	2.22764,NA	0.00310694	0.00644011
2	chr2:204034561:T:C	204034561	NA,C	NA,T	NA,1	NA,-inf	NA,inf	NA,2.43608	0.003085	0.00660104
2	chr2:203963256:T:A	203963256	NA,A	NA,T	NA,1	NA,-inf	NA,inf	NA,2.40693	0.00294833	0.00630176
2	chr2:203660629:G:A	203660629	NA,A	NA,G	NA,1	NA,inf	NA,inf	NA,2.2998	0.00289157	0.00614203
2	chr2:202902131:G:A	202902131	A,NA	G,NA	1,NA	inf,NA	inf,NA	2.20622,NA	0.00275146	0.00574049
2	chr2:202887627:G:A	202887627	A,NA	G,NA	1,NA	-inf,NA	inf,NA	2.50493,NA	0.00263181	0.0056759
2	chr2:203621215:A:G	203621215	G,NA	A,NA	1,NA	inf,NA	inf,NA	2.24716,NA	0.00256611	0.00540857
2	chr2:203057011:A:G	203057011	G,NA	A,NA	1,NA	-inf,NA	inf,NA	2.47749,NA	0.00251185	0.00541629
2	chr2:203444741:T:C	203444741	C,NA	T,NA	1,NA	inf,NA	inf,NA	2.11708,NA	0.00249802	0.00518221
2	chr2:203678156:T:G	203678156	NA,G	NA,T	NA,1	NA,inf	NA,inf	NA,2.1881	0.00241192	0.00511986
2	chr2:203828112:C:T	203828112	NA,T	NA,C	NA,1	NA,inf	NA,inf	NA,2.2064	0.00237762	0.00494
2	chr2:202080557:G:A	202080557	A,A	G,G	1,1	inf,inf	inf,inf	0.62646,2.68434	0.00233037	0.00495535
2	chr2:203516485:C:T	203516485	T,NA	C,NA	1,NA	inf,NA	inf,NA	2.119,NA	0.00232019	0.00484311
2	chr2:202858097:T:G	202858097	G,NA	T,NA	1,NA	inf,NA	inf,NA	2.12359,NA	0.00230896	0.00482254
2	chr2:202799023:T:C	202799023	C,NA	T,NA	1,NA	-inf,NA	inf,NA	2.29981,NA	0.00227141	0.00492775
2	chr2:202664738:C:T	202664738	T,NA	C,NA	1,NA	-inf,NA	inf,NA	2.54527,NA	0.00216712	0.00476097
2	chr2:202195425:G:A	202195425	A,A	G,G	1,1	-inf,-inf	inf,inf	2.90932,1.34896	0.00214766	0.00464502
2	chr2:203166507:A:T	203166507	T,NA	A,NA	1,NA	inf,NA	inf,NA	2.03124,NA	0.00213604	0.00443224
2	chr2:203127984:T:G	203127984	G,NA	T,NA	1,NA	inf,NA	inf,NA	2.02776,NA	0.0021345	0.00442821
2	chr2:202250610:G:C	202250610	C,C	G,G	1,1	-inf,-inf	inf,inf	2.66651,1.56529	0.00202596	0.00438257
2	chr2:203648122:C:T	203648122	NA,T	NA,C	NA,1	NA,inf	NA,inf	NA,2.10966	0.0020241	0.00430081
2	chr2:203827401:C:T	203827401	NA,T	NA,C	NA,1	NA,inf	NA,inf	NA,2.12123	0.00201851	0.00419707
2	chr2:203653017:C:T	203653017	NA,T	NA,C	NA,1	NA,inf	NA,inf	NA,2.10511	0.00199447	0.00423832
2	chr2:202071342:G:C	202071342	C,C	G,G	1,1	inf,inf	inf,inf	0.616756,2.58748	0.0019004	0.00404283
2	chr2:203643746:T:TA	203643746	NA,TA	NA,T	NA,1	NA,inf	NA,inf	NA,2.06293	0.00185109	0.00393397
2	chr2:202191520:G:A	202191520	A,A	G,G	1,1	-inf,-inf	inf,inf	2.88345,1.30031	0.00182179	0.00395886
2	chr2:202273117:TC:T	202273117	T,T	TC,TC	1,1	inf,inf	inf,inf	1.86495,1.32137	0.00178073	0.00372333
2	chr2:201857841:A:G	201857841	G,NA	A,NA	1,NA	inf,NA	inf,NA	2.04392,NA	0.00177454	0.00379132
2	chr2:202717466:T:C	202717466	C,C	T,T	1,1	-inf,inf	inf,inf	3.49313,0.0956182	0.00176917	0.00424709
2	chr2:203681967:G:C	203681967	NA,C	NA,G	NA,1	NA,inf	NA,inf	NA,2.02795	0.00176867	0.00375717
2	chr2:202486973:A:G	202486973	G,G	A,A	1,1	-inf,-inf	inf,inf	2.67674,1.46612	0.00176656	0.00382675
2	chr2:203281822:G:A	203281822	A,NA	G,NA	1,NA	inf,NA	inf,NA	1.93514,NA	0.00174742	0.00363018
2	chr2:202052695:G:A	202052695	NA,A	NA,G	NA,1	NA,inf	NA,inf	NA,2.00258	0.00167658	0.00354605
2	chr2:202204757:AAC:A	202204757	A,A	AAC,AAC	1,1	inf,inf	inf,inf	3.77681,0.544751	0.00166806	0.00398773
2	chr2:202460027:A:G	202460027	G,G	A,A	1,1	-inf,-inf	inf,inf	2.90049,1.22164	0.00163789	0.00356049
2	chr2:202765839:C:T	202765839	T,NA	C,NA	1,NA	inf,NA	inf,NA	1.90371,NA	0.00161045	0.00334928
2	chr2:202713583:C:G	202713583	G,G	C,C	1,1	-inf,-inf	inf,inf	4.44475,0.130173	0.00161036	0.00559202
2	chr2:202427621:T:C	202427621	C,C	T,T	1,1	-inf,-inf	inf,inf	2.83944,1.26244	0.00160609	0.00348456
2	chr2:202721127:A:T	202721127	T,T	A,A	1,1	-inf,-inf	inf,inf	3.45437,0.104686	0.0016027	0.00385912
2	chr2:201869952:C:G	201869952	NA,G	NA,C	NA,1	NA,inf	NA,inf	NA,1.97126	0.00159408	0.00339035
2	chr2:203703672:T:C	203703672	NA,C	NA,T	NA,1	NA,inf	NA,inf	NA,2.02459	0.00157854	0.00330468
2	chr2:201987839:A:G	201987839	NA,G	NA,A	NA,1	NA,inf	NA,inf	NA,1.98667	0.00157764	0.00339517
2	chr2:203375000:G:C	203375000	NA,C	NA,G	NA,1	NA,inf	NA,inf	NA,1.96476	0.00157499	0.00334289
2	chr2:202194708:G:A	202194708	A,A	G,G	1,1	-inf,-inf	inf,inf	2.82293,1.23986	0.00155569	0.00336824
2	chr2:202020624:C:T	202020624	NA,T	NA,C	NA,1	NA,-inf	NA,inf	NA,2.04747	0.00154962	0.00332853
2	chr2:202356871:T:C	202356871	C,C	T,T	1,1	inf,inf	inf,inf	1.575,1.53803	0.00153416	0.00320902
2	chr2:202061413:A:G	202061413	NA,G	NA,A	NA,1	NA,-inf	NA,inf	NA,2.03196	0.00153014	0.00328446
2	chr2:203677281:C:T	203677281	NA,T	NA,C	NA,1	NA,inf	NA,inf	NA,1.94703	0.00151389	0.00321708
2	chr2:203676939:A:G	203676939	NA,G	NA,A	NA,1	NA,inf	NA,inf	NA,1.94397	0.00150496	0.00319815
2	chr2:202073764:C:T	202073764	NA,T	NA,C	NA,1	NA,-inf	NA,inf	NA,2.05981	0.0014694	0.00316323
2	chr2:202165600:A:C	202165600	C,C	A,A	1,1	-inf,-inf	inf,inf	1.63272,2.13615	0.00145631	0.00316253
2	chr2:202190799:A:G	202190799	G,G	A,A	1,1	-inf,-inf	inf,inf	1.75733,2.07504	0.00144139	0.0031588
2	chr2:202727457:A:G	202727457	G,G	A,A	1,1	-inf,-inf	inf,inf	4.35934,0.201932	0.00143918	0.00501684
2	chr2:202382414:C:T	202382414	T,T	C,C	1,1	-inf,-inf	inf,inf	2.74028,1.28503	0.00142169	0.00308249
2	chr2:202398850:C:T	202398850	T,T	C,C	1,1	-inf,-inf	inf,inf	2.75121,1.27218	0.00141569	0.00307025
2	chr2:202668075:A:G	202668075	G,G	A,A	1,1	-inf,-inf	inf,inf	3.25721,0.343846	0.00140832	0.00337539
2	chr2:203908861:C:A	203908861	NA,A	NA,C	NA,1	NA,inf	NA,inf	NA,2.09761	0.00139631	0.00287988
2	chr2:202416790:G:A	202416790	A,A	G,G	1,1	-inf,-inf	inf,inf	2.74523,1.26373	0.00138147	0.00299624
2	chr2:202472278:A:G	202472278	G,G	A,A	1,1	-inf,-inf	inf,inf	2.8229,1.18335	0.00137083	0.00297623
2	chr2:202392451:AAAGT:A	202392451	A,A	AAAGT,AAAGT	1,1	-inf,-inf	inf,inf	2.71134,1.28877	0.00136635	0.00296194
2	chr2:202482561:C:T	202482561	T,T	C,C	1,1	-inf,-inf	inf,inf	2.69064,1.30805	0.00136499	0.00295926
2	chr2:202288044:G:C	202288044	C,C	G,G	1,1	-inf,-inf	inf,inf	3.335,0.606607	0.00136421	0.0029919
2	chr2:202318044:C:T	202318044	T,T	C,C	1,1	-inf,-inf	inf,inf	2.63609,1.34993	0.00135418	0.00293098
2	chr2:202282060:G:A	202282060	A,A	G,G	1,1	-inf,-inf	inf,inf	3.42832,0.475593	0.00134671	0.00295664
2	chr2:202382786:C:A	202382786	A,A	C,C	1,1	-inf,-inf	inf,inf	2.70595,1.28134	0.00133874	0.00290236
2	chr2:202277116:T:C	202277116	C,C	T,T	1,1	inf,inf	inf,inf	1.82229,1.20103	0.00133792	0.0027952
2	chr2:203299675:G:A	203299675	NA,A	NA,G	NA,1	NA,inf	NA,inf	NA,1.86446	0.00133417	0.00283313
2	chr2:202413973:T:C	202413973	C,C	T,T	1,1	-inf,-inf	inf,inf	2.72593,1.25247	0.00131665	0.00285556
2	chr2:202068039:A:T	202068039	NA,T	NA,A	NA,1	NA,-inf	NA,inf	NA,2.00835	0.00129389	0.00279098
2	chr2:202499742:A:G	202499742	NA,G	NA,A	NA,1	NA,-inf	NA,inf	NA,1.95431	0.00128987	0.00276071
2	chr2:203650439:G:T	203650439	NA,T	NA,G	NA,1	NA,inf	NA,inf	NA,1.87374	0.00128224	0.00272737
2	chr2:202275691:CAG:C	202275691	C,C	CAG,CAG	1,1	-inf,-inf	inf,inf	3.28528,0.60457	0.00125298	0.002747
2	chr2:202646050:G:GA	202646050	GA,GA	G,G	1,1	-inf,-inf	inf,inf	3.30515,0.0807464	0.00124374	0.00297043
2	chr2:202427116:C:T	202427116	T,T	C,C	1,1	-inf,-inf	inf,inf	2.72041,1.21782	0.00123051	0.00266986
2	chr2:202928093:C:T	202928093	T,T	C,C	1,1	-inf,inf	inf,inf	2.04375,0.78411	0.00121451	0.00251907
2	chr2:203208691:A:G	203208691	G,NA	A,NA	1,NA	inf,NA	inf,NA	1.73767,NA	0.00120566	0.00250857
2	chr2:202732691:C:T	202732691	T,T	C,C	1,1	-inf,inf	inf,inf	3.29683,0.0318573	0.001205	0.00288008
2	chr2:202567081:A:G	202567081	G,G	A,A	1,1	-inf,-inf	inf,inf	2.68706,1.2184	0.0011694	0.00253648
2	chr2:202221970:G:A	202221970	A,A	G,G	1,1	-inf,-inf	inf,inf	2.58244,1.29707	0.00116844	0.0025252
2	chr2:203759265:C:T	203759265	T,T	C,C	1,1	inf,inf	inf,inf	0.00196181,2.56355	0.00114042	0.00242986
2	chr2:202081610:C:T	202081610	NA,T	NA,C	NA,1	NA,-inf	NA,inf	NA,1.91245	0.00111791	0.00240686
2	chr2:202273922:A:G	202273922	G,G	A,A	1,1	-inf,-inf	inf,inf	3.182,0.645074	0.00111151	0.00243581
2	chr2:202287356:A:G	202287356	G,G	A,A	1,1	-inf,-inf	inf,inf	3.23203,0.583837	0.00111121	0.00243515
2	chr2:202281997:T:C	202281997	C,C	T,T	1,1	-inf,-inf	inf,inf	3.33087,0.452528	0.00110994	0.00243495
2	chr2:202517290:A:G	202517290	G,G	A,A	1,1	-inf,-inf	inf,inf	2.57554,1.29232	0.00110855	0.00240176
2	chr2:202236436:G:A	202236436	A,A	G,G	1,1	-inf,-inf	inf,inf	2.62806,1.2226	0.00110494	0.00238946
2	chr2:202285639:T:C	202285639	C,C	T,T	1,1	-inf,-inf	inf,inf	3.21749,0.596945	0.00110311	0.0024172
2	chr2:202214069:C:T	202214069	T,T	C,C	1,1	-inf,-inf	inf,inf	2.54431,1.29584	0.00109623	0.00236899
2	chr2:204014437:T:C	204014437	NA,C	NA,T	NA,1	NA,inf	NA,inf	NA,1.75168	0.00108854	0.00232525
2	chr2:203962187:A:G	203962187	NA,G	NA,A	NA,1	NA,-inf	NA,inf	NA,1.87	0.0010823	0.00231632
2	chr2:202593440:C:G	202593440	G,G	C,C	1,1	-inf,-inf	inf,inf	2.12463,0.154634	0.00108124	0.00220587
2	chr2:203831576:A:G	203831576	NA,G	NA,A	NA,1	NA,inf	NA,inf	NA,1.83754	0.00107764	0.00224258
2	chr2:202690620:G:T	202690620	T,T	G,G	1,1	-inf,-inf	inf,inf	4.1286,0.242818	0.00105606	0.00354325
2	chr2:202663256:T:C	202663256	C,C	T,T	1,1	-inf,-inf	inf,inf	4.18816,0.107409	0.00105411	0.00355629
2	chr2:202288403:G:T	202288403	T,T	G,G	1,1	-inf,-inf	inf,inf	3.26636,0.497852	0.00105236	0.00230196
2	chr2:202079630:G:A	202079630	NA,A	NA,G	NA,1	NA,-inf	NA,inf	NA,1.87794	0.00104881	0.00225793
2	chr2:202076284:A:G	202076284	NA,G	NA,A	NA,1	NA,-inf	NA,inf	NA,1.87269	0.00103992	0.00223888
2	chr2:202381617:T:A	202381617	A,A	T,T	1,1	inf,inf	inf,inf	1.42217,1.47247	0.00102893	0.00215467
2	chr2:202075068:A:G	202075068	NA,G	NA,A	NA,1	NA,-inf	NA,inf	NA,1.86313	0.00102223	0.00220073
2	chr2:202191108:T:C	202191108	C,C	T,T	1,1	inf,inf	inf,inf	3.45939,0.120098	0.00100824	0.00222835
2	chr2:202778587:G:A	202778587	A,NA	G,NA	1,NA	inf,NA	inf,NA	1.69614,NA	0.000993175	0.00207815
2	chr2:202287993:A:T	202287993	T,T	A,A	1,1	-inf,-inf	inf,inf	3.15022,0.587844	0.000975279	0.00213634
2	chr2:203962517:G:A	203962517	NA,A	NA,G	NA,1	NA,-inf	NA,inf	NA,1.81165	0.000973003	0.00208236
2	chr2:201968875:C:A	201968875	NA,A	NA,C	NA,1	NA,-inf	NA,inf	NA,1.72087	0.000962438	0.00206005
2	chr2:202106312:C:G	202106312	G,G	C,C	1,1	-inf,-inf	inf,inf	1.55755,1.7327	0.000953592	0.00200541
2	chr2:202029366:A:G	202029366	NA,G	NA,A	NA,1	NA,-inf	NA,inf	NA,1.78102	0.00095085	0.00203539
2	chr2:203999517:G:A	203999517	NA,A	NA,G	NA,1	NA,-inf	NA,inf	NA,1.78956	0.00093816	0.00200966
2	chr2:202964950:A:G	202964950	G,NA	A,NA	1,NA	inf,NA	inf,NA	1.52145,NA	0.000936842	0.00196111
2	chr2:202445168:G:A	202445168	A,A	G,G	1,1	-inf,-inf	inf,inf	2.61707,1.13636	0.000926907	0.00201299
2	chr2:201759649:T:C	201759649	C,NA	T,NA	1,NA	inf,NA	inf,NA	1.70454,NA	0.000926124	0.00197879
2	chr2:202011065:G:A	202011065	A,NA	G,NA	1,NA	-inf,NA	inf,NA	1.85493,NA	0.000913368	0.0019488
2	chr2:204001160:G:T	204001160	NA,T	NA,G	NA,1	NA,-inf	NA,inf	NA,1.77435	0.000912361	0.0019544
2	chr2:204016120:T:G	204016120	NA,G	NA,T	NA,1	NA,inf	NA,inf	NA,1.6586	0.000912032	0.00194859
2	chr2:202421699:G:A	202421699	A,A	G,G	1,1	-inf,-inf	inf,inf	0.872983,2.37854	0.000907608	0.00200541
2	chr2:204009863:T:TA	204009863	TA,NA	T,NA	1,NA	-inf,NA	inf,NA	1.75179,NA	0.000901557	0.00194067
2	chr2:202511476:G:A	202511476	A,A	G,G	1,1	-inf,-inf	inf,inf	2.4625,1.26869	0.000895386	0.00193904
2	chr2:202380492:A:G	202380492	G,G	A,A	1,1	inf,inf	inf,inf	1.39926,1.41445	0.000894822	0.00187377
2	chr2:202358243:G:A	202358243	A,A	G,G	1,1	-inf,-inf	inf,inf	2.68798,1.0455	0.000889614	0.0019296
2	chr2:202932265:C:T	202932265	T,NA	C,NA	1,NA	inf,NA	inf,NA	1.60157,NA	0.000889068	0.0018581
2	chr2:203978237:G:A	203978237	NA,A	NA,G	NA,1	NA,inf	NA,inf	NA,1.65896	0.000882335	0.0018819
2	chr2:203636466:C:T	203636466	NA,T	NA,C	NA,1	NA,-inf	NA,inf	NA,1.67091	0.000870583	0.00187233
2	chr2:202581913:A:T	202581913	T,T	A,A	1,1	-inf,-inf	inf,inf	2.37093,1.32755	0.000862327	0.00186674
2	chr2:203962501:C:G	203962501	NA,G	NA,C	NA,1	NA,-inf	NA,inf	NA,1.74431	0.000859988	0.00184074
2	chr2:202940311:A:G	202940311	G,G	A,A	1,1	-inf,inf	inf,inf	1.81214,0.867351	0.000859919	0.00179157
2	chr2:203698020:A:G	203698020	NA,G	NA,A	NA,1	NA,inf	NA,inf	NA,1.62413	0.000854378	0.00182274
2	chr2:203895410:A:G	203895410	NA,G	NA,A	NA,1	NA,inf	NA,inf	NA,1.61911	0.000853171	0.00182203
2	chr2:202405127:G:A	202405127	A,A	G,G	1,1	-inf,-inf	inf,inf	0.770776,2.40921	0.000852887	0.00187766
2	chr2:202860292:AATAATG:A	202860292	A,A	AATAATG,AATAATG	1,1	-inf,inf	inf,inf	1.80726,1.82824	0.000849212	0.00219199
2	chr2:202523814:A:C	202523814	C,C	A,A	1,1	-inf,-inf	inf,inf	2.43648,1.25647	0.000842608	0.00182484
2	chr2:203087371:G:A	203087371	NA,A	NA,G	NA,1	NA,-inf	NA,inf	NA,1.75652	0.00084241	0.00181243
2	chr2:202503845:G:A	202503845	A,NA	G,NA	1,NA	-inf,NA	inf,NA	1.79106,NA	0.00084188	0.00183306
2	chr2:202755510:C:T	202755510	NA,T	NA,C	NA,1	NA,-inf	NA,inf	NA,1.69541	0.000839202	0.00179805
2	chr2:202528723:C:T	202528723	NA,T	NA,C	NA,1	NA,-inf	NA,inf	NA,1.75807	0.000822466	0.00175887
2	chr2:202207970:A:G	202207970	G,G	A,A	1,1	inf,inf	inf,inf	1.742,0.98696	0.000817746	0.00170746
2	chr2:202092613:T:C	202092613	NA,C	NA,T	NA,1	NA,inf	NA,inf	NA,1.61011	0.000793451	0.00168388
2	chr2:202503488:C:T	202503488	T,T	C,C	1,1	-inf,-inf	inf,inf	2.39535,1.25698	0.000791743	0.00171417
2	chr2:202197779:A:G	202197779	G,G	A,A	1,1	inf,inf	inf,inf	3.28315,0.13895	0.000788463	0.00173315
2	chr2:202473574:T:A	202473574	A,A	T,T	1,1	inf,inf	inf,inf	1.31781,1.43056	0.000785287	0.00164612
2	chr2:203826431:G:A	203826431	NA,A	NA,G	NA,1	NA,inf	NA,inf	NA,1.63228	0.000781527	0.00163167
2	chr2:202655726:G:C	202655726	C,NA	G,NA	1,NA	-inf,NA	inf,NA	1.94264,NA	0.000779729	0.00170173
2	chr2:202187163:C:T	202187163	T,T	C,C	1,1	inf,inf	inf,inf	3.27319,0.143698	0.000775734	0.00170432
2	chr2:202437904:G:A	202437904	A,NA	G,NA	1,NA	-inf,NA	inf,NA	2.68015,NA	0.000772225	0.00180058
2	chr2:202511824:G:A	202511824	A,A	G,G	1,1	-inf,-inf	inf,inf	2.36309,1.27091	0.0007704	0.00166745
2	chr2:202283787:C:T	202283787	T,T	C,C	1,1	-inf,-inf	inf,inf	3.17984,0.35419	0.000768724	0.00168613
2	chr2:202010991:A:G	202010991	NA,G	NA,A	NA,1	NA,-inf	NA,inf	NA,1.64466	0.000761187	0.00162982
2	chr2:202008861:T:C	202008861	NA,C	NA,T	NA,1	NA,-inf	NA,inf	NA,1.64466	0.000761187	0.00162982
2	chr2:202428912:G:A	202428912	A,A	G,G	1,1	inf,inf	inf,inf	1.32583,1.40277	0.000759332	0.00159159
2	chr2:202065221:G:A	202065221	NA,A	NA,G	NA,1	NA,inf	NA,inf	NA,1.58622	0.000758904	0.00160949
2	chr2:202463637:A:G	202463637	NA,G	NA,A	NA,1	NA,-inf	NA,inf	NA,1.71302	0.000758301	0.00162177
2	chr2:204050965:T:G	204050965	G,G	T,T	1,1	inf,inf	inf,inf	1.26267,1.34679	0.000757855	0.00158799
2	chr2:204050960:T:TCAGA	204050960	TCAGA,TCAGA	T,T	1,1	inf,inf	inf,inf	1.26271,1.34519	0.000755733	0.00158355
2	chr2:202512516:T:G	202512516	NA,G	NA,T	NA,1	NA,-inf	NA,inf	NA,1.70983	0.000754059	0.00161269
2	chr2:202195456:A:G	202195456	G,G	A,A	1,1	inf,inf	inf,inf	3.24476,0.168194	0.000748629	0.00164463
2	chr2:203956356:G:T	203956356	NA,T	NA,G	NA,1	NA,-inf	NA,inf	NA,1.67913	0.000745731	0.00159877
2	chr2:202977292:G:A	202977292	NA,A	NA,G	NA,1	NA,-inf	NA,inf	NA,1.65233	0.000737167	0.0015791
2	chr2:201904449:G:A	201904449	NA,A	NA,G	NA,1	NA,inf	NA,inf	NA,1.55823	0.000729814	0.0015562
2	chr2:203766900:C:T	203766900	T,NA	C,NA	1,NA	-inf,NA	inf,NA	1.74477,NA	0.000725027	0.00157915
2	chr2:202951131:T:C	202951131	C,C	T,T	1,1	-inf,inf	inf,inf	2.0502,0.423261	0.000721193	0.00149522
2	chr2:202274274:T:C	202274274	C,C	T,T	1,1	-inf,inf	inf,inf	3.47085,0.101684	0.000719878	0.0017137
2	chr2:202022430:G:A	202022430	A,NA	G,NA	1,NA	-inf,NA	inf,NA	1.69273,NA	0.000719222	0.00155689
2	chr2:204046822:G:A	204046822	NA,A	NA,G	NA,1	NA,inf	NA,inf	NA,1.5587	0.000716017	0.0015251
2	chr2:204050966:G:GATCA	204050966	GATCA,GATCA	G,G	1,1	inf,inf	inf,inf	1.23951,1.33487	0.00070916	0.00148626
2	chr2:204016624:A:G	204016624	NA,G	NA,A	NA,1	NA,inf	NA,inf	NA,1.55269	0.000705567	0.00150295
2	chr2:202549042:C:T	202549042	T,T	C,C	1,1	inf,inf	inf,inf	1.30341,1.3785	0.000700383	0.00146809
2	chr2:202221314:T:C	202221314	C,C	T,T	1,1	inf,inf	inf,inf	1.70451,0.935331	0.000698551	0.00145918
2	chr2:203023115:G:T	203023115	NA,T	NA,G	NA,1	NA,-inf	NA,inf	NA,1.62047	0.000694346	0.0014866
2	chr2:202878024:C:G	202878024	NA,G	NA,C	NA,1	NA,-inf	NA,inf	NA,1.61756	0.000691367	0.00148103
2	chr2:204019408:T:C	204019408	NA,C	NA,T	NA,1	NA,inf	NA,inf	NA,1.5365	0.000687471	0.00146441
2	chr2:203152235:G:A	203152235	NA,A	NA,G	NA,1	NA,-inf	NA,inf	NA,1.61365	0.000683846	0.00146531
2	chr2:202199771:C:G	202199771	G,G	C,C	1,1	inf,inf	inf,inf	3.14069,0.273298	0.000682514	0.00149953
2	chr2:202546053:T:C	202546053	C,C	T,T	1,1	inf,inf	inf,inf	1.27084,1.39321	0.000678512	0.00142254
2	chr2:203148182:A:G	203148182	NA,G	NA,A	NA,1	NA,-inf	NA,inf	NA,1.60572	0.000677117	0.0014505
2	chr2:202464210:T:C	202464210	C,C	T,T	1,1	-inf,-inf	inf,inf	2.44443,1.12255	0.000675394	0.00146644
2	chr2:201952291:GGGAGCTGGTGGT:G	201952291	G,G	GGGAGCTGGTGGT,GGGAGCTGGTGGT	1,1	inf,inf	inf,inf	1.75909,0.836161	0.000674859	0.00143683
2	chr2:202866802:C:G	202866802	G,NA	C,NA	1,NA	inf,NA	inf,NA	1.48543,NA	0.000672389	0.00140822
2	chr2:203947466:G:A	203947466	NA,A	NA,G	NA,1	NA,-inf	NA,inf	NA,1.6018	0.000671267	0.00144743
2	chr2:202178596:A:G	202178596	G,G	A,A	1,1	inf,inf	inf,inf	3.19015,0.1259	0.000670931	0.0014734
2	chr2:203158269:C:T	203158269	NA,T	NA,C	NA,1	NA,-inf	NA,inf	NA,1.6017	0.000669467	0.00143449
2	chr2:203151067:C:T	203151067	NA,T	NA,C	NA,1	NA,-inf	NA,inf	NA,1.60158	0.000669336	0.00143421
2	chr2:202583152:G:A	202583152	A,A	G,G	1,1	-inf,-inf	inf,inf	2.32367,1.21725	0.000667148	0.00144461
2	chr2:202140247:C:T	202140247	T,T	C,C	1,1	-inf,-inf	inf,inf	1.81606,1.43187	0.000664989	0.00141348
2	chr2:202945915:T:C	202945915	NA,C	NA,T	NA,1	NA,-inf	NA,inf	NA,1.5957	0.000664636	0.00142379
2	chr2:202880662:C:T	202880662	NA,T	NA,C	NA,1	NA,-inf	NA,inf	NA,1.5957	0.000664636	0.00142379
2	chr2:202891784:A:G	202891784	NA,G	NA,A	NA,1	NA,-inf	NA,inf	NA,1.5957	0.000664636	0.00142379
2	chr2:202879854:G:A	202879854	NA,A	NA,G	NA,1	NA,-inf	NA,inf	NA,1.5957	0.000664636	0.00142379
2	chr2:202884876:T:A	202884876	NA,A	NA,T	NA,1	NA,-inf	NA,inf	NA,1.59538	0.000664248	0.00142296
2	chr2:203556420:A:G	203556420	G,NA	A,NA	1,NA	inf,NA	inf,NA	1.34022,NA	0.000663826	0.00139131
2	chr2:202967850:T:C	202967850	C,C	T,T	1,1	-inf,inf	inf,inf	1.77099,0.778125	0.000659723	0.0013736
2	chr2:202591879:C:T	202591879	T,T	C,C	1,1	-inf,-inf	inf,inf	2.01396,0.112605	0.000656118	0.00134641
2	chr2:202104086:A:G	202104086	G,G	A,A	1,1	-inf,-inf	inf,inf	1.48575,1.58811	0.000650754	0.00137063
2	chr2:202409856:TA:T	202409856	T,T	TA,TA	1,1	-inf,-inf	inf,inf	0.785516,2.25001	0.000648971	0.00142968
2	chr2:201864576:T:C	201864576	NA,C	NA,T	NA,1	NA,inf	NA,inf	NA,1.49227	0.000644677	0.00137364
2	chr2:203153089:T:C	203153089	NA,C	NA,T	NA,1	NA,-inf	NA,inf	NA,1.57373	0.000638971	0.00136883
2	chr2:202245574:C:T	202245574	NA,T	NA,C	NA,1	NA,-inf	NA,inf	NA,1.5354	0.000637709	0.00136629
2	chr2:201815064:G:C	201815064	C,NA	G,NA	1,NA	inf,NA	inf,NA	1.50867,NA	0.000635315	0.00135834
2	chr2:202359438:C:A	202359438	A,A	C,C	1,1	-inf,-inf	inf,inf	2.50532,1.01356	0.000633134	0.00137268
2	chr2:202254785:C:G	202254785	G,G	C,C	1,1	inf,inf	inf,inf	3.15789,0.178643	0.000632243	0.00139147
2	chr2:202487099:C:T	202487099	T,T	C,C	1,1	inf,inf	inf,inf	1.24566,1.38112	0.000632	0.00132551
2	chr2:202246102:C:T	202246102	T,T	C,C	1,1	inf,inf	inf,inf	3.08853,0.311755	0.000629759	0.00138582
2	chr2:203016775:G:A	203016775	NA,A	NA,G	NA,1	NA,-inf	NA,inf	NA,1.55972	0.000624049	0.0013368
2	chr2:203027647:A:G	203027647	NA,G	NA,A	NA,1	NA,-inf	NA,inf	NA,1.55876	0.00062285	0.00133417
2	chr2:204052811:G:A	204052811	A,A	G,G	1,1	inf,inf	inf,inf	1.13926,1.3731	0.000622313	0.00130516
2	chr2:202250262:C:T	202250262	T,T	C,C	1,1	inf,inf	inf,inf	3.09596,0.283069	0.000620993	0.00136635
2	chr2:202953971:T:C	202953971	NA,C	NA,T	NA,1	NA,-inf	NA,inf	NA,1.55666	0.000620508	0.00132916
2	chr2:203001956:G:GT	203001956	NA,GT	NA,G	NA,1	NA,-inf	NA,inf	NA,1.55597	0.000619724	0.00132748
2	chr2:202410875:A:G	202410875	G,G	A,A	1,1	-inf,-inf	inf,inf	0.767841,2.22901	0.00061098	0.00134527
2	chr2:202156487:T:C	202156487	NA,C	NA,T	NA,1	NA,-inf	NA,inf	NA,1.54485	0.000610729	0.0013193
2	chr2:202941351:A:T	202941351	T,T	A,A	1,1	-inf,inf	inf,inf	1.96938,0.418633	0.000608967	0.0012634
2	chr2:202075376:T:C	202075376	C,C	T,T	1,1	inf,inf	inf,inf	1.24234,1.79761	0.000607825	0.00135569
2	chr2:202217469:C:T	202217469	T,T	C,C	1,1	inf,inf	inf,inf	3.13072,0.134047	0.000604419	0.00132749
2	chr2:204034891:G:A	204034891	NA,A	NA,G	NA,1	NA,-inf	NA,inf	NA,1.54425	0.000597837	0.00128059
2	chr2:202370416:G:A	202370416	A,A	G,G	1,1	-inf,-inf	inf,inf	2.89212,0.531291	0.000597448	0.00131226
2	chr2:203677955:C:T	203677955	T,NA	C,NA	1,NA	inf,NA	inf,NA	1.51142,NA	0.000596305	0.00127102
2	chr2:203043600:G:A	203043600	NA,A	NA,G	NA,1	NA,-inf	NA,inf	NA,1.53472	0.000596108	0.00127701
2	chr2:203606886:G:A	203606886	NA,A	NA,G	NA,1	NA,inf	NA,inf	NA,1.48526	0.000590644	0.0012457
2	chr2:202350016:A:G	202350016	G,G	A,A	1,1	-inf,-inf	inf,inf	2.64986,0.812582	0.000590141	0.00128273
2	chr2:202337443:A:G	202337443	G,G	A,A	1,1	-inf,-inf	inf,inf	2.67932,0.770947	0.000586111	0.00127957
2	chr2:202113138:G:A	202113138	A,NA	G,NA	1,NA	-inf,NA	inf,NA	1.54796,NA	0.000585995	0.00126495
2	chr2:202335101:A:G	202335101	G,G	A,A	1,1	-inf,-inf	inf,inf	2.68021,0.773141	0.000584327	0.00127643
2	chr2:203975681:A:G	203975681	NA,G	NA,A	NA,1	NA,-inf	NA,inf	NA,1.53974	0.000584099	0.00125134
2	chr2:202126928:T:C	202126928	C,C	T,T	1,1	-inf,-inf	inf,inf	1.73377,1.42066	0.000574447	0.00122087
2	chr2:202289528:C:T	202289528	T,T	C,C	1,1	-inf,-inf	inf,inf	2.77866,0.651119	0.000572969	0.00125246
2	chr2:203758307:C:T	203758307	NA,T	NA,C	NA,1	NA,inf	NA,inf	NA,1.40703	0.000572811	0.00122227
2	chr2:203790772:CATA:C	203790772	C,NA	CATA,NA	1,NA	inf,NA	inf,NA	1.37776,NA	0.000563829	0.00118962
2	chr2:203953761:T:C	203953761	NA,C	NA,T	NA,1	NA,-inf	NA,inf	NA,1.52239	0.000563719	0.00120842
2	chr2:202336237:G:A	202336237	A,A	G,G	1,1	-inf,-inf	inf,inf	2.68597,0.741914	0.000563328	0.00123085
2	chr2:202865690:C:A	202865690	NA,A	NA,C	NA,1	NA,-inf	NA,inf	NA,1.49804	0.0005586	0.00119664
2	chr2:202212006:A:G	202212006	G,G	A,A	1,1	inf,inf	inf,inf	3.09462,0.0887559	0.000556444	0.00122293
2	chr2:202916397:G:T	202916397	NA,T	NA,G	NA,1	NA,-inf	NA,inf	NA,1.49533	0.000555624	0.00119028
2	chr2:204051934:C:A	204051934	NA,A	NA,C	NA,1	NA,inf	NA,inf	NA,1.42176	0.000554515	0.00118162
2	chr2:203099005:T:C	203099005	NA,C	NA,T	NA,1	NA,-inf	NA,inf	NA,1.49313	0.000554209	0.00118717
2	chr2:202917247:G:T	202917247	NA,T	NA,G	NA,1	NA,-inf	NA,inf	NA,1.49142	0.000554074	0.00118664
2	chr2:204015595:T:C	204015595	NA,C	NA,T	NA,1	NA,-inf	NA,inf	NA,1.49598	0.000548262	0.00117456
2	chr2:202303512:C:G	202303512	G,G	C,C	1,1	-inf,-inf	inf,inf	2.74783,0.651917	0.000545553	0.00119234
2	chr2:202038223:C:T	202038223	NA,T	NA,C	NA,1	NA,-inf	NA,inf	NA,1.47135	0.000544241	0.00116536
2	chr2:202142530:T:G	202142530	G,G	T,T	1,1	-inf,-inf	inf,inf	1.68669,1.43187	0.000544173	0.00115665
2	chr2:202332878:G:A	202332878	A,A	G,G	1,1	-inf,-inf	inf,inf	2.66311,0.738199	0.000540051	0.00117973
2	chr2:202720985:T:G	202720985	G,NA	T,NA	1,NA	inf,NA	inf,NA	1.37249,NA	0.000538712	0.00112827
2	chr2:202371316:G:A	202371316	A,A	G,G	1,1	-inf,-inf	inf,inf	2.93633,0.386829	0.000537964	0.00118109
2	chr2:202309597:A:G	202309597	G,G	A,A	1,1	-inf,-inf	inf,inf	2.62426,0.780152	0.000537023	0.00116729
2	chr2:202947124:T:C	202947124	C,C	T,T	1,1	-inf,inf	inf,inf	1.9441,0.348627	0.000536608	0.00111301
2	chr2:202243145:C:T	202243145	T,T	C,C	1,1	inf,inf	inf,inf	3.04958,0.192862	0.000534933	0.00117581
2	chr2:202290230:G:A	202290230	A,A	G,G	1,1	-inf,-inf	inf,inf	2.73447,0.651917	0.00053433	0.00116769
2	chr2:202222980:G:T	202222980	T,T	G,G	1,1	inf,inf	inf,inf	2.99173,0.272184	0.000533076	0.00117065
2	chr2:202243017:A:G	202243017	G,G	A,A	1,1	inf,inf	inf,inf	2.98218,0.308342	0.000530705	0.00116569
2	chr2:204035838:C:T	204035838	NA,T	NA,C	NA,1	NA,-inf	NA,inf	NA,1.47672	0.000529881	0.00113513
2	chr2:204041763:G:A	204041763	NA,A	NA,G	NA,1	NA,inf	NA,inf	NA,1.41631	0.000526045	0.00111628
2	chr2:203976673:G:C	203976673	NA,C	NA,G	NA,1	NA,-inf	NA,inf	NA,1.46728	0.000525948	0.00112741
2	chr2:203568373:T:G	203568373	G,NA	T,NA	1,NA	inf,NA	inf,NA	1.22571,NA	0.000524466	0.00110063
2	chr2:202308774:C:T	202308774	T,T	C,C	1,1	-inf,-inf	inf,inf	2.76039,0.603962	0.000521582	0.00114022
2	chr2:201905699:C:T	201905699	NA,T	NA,C	NA,1	NA,inf	NA,inf	NA,1.37502	0.000520838	0.00111112
2	chr2:202307690:A:C	202307690	C,C	A,A	1,1	-inf,-inf	inf,inf	2.64775,0.728596	0.000520303	0.00113723
2	chr2:204014096:A:T	204014096	NA,T	NA,A	NA,1	NA,-inf	NA,inf	NA,1.46554	0.000519594	0.00111316
2	chr2:202381581:G:A	202381581	A,A	G,G	1,1	-inf,-inf	inf,inf	0.813975,2.11055	0.00051951	0.00114569
2	chr2:204014512:T:C	204014512	NA,C	NA,T	NA,1	NA,inf	NA,inf	NA,1.40614	0.000517636	0.00109848
2	chr2:204052840:A:G	204052840	G,G	A,A	1,1	inf,inf	inf,inf	1.17881,1.22148	0.000514626	0.00107958
2	chr2:202212813:TA:T	202212813	T,T	TA,TA	1,1	inf,inf	inf,inf	3.04297,0.128693	0.000512297	0.00112639
2	chr2:202352347:T:C	202352347	NA,C	NA,T	NA,1	NA,-inf	NA,inf	NA,1.40388	0.000507382	0.00108694
2	chr2:202357685:G:A	202357685	A,A	G,G	1,1	inf,inf	inf,inf	1.59874,0.860077	0.000505152	0.00105625
2	chr2:201681283:T:G	201681283	NA,G	NA,T	NA,1	NA,inf	NA,inf	NA,1.35021	0.000505046	0.00107813
2	chr2:202329998:A:T	202329998	T,T	A,A	1,1	-inf,-inf	inf,inf	2.63655,0.720226	0.000504659	0.00110227
2	chr2:202389652:T:A	202389652	A,A	T,T	1,1	-inf,-inf	inf,inf	1.23506,1.80109	0.000504201	0.0011285
2	chr2:203774716:G:A	203774716	A,NA	G,NA	1,NA	inf,NA	inf,NA	1.31578,NA	0.000501603	0.00105861
2	chr2:202416238:T:C	202416238	C,C	T,T	1,1	-inf,-inf	inf,inf	0.803163,2.10188	0.00049809	0.00109793
2	chr2:203820513:T:A	203820513	NA,A	NA,T	NA,1	NA,-inf	NA,inf	NA,1.39565	0.000497223	0.0010694
2	chr2:202214584:T:C	202214584	C,C	T,T	1,1	inf,inf	inf,inf	3.00437,0.15168	0.00049563	0.00108775
2	chr2:204041808:C:T	204041808	NA,T	NA,C	NA,1	NA,inf	NA,inf	NA,1.38379	0.000495296	0.0010512
2	chr2:204032732:C:T	204032732	NA,T	NA,C	NA,1	NA,inf	NA,inf	NA,1.38379	0.000495296	0.0010512
2	chr2:204031997:C:T	204031997	NA,T	NA,C	NA,1	NA,inf	NA,inf	NA,1.38379	0.000495296	0.0010512
2	chr2:202319696:TG:T	202319696	T,T	TG,TG	1,1	inf,inf	inf,inf	0.986748,1.46015	0.000494304	0.00103897
2	chr2:204050478:T:C	204050478	C,C	T,T	1,1	inf,inf	inf,inf	1.19439,1.1813	0.000492796	0.0010338
2	chr2:202234310:A:G	202234310	G,G	A,A	1,1	inf,inf	inf,inf	3.00045,0.147965	0.000490988	0.00107763
2	chr2:203228685:G:A	203228685	NA,A	NA,G	NA,1	NA,-inf	NA,inf	NA,1.42569	0.000488032	0.00104593
2	chr2:202296298:C:T	202296298	T,T	C,C	1,1	-inf,-inf	inf,inf	2.66138,0.667493	0.000486873	0.00106328
2	chr2:203769458:T:C	203769458	NA,C	NA,T	NA,1	NA,inf	NA,inf	NA,1.32038	0.000486443	0.00103868
2	chr2:202150236:T:C	202150236	C,C	T,T	1,1	-inf,-inf	inf,inf	2.10641,1.11454	0.000485896	0.00104865
2	chr2:202031972:T:C	202031972	NA,C	NA,T	NA,1	NA,-inf	NA,inf	NA,1.40798	0.000485583	0.00103991
2	chr2:204046782:T:C	204046782	C,C	T,T	1,1	inf,inf	inf,inf	1.24792,1.10588	0.000482657	0.00101237
2	chr2:202220930:C:T	202220930	T,T	C,C	1,1	inf,inf	inf,inf	2.99986,0.113727	0.000482164	0.00105823
2	chr2:203147987:A:C	203147987	NA,C	NA,A	NA,1	NA,-inf	NA,inf	NA,1.41454	0.000481801	0.00103216
2	chr2:204012905:TTATC:T	204012905	NA,T	NA,TTATC	NA,1	NA,-inf	NA,inf	NA,1.42248	0.000481644	0.00103187
2	chr2:204049520:G:T	204049520	NA,T	NA,G	NA,1	NA,-inf	NA,inf	NA,1.41942	0.000480151	0.00102856
2	chr2:201945914:C:T	201945914	NA,T	NA,C	NA,1	NA,inf	NA,inf	NA,1.31274	0.000478468	0.00102053
2	chr2:202991383:G:A	202991383	NA,A	NA,G	NA,1	NA,-inf	NA,inf	NA,1.40967	0.000477308	0.00102275
2	chr2:202310686:T:A	202310686	A,A	T,T	1,1	-inf,-inf	inf,inf	2.68923,0.622397	0.000476709	0.00104171
2	chr2:203180053:C:T	203180053	NA,T	NA,C	NA,1	NA,-inf	NA,inf	NA,1.41074	0.000475923	0.00101993
2	chr2:202417788:G:A	202417788	A,A	G,G	1,1	-inf,-inf	inf,inf	0.817697,2.06577	0.00047504	0.00104763
2	chr2:204048591:A:G	204048591	NA,G	NA,A	NA,1	NA,inf	NA,inf	NA,1.3628	0.000474908	0.0010082
2	chr2:203968285:C:T	203968285	NA,T	NA,C	NA,1	NA,-inf	NA,inf	NA,1.42096	0.000473732	0.00101502
2	chr2:203318577:G:A	203318577	NA,A	NA,G	NA,1	NA,inf	NA,inf	NA,1.30742	0.000473565	0.00100887
2	chr2:202330448:G:A	202330448	A,A	G,G	1,1	-inf,-inf	inf,inf	2.61314,0.701168	0.000473102	0.00103324
2	chr2:202317317:G:A	202317317	A,A	G,G	1,1	-inf,-inf	inf,inf	2.7021,0.597845	0.000471245	0.00102983
2	chr2:202412608:C:T	202412608	T,T	C,C	1,1	-inf,-inf	inf,inf	0.724906,2.11952	0.000470722	0.00103478
2	chr2:202351296:C:T	202351296	NA,T	NA,C	NA,1	NA,-inf	NA,inf	NA,1.36099	0.000469728	0.00100633
2	chr2:203402310:C:T	203402310	NA,T	NA,C	NA,1	NA,-inf	NA,inf	NA,1.33341	0.000469485	0.00100613
2	chr2:202082742:G:T	202082742	NA,T	NA,G	NA,1	NA,inf	NA,inf	NA,1.32823	0.000469433	0.000997482
2	chr2:203362744:C:G	203362744	NA,G	NA,C	NA,1	NA,-inf	NA,inf	NA,1.33306	0.000469221	0.00100556
2	chr2:202316233:G:A	202316233	A,A	G,G	1,1	-inf,-inf	inf,inf	2.713,0.58004	0.000468432	0.00102378
2	chr2:203759534:C:G	203759534	NA,G	NA,C	NA,1	NA,inf	NA,inf	NA,1.2979	0.00046831	0.000999559
2	chr2:202503489:G:A	202503489	A,A	G,G	1,1	-inf,-inf	inf,inf	0.790386,2.0755	0.000467425	0.00102997
2	chr2:203756767:T:C	203756767	NA,C	NA,T	NA,1	NA,inf	NA,inf	NA,1.29683	0.000467396	0.000997611
2	chr2:203362996:A:G	203362996	NA,G	NA,A	NA,1	NA,-inf	NA,inf	NA,1.32873	0.00046552	0.000997636
2	chr2:203388885:T:C	203388885	NA,C	NA,T	NA,1	NA,inf	NA,inf	NA,1.2945	0.000465392	0.000990302
2	chr2:201883717:C:T	201883717	T,NA	C,NA	1,NA	-inf,NA	inf,NA	1.22573,NA	0.000464895	0.000981734
2	chr2:204013159:G:C	204013159	NA,C	NA,G	NA,1	NA,inf	NA,inf	NA,1.346	0.000464601	0.000986238
2	chr2:204020268:C:T	204020268	NA,T	NA,C	NA,1	NA,-inf	NA,inf	NA,1.4012	0.000463807	0.000993719
2	chr2:202391532:C:T	202391532	T,T	C,C	1,1	-inf,-inf	inf,inf	0.790127,2.07085	0.000463499	0.00102136
2	chr2:202215624:A:G	202215624	G,G	A,A	1,1	inf,inf	inf,inf	2.96146,0.154185	0.000462541	0.00101488
2	chr2:203244848:T:C	203244848	C,NA	T,NA	1,NA	inf,NA	inf,NA	1.26369,NA	0.000462187	0.000972197
2	chr2:201909166:C:T	201909166	NA,T	NA,C	NA,1	NA,inf	NA,inf	NA,1.30585	0.000461396	0.000985887
2	chr2:202513893:C:T	202513893	T,T	C,C	1,1	-inf,-inf	inf,inf	0.756591,2.08784	0.000459993	0.00101232
2	chr2:203306839:T:C	203306839	C,C	T,T	1,1	-inf,-inf	inf,inf	1.97593,0.0487056	0.000459571	0.000952702
2	chr2:202022845:C:T	202022845	NA,T	NA,C	NA,1	NA,inf	NA,inf	NA,1.26271	0.000458581	0.000978294
2	chr2:202292261:G:T	202292261	T,T	G,G	1,1	-inf,-inf	inf,inf	2.67914,0.603518	0.000458059	0.00100078
2	chr2:202173308:G:A	202173308	A,NA	G,NA	1,NA	inf,NA	inf,NA	1.24215,NA	0.000457535	0.000965772
2	chr2:203868017:G:C	203868017	NA,C	NA,G	NA,1	NA,inf	NA,inf	NA,1.28721	0.000456719	0.000975584
2	chr2:202417252:T:C	202417252	C,C	T,T	1,1	-inf,-inf	inf,inf	0.812692,2.04531	0.000454657	0.00100253
2	chr2:202729836:A:G	202729836	G,G	A,A	1,1	inf,inf	inf,inf	3.22628,1.49708	0.000454015	0.00427696
2	chr2:203599335:C:T	203599335	T,NA	C,NA	1,NA	-inf,NA	inf,NA	1.42365,NA	0.000453944	0.000982196
2	chr2:204012734:T:G	204012734	NA,G	NA,T	NA,1	NA,inf	NA,inf	NA,1.33026	0.000453368	0.000962285
2	chr2:204055218:ACT:A	204055218	NA,A	NA,ACT	NA,1	NA,-inf	NA,inf	NA,1.38411	0.000449585	0.000963207
2	chr2:202309753:G:A	202309753	NA,A	NA,G	NA,1	NA,-inf	NA,inf	NA,1.34067	0.000449274	0.000963213
2	chr2:202280521:C:T	202280521	NA,T	NA,C	NA,1	NA,-inf	NA,inf	NA,1.34025	0.000448478	0.000960987
2	chr2:202325675:G:GT	202325675	NA,GT	NA,G	NA,1	NA,-inf	NA,inf	NA,1.34057	0.000448446	0.000961515
2	chr2:202266806:G:A	202266806	A,NA	G,NA	1,NA	-inf,NA	inf,NA	1.45317,NA	0.000447961	0.000976701
2	chr2:203767234:T:C	203767234	NA,C	NA,T	NA,1	NA,inf	NA,inf	NA,1.27031	0.000446105	0.000952381
2	chr2:202301641:T:C	202301641	C,C	T,T	1,1	-inf,-inf	inf,inf	2.71654,0.53794	0.000443658	0.000967292
2	chr2:202473434:A:G	202473434	G,G	A,A	1,1	-inf,-inf	inf,inf	0.705338,2.09334	0.000443628	0.000973797
2	chr2:203757390:T:C	203757390	C,NA	T,NA	1,NA	inf,NA	inf,NA	1.39077,NA	0.000443589	0.000951002
2	chr2:202395036:AC:A	202395036	A,A	AC,AC	1,1	-inf,-inf	inf,inf	0.768038,2.06023	0.000443239	0.00097594
2	chr2:203566300:G:A	203566300	A,NA	G,NA	1,NA	inf,NA	inf,NA	1.27142,NA	0.000442122	0.000929398
2	chr2:204004511:GGAAGGAAGGAAA:G	204004511	NA,G	NA,GGAAGGAAGGAAA	NA,1	NA,inf	NA,inf	NA,1.28896	0.000440178	0.000938161
2	chr2:203760968:C:G	203760968	NA,G	NA,C	NA,1	NA,inf	NA,inf	NA,1.26346	0.000439322	0.000937832
2	chr2:204035817:A:G	204035817	NA,G	NA,A	NA,1	NA,-inf	NA,inf	NA,1.36417	0.000436227	0.000934664
2	chr2:202395108:T:C	202395108	C,C	T,T	1,1	-inf,-inf	inf,inf	0.785314,2.04016	0.000436095	0.000960785
2	chr2:202487907:G:A	202487907	A,A	G,G	1,1	-inf,-inf	inf,inf	0.754499,2.05918	0.000435553	0.000958495
2	chr2:201896509:A:G	201896509	NA,G	NA,A	NA,1	NA,inf	NA,inf	NA,1.27298	0.000434963	0.000927855
2	chr2:202373784:G:A	202373784	A,A	G,G	1,1	-inf,-inf	inf,inf	0.666929,2.11236	0.000434477	0.000955273
2	chr2:202259281:A:G	202259281	G,G	A,A	1,1	-inf,-inf	inf,inf	2.6462,0.6013	0.000433262	0.000946658
2	chr2:201882723:T:G	201882723	G,NA	T,NA	1,NA	-inf,NA	inf,NA	1.39507,NA	0.000431351	0.000926284
2	chr2:202080530:C:T	202080530	T,NA	C,NA	1,NA	-inf,NA	inf,NA	1.44502,NA	0.000429949	0.000934541
2	chr2:202220426:A:G	202220426	G,NA	A,NA	1,NA	inf,NA	inf,NA	1.16802,NA	0.000428382	0.000901366
2	chr2:203743522:A:G	203743522	NA,G	NA,A	NA,1	NA,inf	NA,inf	NA,1.24862	0.000427036	0.000911595
2	chr2:202450817:A:G	202450817	G,G	A,A	1,1	-inf,-inf	inf,inf	0.754171,2.04866	0.000426955	0.000939596
2	chr2:202315145:A:G	202315145	G,G	A,A	1,1	-inf,-inf	inf,inf	2.69382,0.531543	0.000426771	0.000932757
2	chr2:203229716:G:A	203229716	NA,A	NA,G	NA,1	NA,-inf	NA,inf	NA,1.34793	0.000425986	0.000912976
2	chr2:202188321:G:A	202188321	A,NA	G,NA	1,NA	inf,NA	inf,NA	1.20322,NA	0.000425793	0.000898934
2	chr2:202237675:C:T	202237675	T,T	C,C	1,1	inf,inf	inf,inf	2.91737,0.130865	0.000423533	0.000929254
2	chr2:203611912:G:A	203611912	A,NA	G,NA	1,NA	inf,NA	inf,NA	1.24165,NA	0.000423054	0.000893915
2	chr2:202329547:G:T	202329547	T,T	G,G	1,1	-inf,-inf	inf,inf	2.61391,0.618021	0.000422833	0.000923961
2	chr2:202403732:C:T	202403732	T,T	C,C	1,1	-inf,-inf	inf,inf	0.771516,2.02864	0.000420106	0.000925163
2	chr2:203093125:G:T	203093125	NA,T	NA,G	NA,1	NA,-inf	NA,inf	NA,1.33619	0.00041954	0.000898794
2	chr2:202724089:CCT:C	202724089	C,C	CCT,CCT	1,1	inf,inf	inf,inf	3.37847,1.32297	0.000419529	0.00414299
2	chr2:202934665:G:A	202934665	NA,A	NA,G	NA,1	NA,inf	NA,inf	NA,1.24586	0.000418751	0.000891066
2	chr2:202291596:A:G	202291596	G,G	A,A	1,1	-inf,-inf	inf,inf	2.71984,0.478823	0.000415545	0.00090847
2	chr2:203415542:G:A	203415542	NA,A	NA,G	NA,1	NA,-inf	NA,inf	NA,1.26526	0.00041552	0.000890483
2	chr2:203954807:A:G	203954807	NA,G	NA,A	NA,1	NA,-inf	NA,inf	NA,1.33687	0.0004141	0.000892722
2	chr2:202994595:G:A	202994595	A,A	G,G	1,1	inf,-inf	inf,inf	1.93042,0.129155	0.000413518	0.000863347
2	chr2:203013429:C:T	203013429	T,T	C,C	1,1	-inf,inf	inf,inf	1.82116,0.340254	0.000413342	0.000858405
2	chr2:203705655:G:A	203705655	A,A	G,G	1,1	-inf,-inf	inf,inf	0.106481,1.93272	0.000412561	0.000866864
2	chr2:202163406:A:G	202163406	G,G	A,A	1,1	inf,inf	inf,inf	3.00456,0.284229	0.000411653	0.000948593
2	chr2:204048482:T:C	204048482	C,C	T,T	1,1	inf,inf	inf,inf	1.21432,1.05057	0.000411368	0.000863207
2	chr2:202732546:C:T	202732546	T,T	C,C	1,1	inf,inf	inf,inf	3.19769,1.4449	0.000410788	0.00371671
2	chr2:203173353:C:T	203173353	NA,T	NA,C	NA,1	NA,-inf	NA,inf	NA,1.32537	0.000410267	0.000879302
2	chr2:203952908:T:G	203952908	NA,G	NA,T	NA,1	NA,-inf	NA,inf	NA,1.3258	0.000409497	0.000876612
2	chr2:202280549:C:G	202280549	G,NA	C,NA	1,NA	-inf,NA	inf,NA	1.40127,NA	0.000408878	0.000891066
2	chr2:201916924:G:A	201916924	NA,A	NA,G	NA,1	NA,inf	NA,inf	NA,1.22537	0.000408506	0.000871151
2	chr2:202987905:G:C	202987905	C,C	G,G	1,1	-inf,inf	inf,inf	1.60167,0.610706	0.000406772	0.000844489
2	chr2:202196363:T:C	202196363	C,C	T,T	1,1	inf,-inf	inf,inf	1.94144,0.0737647	0.000406596	0.000857384
2	chr2:202333731:AAGAAAGAG:A	202333731	A,A	AAGAAAGAG,AAGAAAGAG	1,1	-inf,-inf	inf,inf	2.66537,0.529061	0.000405818	0.000886872
2	chr2:202475845:C:A	202475845	A,A	C,C	1,1	-inf,-inf	inf,inf	0.742274,2.02734	0.000405496	0.000891965
2	chr2:202316793:C:T	202316793	T,T	C,C	1,1	-inf,-inf	inf,inf	2.68226,0.509181	0.000405428	0.000883874
2	chr2:202335318:T:C	202335318	NA,C	NA,T	NA,1	NA,-inf	NA,inf	NA,1.28228	0.000404864	0.000867547
2	chr2:202287632:G:A	202287632	A,A	G,G	1,1	-inf,inf	inf,inf	3.14595,0.0154594	0.000404165	0.000956047
2	chr2:202427887:G:A	202427887	A,A	G,G	1,1	-inf,-inf	inf,inf	0.768774,2.00835	0.000403827	0.000889131
2	chr2:201700847:C:T	201700847	T,T	C,C	1,1	inf,inf	inf,inf	0.00995193,2.06168	0.000403786	0.000866799
2	chr2:202214857:G:A	202214857	A,A	G,G	1,1	inf,inf	inf,inf	2.87511,0.153898	0.000401925	0.000881387
2	chr2:204022639:T:C	204022639	NA,C	NA,T	NA,1	NA,-inf	NA,inf	NA,1.27486	0.000401702	0.000860236
2	chr2:202303714:G:A	202303714	A,A	G,G	1,1	-inf,inf	inf,inf	3.05065,0.190547	0.000401566	0.000938477
2	chr2:203701973:A:G	203701973	NA,G	NA,A	NA,1	NA,inf	NA,inf	NA,1.22556	0.000400809	0.000855651
2	chr2:203242130:C:A	203242130	NA,A	NA,C	NA,1	NA,inf	NA,inf	NA,1.21285	0.000400462	0.000852518
2	chr2:202274609:G:A	202274609	NA,A	NA,G	NA,1	NA,-inf	NA,inf	NA,1.27606	0.000400433	0.000858056
2	chr2:202309888:G:A	202309888	A,A	G,G	1,1	-inf,-inf	inf,inf	2.75613,0.396291	0.000399861	0.000874723
2	chr2:202059055:T:C	202059055	C,C	T,T	1,1	-inf,inf	inf,inf	0.0147682,2.06411	0.000398868	0.00084926
2	chr2:203423753:A:G	203423753	NA,G	NA,A	NA,1	NA,inf	NA,inf	NA,1.20684	0.000398636	0.000851276
2	chr2:202472437:T:C	202472437	C,C	T,T	1,1	-inf,-inf	inf,inf	0.729345,2.02528	0.000398224	0.000875585
2	chr2:202511342:G:A	202511342	A,A	G,G	1,1	-inf,-inf	inf,inf	0.78964,1.98742	0.000397966	0.000876883
2	chr2:202529115:C:A	202529115	A,A	C,C	1,1	-inf,-inf	inf,inf	0.769255,1.99993	0.00039776	0.000875792
2	chr2:202207901:G:A	202207901	A,NA	G,NA	1,NA	inf,NA	inf,NA	1.12543,NA	0.000396664	0.000834647
2	chr2:202522608:C:T	202522608	T,T	C,C	1,1	-inf,-inf	inf,inf	0.766349,1.99976	0.000396216	0.000872324
2	chr2:202485807:A:G	202485807	G,G	A,A	1,1	-inf,-inf	inf,inf	0.752301,2.00501	0.000393804	0.000866574
2	chr2:202408838:A:G	202408838	G,G	A,A	1,1	-inf,-inf	inf,inf	0.75922,2.00021	0.000393539	0.000866216
2	chr2:202494089:C:T	202494089	T,T	C,C	1,1	-inf,-inf	inf,inf	0.723242,2.02179	0.000393185	0.000864292
2	chr2:202976028:G:A	202976028	A,A	G,G	1,1	-inf,inf	inf,inf	1.43785,0.867735	0.000392932	0.000821392
2	chr2:202505143:C:T	202505143	T,T	C,C	1,1	-inf,-inf	inf,inf	0.777034,1.98621	0.00039133	0.000861894
2	chr2:203940984:C:T	203940984	NA,T	NA,C	NA,1	NA,-inf	NA,inf	NA,1.26842	0.000390964	0.000838571
2	chr2:202781310:C:T	202781310	T,T	C,C	1,1	inf,-inf	inf,inf	1.87458,0.0348776	0.00039067	0.000811843
2	chr2:203186165:T:G	203186165	NA,G	NA,T	NA,1	NA,-inf	NA,inf	NA,1.29704	0.000390595	0.000837074
2	chr2:202504869:C:T	202504869	T,T	C,C	1,1	-inf,-inf	inf,inf	0.747048,2.00402	0.000390569	0.000859284
2	chr2:203941184:T:G	203941184	NA,G	NA,T	NA,1	NA,-inf	NA,inf	NA,1.26751	0.000390342	0.000837236
2	chr2:203298763:G:A	203298763	NA,A	NA,G	NA,1	NA,-inf	NA,inf	NA,1.23066	0.000389898	0.000835659
2	chr2:201947129:C:T	201947129	NA,T	NA,C	NA,1	NA,inf	NA,inf	NA,1.2075	0.000386483	0.000825789
2	chr2:203731698:C:CTCACTTTCAATGAATTTAAACCGT	203731698	NA,CTCACTTTCAATGAATTTAAACCGT	NA,C	NA,1	NA,inf	NA,inf	NA,1.18562	0.000385703	0.000823769
2	chr2:202160514:C:T	202160514	T,NA	C,NA	1,NA	inf,NA	inf,NA	1.25713,NA	0.000385405	0.000818811
2	chr2:202510774:G:A	202510774	A,A	G,G	1,1	-inf,-inf	inf,inf	0.785991,1.97062	0.000384746	0.000847609
2	chr2:202528861:C:T	202528861	T,T	C,C	1,1	-inf,-inf	inf,inf	0.753174,1.99125	0.000384622	0.000846359
2	chr2:203609784:T:C	203609784	C,NA	T,NA	1,NA	-inf,NA	inf,NA	1.32497,NA	0.000383706	0.000828779
2	chr2:202382526:A:G	202382526	G,G	A,A	1,1	-inf,-inf	inf,inf	0.794739,1.95827	0.00038019	0.000837897
2	chr2:203708644:A:G	203708644	NA,G	NA,A	NA,1	NA,inf	NA,inf	NA,1.2549	0.000379129	0.000798488
2	chr2:202495405:G:A	202495405	A,A	G,G	1,1	-inf,-inf	inf,inf	0.75452,1.98233	0.00037886	0.000833777
2	chr2:203746178:G:A	203746178	NA,A	NA,G	NA,1	NA,inf	NA,inf	NA,1.18432	0.000378444	0.000808159
2	chr2:203744937:T:C	203744937	NA,C	NA,T	NA,1	NA,inf	NA,inf	NA,1.18336	0.000377745	0.000806675
2	chr2:202721321:A:T	202721321	T,T	A,A	1,1	inf,inf	inf,inf	1.6645,0.496532	0.000377302	0.000791609
2	chr2:202516582:G:A	202516582	A,A	G,G	1,1	-inf,-inf	inf,inf	0.743913,1.98675	0.000377263	0.000829937
2	chr2:202469060:C:T	202469060	T,T	C,C	1,1	-inf,-inf	inf,inf	0.775988,1.96654	0.000377044	0.000830481
2	chr2:202043261:C:CA	202043261	CA,NA	C,NA	1,NA	-inf,NA	inf,NA	1.21352,NA	0.000376459	0.000796173
2	chr2:202540435:A:G	202540435	G,G	A,A	1,1	-inf,-inf	inf,inf	0.753078,1.97964	0.000376319	0.000828143
2	chr2:202331112:C:T	202331112	T,T	C,C	1,1	-inf,-inf	inf,inf	2.73004,0.375175	0.000375718	0.000821758
2	chr2:201975635:G:A	201975635	NA,A	NA,G	NA,1	NA,inf	NA,inf	NA,1.19907	0.000374617	0.000801707
2	chr2:202577828:G:T	202577828	T,T	G,G	1,1	-inf,-inf	inf,inf	0.6847,2.01854	0.000374599	0.000822334
2	chr2:202395565:G:A	202395565	A,NA	G,NA	1,NA	-inf,NA	inf,NA	1.34497,NA	0.000374349	0.000813945
2	chr2:203990698:C:G	203990698	G,NA	C,NA	1,NA	inf,NA	inf,NA	1.29329,NA	0.000372385	0.000803207
2	chr2:202297040:G:A	202297040	A,A	G,G	1,1	-inf,inf	inf,inf	3.01244,0.173299	0.000371377	0.000867564
2	chr2:203706103:G:A	203706103	A,A	G,G	1,1	-inf,-inf	inf,inf	0.105513,1.88004	0.000369242	0.000776071
2	chr2:203687616:T:G	203687616	NA,G	NA,T	NA,1	NA,inf	NA,inf	NA,1.18205	0.000368263	0.000786956
2	chr2:202950745:A:G	202950745	NA,G	NA,A	NA,1	NA,inf	NA,inf	NA,1.17226	0.000367365	0.000781851
2	chr2:203957686:C:T	203957686	NA,T	NA,C	NA,1	NA,-inf	NA,inf	NA,1.27666	0.000367072	0.000792229
2	chr2:202470910:A:C	202470910	C,C	A,A	1,1	-inf,-inf	inf,inf	0.758886,1.96176	0.000366917	0.000807603
2	chr2:202264235:A:G	202264235	G,G	A,A	1,1	-inf,-inf	inf,inf	2.68407,0.423042	0.000366303	0.000799208
2	chr2:202551441:T:C	202551441	C,C	T,T	1,1	-inf,-inf	inf,inf	0.701585,1.9938	0.000364633	0.000800957
2	chr2:202470196:G:C	202470196	C,C	G,G	1,1	-inf,-inf	inf,inf	0.706376,1.98977	0.000364174	0.000800066
2	chr2:203769238:G:A	203769238	NA,A	NA,G	NA,1	NA,inf	NA,inf	NA,1.15939	0.000363188	0.000775649
2	chr2:203623990:C:T	203623990	NA,T	NA,C	NA,1	NA,-inf	NA,inf	NA,1.19626	0.000361865	0.000775192
2	chr2:202589784:C:T	202589784	T,T	C,C	1,1	inf,inf	inf,inf	1.01882,1.26178	0.000361849	0.000759183
2	chr2:201966134:G:A	201966134	NA,A	NA,G	NA,1	NA,inf	NA,inf	NA,1.15456	0.00036138	0.000773069
2	chr2:202053112:T:A	202053112	A,NA	T,NA	1,NA	inf,NA	inf,NA	1.46278,NA	0.000359586	0.000795204
2	chr2:202496307:C:T	202496307	T,T	C,C	1,1	-inf,-inf	inf,inf	0.764846,1.94366	0.000357485	0.000787018
2	chr2:202550604:C:T	202550604	T,T	C,C	1,1	-inf,-inf	inf,inf	0.754658,1.94833	0.000356648	0.0007848
2	chr2:202528178:C:T	202528178	T,T	C,C	1,1	-inf,-inf	inf,inf	0.737311,1.95856	0.000355858	0.000782685
2	chr2:204052656:G:A	204052656	A,A	G,G	1,1	-inf,inf	inf,inf	0.0918977,2.04775	0.000355672	0.000757913
2	chr2:202918486:T:C	202918486	C,C	T,T	1,1	-inf,inf	inf,inf	1.71963,0.381066	0.000354305	0.000736535
2	chr2:202422075:A:C	202422075	C,C	A,A	1,1	-inf,-inf	inf,inf	0.885663,1.85723	0.000353322	0.000781131
2	chr2:202472016:T:G	202472016	G,G	T,T	1,1	-inf,-inf	inf,inf	0.739584,1.95058	0.00035189	0.000774006
2	chr2:203714731:A:T	203714731	NA,T	NA,A	NA,1	NA,inf	NA,inf	NA,1.15292	0.000351564	0.000750614
2	chr2:201969350:T:C	201969350	C,NA	T,NA	1,NA	-inf,NA	inf,NA	1.20132,NA	0.000351401	0.000752579
2	chr2:204043600:G:T	204043600	NA,T	NA,G	NA,1	NA,-inf	NA,inf	NA,1.24067	0.000350746	0.000751538
2	chr2:202561412:T:G	202561412	G,G	T,T	1,1	-inf,-inf	inf,inf	0.670418,1.98837	0.000349179	0.000766115
2	chr2:203727162:G:A	203727162	NA,A	NA,G	NA,1	NA,inf	NA,inf	NA,1.12379	0.000348968	0.000747257
2	chr2:203673817:T:C	203673817	NA,C	NA,T	NA,1	NA,-inf	NA,inf	NA,1.18101	0.000348686	0.000747345
2	chr2:202582341:T:C	202582341	C,C	T,T	1,1	-inf,-inf	inf,inf	0.689062,1.97631	0.000348552	0.000765287
2	chr2:201948176:A:G	201948176	NA,G	NA,A	NA,1	NA,inf	NA,inf	NA,1.13766	0.000348156	0.000744825
2	chr2:203666625:A:G	203666625	NA,G	NA,A	NA,1	NA,-inf	NA,inf	NA,1.17986	0.000347983	0.000745837
2	chr2:202025299:C:T	202025299	T,NA	C,NA	1,NA	-inf,NA	inf,NA	1.32439,NA	0.000347752	0.000742813
2	chr2:202447274:C:A	202447274	A,NA	C,NA	1,NA	-inf,NA	inf,NA	0.811429,NA	0.000345523	0.00070918
2	chr2:203408251:C:T	203408251	NA,T	NA,C	NA,1	NA,-inf	NA,inf	NA,1.1602	0.000344681	0.00073873
2	chr2:203261249:G:A	203261249	NA,A	NA,G	NA,1	NA,-inf	NA,inf	NA,1.22051	0.000342217	0.00073342
2	chr2:203237234:G:A	203237234	NA,A	NA,G	NA,1	NA,inf	NA,inf	NA,1.12261	0.000341605	0.000727405
2	chr2:203003634:T:A	203003634	A,A	T,T	1,1	-inf,inf	inf,inf	1.60259,0.548142	0.000340358	0.00070927
2	chr2:202995779:A:AT	202995779	NA,AT	NA,A	NA,1	NA,inf	NA,inf	NA,1.12874	0.000340055	0.000723853
2	chr2:203040452:G:T	203040452	T,T	G,G	1,1	-inf,inf	inf,inf	1.59632,0.55423	0.000339705	0.000707965
2	chr2:202953852:A:G	202953852	G,G	A,A	1,1	-inf,inf	inf,inf	1.705,0.36823	0.000339048	0.000704922
2	chr2:203302706:G:T	203302706	T,NA	G,NA	1,NA	inf,NA	inf,NA	1.10504,NA	0.000339026	0.000714591
2	chr2:203588066:G:A	203588066	NA,A	NA,G	NA,1	NA,-inf	NA,inf	NA,1.1697	0.000337602	0.000725911
2	chr2:203698177:CAG:C	203698177	NA,C	NA,CAG	NA,1	NA,inf	NA,inf	NA,1.13356	0.000337493	0.000721286
2	chr2:204047784:C:T	204047784	NA,T	NA,C	NA,1	NA,inf	NA,inf	NA,1.16508	0.00033728	0.000716853
2	chr2:202516800:C:T	202516800	T,NA	C,NA	1,NA	-inf,NA	inf,NA	1.28647,NA	0.000336543	0.000731673
2	chr2:203574200:T:C	203574200	NA,C	NA,T	NA,1	NA,inf	NA,inf	NA,1.09116	0.000334974	0.000714378
2	chr2:203995416:G:A	203995416	NA,A	NA,G	NA,1	NA,inf	NA,inf	NA,1.13044	0.00033484	0.000713934
2	chr2:203938666:T:C	203938666	NA,C	NA,T	NA,1	NA,-inf	NA,inf	NA,1.17268	0.000333878	0.000715953
2	chr2:203444357:G:A	203444357	NA,A	NA,G	NA,1	NA,inf	NA,inf	NA,1.11249	0.000332155	0.000708291
2	chr2:202996143:G:C	202996143	C,C	G,G	1,1	-inf,inf	inf,inf	1.62577,0.490837	0.000332133	0.000691656
2	chr2:203977015:T:C	203977015	NA,C	NA,T	NA,1	NA,inf	NA,inf	NA,1.18315	0.000332078	0.00070444
2	chr2:201915040:C:T	201915040	NA,T	NA,C	NA,1	NA,inf	NA,inf	NA,1.11826	0.000331743	0.000708024
2	chr2:201915444:G:A	201915444	NA,A	NA,G	NA,1	NA,inf	NA,inf	NA,1.11613	0.000330501	0.000705381
2	chr2:202662380:AGAG:A	202662380	A,NA	AGAG,NA	1,NA	inf,NA	inf,NA	0.986731,NA	0.000330058	0.000693945
2	chr2:203689176:A:G	203689176	NA,G	NA,A	NA,1	NA,-inf	NA,inf	NA,1.14878	0.000329533	0.000706306
2	chr2:201985570:C:T	201985570	NA,T	NA,C	NA,1	NA,inf	NA,inf	NA,1.14378	0.000329322	0.000708437
2	chr2:202472796:G:A	202472796	NA,A	NA,G	NA,1	NA,inf	NA,inf	NA,1.11068	0.000329155	0.000702918
2	chr2:201696387:G:A	201696387	A,A	G,G	1,1	-inf,inf	inf,inf	0.1047,1.95941	0.000328756	0.000707089
2	chr2:202432345:T:G	202432345	G,NA	T,NA	1,NA	-inf,NA	inf,NA	0.787562,NA	0.000327952	0.000673446
2	chr2:203672094:C:T	203672094	NA,T	NA,C	NA,1	NA,-inf	NA,inf	NA,1.14397	0.000326976	0.000700812
2	chr2:202313915:C:T	202313915	T,T	C,C	1,1	-inf,inf	inf,inf	2.98564,0.0844965	0.000326684	0.000765991
2	chr2:203450513:G:A	203450513	NA,A	NA,G	NA,1	NA,-inf	NA,inf	NA,1.19262	0.000326499	0.000700189
2	chr2:203301627:T:A	203301627	NA,A	NA,T	NA,1	NA,-inf	NA,inf	NA,1.12954	0.000326494	0.000699781
2	chr2:202371162:G:A	202371162	A,NA	G,NA	1,NA	-inf,NA	inf,NA	1.36083,NA	0.000325754	0.000710019
2	chr2:202348338:T:C	202348338	C,C	T,T	1,1	-inf,-inf	inf,inf	2.7289,0.229905	0.000325657	0.000712059
2	chr2:202713285:A:G	202713285	G,G	A,A	1,1	inf,inf	inf,inf	3.10074,1.36513	0.000325521	0.00271155
2	chr2:203277836:G:A	203277836	A,A	G,G	1,1	-inf,inf	inf,inf	1.80096,0.152618	0.000324191	0.000675315
2	chr2:203024557:A:G	203024557	NA,G	NA,A	NA,1	NA,inf	NA,inf	NA,1.10189	0.000324152	0.000690082
2	chr2:203239883:G:T	203239883	NA,T	NA,G	NA,1	NA,inf	NA,inf	NA,1.09238	0.000323195	0.000688298
2	chr2:202501509:C:G	202501509	G,G	C,C	1,1	inf,inf	inf,inf	1.23706,0.996859	0.000322913	0.000677054
2	chr2:202541714:A:C	202541714	NA,C	NA,A	NA,1	NA,inf	NA,inf	NA,1.10002	0.000322822	0.000689411
2	chr2:201902688:T:C	201902688	NA,C	NA,T	NA,1	NA,inf	NA,inf	NA,1.09804	0.000322433	0.000687753
2	chr2:203994911:G:C	203994911	NA,C	NA,G	NA,1	NA,inf	NA,inf	NA,1.10879	0.000322292	0.000687233
2	chr2:202359473:T:C	202359473	C,NA	T,NA	1,NA	-inf,NA	inf,NA	1.28458,NA	0.000321753	0.000700782
2	chr2:201979755:C:T	201979755	NA,T	NA,C	NA,1	NA,-inf	NA,inf	NA,1.12327	0.000321287	0.000691005
2	chr2:203791972:G:T	203791972	NA,T	NA,G	NA,1	NA,inf	NA,inf	NA,1.09477	0.000320955	0.00068571
2	chr2:202406544:T:C	202406544	C,C	T,T	1,1	-inf,-inf	inf,inf	2.89978,0.399231	0.000320845	0.000770205
2	chr2:202663836:G:A	202663836	A,NA	G,NA	1,NA	inf,NA	inf,NA	1.10805,NA	0.000319942	0.000678297
2	chr2:203517282:A:G	203517282	G,NA	A,NA	1,NA	inf,NA	inf,NA	1.08706,NA	0.000319164	0.000673815
2	chr2:203475271:G:A	203475271	NA,A	NA,G	NA,1	NA,-inf	NA,inf	NA,1.17781	0.000318451	0.000682924
2	chr2:202991734:A:G	202991734	G,G	A,A	1,1	-inf,inf	inf,inf	1.52199,0.498906	0.000316777	0.000657949
2	chr2:203369203:A:G	203369203	NA,G	NA,A	NA,1	NA,-inf	NA,inf	NA,1.17413	0.000316337	0.000678085
2	chr2:202771599:C:T	202771599	T,T	C,C	1,1	inf,-inf	inf,inf	1.77779,0.220304	0.000316026	0.000661636
2	chr2:202024147:C:T	202024147	NA,T	NA,C	NA,1	NA,-inf	NA,inf	NA,1.16517	0.000315737	0.000676838
2	chr2:202499493:C:T	202499493	T,T	C,C	1,1	-inf,-inf	inf,inf	0.772915,1.86421	0.000315211	0.000694645
2	chr2:203242939:T:C	203242939	C,NA	T,NA	1,NA	inf,NA	inf,NA	1.06059,NA	0.000314825	0.000663499
2	chr2:203336250:G:A	203336250	NA,A	NA,G	NA,1	NA,-inf	NA,inf	NA,1.16938	0.000313804	0.000672656
2	chr2:203310541:G:A	203310541	NA,A	NA,G	NA,1	NA,-inf	NA,inf	NA,1.16915	0.000313679	0.00067239
2	chr2:202139833:C:T	202139833	NA,T	NA,C	NA,1	NA,-inf	NA,inf	NA,1.1295	0.000313404	0.000675137
2	chr2:202139868:C:T	202139868	NA,T	NA,C	NA,1	NA,-inf	NA,inf	NA,1.1295	0.000313404	0.000675137
2	chr2:202412087:A:T	202412087	T,T	A,A	1,1	-inf,-inf	inf,inf	0.824366,1.81263	0.000311331	0.00068415
2	chr2:203660595:C:T	203660595	NA,T	NA,C	NA,1	NA,inf	NA,inf	NA,1.07017	0.000311188	0.000663223
2	chr2:202469110:A:G	202469110	NA,G	NA,A	NA,1	NA,-inf	NA,inf	NA,1.08813	0.000310256	0.000665204
2	chr2:202348370:T:C	202348370	C,C	T,T	1,1	-inf,-inf	inf,inf	2.66276,0.275002	0.000310064	0.000678826
2	chr2:203767657:T:C	203767657	NA,C	NA,T	NA,1	NA,inf	NA,inf	NA,1.07191	0.00031	0.000662273
2	chr2:202442754:T:C	202442754	C,NA	T,NA	1,NA	-inf,NA	inf,NA	0.758897,NA	0.000309829	0.000636587
2	chr2:203622987:C:A	203622987	NA,A	NA,C	NA,1	NA,-inf	NA,inf	NA,1.12956	0.000309316	0.000664481
2	chr2:203693433:A:G	203693433	NA,G	NA,A	NA,1	NA,inf	NA,inf	NA,1.08128	0.000308125	0.000658552
2	chr2:202492542:G:A	202492542	A,A	G,G	1,1	-inf,-inf	inf,inf	0.806663,1.82745	0.000307613	0.000678841
2	chr2:203025270:C:T	203025270	NA,T	NA,C	NA,1	NA,-inf	NA,inf	NA,1.14884	0.000304566	0.000652522
2	chr2:203682898:A:G	203682898	NA,G	NA,A	NA,1	NA,inf	NA,inf	NA,1.07244	0.000303577	0.00064882
2	chr2:202770882:T:C	202770882	C,C	T,T	1,1	inf,inf	inf,inf	1.71186,1.3492	0.000303484	0.000769173
2	chr2:202096324:AC:A	202096324	A,NA	AC,NA	1,NA	-inf,NA	inf,NA	1.23546,NA	0.000303227	0.000658237
2	chr2:202091566:A:T	202091566	NA,T	NA,A	NA,1	NA,-inf	NA,inf	NA,1.09771	0.000301814	0.000648153
2	chr2:202507003:G:A	202507003	A,A	G,G	1,1	-inf,-inf	inf,inf	0.769306,1.84612	0.000301592	0.000664074
2	chr2:203176258:G:A	203176258	A,NA	G,NA	1,NA	inf,NA	inf,NA	1.03441,NA	0.000301353	0.000635701
2	chr2:201983904:A:G	201983904	NA,G	NA,A	NA,1	NA,-inf	NA,inf	NA,1.07092	0.000300802	0.000643337
2	chr2:203051585:T:C	203051585	NA,C	NA,T	NA,1	NA,inf	NA,inf	NA,1.05816	0.000300382	0.000639591
2	chr2:202425714:T:C	202425714	C,C	T,T	1,1	-inf,-inf	inf,inf	0.835351,1.7835	0.000299522	0.00065849
2	chr2:202417810:C:G	202417810	G,G	C,C	1,1	inf,inf	inf,inf	1.25928,0.925203	0.000298608	0.000625993
2	chr2:202152107:T:C	202152107	NA,C	NA,T	NA,1	NA,-inf	NA,inf	NA,1.08074	0.000298195	0.000641247
2	chr2:203705369:C:T	203705369	T,T	C,C	1,1	-inf,-inf	inf,inf	0.0976591,1.77034	0.000296208	0.000623004
2	chr2:201851153:G:A	201851153	NA,A	NA,G	NA,1	NA,inf	NA,inf	NA,1.06173	0.000293466	0.000626601
2	chr2:203056547:A:G	203056547	G,G	A,A	1,1	-inf,inf	inf,inf	1.57669,0.468818	0.000292856	0.000610287
2	chr2:203014780:A:G	203014780	G,G	A,A	1,1	-inf,inf	inf,inf	1.53412,0.535069	0.000292445	0.000609796
2	chr2:203587450:T:C	203587450	C,C	T,T	1,1	inf,-inf	inf,inf	0.973075,1.54241	0.000292261	0.00064552
2	chr2:203384888:G:A	203384888	NA,A	NA,G	NA,1	NA,-inf	NA,inf	NA,1.1253	0.000291176	0.000624195
2	chr2:202052556:C:T	202052556	T,T	C,C	1,1	inf,inf	inf,inf	0.000126994,1.86452	0.000289782	0.000614994
2	chr2:202887305:C:A	202887305	A,A	C,C	1,1	-inf,inf	inf,inf	1.57749,0.454555	0.000289691	0.000603359
2	chr2:202517151:C:T	202517151	T,T	C,C	1,1	-inf,-inf	inf,inf	0.795725,1.80389	0.000289642	0.000638486
2	chr2:202265909:G:C	202265909	C,NA	G,NA	1,NA	-inf,NA	inf,NA	1.28917,NA	0.000289296	0.000630226
2	chr2:202826558:A:G	202826558	G,G	A,A	1,1	-inf,inf	inf,inf	1.72685,0.064017	0.000288339	0.000597751
2	chr2:203325476:A:G	203325476	G,NA	A,NA	1,NA	inf,NA	inf,NA	1.02259,NA	0.000287545	0.000606702
2	chr2:202985785:G:A	202985785	A,A	G,G	1,1	-inf,inf	inf,inf	1.44103,0.651589	0.000287378	0.000600181
2	chr2:202887306:C:G	202887306	G,G	C,C	1,1	-inf,inf	inf,inf	1.57761,0.440447	0.000284922	0.000593365
2	chr2:202474275:G:A	202474275	A,A	G,G	1,1	-inf,-inf	inf,inf	0.741317,1.81675	0.000284892	0.000624332
2	chr2:202561945:T:G	202561945	G,G	T,T	1,1	-inf,-inf	inf,inf	0.805971,1.785	0.00028477	0.000628378
2	chr2:203707552:G:A	203707552	NA,A	NA,G	NA,1	NA,inf	NA,inf	NA,1.02434	0.000284607	0.000608241
2	chr2:203912230:A:G	203912230	NA,G	NA,A	NA,1	NA,-inf	NA,inf	NA,1.08229	0.000284486	0.000610256
2	chr2:202553060:T:A	202553060	A,A	T,T	1,1	inf,inf	inf,inf	1.19875,0.96315	0.000284285	0.000596308
2	chr2:203118423:T:C	203118423	C,NA	T,NA	1,NA	-inf,NA	inf,NA	1.24557,NA	0.000283887	0.000617254
2	chr2:202317226:T:G	202317226	G,NA	T,NA	1,NA	-inf,NA	inf,NA	1.25105,NA	0.000283734	0.000619836
2	chr2:202836834:C:T	202836834	T,T	C,C	1,1	-inf,inf	inf,inf	1.70912,0.110895	0.000283385	0.000587787
2	chr2:202420267:T:C	202420267	C,NA	T,NA	1,NA	-inf,NA	inf,NA	1.26002,NA	0.000282831	0.000618801
2	chr2:203325472:A:T	203325472	T,NA	A,NA	1,NA	inf,NA	inf,NA	1.01217,NA	0.000282111	0.000595293
2	chr2:203744257:C:T	203744257	NA,T	NA,C	NA,1	NA,-inf	NA,inf	NA,0.892182	0.000282061	0.000596169
2	chr2:202811521:GCAT:G	202811521	NA,G	NA,GCAT	NA,1	NA,-inf	NA,inf	NA,1.09363	0.000281687	0.000603733
2	chr2:203963593:C:T	203963593	NA,T	NA,C	NA,1	NA,-inf	NA,inf	NA,1.05151	0.000281356	0.00060364
2	chr2:202816984:C:T	202816984	NA,T	NA,C	NA,1	NA,-inf	NA,inf	NA,1.09267	0.000281234	0.000602759
2	chr2:202480215:C:G	202480215	G,G	C,C	1,1	-inf,-inf	inf,inf	0.760925,1.79713	0.000281171	0.000616606
2	chr2:202513675:CT:C	202513675	C,C	CT,CT	1,1	-inf,-inf	inf,inf	0.834429,1.75787	0.000280902	0.000620477
2	chr2:201922400:T:C	201922400	NA,C	NA,T	NA,1	NA,inf	NA,inf	NA,1.0136	0.000280862	0.000600266
2	chr2:203503419:A:G	203503419	NA,G	NA,A	NA,1	NA,-inf	NA,inf	NA,1.10186	0.000279935	0.000600322
2	chr2:203690985:C:T	203690985	NA,T	NA,C	NA,1	NA,-inf	NA,inf	NA,1.05817	0.000279793	0.000600845
2	chr2:202995993:G:A	202995993	A,A	G,G	1,1	-inf,inf	inf,inf	1.44888,0.619469	0.000279043	0.000582612
2	chr2:204001301:A:G	204001301	NA,G	NA,A	NA,1	NA,inf	NA,inf	NA,1.02373	0.000278325	0.000593631
2	chr2:203541024:C:A	203541024	A,A	C,C	1,1	inf,-inf	inf,inf	1.71293,0.141785	0.000277084	0.000577528
2	chr2:203322391:T:G	203322391	NA,G	NA,T	NA,1	NA,inf	NA,inf	NA,1.00317	0.000276772	0.000592373
2	chr2:202453583:T:C	202453583	NA,C	NA,T	NA,1	NA,-inf	NA,inf	NA,1.04593	0.000276089	0.000594108
2	chr2:202422002:A:G	202422002	G,G	A,A	1,1	-inf,-inf	inf,inf	2.8805,0.258431	0.000275142	0.00065535
2	chr2:202165228:T:A	202165228	A,A	T,T	1,1	inf,inf	inf,inf	2.115,0.942904	0.000274962	0.000635096
2	chr2:202292524:G:T	202292524	T,T	G,G	1,1	inf,inf	inf,inf	0.844555,1.27792	0.000274736	0.000578475
2	chr2:201769335:A:T	201769335	T,NA	A,NA	1,NA	inf,NA	inf,NA	1.0596,NA	0.000272295	0.000583335
2	chr2:202517428:C:T	202517428	T,T	C,C	1,1	-inf,-inf	inf,inf	0.994578,1.61848	0.000271356	0.000602332
2	chr2:202450889:T:C	202450889	C,C	T,T	1,1	-inf,-inf	inf,inf	2.80296,0.373842	0.000271323	0.000647103
2	chr2:202433092:G:C	202433092	C,C	G,G	1,1	inf,inf	inf,inf	0.602624,1.49565	0.000270813	0.000571642
2	chr2:202873458:G:A	202873458	A,NA	G,NA	1,NA	-inf,NA	inf,NA	1.24171,NA	0.000270589	0.000593217
2	chr2:202827287:A:G	202827287	G,G	A,A	1,1	-inf,inf	inf,inf	1.69386,0.0747954	0.000270465	0.000560922
2	chr2:203283124:T:C	203283124	C,C	T,T	1,1	-inf,inf	inf,inf	1.71398,0.131367	0.000270295	0.00056326
2	chr2:202991172:G:A	202991172	NA,A	NA,G	NA,1	NA,-inf	NA,inf	NA,1.03307	0.000270231	0.000580694
2	chr2:201912572:G:A	201912572	NA,A	NA,G	NA,1	NA,inf	NA,inf	NA,0.997208	0.000269822	0.000577733
2	chr2:203574487:A:G	203574487	NA,G	NA,A	NA,1	NA,inf	NA,inf	NA,0.968317	0.000269494	0.000574949
2	chr2:201901066:G:A	201901066	NA,A	NA,G	NA,1	NA,inf	NA,inf	NA,0.993818	0.000269171	0.000574789
2	chr2:201899841:C:T	201899841	NA,T	NA,C	NA,1	NA,inf	NA,inf	NA,0.995036	0.00026907	0.000574726
2	chr2:202896851:A:G	202896851	G,G	A,A	1,1	-inf,inf	inf,inf	1.54053,0.433352	0.000268957	0.00056067
2	chr2:202966442:G:T	202966442	T,NA	G,NA	1,NA	inf,NA	inf,NA	0.968246,NA	0.000268885	0.00056731
2	chr2:203926799:T:C	203926799	NA,C	NA,T	NA,1	NA,-inf	NA,inf	NA,1.05062	0.000268416	0.000575842
2	chr2:202598760:AC:A	202598760	NA,A	NA,AC	NA,1	NA,-inf	NA,inf	NA,1.05556	0.0002682	0.00057523
2	chr2:203232604:A:T	203232604	T,T	A,A	1,1	-inf,inf	inf,inf	1.69533,0.175901	0.000267971	0.000558875
2	chr2:201900613:C:T	201900613	NA,T	NA,C	NA,1	NA,inf	NA,inf	NA,0.989847	0.000267323	0.000570849
2	chr2:202600463:GACCT:G	202600463	G,G	GACCT,GACCT	1,1	-inf,-inf	inf,inf	1.35213,0.0205281	0.000266873	0.000545137
2	chr2:201975871:T:C	201975871	NA,C	NA,T	NA,1	NA,-inf	NA,inf	NA,1.01028	0.000266483	0.00057185
2	chr2:202498307:C:T	202498307	T,NA	C,NA	1,NA	-inf,NA	inf,NA	1.22769,NA	0.000266456	0.000582825
2	chr2:202568759:A:C	202568759	C,C	A,A	1,1	-inf,-inf	inf,inf	0.832228,1.71794	0.000265786	0.000585022
2	chr2:203051990:C:T	203051990	T,NA	C,NA	1,NA	inf,NA	inf,NA	0.961635,NA	0.000265675	0.000560587
2	chr2:203423530:A:G	203423530	NA,G	NA,A	NA,1	NA,-inf	NA,inf	NA,1.0385	0.000265444	0.00056891
2	chr2:203992554:T:G	203992554	NA,G	NA,T	NA,1	NA,inf	NA,inf	NA,0.994636	0.000264754	0.000564732
2	chr2:203264717:AT:A	203264717	A,A	AT,AT	1,1	-inf,inf	inf,inf	1.55505,0.451626	0.000264241	0.000553419
2	chr2:202707471:C:T	202707471	T,NA	C,NA	1,NA	inf,NA	inf,NA	0.861528,NA	0.000263538	0.000554672
2	chr2:202883871:A:G	202883871	G,G	A,A	1,1	-inf,inf	inf,inf	1.67641,0.109567	0.000263397	0.000546518
2	chr2:203713236:T:C	203713236	C,NA	T,NA	1,NA	inf,NA	inf,NA	1.09876,NA	0.00026311	0.000564205
2	chr2:202397655:C:T	202397655	T,T	C,C	1,1	-inf,-inf	inf,inf	0.863257,1.68863	0.000262512	0.000577758
2	chr2:202489540:G:A	202489540	A,NA	G,NA	1,NA	-inf,NA	inf,NA	1.21785,NA	0.000262016	0.000573073
2	chr2:202850789:C:T	202850789	T,T	C,C	1,1	-inf,inf	inf,inf	1.59845,0.319863	0.000260847	0.000542756
2	chr2:202485032:A:G	202485032	G,G	A,A	1,1	-inf,-inf	inf,inf	0.75659,1.76253	0.000260565	0.000573898
2	chr2:202683093:C:T	202683093	T,T	C,C	1,1	inf,inf	inf,inf	2.87949,1.38315	0.000260533	0.00190406
2	chr2:202283483:T:C	202283483	NA,C	NA,T	NA,1	NA,-inf	NA,inf	NA,1.04233	0.000260453	0.000560635
2	chr2:202862092:A:C	202862092	C,C	A,A	1,1	inf,inf	inf,inf	1.6871,0.105946	0.000260223	0.000542569
2	chr2:203426516:T:C	203426516	NA,C	NA,T	NA,1	NA,-inf	NA,inf	NA,1.05735	0.00025991	0.000557208
2	chr2:202497655:A:G	202497655	G,G	A,A	1,1	-inf,-inf	inf,inf	0.844643,1.70492	0.000259862	0.000574368
2	chr2:201679656:A:G	201679656	NA,G	NA,A	NA,1	NA,inf	NA,inf	NA,0.96271	0.000259271	0.000553873
2	chr2:202427192:A:G	202427192	G,G	A,A	1,1	-inf,-inf	inf,inf	0.861437,1.68207	0.000259105	0.000570179
2	chr2:202333424:A:G	202333424	G,G	A,A	1,1	-inf,inf	inf,inf	2.85057,0.0463114	0.000258498	0.000605283
2	chr2:203051643:A:G	203051643	G,NA	A,NA	1,NA	inf,NA	inf,NA	0.946314,NA	0.000258312	0.000545133
2	chr2:203599452:G:A	203599452	NA,A	NA,G	NA,1	NA,inf	NA,inf	NA,0.935541	0.000258192	0.000550887
2	chr2:202489393:G:A	202489393	A,A	G,G	1,1	-inf,-inf	inf,inf	0.836915,1.70791	0.000258182	0.00057031
2	chr2:202840466:G:A	202840466	A,A	G,G	1,1	inf,-inf	inf,inf	1.64933,0.246198	0.000257962	0.000540075
2	chr2:201888080:G:T	201888080	T,T	G,G	1,1	inf,inf	inf,inf	0.120927,1.73181	0.000256983	0.000546874
2	chr2:202971067:C:T	202971067	T,NA	C,NA	1,NA	-inf,NA	inf,NA	1.19395,NA	0.00025632	0.000559609
2	chr2:201991083:C:T	201991083	NA,T	NA,C	NA,1	NA,-inf	NA,inf	NA,1.01119	0.000255757	0.000546162
2	chr2:202061167:TG:T	202061167	T,T	TG,TG	1,1	inf,inf	inf,inf	1.34891,0.719669	0.000254646	0.000539181
2	chr2:202749054:AAAAT:A	202749054	NA,A	NA,AAAAT	NA,1	NA,-inf	NA,inf	NA,1.02577	0.000254627	0.000546007
2	chr2:202997310:G:A	202997310	A,NA	G,NA	1,NA	inf,NA	inf,NA	0.930012,NA	0.000250763	0.000529273
2	chr2:203920158:G:A	203920158	NA,A	NA,G	NA,1	NA,-inf	NA,inf	NA,1.00973	0.000250748	0.000537968
2	chr2:202200793:G:A	202200793	A,NA	G,NA	1,NA	inf,NA	inf,NA	2.1467,NA	0.000250554	0.000687703
2	chr2:201924683:G:A	201924683	NA,A	NA,G	NA,1	NA,inf	NA,inf	NA,0.951927	0.000249533	0.000534317
2	chr2:202312445:T:A	202312445	A,A	T,T	1,1	-inf,-inf	inf,inf	2.84815,0.0280009	0.000249494	0.000585928
2	chr2:203246671:T:C	203246671	C,C	T,T	1,1	-inf,inf	inf,inf	1.61075,0.305847	0.000249159	0.000520852
2	chr2:202340282:T:G	202340282	G,NA	T,NA	1,NA	-inf,NA	inf,NA	1.1412,NA	0.000249107	0.00054154
2	chr2:203590437:T:G	203590437	G,G	T,T	1,1	inf,-inf	inf,inf	1.03355,1.40638	0.000248589	0.000550069
2	chr2:203756528:T:C	203756528	NA,C	NA,T	NA,1	NA,inf	NA,inf	NA,0.955774	0.000248509	0.000531421
2	chr2:203718837:A:G	203718837	NA,G	NA,A	NA,1	NA,inf	NA,inf	NA,0.923355	0.000248469	0.000530786
2	chr2:203963075:T:G	203963075	NA,G	NA,T	NA,1	NA,-inf	NA,inf	NA,1.05668	0.000247899	0.000533291
2	chr2:201856673:T:G	201856673	NA,G	NA,T	NA,1	NA,inf	NA,inf	NA,0.960215	0.000247773	0.000530427
2	chr2:203592064:T:C	203592064	NA,C	NA,T	NA,1	NA,-inf	NA,inf	NA,1.00805	0.000247156	0.000529064
2	chr2:201843422:T:A	201843422	NA,A	NA,T	NA,1	NA,-inf	NA,inf	NA,0.970424	0.000247029	0.000531532
2	chr2:202329533:A:C	202329533	C,C	A,A	1,1	-inf,-inf	inf,inf	3.03711,0.189849	0.000246766	0.000695079
2	chr2:203556389:A:G	203556389	G,G	A,A	1,1	inf,-inf	inf,inf	1.62167,0.253931	0.000245598	0.000513658
2	chr2:202803093:T:C	202803093	NA,C	NA,T	NA,1	NA,inf	NA,inf	NA,0.925042	0.000245572	0.000524155
2	chr2:202081609:G:A	202081609	A,NA	G,NA	1,NA	inf,NA	inf,NA	0.939682,NA	0.000244459	0.0005198
2	chr2:203161357:G:A	203161357	A,NA	G,NA	1,NA	inf,NA	inf,NA	0.919613,NA	0.000244214	0.000515662
2	chr2:203913168:G:A	203913168	NA,A	NA,G	NA,1	NA,-inf	NA,inf	NA,0.991683	0.000244159	0.000523728
2	chr2:201787231:T:C	201787231	C,C	T,T	1,1	-inf,inf	inf,inf	1.40413,0.612941	0.000243046	0.000519057
2	chr2:202980923:T:C	202980923	C,C	T,T	1,1	-inf,inf	inf,inf	1.39499,0.592146	0.000242112	0.000505736
2	chr2:202964301:T:A	202964301	A,A	T,T	1,1	-inf,inf	inf,inf	1.41477,0.562481	0.000241801	0.000504907
2	chr2:203622592:G:A	203622592	NA,A	NA,G	NA,1	NA,-inf	NA,inf	NA,1.00548	0.000241076	0.00052001
2	chr2:202511543:A:C	202511543	C,C	A,A	1,1	-inf,-inf	inf,inf	0.881406,1.63539	0.000240474	0.000532056
2	chr2:203294101:C:T	203294101	T,NA	C,NA	1,NA	inf,NA	inf,NA	0.901592,NA	0.000240066	0.000506743
2	chr2:201980209:T:C	201980209	NA,C	NA,T	NA,1	NA,-inf	NA,inf	NA,0.942517	0.000239787	0.000514809
2	chr2:202398619:A:G	202398619	G,G	A,A	1,1	-inf,-inf	inf,inf	0.8306,1.6596	0.000239714	0.000527039
2	chr2:203787933:G:A	203787933	NA,A	NA,G	NA,1	NA,inf	NA,inf	NA,0.929661	0.000239547	0.00050971
2	chr2:203666280:T:A	203666280	A,NA	T,NA	1,NA	-inf,NA	inf,NA	0.711727,NA	0.000239285	0.000500213
2	chr2:201915496:G:C	201915496	NA,C	NA,G	NA,1	NA,inf	NA,inf	NA,0.930151	0.000239133	0.000510698
2	chr2:203557607:A:G	203557607	G,G	A,A	1,1	inf,-inf	inf,inf	1.60007,0.270886	0.000238759	0.000499605
2	chr2:202014614:G:A	202014614	A,NA	G,NA	1,NA	-inf,NA	inf,NA	1.07373,NA	0.000238707	0.000514799
2	chr2:202081605:T:C	202081605	C,C	T,T	1,1	inf,inf	inf,inf	1.59195,0.34488	0.00023866	0.000506667
2	chr2:203786301:T:A	203786301	NA,A	NA,T	NA,1	NA,inf	NA,inf	NA,0.925889	0.000238167	0.000506784
2	chr2:203964508:C:T	203964508	T,T	C,C	1,1	-inf,-inf	inf,inf	0.726904,1.43874	0.000237537	0.000509789
2	chr2:201893315:A:G	201893315	NA,G	NA,A	NA,1	NA,-inf	NA,inf	NA,0.939757	0.00023743	0.000510837
2	chr2:201898186:G:A	201898186	NA,A	NA,G	NA,1	NA,inf	NA,inf	NA,0.921218	0.000237312	0.000506964
2	chr2:203209007:G:C	203209007	NA,C	NA,G	NA,1	NA,-inf	NA,inf	NA,0.953832	0.00023718	0.000509482
2	chr2:201985569:C:T	201985569	T,NA	C,NA	1,NA	inf,NA	inf,NA	1.01716,NA	0.000236969	0.000509392
2	chr2:202530669:CTCT:C	202530669	C,C	CTCT,CTCT	1,1	-inf,-inf	inf,inf	0.812095,1.66553	0.000236961	0.000520639
2	chr2:203823173:G:A	203823173	NA,A	NA,G	NA,1	NA,-inf	NA,inf	NA,0.97188	0.00023628	0.00050679
2	chr2:203486937:T:C	203486937	NA,C	NA,T	NA,1	NA,-inf	NA,inf	NA,0.963773	0.000236215	0.000506027
2	chr2:204046998:A:AG	204046998	NA,AG	NA,A	NA,1	NA,inf	NA,inf	NA,0.93528	0.000234913	0.000499707
2	chr2:202543046:G:A	202543046	A,A	G,G	1,1	-inf,-inf	inf,inf	0.823522,1.65211	0.000234888	0.000516244
2	chr2:202248836:G:A	202248836	A,NA	G,NA	1,NA	-inf,NA	inf,NA	1.13279,NA	0.000234848	0.000512175
2	chr2:202082198:G:T	202082198	T,T	G,G	1,1	inf,inf	inf,inf	1.48203,0.513733	0.000234694	0.000498756
2	chr2:201717391:G:A	201717391	A,A	G,G	1,1	-inf,inf	inf,inf	0.0104371,1.78933	0.000234613	0.000504732
2	chr2:201839441:G:C	201839441	NA,C	NA,G	NA,1	NA,-inf	NA,inf	NA,0.933582	0.00023409	0.00050343
2	chr2:203367088:A:G	203367088	NA,G	NA,A	NA,1	NA,-inf	NA,inf	NA,0.95653	0.000233626	0.000500454
2	chr2:202696507:C:T	202696507	T,NA	C,NA	1,NA	inf,NA	inf,NA	0.914168,NA	0.000233563	0.000496052
2	chr2:203207251:A:G	203207251	G,G	A,A	1,1	-inf,inf	inf,inf	1.50579,0.436345	0.000233481	0.000488907
2	chr2:203803235:A:G	203803235	NA,G	NA,A	NA,1	NA,inf	NA,inf	NA,0.996676	0.000232408	0.000489275
2	chr2:202072880:G:A	202072880	NA,A	NA,G	NA,1	NA,-inf	NA,inf	NA,0.944089	0.000232383	0.000499846
2	chr2:203617265:T:C	203617265	NA,C	NA,T	NA,1	NA,-inf	NA,inf	NA,0.959414	0.000232155	0.000498669
2	chr2:203256085:G:T	203256085	T,T	G,G	1,1	-inf,inf	inf,inf	1.58423,0.284318	0.000231926	0.000484816
2	chr2:201990830:A:G	201990830	NA,G	NA,A	NA,1	NA,inf	NA,inf	NA,0.933082	0.000231373	0.000498065
2	chr2:202070751:C:T	202070751	T,T	C,C	1,1	inf,inf	inf,inf	1.45612,0.542559	0.000230859	0.00049085
2	chr2:202211416:G:A	202211416	A,NA	G,NA	1,NA	-inf,NA	inf,NA	1.09334,NA	0.000230688	0.000501298
2	chr2:203295311:G:A	203295311	A,NA	G,NA	1,NA	inf,NA	inf,NA	0.922186,NA	0.000230404	0.000485789
2	chr2:203305107:T:G	203305107	G,G	T,T	1,1	-inf,inf	inf,inf	1.63501,0.115484	0.000229964	0.000479452
2	chr2:202898078:CA:C	202898078	C,C	CA,CA	1,1	-inf,inf	inf,inf	1.44226,0.48057	0.000229579	0.000478972
2	chr2:201994681:C:T	201994681	NA,T	NA,C	NA,1	NA,inf	NA,inf	NA,0.929227	0.000229323	0.00049367
2	chr2:203306293:C:T	203306293	T,T	C,C	1,1	-inf,inf	inf,inf	1.64104,0.0284802	0.000229303	0.00047733
2	chr2:201963943:T:G	201963943	G,G	T,T	1,1	inf,inf	inf,inf	1.70156,0.221074	0.00022921	0.000491741
2	chr2:203245123:G:A	203245123	NA,A	NA,G	NA,1	NA,-inf	NA,inf	NA,0.934609	0.000228964	0.000491881
2	chr2:202208330:C:A	202208330	NA,A	NA,C	NA,1	NA,-inf	NA,inf	NA,0.963949	0.00022894	0.000492666
2	chr2:202932472:G:A	202932472	A,NA	G,NA	1,NA	inf,NA	inf,NA	0.880048,NA	0.000228917	0.000483414
2	chr2:203679883:C:T	203679883	NA,T	NA,C	NA,1	NA,inf	NA,inf	NA,0.905973	0.000227956	0.000487421
2	chr2:201701688:T:C	201701688	C,NA	T,NA	1,NA	inf,NA	inf,NA	0.999785,NA	0.000227755	0.000488796
2	chr2:202514667:G:A	202514667	A,A	G,G	1,1	-inf,-inf	inf,inf	0.835922,1.63539	0.000227612	0.000502795
2	chr2:201937608:C:G	201937608	NA,G	NA,C	NA,1	NA,inf	NA,inf	NA,0.898092	0.000227257	0.000485302
2	chr2:203100717:T:G	203100717	G,NA	T,NA	1,NA	inf,NA	inf,NA	0.878927,NA	0.000227221	0.000479978
2	chr2:203187790:C:T	203187790	T,NA	C,NA	1,NA	inf,NA	inf,NA	0.872703,NA	0.000226958	0.000479288
2	chr2:201994095:C:T	201994095	NA,T	NA,C	NA,1	NA,inf	NA,inf	NA,0.920362	0.000226353	0.000487287
2	chr2:202405369:A:G	202405369	G,G	A,A	1,1	-inf,-inf	inf,inf	2.74442,0.263885	0.000225809	0.000535057
2	chr2:203622061:T:C	203622061	NA,C	NA,T	NA,1	NA,-inf	NA,inf	NA,0.96536	0.000225724	0.000486827
2	chr2:203028233:A:G	203028233	G,G	A,A	1,1	-inf,inf	inf,inf	1.41594,0.513606	0.000225642	0.000471098
2	chr2:202202780:A:G	202202780	G,G	A,A	1,1	inf,inf	inf,inf	1.53294,0.234326	0.000225605	0.000473403
2	chr2:203112260:C:T	203112260	NA,T	NA,C	NA,1	NA,-inf	NA,inf	NA,0.915013	0.000225346	0.000483952
2	chr2:203980903:A:C	203980903	NA,C	NA,A	NA,1	NA,inf	NA,inf	NA,0.898188	0.000224679	0.000479761
2	chr2:202240769:A:T	202240769	T,NA	A,NA	1,NA	-inf,NA	inf,NA	1.12573,NA	0.000224644	0.000490953
2	chr2:203304804:C:T	203304804	T,T	C,C	1,1	-inf,inf	inf,inf	1.63054,0.0312327	0.000224609	0.000467626
2	chr2:203726423:T:C	203726423	NA,C	NA,T	NA,1	NA,inf	NA,inf	NA,0.883869	0.000224589	0.000480174
2	chr2:202966073:A:C	202966073	C,C	A,A	1,1	-inf,inf	inf,inf	1.49134,0.369288	0.000224576	0.000467742
2	chr2:203996093:T:A	203996093	NA,A	NA,T	NA,1	NA,inf	NA,inf	NA,0.897173	0.000224383	0.000478775
2	chr2:201955370:G:C	201955370	NA,C	NA,G	NA,1	NA,-inf	NA,inf	NA,0.900304	0.000224367	0.000481083
2	chr2:203921499:C:T	203921499	NA,T	NA,C	NA,1	NA,-inf	NA,inf	NA,0.942517	0.000224361	0.000481329
2	chr2:203922662:T:C	203922662	NA,C	NA,T	NA,1	NA,-inf	NA,inf	NA,0.941554	0.000224	0.000480554
2	chr2:203525193:T:A	203525193	NA,A	NA,T	NA,1	NA,inf	NA,inf	NA,0.882803	0.00022382	0.000479039
2	chr2:201998423:T:C	201998423	NA,C	NA,T	NA,1	NA,-inf	NA,inf	NA,0.913787	0.000223746	0.000481039
2	chr2:203057849:C:T	203057849	T,T	C,C	1,1	-inf,inf	inf,inf	1.53439,0.279907	0.000223455	0.000465932
2	chr2:202294216:T:G	202294216	G,G	T,T	1,1	-inf,-inf	inf,inf	2.77651,0.0425128	0.000223291	0.000523777
2	chr2:202390762:A:C	202390762	C,C	A,A	1,1	-inf,inf	inf,inf	2.10334,0.557272	0.000223277	0.000483463
2	chr2:203433123:G:GTGAT	203433123	GTGAT,NA	G,NA	1,NA	inf,NA	inf,NA	0.897413,NA	0.000222969	0.000469969
2	chr2:204047625:T:C	204047625	NA,C	NA,T	NA,1	NA,inf	NA,inf	NA,0.869219	0.000222832	0.000476341
2	chr2:202959236:T:TAA	202959236	TAA,TAA	T,T	1,1	inf,inf	inf,inf	0.363607,2.01602	0.000222682	0.000510952
2	chr2:203667301:G:A	203667301	A,NA	G,NA	1,NA	inf,NA	inf,NA	0.882198,NA	0.000222532	0.000471156
2	chr2:203420107:T:C	203420107	NA,C	NA,T	NA,1	NA,-inf	NA,inf	NA,0.927142	0.000222447	0.000476528
2	chr2:202775160:C:T	202775160	T,T	C,C	1,1	inf,inf	inf,inf	1.61635,0.136372	0.000222106	0.000464976
2	chr2:203895283:T:C	203895283	C,NA	T,NA	1,NA	inf,NA	inf,NA	1.10698,NA	0.000221769	0.000486622
2	chr2:203292034:G:A	203292034	A,A	G,G	1,1	-inf,inf	inf,inf	1.55504,0.296805	0.000221434	0.000463107
2	chr2:202605131:T:C	202605131	NA,C	NA,T	NA,1	NA,inf	NA,inf	NA,0.853913	0.000221311	0.000468828
2	chr2:203023985:T:G	203023985	G,NA	T,NA	1,NA	inf,NA	inf,NA	0.894774,NA	0.000221072	0.000465999
2	chr2:201935754:T:C	201935754	NA,C	NA,T	NA,1	NA,inf	NA,inf	NA,0.880592	0.000220832	0.000471699
2	chr2:203449099:G:A	203449099	A,A	G,G	1,1	inf,-inf	inf,inf	1.60225,0.130402	0.000220802	0.00046054
2	chr2:202148441:AAACT:A	202148441	A,A	AAACT,AAACT	1,1	-inf,-inf	inf,inf	1.94106,0.617765	0.000220311	0.000471996
2	chr2:201875335:A:G	201875335	NA,G	NA,A	NA,1	NA,inf	NA,inf	NA,0.877399	0.000220045	0.00046998
2	chr2:202526092:C:G	202526092	G,G	C,C	1,1	-inf,-inf	inf,inf	0.829049,1.62089	0.00022	0.000485878
2	chr2:203552198:G:A	203552198	A,A	G,G	1,1	inf,-inf	inf,inf	1.58172,0.208365	0.000219949	0.000459824
2	chr2:203795513:C:T	203795513	T,T	C,C	1,1	-inf,inf	inf,inf	0.147864,1.69327	0.00021977	0.000470317
2	chr2:202419543:G:C	202419543	C,C	G,G	1,1	-inf,inf	inf,inf	2.16367,0.490351	0.000219556	0.000476287
2	chr2:202672340:G:A	202672340	NA,A	NA,G	NA,1	NA,-inf	NA,inf	NA,0.924058	0.000219391	0.000470162
2	chr2:201968231:G:A	201968231	A,NA	G,NA	1,NA	inf,NA	inf,NA	0.992318,NA	0.000219039	0.000471678
2	chr2:203516558:G:A	203516558	NA,A	NA,G	NA,1	NA,-inf	NA,inf	NA,0.952015	0.000218998	0.000469509
2	chr2:203103259:A:G	203103259	G,G	A,A	1,1	inf,inf	inf,inf	1.58058,0.0356706	0.000218798	0.000455587
2	chr2:203799565:C:G	203799565	G,G	C,C	1,1	-inf,inf	inf,inf	0.152381,1.68905	0.000218718	0.000468056
2	chr2:201724749:T:C	201724749	C,NA	T,NA	1,NA	-inf,NA	inf,NA	0.863563,NA	0.000218692	0.000465122
2	chr2:203291497:C:T	203291497	NA,T	NA,C	NA,1	NA,-inf	NA,inf	NA,0.943055	0.000218691	0.000468344
2	chr2:203923089:G:A	203923089	NA,A	NA,G	NA,1	NA,-inf	NA,inf	NA,0.926532	0.000218564	0.000468876
2	chr2:202519337:TG:T	202519337	T,NA	TG,NA	1,NA	inf,NA	inf,NA	0.878697,NA	0.000218342	0.000463917
2	chr2:202696353:C:T	202696353	T,T	C,C	1,1	inf,inf	inf,inf	1.44384,0.421448	0.000218341	0.000459097
2	chr2:202523934:T:C	202523934	C,C	T,T	1,1	-inf,-inf	inf,inf	0.843286,1.60583	0.000218261	0.000482216
2	chr2:203764301:T:A	203764301	A,NA	T,NA	1,NA	-inf,NA	inf,NA	1.01096,NA	0.000217808	0.000470741
2	chr2:202560752:C:T	202560752	T,T	C,C	1,1	-inf,-inf	inf,inf	2.48879,0.554143	0.000217764	0.000515394
2	chr2:202316443:C:T	202316443	NA,T	NA,C	NA,1	NA,-inf	NA,inf	NA,0.941462	0.000217761	0.000466808
2	chr2:202555989:G:A	202555989	A,NA	G,NA	1,NA	inf,NA	inf,NA	0.81592,NA	0.000217587	0.00045962
2	chr2:202625200:AG:A	202625200	A,NA	AG,NA	1,NA	inf,NA	inf,NA	2.47498,NA	0.000217047	0.000813183
2	chr2:203248907:T:C	203248907	C,C	T,T	1,1	-inf,inf	inf,inf	1.53232,0.31762	0.00021674	0.00045347
2	chr2:201885279:T:C	201885279	NA,C	NA,T	NA,1	NA,inf	NA,inf	NA,0.872596	0.000216021	0.000461329
2	chr2:202393571:C:T	202393571	T,NA	C,NA	1,NA	-inf,NA	inf,NA	1.0862,NA	0.000215944	0.000470811
2	chr2:203266777:T:TA	203266777	TA,NA	T,NA	1,NA	-inf,NA	inf,NA	1.08918,NA	0.000215786	0.000469479
2	chr2:203678050:G:A	203678050	NA,A	NA,G	NA,1	NA,inf	NA,inf	NA,0.870641	0.000215075	0.000459839
2	chr2:204021110:T:C	204021110	NA,C	NA,T	NA,1	NA,inf	NA,inf	NA,0.892146	0.000214682	0.000456823
2	chr2:202697099:A:G	202697099	G,NA	A,NA	1,NA	inf,NA	inf,NA	0.76022,NA	0.000214436	0.000452157
2	chr2:202902901:C:T	202902901	NA,T	NA,C	NA,1	NA,-inf	NA,inf	NA,0.931437	0.000213971	0.000458613
2	chr2:202884793:C:T	202884793	NA,T	NA,C	NA,1	NA,-inf	NA,inf	NA,0.931437	0.000213971	0.000458613
2	chr2:202874289:C:T	202874289	T,T	C,C	1,1	-inf,inf	inf,inf	1.50648,0.299584	0.000213311	0.000444205
2	chr2:203024087:T:C	203024087	NA,C	NA,T	NA,1	NA,-inf	NA,inf	NA,0.929156	0.000213159	0.000456876
2	chr2:202933484:T:G	202933484	NA,G	NA,T	NA,1	NA,-inf	NA,inf	NA,0.928092	0.000212816	0.00045614
2	chr2:203285982:C:A	203285982	A,A	C,C	1,1	-inf,inf	inf,inf	1.50863,0.341994	0.000212604	0.000444988
2	chr2:203552119:A:G	203552119	G,G	A,A	1,1	inf,-inf	inf,inf	1.5471,0.249022	0.000212558	0.000444749
2	chr2:201989349:G:A	201989349	NA,A	NA,G	NA,1	NA,inf	NA,inf	NA,0.882226	0.00021255	0.000457518
2	chr2:201728834:AAAAC:A	201728834	A,A	AAAAC,AAAAC	1,1	inf,inf	inf,inf	0.150925,1.67408	0.000212218	0.00045428
2	chr2:202448915:T:C	202448915	C,C	T,T	1,1	-inf,-inf	inf,inf	2.63255,0.353786	0.000211862	0.000500128
2	chr2:203947315:A:G	203947315	NA,G	NA,A	NA,1	NA,-inf	NA,inf	NA,0.906602	0.000211803	0.000454345
2	chr2:202384157:G:A	202384157	NA,A	NA,G	NA,1	NA,inf	NA,inf	NA,0.829612	0.000211393	0.000448595
2	chr2:202774848:A:G	202774848	G,NA	A,NA	1,NA	inf,NA	inf,NA	0.855691,NA	0.000211341	0.000446609
2	chr2:204001972:A:T	204001972	T,NA	A,NA	1,NA	inf,NA	inf,NA	0.944692,NA	0.000211067	0.000453908
2	chr2:203697054:A:G	203697054	G,G	A,A	1,1	-inf,-inf	inf,inf	1.03682,1.13952	0.000211034	0.000461073
2	chr2:202398049:C:T	202398049	NA,T	NA,C	NA,1	NA,inf	NA,inf	NA,0.832792	0.000211	0.000447921
2	chr2:201852701:A:G	201852701	NA,G	NA,A	NA,1	NA,inf	NA,inf	NA,0.861713	0.000210399	0.000449392
2	chr2:202651217:A:G	202651217	NA,G	NA,A	NA,1	NA,-inf	NA,inf	NA,0.876452	0.000210337	0.000451261
2	chr2:204011117:T:A	204011117	A,A	T,T	1,1	inf,inf	inf,inf	0.140722,1.75688	0.000210221	0.000448282
2	chr2:203008788:C:T	203008788	NA,T	NA,C	NA,1	NA,-inf	NA,inf	NA,0.891443	0.000209695	0.000449248
2	chr2:203874789:CTCTG:C	203874789	C,NA	CTCTG,NA	1,NA	-inf,NA	inf,NA	0.910378,NA	0.000209557	0.000448613
2	chr2:203408095:A:C	203408095	NA,C	NA,A	NA,1	NA,-inf	NA,inf	NA,0.922302	0.000208867	0.000447762
2	chr2:203978950:T:C	203978950	NA,C	NA,T	NA,1	NA,inf	NA,inf	NA,0.843768	0.000208757	0.000447039
2	chr2:202747001:C:G	202747001	NA,G	NA,C	NA,1	NA,inf	NA,inf	NA,0.871361	0.000208681	0.000446801
2	chr2:202440327:C:T	202440327	T,T	C,C	1,1	-inf,-inf	inf,inf	0.742874,1.63537	0.000208063	0.000457165
2	chr2:203289852:T:G	203289852	NA,G	NA,T	NA,1	NA,-inf	NA,inf	NA,0.889259	0.000207769	0.000445318
2	chr2:203288923:G:A	203288923	A,A	G,G	1,1	-inf,inf	inf,inf	1.57723,0.141426	0.000207681	0.000433388
2	chr2:201928543:G:A	201928543	A,A	G,G	1,1	inf,inf	inf,inf	0.592522,1.25027	0.000207203	0.000437492
2	chr2:202387704:A:G	202387704	NA,G	NA,A	NA,1	NA,inf	NA,inf	NA,0.816368	0.000206922	0.00043911
2	chr2:202890015:C:T	202890015	T,T	C,C	1,1	inf,inf	inf,inf	1.58748,0.0507452	0.000206742	0.000431709
2	chr2:201925093:C:T	201925093	NA,T	NA,C	NA,1	NA,inf	NA,inf	NA,0.842392	0.000206501	0.000441058
2	chr2:203113065:T:C	203113065	NA,C	NA,T	NA,1	NA,-inf	NA,inf	NA,0.884104	0.000205916	0.000441346
2	chr2:203266222:G:A	203266222	A,A	G,G	1,1	-inf,inf	inf,inf	1.53978,0.249902	0.000205762	0.000430184
2	chr2:203940193:T:G	203940193	NA,G	NA,T	NA,1	NA,-inf	NA,inf	NA,0.876537	0.000205731	0.000441657
2	chr2:203803733:G:C	203803733	C,C	G,G	1,1	-inf,inf	inf,inf	0.0518785,1.68557	0.000205006	0.000439128
2	chr2:203250242:C:T	203250242	T,T	C,C	1,1	-inf,inf	inf,inf	1.57554,0.116484	0.000204538	0.000426671
2	chr2:202087058:C:A	202087058	A,A	C,C	1,1	inf,inf	inf,inf	0.732063,1.08978	0.000204495	0.000425625
2	chr2:203233537:C:G	203233537	G,G	C,C	1,1	-inf,inf	inf,inf	1.56479,0.159489	0.00020419	0.000426315
2	chr2:203137018:A:G	203137018	G,G	A,A	1,1	inf,inf	inf,inf	1.54671,0.0295775	0.000204046	0.000425025
2	chr2:204017363:C:A	204017363	NA,A	NA,C	NA,1	NA,inf	NA,inf	NA,0.86089	0.000203952	0.000434067
2	chr2:203852931:C:A	203852931	A,NA	C,NA	1,NA	-inf,NA	inf,NA	0.964929,NA	0.000203767	0.000437602
2	chr2:204019320:G:C	204019320	NA,C	NA,G	NA,1	NA,inf	NA,inf	NA,0.859485	0.000203543	0.000433197
2	chr2:204021100:A:G	204021100	NA,G	NA,A	NA,1	NA,inf	NA,inf	NA,0.859483	0.000203481	0.000433068
2	chr2:203719344:T:C	203719344	C,NA	T,NA	1,NA	inf,NA	inf,NA	0.829552,NA	0.000203339	0.000430685
2	chr2:202625203:AAGGATCAATAAACCAAAAGAGG:A	202625203	A,NA	AAGGATCAATAAACCAAAAGAGG,NA	1,NA	inf,NA	inf,NA	2.41308,NA	0.000203268	0.00074377
2	chr2:203289963:A:G	203289963	G,G	A,A	1,1	-inf,inf	inf,inf	1.56891,0.129519	0.000203153	0.000423893
2	chr2:202493199:T:C	202493199	C,C	T,T	1,1	inf,inf	inf,inf	0.632421,1.30719	0.000203139	0.000428799
2	chr2:201923197:G:A	201923197	A,A	G,G	1,1	inf,inf	inf,inf	0.653932,1.18148	0.000202681	0.000427851
2	chr2:202737338:A:G	202737338	G,NA	A,NA	1,NA	-inf,NA	inf,NA	0.987544,NA	0.000202468	0.000439313
2	chr2:203140894:G:A	203140894	NA,A	NA,G	NA,1	NA,-inf	NA,inf	NA,0.872228	0.00020195	0.000432853
2	chr2:203576404:C:T	203576404	NA,T	NA,C	NA,1	NA,inf	NA,inf	NA,0.79584	0.000200944	0.000429248
2	chr2:203256396:G:C	203256396	NA,C	NA,G	NA,1	NA,-inf	NA,inf	NA,0.867373	0.000200488	0.000429716
2	chr2:202551254:T:C	202551254	C,C	T,T	1,1	-inf,-inf	inf,inf	2.45237,0.568987	0.000200263	0.000474406
2	chr2:202882587:C:T	202882587	T,NA	C,NA	1,NA	inf,NA	inf,NA	0.711889,NA	0.000200012	0.000421061
2	chr2:201987824:A:C	201987824	NA,C	NA,A	NA,1	NA,inf	NA,inf	NA,0.843619	0.000199978	0.000430328
2	chr2:203785307:G:A	203785307	A,NA	G,NA	1,NA	-inf,NA	inf,NA	0.931368,NA	0.00019976	0.000429045
2	chr2:202488724:T:C	202488724	C,C	T,T	1,1	-inf,-inf	inf,inf	2.52817,0.469919	0.000198738	0.000470511
2	chr2:203406573:G:C	203406573	NA,C	NA,G	NA,1	NA,-inf	NA,inf	NA,0.857184	0.00019855	0.000425335
2	chr2:201879597:C:T	201879597	T,NA	C,NA	1,NA	-inf,NA	inf,NA	0.827327,NA	0.000198435	0.000423063
2	chr2:202798413:A:T	202798413	NA,T	NA,A	NA,1	NA,-inf	NA,inf	NA,0.870381	0.000197784	0.000423803
2	chr2:202191592:CAACT:C	202191592	C,NA	CAACT,NA	1,NA	-inf,NA	inf,NA	1.025,NA	0.000197568	0.000430315
2	chr2:203709966:C:T	203709966	NA,T	NA,C	NA,1	NA,inf	NA,inf	NA,0.862732	0.000197375	0.000417569
2	chr2:201944776:TAAATAG:T	201944776	NA,T	NA,TAAATAG	NA,1	NA,inf	NA,inf	NA,0.800916	0.000197193	0.000421118
2	chr2:202091097:G:A	202091097	A,A	G,G	1,1	-inf,-inf	inf,inf	0.581375,1.07308	0.000197014	0.000407136
2	chr2:202426809:G:C	202426809	C,NA	G,NA	1,NA	inf,NA	inf,NA	0.784165,NA	0.000196289	0.000415745
2	chr2:201978024:G:A	201978024	NA,A	NA,G	NA,1	NA,-inf	NA,inf	NA,0.83445	0.000195974	0.000420611
2	chr2:203511270:A:T	203511270	T,NA	A,NA	1,NA	inf,NA	inf,NA	0.819907,NA	0.000195878	0.000411789
2	chr2:203040787:G:T	203040787	NA,T	NA,G	NA,1	NA,-inf	NA,inf	NA,0.829145	0.000195736	0.000420297
2	chr2:203168801:G:A	203168801	NA,A	NA,G	NA,1	NA,-inf	NA,inf	NA,0.875586	0.00019572	0.000419489
2	chr2:204045122:G:A	204045122	NA,A	NA,G	NA,1	NA,-inf	NA,inf	NA,0.836712	0.000195586	0.000419146
2	chr2:202986568:A:G	202986568	G,NA	A,NA	1,NA	inf,NA	inf,NA	0.820872,NA	0.000195303	0.000412029
2	chr2:203521086:C:T	203521086	T,NA	C,NA	1,NA	-inf,NA	inf,NA	1.11712,NA	0.000195253	0.000423849
2	chr2:201783863:T:C	201783863	NA,C	NA,T	NA,1	NA,inf	NA,inf	NA,0.800043	0.000194818	0.000416223
2	chr2:202082148:T:C	202082148	C,C	T,T	1,1	inf,inf	inf,inf	1.37723,0.502028	0.000194653	0.00041321
2	chr2:202080569:A:G	202080569	G,G	A,A	1,1	inf,inf	inf,inf	1.37746,0.518071	0.000194219	0.00041282
2	chr2:202568522:C:T	202568522	NA,T	NA,C	NA,1	NA,inf	NA,inf	NA,0.785766	0.000194206	0.000411929
2	chr2:202531836:T:TAGTC	202531836	TAGTC,TAGTC	T,T	1,1	-inf,-inf	inf,inf	0.749753,1.60168	0.000193963	0.000427205
2	chr2:202075113:G:C	202075113	C,C	G,G	1,1	inf,inf	inf,inf	1.37303,0.523927	0.000193909	0.000412161
2	chr2:202120535:A:G	202120535	NA,G	NA,A	NA,1	NA,inf	NA,inf	NA,0.795057	0.000193715	0.000413599
2	chr2:203270735:TC:T	203270735	NA,T	NA,TC	NA,1	NA,-inf	NA,inf	NA,0.822525	0.000193245	0.000414301
2	chr2:202563853:G:C	202563853	C,C	G,G	1,1	-inf,-inf	inf,inf	0.814268,1.54772	0.00019311	0.000424419
2	chr2:202220233:C:T	202220233	T,NA	C,NA	1,NA	inf,NA	inf,NA	0.936581,NA	0.000192954	0.000413287
2	chr2:202430725:T:C	202430725	NA,C	NA,T	NA,1	NA,inf	NA,inf	NA,0.785213	0.000192884	0.000409473
2	chr2:203550343:G:C	203550343	C,C	G,G	1,1	inf,-inf	inf,inf	1.51901,0.198073	0.000192879	0.000403428
2	chr2:203610592:A:G	203610592	NA,G	NA,A	NA,1	NA,-inf	NA,inf	NA,0.867083	0.000192682	0.000415396
2	chr2:202187629:T:C	202187629	C,NA	T,NA	1,NA	-inf,NA	inf,NA	0.954173,NA	0.000191817	0.000413735
2	chr2:202424124:A:T	202424124	NA,T	NA,A	NA,1	NA,inf	NA,inf	NA,0.776583	0.00019173	0.000406814
2	chr2:202497345:G:A	202497345	A,NA	G,NA	1,NA	-inf,NA	inf,NA	0.943353,NA	0.000191538	0.000415283
2	chr2:202052348:A:G	202052348	G,G	A,A	1,1	-inf,inf	inf,inf	0.629007,1.48075	0.00019148	0.000417922
2	chr2:203876137:C:T	203876137	NA,T	NA,C	NA,1	NA,-inf	NA,inf	NA,0.796255	0.00019135	0.000409574
2	chr2:203268654:C:G	203268654	G,G	C,C	1,1	-inf,inf	inf,inf	1.53317,0.146215	0.000190887	0.000398551
2	chr2:202581503:T:C	202581503	C,C	T,T	1,1	-inf,-inf	inf,inf	0.706781,1.61902	0.000190594	0.000419134
2	chr2:203611364:G:A	203611364	NA,A	NA,G	NA,1	NA,-inf	NA,inf	NA,0.859977	0.000190584	0.000410849
2	chr2:202061228:G:A	202061228	A,A	G,G	1,1	-inf,inf	inf,inf	0.0227828,1.65319	0.00019024	0.000404707
2	chr2:202597838:T:G	202597838	G,NA	T,NA	1,NA	-inf,NA	inf,NA	0.907337,NA	0.000190185	0.00040973
2	chr2:204048503:T:G	204048503	G,NA	T,NA	1,NA	inf,NA	inf,NA	0.846016,NA	0.000190126	0.000405599
2	chr2:203800938:CA:C	203800938	C,C	CA,CA	1,1	inf,inf	inf,inf	1.02832,0.716581	0.000190044	0.000400605
2	chr2:202458043:T:C	202458043	NA,C	NA,T	NA,1	NA,inf	NA,inf	NA,0.772873	0.000190017	0.00040365
2	chr2:203434533:C:T	203434533	T,T	C,C	1,1	inf,-inf	inf,inf	1.09988,0.826224	0.000189885	0.000400887
2	chr2:203244009:C:A	203244009	A,A	C,C	1,1	-inf,inf	inf,inf	1.31316,0.554647	0.000189613	0.000398143
2	chr2:203608592:C:T	203608592	NA,T	NA,C	NA,1	NA,-inf	NA,inf	NA,0.856081	0.000189432	0.000408346
2	chr2:202276273:G:A	202276273	A,A	G,G	1,1	inf,inf	inf,inf	0.864547,1.0374	0.000189231	0.000398418
2	chr2:201900947:C:A	201900947	A,NA	C,NA	1,NA	inf,NA	inf,NA	0.853439,NA	0.00018912	0.000404979
2	chr2:203048330:T:C	203048330	C,C	T,T	1,1	-inf,inf	inf,inf	1.34317,0.476276	0.000188803	0.000394837
2	chr2:202508161:T:C	202508161	C,C	T,T	1,1	-inf,-inf	inf,inf	0.735489,1.59597	0.000188797	0.000415641
2	chr2:202703359:A:G	202703359	G,G	A,A	1,1	inf,inf	inf,inf	1.33155,0.472358	0.000188723	0.000396922
2	chr2:202042238:G:A	202042238	A,NA	G,NA	1,NA	-inf,NA	inf,NA	0.895161,NA	0.000187602	0.000404457
2	chr2:203254108:AG:A	203254108	A,A	AG,AG	1,1	-inf,inf	inf,inf	1.52843,0.128833	0.000187574	0.000391554
2	chr2:202604713:CTT:C	202604713	C,C	CTT,CTT	1,1	-inf,-inf	inf,inf	1.43493,1.06212	0.000187516	0.000420199
2	chr2:203597121:A:G	203597121	NA,G	NA,A	NA,1	NA,-inf	NA,inf	NA,0.8164	0.000187448	0.00040247
2	chr2:202329339:G:A	202329339	A,A	G,G	1,1	-inf,-inf	inf,inf	2.4138,0.127452	0.00018724	0.000411713
2	chr2:201692605:C:T	201692605	NA,T	NA,C	NA,1	NA,inf	NA,inf	NA,0.77996	0.000187239	0.000400051
2	chr2:204041448:A:C	204041448	NA,C	NA,A	NA,1	NA,-inf	NA,inf	NA,0.793083	0.000186475	0.000400372
2	chr2:203554205:A:G	203554205	G,G	A,A	1,1	inf,-inf	inf,inf	1.50015,0.213706	0.000186381	0.000390184
2	chr2:202461117:T:C	202461117	NA,C	NA,T	NA,1	NA,inf	NA,inf	NA,0.76079	0.000186174	0.00039554
2	chr2:203220221:C:T	203220221	NA,T	NA,C	NA,1	NA,-inf	NA,inf	NA,0.865547	0.00018547	0.000399042
2	chr2:203596556:A:G	203596556	NA,G	NA,A	NA,1	NA,-inf	NA,inf	NA,0.809977	0.000185199	0.000396827
2	chr2:202423821:G:A	202423821	NA,A	NA,G	NA,1	NA,inf	NA,inf	NA,0.775233	0.000184972	0.000395219
2	chr2:203247274:G:A	203247274	A,A	G,G	1,1	-inf,inf	inf,inf	1.52494,0.0977976	0.000184222	0.000384369
2	chr2:201982962:A:G	201982962	G,NA	A,NA	1,NA	-inf,NA	inf,NA	0.833136,NA	0.000183997	0.000394302
2	chr2:203241273:G:A	203241273	A,A	G,G	1,1	-inf,inf	inf,inf	1.47069,0.268779	0.000183224	0.00038341
2	chr2:202999391:G:A	202999391	A,NA	G,NA	1,NA	inf,NA	inf,NA	0.790818,NA	0.000182781	0.00038598
2	chr2:202366927:A:G	202366927	G,G	A,A	1,1	-inf,-inf	inf,inf	0.732245,1.56878	0.000182536	0.000400066
2	chr2:201946690:C:A	201946690	A,NA	C,NA	1,NA	-inf,NA	inf,NA	0.831109,NA	0.000182529	0.00039105
2	chr2:201709156:C:G	201709156	G,G	C,C	1,1	inf,inf	inf,inf	0.0117672,1.65548	0.000182126	0.000391867
2	chr2:203679962:C:T	203679962	T,NA	C,NA	1,NA	-inf,NA	inf,NA	0.859463,NA	0.000181901	0.000391059
2	chr2:202057129:T:C	202057129	C,C	T,T	1,1	inf,inf	inf,inf	0.00663682,1.62019	0.000181447	0.00038551
2	chr2:202451290:C:T	202451290	NA,T	NA,C	NA,1	NA,inf	NA,inf	NA,0.740875	0.00018083	0.000384162
2	chr2:202828836:C:G	202828836	G,G	C,C	1,1	-inf,inf	inf,inf	1.48726,0.0926927	0.000180491	0.000375162
2	chr2:203265318:A:G	203265318	NA,G	NA,A	NA,1	NA,inf	NA,inf	NA,0.733391	0.000180462	0.000384842
2	chr2:202272624:G:A	202272624	A,A	G,G	1,1	-inf,inf	inf,inf	2.30791,0.160626	0.000180217	0.000394763
2	chr2:202291096:C:G	202291096	NA,G	NA,C	NA,1	NA,inf	NA,inf	NA,0.758981	0.000180212	0.000385019
2	chr2:203896535:T:C	203896535	NA,C	NA,T	NA,1	NA,-inf	NA,inf	NA,0.786564	0.000179942	0.000385761
2	chr2:203169460:A:G	203169460	G,G	A,A	1,1	-inf,inf	inf,inf	1.45854,0.275929	0.000179892	0.00037626
2	chr2:203242001:A:C	203242001	C,C	A,A	1,1	-inf,inf	inf,inf	1.44596,0.296398	0.000179314	0.000375448
2	chr2:202308747:C:T	202308747	NA,T	NA,C	NA,1	NA,inf	NA,inf	NA,0.752376	0.000179217	0.000382955
2	chr2:202095842:G:C	202095842	NA,C	NA,G	NA,1	NA,inf	NA,inf	NA,0.783664	0.000179055	0.000382475
2	chr2:202094510:A:C	202094510	NA,C	NA,A	NA,1	NA,-inf	NA,inf	NA,0.796264	0.000178529	0.000382667
2	chr2:201984180:C:T	201984180	NA,T	NA,C	NA,1	NA,-inf	NA,inf	NA,0.767535	0.000178398	0.000382469
2	chr2:201828168:G:A	201828168	NA,A	NA,G	NA,1	NA,-inf	NA,inf	NA,0.773078	0.000178046	0.000381729
2	chr2:202746107:A:G	202746107	G,G	A,A	1,1	inf,inf	inf,inf	2.63578,1.52307	0.000178031	0.00150197
2	chr2:202825664:G:A	202825664	A,A	G,G	1,1	-inf,inf	inf,inf	1.48309,0.0752817	0.000177958	0.000369829
2	chr2:202418759:T:C	202418759	NA,C	NA,T	NA,1	NA,inf	NA,inf	NA,0.729038	0.000177559	0.000377253
2	chr2:202681476:C:T	202681476	NA,T	NA,C	NA,1	NA,-inf	NA,inf	NA,0.791677	0.000177314	0.000379996
2	chr2:203641056:G:A	203641056	NA,A	NA,G	NA,1	NA,-inf	NA,inf	NA,0.780303	0.00017647	0.000378811
2	chr2:203205764:A:G	203205764	G,G	A,A	1,1	-inf,inf	inf,inf	1.13139,0.764156	0.000176311	0.000372083
2	chr2:202584549:A:G	202584549	G,G	A,A	1,1	-inf,-inf	inf,inf	0.767481,1.53507	0.000176111	0.000388137
2	chr2:203210778:G:A	203210778	A,NA	G,NA	1,NA	inf,NA	inf,NA	0.727475,NA	0.000176008	0.000372049
2	chr2:202076136:T:C	202076136	C,C	T,T	1,1	inf,inf	inf,inf	1.36104,0.466816	0.000175738	0.000373651
2	chr2:202072675:C:A	202072675	A,A	C,C	1,1	-inf,-inf	inf,inf	0.425252,1.47914	0.000175671	0.000379229
2	chr2:202199288:T:C	202199288	NA,C	NA,T	NA,1	NA,-inf	NA,inf	NA,0.764399	0.00017547	0.000376907
2	chr2:203983044:G:A	203983044	NA,A	NA,G	NA,1	NA,-inf	NA,inf	NA,0.802919	0.000175338	0.00037672
2	chr2:203286421:A:G	203286421	NA,G	NA,A	NA,1	NA,inf	NA,inf	NA,0.774027	0.000174508	0.000370623
2	chr2:202682383:C:T	202682383	T,T	C,C	1,1	inf,inf	inf,inf	2.85354,1.13497	0.00017407	0.00119231
2	chr2:202170967:C:G	202170967	G,G	C,C	1,1	inf,inf	inf,inf	1.99659,0.555448	0.000173997	0.00038701
2	chr2:202171977:G:C	202171977	NA,C	NA,G	NA,1	NA,-inf	NA,inf	NA,0.751736	0.000173985	0.000373465
2	chr2:202682037:C:T	202682037	NA,T	NA,C	NA,1	NA,inf	NA,inf	NA,0.720902	0.000173937	0.000371285
2	chr2:202074613:C:T	202074613	T,T	C,C	1,1	inf,inf	inf,inf	1.36578,0.453839	0.000173937	0.000369847
2	chr2:203582630:C:T	203582630	NA,T	NA,C	NA,1	NA,inf	NA,inf	NA,0.737661	0.000173816	0.000371181
2	chr2:203023892:A:C	203023892	NA,C	NA,A	NA,1	NA,-inf	NA,inf	NA,0.775941	0.000173347	0.00037158
2	chr2:201758862:G:T	201758862	T,NA	G,NA	1,NA	inf,NA	inf,NA	0.789749,NA	0.000173088	0.000370602
2	chr2:202162334:T:A	202162334	NA,A	NA,T	NA,1	NA,inf	NA,inf	NA,0.687178	0.000172866	0.000367377
2	chr2:201691842:C:T	201691842	NA,T	NA,C	NA,1	NA,-inf	NA,inf	NA,0.754119	0.00017271	0.000371234
2	chr2:202655060:T:G	202655060	G,G	T,T	1,1	inf,inf	inf,inf	2.82639,1.15094	0.000172676	0.00116138
2	chr2:203394957:A:G	203394957	NA,G	NA,A	NA,1	NA,inf	NA,inf	NA,0.71753	0.000171931	0.000367519
2	chr2:203567784:G:A	203567784	NA,A	NA,G	NA,1	NA,-inf	NA,inf	NA,0.771024	0.000171883	0.000370353
2	chr2:203252949:G:A	203252949	A,A	G,G	1,1	-inf,inf	inf,inf	1.49312,0.0741324	0.000171738	0.000358311
2	chr2:202361887:G:C	202361887	NA,C	NA,G	NA,1	NA,-inf	NA,inf	NA,0.754573	0.000171651	0.000368145
2	chr2:202273166:A:T	202273166	T,T	A,A	1,1	-inf,inf	inf,inf	2.25989,0.184323	0.000171571	0.000375426
2	chr2:202003265:C:T	202003265	NA,T	NA,C	NA,1	NA,inf	NA,inf	NA,0.693558	0.000171487	0.00036667
2	chr2:202288359:C:T	202288359	T,T	C,C	1,1	inf,inf	inf,inf	3.00758,0.489798	0.000171382	0.000775036
2	chr2:202712166:A:C	202712166	NA,C	NA,A	NA,1	NA,inf	NA,inf	NA,0.708779	0.000171316	0.00036555
2	chr2:202497314:C:T	202497314	NA,T	NA,C	NA,1	NA,-inf	NA,inf	NA,0.748424	0.000171217	0.000367905
2	chr2:202458664:CT:C	202458664	NA,C	NA,CT	NA,1	NA,inf	NA,inf	NA,0.706703	0.000171053	0.000363495
2	chr2:202362625:G:C	202362625	C,NA	G,NA	1,NA	-inf,NA	inf,NA	0.899118,NA	0.000170779	0.000370501
2	chr2:203548421:C:G	203548421	NA,G	NA,C	NA,1	NA,-inf	NA,inf	NA,0.751819	0.000170603	0.00036645
2	chr2:203491788:G:A	203491788	A,A	G,G	1,1	inf,-inf	inf,inf	1.48897,0.0826033	0.000170581	0.000356132
2	chr2:203995679:C:T	203995679	NA,T	NA,C	NA,1	NA,-inf	NA,inf	NA,0.73961	0.000170362	0.000365329
2	chr2:202733651:C:T	202733651	NA,T	NA,C	NA,1	NA,inf	NA,inf	NA,0.690499	0.000170133	0.000360902
2	chr2:202908673:G:A	202908673	NA,A	NA,G	NA,1	NA,inf	NA,inf	NA,0.699453	0.000169773	0.000362315
2	chr2:202524134:A:G	202524134	NA,G	NA,A	NA,1	NA,inf	NA,inf	NA,0.704441	0.000169749	0.000360312
2	chr2:203289602:G:A	203289602	A,A	G,G	1,1	-inf,inf	inf,inf	1.41626,0.293325	0.000169209	0.000354337
2	chr2:203628419:T:A	203628419	NA,A	NA,T	NA,1	NA,-inf	NA,inf	NA,0.763055	0.000169013	0.000363675
2	chr2:202535252:G:A	202535252	NA,A	NA,G	NA,1	NA,-inf	NA,inf	NA,0.739889	0.000168971	0.000363068
2	chr2:202626502:TA:T	202626502	NA,T	NA,TA	NA,1	NA,inf	NA,inf	NA,0.69173	0.000168953	0.000358426
2	chr2:203137954:G:A	203137954	NA,A	NA,G	NA,1	NA,inf	NA,inf	NA,0.710944	0.000168905	0.00036137
2	chr2:202583567:T:C	202583567	C,C	T,T	1,1	-inf,-inf	inf,inf	0.730634,1.5339	0.000168832	0.000371579
2	chr2:203215352:A:T	203215352	NA,T	NA,A	NA,1	NA,-inf	NA,inf	NA,0.804265	0.000168804	0.000363127
2	chr2:202499212:T:C	202499212	NA,C	NA,T	NA,1	NA,inf	NA,inf	NA,0.699217	0.00016861	0.000357934
2	chr2:202070955:T:C	202070955	C,C	T,T	1,1	inf,inf	inf,inf	1.39097,0.374009	0.000168359	0.000357608
2	chr2:202014841:C:T	202014841	T,NA	C,NA	1,NA	inf,NA	inf,NA	0.872198,NA	0.000167956	0.000361754
2	chr2:203046491:C:T	203046491	T,T	C,C	1,1	-inf,inf	inf,inf	1.2527,0.520249	0.000167484	0.000350757
2	chr2:203789656:G:T	203789656	NA,T	NA,G	NA,1	NA,inf	NA,inf	NA,0.685416	0.000167255	0.000357851
2	chr2:203753434:A:G	203753434	NA,G	NA,A	NA,1	NA,-inf	NA,inf	NA,0.739557	0.000167216	0.000358324
2	chr2:201780215:A:G	201780215	NA,G	NA,A	NA,1	NA,inf	NA,inf	NA,0.70326	0.000166936	0.000356676
2	chr2:203665226:G:A	203665226	A,A	G,G	1,1	inf,-inf	inf,inf	1.25787,0.183913	0.00016649	0.000346372
2	chr2:201789240:G:A	201789240	A,NA	G,NA	1,NA	inf,NA	inf,NA	0.822367,NA	0.000166393	0.000358949
2	chr2:202593160:C:T	202593160	T,NA	C,NA	1,NA	-inf,NA	inf,NA	0.90746,NA	0.000166379	0.000356797
2	chr2:202342908:G:A	202342908	A,NA	G,NA	1,NA	-inf,NA	inf,NA	0.862224,NA	0.000166252	0.000358337
2	chr2:203788370:A:T	203788370	NA,T	NA,A	NA,1	NA,inf	NA,inf	NA,0.681509	0.000166205	0.000355606
2	chr2:203029991:G:A	203029991	NA,A	NA,G	NA,1	NA,-inf	NA,inf	NA,0.744677	0.00016614	0.000355937
2	chr2:202847028:A:G	202847028	NA,G	NA,A	NA,1	NA,-inf	NA,inf	NA,0.768635	0.000166022	0.000355791
2	chr2:203614419:G:T	203614419	NA,T	NA,G	NA,1	NA,-inf	NA,inf	NA,0.768969	0.00016591	0.000358013
2	chr2:202556759:C:T	202556759	T,T	C,C	1,1	inf,inf	inf,inf	2.03833,0.983127	0.000165856	0.000424133
2	chr2:201907406:CTT:C	201907406	NA,C	NA,CTT	NA,1	NA,-inf	NA,inf	NA,0.720657	0.000165831	0.000356624
2	chr2:203076740:C:T	203076740	T,NA	C,NA	1,NA	-inf,NA	inf,NA	0.936266,NA	0.000165546	0.000359358
2	chr2:202283385:A:G	202283385	NA,G	NA,A	NA,1	NA,inf	NA,inf	NA,0.705864	0.000165517	0.000353667
2	chr2:203187173:TC:T	203187173	NA,T	NA,TC	NA,1	NA,-inf	NA,inf	NA,0.789971	0.000164959	0.000354856
2	chr2:202418520:A:G	202418520	NA,G	NA,A	NA,1	NA,inf	NA,inf	NA,0.686929	0.00016495	0.000350345
2	chr2:203580930:G:A	203580930	NA,A	NA,G	NA,1	NA,-inf	NA,inf	NA,0.776889	0.000164832	0.000353322
2	chr2:203909894:C:T	203909894	T,T	C,C	1,1	-inf,inf	inf,inf	1.13056,0.803032	0.000164816	0.000359717
2	chr2:202400379:G:A	202400379	NA,A	NA,G	NA,1	NA,inf	NA,inf	NA,0.684632	0.000164799	0.000349877
2	chr2:202168445:A:G	202168445	NA,G	NA,A	NA,1	NA,inf	NA,inf	NA,0.658342	0.00016462	0.000349961
2	chr2:201786183:CTTA:C	201786183	NA,C	NA,CTTA	NA,1	NA,inf	NA,inf	NA,0.69395	0.000164517	0.000351507
2	chr2:201917489:AT:A	201917489	A,NA	AT,NA	1,NA	inf,NA	inf,NA	0.838335,NA	0.000164436	0.000354623
2	chr2:203892611:C:T	203892611	NA,T	NA,C	NA,1	NA,inf	NA,inf	NA,0.67878	0.000164411	0.000351502
2	chr2:202247938:A:T	202247938	T,T	A,A	1,1	inf,inf	inf,inf	2.61293,0.926636	0.000164222	0.000724116
2	chr2:202518078:AG:A	202518078	A,A	AG,AG	1,1	-inf,-inf	inf,inf	0.691686,1.54965	0.000164206	0.000361341
2	chr2:203624163:C:T	203624163	T,NA	C,NA	1,NA	-inf,NA	inf,NA	0.352437,NA	0.000164044	0.000341158
2	chr2:203568740:C:T	203568740	NA,T	NA,C	NA,1	NA,-inf	NA,inf	NA,0.725249	0.000163828	0.000352569
2	chr2:203260270:C:T	203260270	T,T	C,C	1,1	-inf,inf	inf,inf	1.47547,0.0986203	0.000163766	0.000342061
2	chr2:202646288:A:G	202646288	NA,G	NA,A	NA,1	NA,inf	NA,inf	NA,0.716523	0.000163758	0.000351546
2	chr2:202692785:A:G	202692785	G,NA	A,NA	1,NA	-inf,NA	inf,NA	0.949268,NA	0.000163749	0.000357719
2	chr2:202047972:A:G	202047972	G,NA	A,NA	1,NA	inf,NA	inf,NA	0.716622,NA	0.000163401	0.000347889
2	chr2:202525306:G:A	202525306	NA,A	NA,G	NA,1	NA,-inf	NA,inf	NA,0.719293	0.000163394	0.000351092
2	chr2:201924344:G:A	201924344	NA,A	NA,G	NA,1	NA,inf	NA,inf	NA,0.697174	0.000163243	0.000349172
2	chr2:203766989:A:G	203766989	G,NA	A,NA	1,NA	-inf,NA	inf,NA	0.741741,NA	0.000163242	0.000348977
2	chr2:202395905:C:G	202395905	NA,G	NA,C	NA,1	NA,inf	NA,inf	NA,0.67882	0.000163114	0.000346337
2	chr2:202489119:A:G	202489119	NA,G	NA,A	NA,1	NA,inf	NA,inf	NA,0.679509	0.000163027	0.00034628
2	chr2:203944156:A:T	203944156	NA,T	NA,A	NA,1	NA,-inf	NA,inf	NA,0.74139	0.000162686	0.000348966
2	chr2:203613832:A:G	203613832	NA,G	NA,A	NA,1	NA,-inf	NA,inf	NA,0.75532	0.000162604	0.000350833
2	chr2:203540530:G:A	203540530	A,NA	G,NA	1,NA	inf,NA	inf,NA	0.7142,NA	0.000162597	0.000343514
2	chr2:202361626:G:A	202361626	NA,A	NA,G	NA,1	NA,inf	NA,inf	NA,0.673809	0.000162377	0.000345159
2	chr2:204005256:G:A	204005256	NA,A	NA,G	NA,1	NA,-inf	NA,inf	NA,0.709829	0.00016215	0.000347775
2	chr2:203617202:CA:C	203617202	NA,C	NA,CA	NA,1	NA,-inf	NA,inf	NA,0.75349	0.000162147	0.000349839
2	chr2:203088777:C:T	203088777	NA,T	NA,C	NA,1	NA,inf	NA,inf	NA,0.674784	0.000162055	0.000346264
2	chr2:203617333:T:C	203617333	NA,C	NA,T	NA,1	NA,-inf	NA,inf	NA,0.752481	0.000161895	0.0003493
2	chr2:203088905:G:A	203088905	NA,A	NA,G	NA,1	NA,inf	NA,inf	NA,0.673505	0.000161726	0.000345562
2	chr2:201925232:G:A	201925232	NA,A	NA,G	NA,1	NA,inf	NA,inf	NA,0.690998	0.000161596	0.000345656
2	chr2:202929757:T:C	202929757	NA,C	NA,T	NA,1	NA,-inf	NA,inf	NA,0.730752	0.000161562	0.000346293
2	chr2:202650929:T:C	202650929	NA,C	NA,T	NA,1	NA,-inf	NA,inf	NA,0.690735	0.000161523	0.000347937
2	chr2:203689470:A:T	203689470	NA,T	NA,A	NA,1	NA,-inf	NA,inf	NA,0.718988	0.000161242	0.000346103
2	chr2:203812884:A:G	203812884	NA,G	NA,A	NA,1	NA,inf	NA,inf	NA,0.66244	0.000161095	0.000344753
2	chr2:203246720:A:G	203246720	G,G	A,A	1,1	-inf,inf	inf,inf	1.46166,0.0585778	0.000160941	0.000335813
2	chr2:202532794:AC:A	202532794	NA,A	NA,AC	NA,1	NA,inf	NA,inf	NA,0.668781	0.00016065	0.000341114
2	chr2:202429273:C:G	202429273	NA,G	NA,C	NA,1	NA,inf	NA,inf	NA,0.661789	0.000160602	0.000341303
2	chr2:201970162:G:A	201970162	A,NA	G,NA	1,NA	inf,NA	inf,NA	0.694871,NA	0.000160383	0.000341766
2	chr2:202489008:T:TC	202489008	NA,TC	NA,T	NA,1	NA,inf	NA,inf	NA,0.666872	0.000160301	0.000340415
2	chr2:202716759:A:G	202716759	NA,G	NA,A	NA,1	NA,-inf	NA,inf	NA,0.726373	0.000160234	0.000343386
2	chr2:203243786:C:T	203243786	T,T	C,C	1,1	-inf,inf	inf,inf	1.35349,0.35349	0.000160229	0.000335967
2	chr2:203640378:G:C	203640378	NA,C	NA,G	NA,1	NA,inf	NA,inf	NA,0.684503	0.000160191	0.000342306
2	chr2:203943296:G:A	203943296	NA,A	NA,G	NA,1	NA,inf	NA,inf	NA,0.712354	0.000160139	0.000343255
2	chr2:202384753:C:A	202384753	NA,A	NA,C	NA,1	NA,inf	NA,inf	NA,0.666306	0.000160052	0.000339862
2	chr2:202167603:T:C	202167603	NA,C	NA,T	NA,1	NA,inf	NA,inf	NA,0.639485	0.000159673	0.000339499
2	chr2:201995662:C:T	201995662	NA,T	NA,C	NA,1	NA,inf	NA,inf	NA,0.661613	0.000159671	0.00034039
2	chr2:203935228:G:A	203935228	NA,A	NA,G	NA,1	NA,-inf	NA,inf	NA,0.737682	0.000159584	0.000342779
2	chr2:202625236:A:G	202625236	NA,G	NA,A	NA,1	NA,inf	NA,inf	NA,0.65326	0.000159123	0.000337657
2	chr2:203649300:G:A	203649300	NA,A	NA,G	NA,1	NA,-inf	NA,inf	NA,0.725173	0.000158922	0.000341489
2	chr2:202956542:C:T	202956542	NA,T	NA,C	NA,1	NA,-inf	NA,inf	NA,0.718947	0.000158905	0.000340575
2	chr2:203924772:C:T	203924772	NA,T	NA,C	NA,1	NA,-inf	NA,inf	NA,0.710594	0.000158851	0.000341237
2	chr2:203004715:C:T	203004715	NA,T	NA,C	NA,1	NA,-inf	NA,inf	NA,0.723696	0.000158849	0.000340624
2	chr2:202739307:G:A	202739307	NA,A	NA,G	NA,1	NA,-inf	NA,inf	NA,0.718215	0.000158816	0.000340322
2	chr2:201927250:A:G	201927250	NA,G	NA,A	NA,1	NA,inf	NA,inf	NA,0.676745	0.000158767	0.000339287
2	chr2:203246675:GTTAA:G	203246675	G,G	GTTAA,GTTAA	1,1	-inf,inf	inf,inf	1.42013,0.217	0.000158725	0.000332142
2	chr2:202632849:G:C	202632849	C,C	G,G	1,1	inf,inf	inf,inf	1.04024,0.702009	0.000158262	0.000330733
2	chr2:202974170:CTA:C	202974170	NA,C	NA,CTA	NA,1	NA,inf	NA,inf	NA,0.664853	0.000158118	0.000338535
2	chr2:203208148:G:C	203208148	C,C	G,G	1,1	-inf,inf	inf,inf	1.19594,0.599621	0.0001581	0.000332844
2	chr2:203610555:T:C	203610555	NA,C	NA,T	NA,1	NA,-inf	NA,inf	NA,0.736261	0.000158045	0.000340938
2	chr2:202668099:AT:A	202668099	NA,A	NA,AT	NA,1	NA,-inf	NA,inf	NA,0.710308	0.000158013	0.000339717
2	chr2:203145938:A:C	203145938	NA,C	NA,A	NA,1	NA,-inf	NA,inf	NA,0.71144	0.00015784	0.000338142
2	chr2:202171963:C:G	202171963	NA,G	NA,C	NA,1	NA,-inf	NA,inf	NA,0.689849	0.000157836	0.000338771
2	chr2:203616057:A:T	203616057	NA,T	NA,A	NA,1	NA,-inf	NA,inf	NA,0.735278	0.000157715	0.000340239
2	chr2:203858418:G:A	203858418	A,NA	G,NA	1,NA	-inf,NA	inf,NA	0.727015,NA	0.000157438	0.000336401
2	chr2:202283431:C:T	202283431	T,NA	C,NA	1,NA	-inf,NA	inf,NA	0.829346,NA	0.000157359	0.000339181
2	chr2:202496868:G:A	202496868	NA,A	NA,G	NA,1	NA,-inf	NA,inf	NA,0.692557	0.000157336	0.000337951
2	chr2:203616231:A:G	203616231	NA,G	NA,A	NA,1	NA,-inf	NA,inf	NA,0.733528	0.000157298	0.000339334
2	chr2:203783787:T:C	203783787	NA,C	NA,T	NA,1	NA,inf	NA,inf	NA,0.654829	0.000157245	0.000336753
2	chr2:203611246:A:G	203611246	NA,G	NA,A	NA,1	NA,-inf	NA,inf	NA,0.733076	0.000157234	0.00033919
2	chr2:201925962:A:C	201925962	NA,C	NA,A	NA,1	NA,inf	NA,inf	NA,0.669816	0.000157029	0.000336261
2	chr2:202680404:A:T	202680404	T,T	A,A	1,1	inf,inf	inf,inf	2.85645,1.05243	0.000156904	0.00104892
2	chr2:203602117:T:C	203602117	NA,C	NA,T	NA,1	NA,inf	NA,inf	NA,0.67511	0.000156892	0.000335242
2	chr2:201770466:TA:T	201770466	NA,T	NA,TA	NA,1	NA,inf	NA,inf	NA,0.664217	0.000156855	0.000335183
2	chr2:202421932:T:G	202421932	NA,G	NA,T	NA,1	NA,inf	NA,inf	NA,0.653204	0.000156776	0.00033294
2	chr2:202287040:T:A	202287040	A,A	T,T	1,1	-inf,inf	inf,inf	2.23418,0.134963	0.000156665	0.000343149
2	chr2:201879524:T:C	201879524	NA,C	NA,T	NA,1	NA,inf	NA,inf	NA,0.654635	0.000156657	0.000335144
2	chr2:202308159:C:G	202308159	NA,G	NA,C	NA,1	NA,inf	NA,inf	NA,0.670591	0.000156634	0.000334723
2	chr2:202998001:T:A	202998001	A,A	T,T	1,1	-inf,inf	inf,inf	1.55755,1.17021	0.000156615	0.000406069
2	chr2:203247837:A:G	203247837	G,G	A,A	1,1	-inf,inf	inf,inf	1.44027,0.109001	0.000156457	0.000326802
2	chr2:202352413:G:T	202352413	NA,T	NA,G	NA,1	NA,-inf	NA,inf	NA,0.705334	0.000156388	0.000335088
2	chr2:203665424:C:T	203665424	NA,T	NA,C	NA,1	NA,inf	NA,inf	NA,0.670464	0.000156358	0.000334338
2	chr2:203030625:C:T	203030625	NA,T	NA,C	NA,1	NA,inf	NA,inf	NA,0.651879	0.00015603	0.000333697
2	chr2:202252329:G:A	202252329	NA,A	NA,G	NA,1	NA,inf	NA,inf	NA,0.643994	0.000155831	0.000331653
2	chr2:202079391:C:T	202079391	T,T	C,C	1,1	inf,inf	inf,inf	1.43639,0.214486	0.000155804	0.000330936
2	chr2:202726817:G:A	202726817	A,NA	G,NA	1,NA	inf,NA	inf,NA	2.15748,NA	0.000155654	0.000572083
2	chr2:203171340:T:C	203171340	C,C	T,T	1,1	-inf,inf	inf,inf	1.41365,0.196256	0.000155575	0.000325303
2	chr2:203910984:T:G	203910984	NA,G	NA,T	NA,1	NA,inf	NA,inf	NA,0.640882	0.000155483	0.000332766
2	chr2:203680455:G:A	203680455	A,A	G,G	1,1	-inf,-inf	inf,inf	1.40418,0.586143	0.000155478	0.000341887
2	chr2:203560361:G:A	203560361	NA,A	NA,G	NA,1	NA,-inf	NA,inf	NA,0.705477	0.000155096	0.000334091
2	chr2:203646616:A:G	203646616	NA,G	NA,A	NA,1	NA,inf	NA,inf	NA,0.663568	0.000155056	0.000331357
2	chr2:203674716:G:A	203674716	NA,A	NA,G	NA,1	NA,-inf	NA,inf	NA,0.694772	0.000154877	0.000332481
2	chr2:202881897:A:G	202881897	NA,G	NA,A	NA,1	NA,inf	NA,inf	NA,0.649526	0.000154748	0.000331025
2	chr2:202922802:C:T	202922802	NA,T	NA,C	NA,1	NA,inf	NA,inf	NA,0.641082	0.000154734	0.000330287
2	chr2:201901098:G:A	201901098	NA,A	NA,G	NA,1	NA,inf	NA,inf	NA,0.660631	0.000154697	0.000330556
2	chr2:203190098:T:C	203190098	C,C	T,T	1,1	inf,-inf	inf,inf	1.40245,0.0236458	0.000154504	0.000322459
2	chr2:201880460:G:A	201880460	NA,A	NA,G	NA,1	NA,inf	NA,inf	NA,0.643837	0.000154408	0.000330129
2	chr2:203566560:T:A	203566560	NA,A	NA,T	NA,1	NA,-inf	NA,inf	NA,0.70141	0.000154408	0.000332578
2	chr2:201885102:T:C	201885102	NA,C	NA,T	NA,1	NA,inf	NA,inf	NA,0.661824	0.00015436	0.000330289
2	chr2:202007082:G:A	202007082	NA,A	NA,G	NA,1	NA,-inf	NA,inf	NA,0.690796	0.000154324	0.000330472
2	chr2:203617282:C:T	203617282	NA,T	NA,C	NA,1	NA,-inf	NA,inf	NA,0.720855	0.000154298	0.000332841
2	chr2:202649760:C:G	202649760	NA,G	NA,C	NA,1	NA,inf	NA,inf	NA,0.640032	0.000153868	0.000329181
2	chr2:203775670:C:G	203775670	NA,G	NA,C	NA,1	NA,inf	NA,inf	NA,0.657741	0.000153864	0.000329235
2	chr2:202526870:G:A	202526870	NA,A	NA,G	NA,1	NA,-inf	NA,inf	NA,0.696564	0.000153819	0.000329616
2	chr2:203236605:A:C	203236605	C,C	A,A	1,1	-inf,inf	inf,inf	1.42468,0.137031	0.000153675	0.000321196
2	chr2:202669517:C:T	202669517	NA,T	NA,C	NA,1	NA,-inf	NA,inf	NA,0.696501	0.00015367	0.000329283
2	chr2:203723312:C:A	203723312	NA,A	NA,C	NA,1	NA,inf	NA,inf	NA,0.633474	0.00015362	0.00032836
2	chr2:201883057:G:A	201883057	NA,A	NA,G	NA,1	NA,-inf	NA,inf	NA,0.645051	0.000153533	0.000328667
2	chr2:201986006:A:G	201986006	NA,G	NA,A	NA,1	NA,inf	NA,inf	NA,0.748377	0.000153449	0.000333007
2	chr2:203178953:G:A	203178953	A,A	G,G	1,1	-inf,inf	inf,inf	1.26155,0.481786	0.000153091	0.00032167
2	chr2:203172409:A:C	203172409	C,C	A,A	1,1	-inf,inf	inf,inf	1.39827,0.210465	0.000153	0.000319992
2	chr2:202642940:C:T	202642940	T,T	C,C	1,1	inf,inf	inf,inf	2.79476,1.08399	0.000152962	0.000994896
2	chr2:202893245:A:C	202893245	NA,C	NA,A	NA,1	NA,inf	NA,inf	NA,0.64155	0.000152821	0.00032691
2	chr2:202532349:G:T	202532349	NA,T	NA,G	NA,1	NA,inf	NA,inf	NA,0.636936	0.000152796	0.000324542
2	chr2:202692428:T:C	202692428	C,C	T,T	1,1	inf,inf	inf,inf	2.78271,1.07228	0.000152791	0.00096633
2	chr2:202351108:G:A	202351108	NA,A	NA,G	NA,1	NA,inf	NA,inf	NA,0.635796	0.000152693	0.000324618
2	chr2:202194699:C:T	202194699	NA,T	NA,C	NA,1	NA,inf	NA,inf	NA,0.631726	0.00015268	0.000324932
2	chr2:203253337:C:T	203253337	T,T	C,C	1,1	-inf,inf	inf,inf	1.4324,0.074771	0.000152668	0.000318719
2	chr2:203517617:T:C	203517617	NA,C	NA,T	NA,1	NA,-inf	NA,inf	NA,0.714828	0.000152571	0.00032714
2	chr2:203616672:C:T	203616672	NA,T	NA,C	NA,1	NA,-inf	NA,inf	NA,0.712828	0.000152495	0.000328924
2	chr2:203225007:G:A	203225007	NA,A	NA,G	NA,1	NA,-inf	NA,inf	NA,0.736223	0.000152439	0.000327837
2	chr2:202428555:C:T	202428555	NA,T	NA,C	NA,1	NA,-inf	NA,inf	NA,0.688247	0.000152083	0.000325852
2	chr2:204043522:G:T	204043522	NA,T	NA,G	NA,1	NA,-inf	NA,inf	NA,0.665384	0.000152072	0.000326092
2	chr2:203137001:G:A	203137001	A,A	G,G	1,1	-inf,inf	inf,inf	0.619644,1.18947	0.000152027	0.000322077
2	chr2:201711242:C:A	201711242	A,A	C,C	1,1	-inf,inf	inf,inf	0.0678435,1.54767	0.000151997	0.000326811
2	chr2:203442443:G:T	203442443	T,T	G,G	1,1	inf,-inf	inf,inf	1.40781,0.19128	0.000151993	0.000318247
2	chr2:203657829:A:G	203657829	G,NA	A,NA	1,NA	inf,NA	inf,NA	0.692927,NA	0.000151784	0.000323061
2	chr2:202383670:G:A	202383670	A,NA	G,NA	1,NA	inf,NA	inf,NA	0.784693,NA	0.000151758	0.000325107
2	chr2:203610223:T:A	203610223	NA,A	NA,T	NA,1	NA,-inf	NA,inf	NA,0.707969	0.000151532	0.000326821
2	chr2:202665609:T:C	202665609	C,C	T,T	1,1	inf,inf	inf,inf	2.85219,1.01942	0.00015152	0.000991511
2	chr2:202192370:C:T	202192370	NA,T	NA,C	NA,1	NA,inf	NA,inf	NA,0.631773	0.000151459	0.000323552
2	chr2:202750555:C:T	202750555	NA,T	NA,C	NA,1	NA,inf	NA,inf	NA,0.674695	0.000151418	0.000321664
2	chr2:203999582:G:A	203999582	A,NA	G,NA	1,NA	inf,NA	inf,NA	0.688526,NA	0.00015115	0.000322797
2	chr2:203861641:A:C	203861641	C,NA	A,NA	1,NA	inf,NA	inf,NA	0.796653,NA	0.000151059	0.000326527
2	chr2:202858446:G:A	202858446	A,A	G,G	1,1	-inf,inf	inf,inf	1.42349,1.17064	0.000151023	0.000371119
2	chr2:201820591:C:A	201820591	NA,A	NA,C	NA,1	NA,-inf	NA,inf	NA,0.664433	0.000150851	0.000324239
2	chr2:202754954:C:T	202754954	T,T	C,C	1,1	inf,inf	inf,inf	2.22909,1.63419	0.000150747	0.000942555
2	chr2:202766180:A:T	202766180	T,NA	A,NA	1,NA	-inf,NA	inf,NA	0.854225,NA	0.000150744	0.000323648
2	chr2:203633698:A:T	203633698	T,NA	A,NA	1,NA	-inf,NA	inf,NA	0.793575,NA	0.00015071	0.000325658
2	chr2:202484987:AAG:A	202484987	A,NA	AAG,NA	1,NA	-inf,NA	inf,NA	0.759954,NA	0.000150553	0.000324537
2	chr2:201974534:G:A	201974534	A,NA	G,NA	1,NA	inf,NA	inf,NA	0.729945,NA	0.000150459	0.000321562
2	chr2:204054006:C:T	204054006	NA,T	NA,C	NA,1	NA,-inf	NA,inf	NA,0.657633	0.000150241	0.000322167
2	chr2:203492532:G:A	203492532	A,A	G,G	1,1	inf,-inf	inf,inf	1.42348,0.0887857	0.000150235	0.00031392
2	chr2:202053985:C:T	202053985	T,T	C,C	1,1	inf,inf	inf,inf	1.224,0.55112	0.000150085	0.000319527
2	chr2:201680465:T:C	201680465	NA,C	NA,T	NA,1	NA,-inf	NA,inf	NA,0.663006	0.000150017	0.000322261
2	chr2:202165126:C:A	202165126	NA,A	NA,C	NA,1	NA,-inf	NA,inf	NA,0.655102	0.000149996	0.000321834
2	chr2:203986725:T:C	203986725	NA,C	NA,T	NA,1	NA,-inf	NA,inf	NA,0.65818	0.000149767	0.000321168
2	chr2:203423307:T:C	203423307	C,NA	T,NA	1,NA	inf,NA	inf,NA	0.633533,NA	0.000149509	0.000316579
2	chr2:202657087:T:A	202657087	A,A	T,T	1,1	inf,inf	inf,inf	1.42456,0.213779	0.000149495	0.000316643
2	chr2:202350605:G:A	202350605	NA,A	NA,G	NA,1	NA,inf	NA,inf	NA,0.618572	0.000148699	0.00031617
2	chr2:202779144:AT:A	202779144	NA,A	NA,AT	NA,1	NA,inf	NA,inf	NA,0.669274	0.000148615	0.000318848
2	chr2:202701355:C:A	202701355	A,A	C,C	1,1	-inf,-inf	inf,inf	1.8491,0.441282	0.000148606	0.000338499
2	chr2:204005935:C:T	204005935	T,NA	C,NA	1,NA	-inf,NA	inf,NA	0.794909,NA	0.000148577	0.000321244
2	chr2:201742698:G:A	201742698	A,NA	G,NA	1,NA	-inf,NA	inf,NA	0.763768,NA	0.000148494	0.000318771
2	chr2:202735145:T:C	202735145	C,C	T,T	1,1	inf,inf	inf,inf	1.17049,0.516512	0.000148396	0.000312327
2	chr2:204029940:T:C	204029940	NA,C	NA,T	NA,1	NA,-inf	NA,inf	NA,0.648665	0.000148185	0.000317761
2	chr2:202364661:T:C	202364661	NA,C	NA,T	NA,1	NA,inf	NA,inf	NA,0.615974	0.000148063	0.000314803
2	chr2:203291140:G:A	203291140	A,A	G,G	1,1	-inf,inf	inf,inf	1.41448,0.0830036	0.000147891	0.000308837
2	chr2:201694761:T:C	201694761	NA,C	NA,T	NA,1	NA,inf	NA,inf	NA,0.634399	0.000147668	0.000315971
2	chr2:203204678:G:A	203204678	A,A	G,G	1,1	-inf,inf	inf,inf	1.20014,0.549594	0.000147601	0.000310638
2	chr2:202237873:T:C	202237873	NA,C	NA,T	NA,1	NA,-inf	NA,inf	NA,0.65147	0.00014746	0.000316658
2	chr2:201823467:A:G	201823467	NA,G	NA,A	NA,1	NA,-inf	NA,inf	NA,0.619819	0.000147301	0.000314723
2	chr2:201802928:C:T	201802928	NA,T	NA,C	NA,1	NA,-inf	NA,inf	NA,0.628981	0.000147252	0.000315952
2	chr2:202642759:G:C	202642759	NA,C	NA,G	NA,1	NA,-inf	NA,inf	NA,0.630894	0.000147209	0.000316999
2	chr2:203550933:G:A	203550933	A,A	G,G	1,1	inf,-inf	inf,inf	1.2736,0.412907	0.000147158	0.000309225
2	chr2:203703220:GC:G	203703220	NA,G	NA,GC	NA,1	NA,-inf	NA,inf	NA,0.66032	0.000147077	0.000315703
2	chr2:203180816:T:C	203180816	C,C	T,T	1,1	-inf,inf	inf,inf	1.34789,0.276064	0.000147065	0.000308005
2	chr2:202428451:C:T	202428451	T,NA	C,NA	1,NA	-inf,NA	inf,NA	0.78492,NA	0.000147059	0.000316888
2	chr2:202976335:C:T	202976335	T,T	C,C	1,1	inf,inf	inf,inf	1.42029,0.0582708	0.000147007	0.000308116
2	chr2:204041857:G:T	204041857	NA,T	NA,G	NA,1	NA,-inf	NA,inf	NA,0.642781	0.000146753	0.000314591
2	chr2:202835017:G:C	202835017	C,C	G,G	1,1	-inf,-inf	inf,inf	1.32127,1.29639	0.000146748	0.000366954
2	chr2:203197338:A:G	203197338	G,G	A,A	1,1	-inf,inf	inf,inf	1.34025,0.29418	0.000146704	0.000307399
2	chr2:202349728:T:C	202349728	C,C	T,T	1,1	-inf,inf	inf,inf	0.798977,0.649828	0.000146649	0.000301727
2	chr2:203070256:A:G	203070256	NA,G	NA,A	NA,1	NA,inf	NA,inf	NA,0.61153	0.000146542	0.000313434
2	chr2:203464188:T:C	203464188	NA,C	NA,T	NA,1	NA,inf	NA,inf	NA,0.617267	0.000146346	0.000313108
2	chr2:201725747:C:G	201725747	NA,G	NA,C	NA,1	NA,inf	NA,inf	NA,0.606838	0.000146293	0.000312749
2	chr2:202887127:G:A	202887127	A,A	G,G	1,1	-inf,inf	inf,inf	1.3906,1.17161	0.000146125	0.000357251
2	chr2:202221744:GACTATTACAGCAGCA:G	202221744	NA,G	NA,GACTATTACAGCAGCA	NA,1	NA,-inf	NA,inf	NA,0.639184	0.000145999	0.000313456
2	chr2:202465217:C:T	202465217	NA,T	NA,C	NA,1	NA,-inf	NA,inf	NA,0.628626	0.000145927	0.000312848
2	chr2:202245456:C:A	202245456	NA,A	NA,C	NA,1	NA,inf	NA,inf	NA,0.601677	0.00014592	0.000310657
2	chr2:201916583:C:T	201916583	NA,T	NA,C	NA,1	NA,inf	NA,inf	NA,0.628258	0.000145742	0.000311933
2	chr2:203166785:A:C	203166785	C,C	A,A	1,1	-inf,inf	inf,inf	1.24094,0.474011	0.000145512	0.000305817
2	chr2:203800372:T:C	203800372	NA,C	NA,T	NA,1	NA,inf	NA,inf	NA,0.620135	0.000145414	0.00031115
2	chr2:203710121:G:C	203710121	NA,C	NA,G	NA,1	NA,inf	NA,inf	NA,0.609468	0.000145407	0.000310474
2	chr2:203261740:A:G	203261740	G,G	A,A	1,1	-inf,inf	inf,inf	1.36864,0.229504	0.000145292	0.000304245
2	chr2:202823583:C:T	202823583	T,T	C,C	1,1	-inf,inf	inf,inf	1.39413,1.1631	0.000145049	0.000354855
2	chr2:202957775:C:T	202957775	NA,T	NA,C	NA,1	NA,inf	NA,inf	NA,0.599532	0.000145014	0.000309594
2	chr2:201984933:A:G	201984933	NA,G	NA,A	NA,1	NA,-inf	NA,inf	NA,0.649706	0.000144993	0.00031102
2	chr2:203249280:C:T	203249280	T,T	C,C	1,1	-inf,inf	inf,inf	1.37199,0.216984	0.000144839	0.000303232
2	chr2:201809713:A:G	201809713	G,G	A,A	1,1	inf,-inf	inf,inf	0.638195,1.07853	0.000144627	0.000306785
2	chr2:203831758:A:G	203831758	NA,G	NA,A	NA,1	NA,-inf	NA,inf	NA,0.638693	0.000144535	0.000310058
2	chr2:202056217:A:G	202056217	G,G	A,A	1,1	-inf,inf	inf,inf	0.0100601,1.50282	0.000144455	0.000307268
2	chr2:203269586:C:T	203269586	T,NA	C,NA	1,NA	-inf,NA	inf,NA	0.852519,NA	0.000144316	0.000313779
2	chr2:203840406:G:A	203840406	NA,A	NA,G	NA,1	NA,-inf	NA,inf	NA,0.629065	0.000144151	0.00030887
2	chr2:201810251:G:A	201810251	NA,A	NA,G	NA,1	NA,-inf	NA,inf	NA,0.613234	0.000144146	0.00030922
2	chr2:202685234:C:T	202685234	NA,T	NA,C	NA,1	NA,-inf	NA,inf	NA,0.645691	0.000144145	0.000309661
2	chr2:202383368:G:A	202383368	NA,A	NA,G	NA,1	NA,-inf	NA,inf	NA,0.65231	0.000144103	0.000308766
2	chr2:202747078:G:A	202747078	NA,A	NA,G	NA,1	NA,-inf	NA,inf	NA,0.656322	0.000144025	0.00030874
2	chr2:203802747:GGA:G	203802747	G,G	GGA,GGA	1,1	inf,inf	inf,inf	1.03793,0.541183	0.00014402	0.000303775
2	chr2:201851141:A:C	201851141	NA,C	NA,A	NA,1	NA,inf	NA,inf	NA,0.597889	0.000143995	0.000307824
2	chr2:202719733:G:A	202719733	A,A	G,G	1,1	inf,inf	inf,inf	1.1705,0.495053	0.000143976	0.000303069
2	chr2:202531561:A:G	202531561	G,NA	A,NA	1,NA	-inf,NA	inf,NA	0.795249,NA	0.000143958	0.000312584
2	chr2:203653540:A:G	203653540	NA,G	NA,A	NA,1	NA,-inf	NA,inf	NA,0.646541	0.000143937	0.000309108
2	chr2:203850169:G:A	203850169	A,NA	G,NA	1,NA	-inf,NA	inf,NA	0.77861,NA	0.000143935	0.000310323
2	chr2:202731761:G:A	202731761	NA,A	NA,G	NA,1	NA,-inf	NA,inf	NA,0.654805	0.000143847	0.000308267
2	chr2:201929193:G:A	201929193	NA,A	NA,G	NA,1	NA,inf	NA,inf	NA,0.616317	0.000143764	0.000308186
2	chr2:202901644:T:C	202901644	C,C	T,T	1,1	-inf,inf	inf,inf	1.4192,1.14995	0.000143748	0.000353363
2	chr2:203229206:C:T	203229206	NA,T	NA,C	NA,1	NA,-inf	NA,inf	NA,0.631883	0.000143455	0.00030794
2	chr2:201892021:C:T	201892021	NA,T	NA,C	NA,1	NA,inf	NA,inf	NA,0.611953	0.000143201	0.000306432
2	chr2:201832300:T:C	201832300	NA,C	NA,T	NA,1	NA,-inf	NA,inf	NA,0.599872	0.000143198	0.000305935
2	chr2:202783536:A:G	202783536	NA,G	NA,A	NA,1	NA,-inf	NA,inf	NA,0.662607	0.000143192	0.000306892
2	chr2:202783509:G:C	202783509	NA,C	NA,G	NA,1	NA,-inf	NA,inf	NA,0.661622	0.000142985	0.00030645
2	chr2:203279515:G:A	203279515	A,NA	G,NA	1,NA	inf,NA	inf,NA	0.576491,NA	0.000142952	0.000302499
2	chr2:202368419:C:A	202368419	NA,A	NA,C	NA,1	NA,-inf	NA,inf	NA,0.641395	0.00014286	0.000306823
2	chr2:201994049:A:G	201994049	NA,G	NA,A	NA,1	NA,inf	NA,inf	NA,0.602859	0.000142768	0.000305499
2	chr2:202612512:A:G	202612512	NA,G	NA,A	NA,1	NA,inf	NA,inf	NA,0.582995	0.000142737	0.000303055
2	chr2:201880817:G:A	201880817	NA,A	NA,G	NA,1	NA,inf	NA,inf	NA,0.59271	0.000142734	0.000305
2	chr2:203803598:G:GT	203803598	NA,GT	NA,G	NA,1	NA,inf	NA,inf	NA,0.596587	0.000142713	0.000305234
2	chr2:201736467:T:C	201736467	C,NA	T,NA	1,NA	inf,NA	inf,NA	0.744428,NA	0.000142699	0.000308112
2	chr2:201821685:T:G	201821685	G,NA	T,NA	1,NA	-inf,NA	inf,NA	0.789531,NA	0.000142677	0.000308173
2	chr2:202312116:ATCAG:A	202312116	NA,A	NA,ATCAG	NA,1	NA,inf	NA,inf	NA,0.592159	0.000142487	0.000303356
2	chr2:202309883:G:A	202309883	NA,A	NA,G	NA,1	NA,inf	NA,inf	NA,0.592159	0.000142487	0.000303356
2	chr2:203186347:G:A	203186347	NA,A	NA,G	NA,1	NA,-inf	NA,inf	NA,0.69869	0.000142415	0.000306881
2	chr2:202288169:G:A	202288169	A,A	G,G	1,1	-inf,inf	inf,inf	2.16237,0.146893	0.000142254	0.00031124
2	chr2:203802683:C:T	203802683	T,T	C,C	1,1	inf,inf	inf,inf	1.03153,0.540497	0.000142189	0.000299922
2	chr2:203965949:G:A	203965949	A,NA	G,NA	1,NA	inf,NA	inf,NA	0.651508,NA	0.000142104	0.000303501
2	chr2:202717424:A:G	202717424	NA,G	NA,A	NA,1	NA,-inf	NA,inf	NA,0.646537	0.000142091	0.000304504
2	chr2:202467723:C:T	202467723	NA,T	NA,C	NA,1	NA,-inf	NA,inf	NA,0.626735	0.000141848	0.000304729
2	chr2:202347582:T:C	202347582	C,C	T,T	1,1	inf,inf	inf,inf	1.25219,0.314659	0.000141698	0.000297462
2	chr2:203300448:T:C	203300448	C,C	T,T	1,1	-inf,inf	inf,inf	1.18359,0.433072	0.000141689	0.000297228
2	chr2:202925080:A:G	202925080	G,NA	A,NA	1,NA	inf,NA	inf,NA	0.603624,NA	0.000141647	0.000300157
2	chr2:201879441:G:A	201879441	NA,A	NA,G	NA,1	NA,inf	NA,inf	NA,0.594909	0.000141613	0.000303013
2	chr2:202258948:T:C	202258948	NA,C	NA,T	NA,1	NA,inf	NA,inf	NA,0.587796	0.000141521	0.000301293
2	chr2:202677308:C:T	202677308	NA,T	NA,C	NA,1	NA,-inf	NA,inf	NA,0.632015	0.00014138	0.000303723
2	chr2:203939491:G:A	203939491	A,NA	G,NA	1,NA	-inf,NA	inf,NA	0.618684,NA	0.000141321	0.000301419
2	chr2:201925505:CTG:C	201925505	NA,C	NA,CTG	NA,1	NA,-inf	NA,inf	NA,0.614247	0.000141232	0.000302755
2	chr2:203813598:A:G	203813598	NA,G	NA,A	NA,1	NA,inf	NA,inf	NA,0.584229	0.000141184	0.000302335
2	chr2:202048813:C:T	202048813	NA,T	NA,C	NA,1	NA,-inf	NA,inf	NA,0.622118	0.000141074	0.000303069
2	chr2:203260037:C:T	203260037	NA,T	NA,C	NA,1	NA,-inf	NA,inf	NA,0.618246	0.000141062	0.000302741
2	chr2:204002827:G:A	204002827	NA,A	NA,G	NA,1	NA,inf	NA,inf	NA,0.597646	0.000140832	0.000301432
2	chr2:203441703:G:A	203441703	NA,A	NA,G	NA,1	NA,inf	NA,inf	NA,0.597952	0.000140519	0.000300296
2	chr2:202522596:G:A	202522596	NA,A	NA,G	NA,1	NA,-inf	NA,inf	NA,0.635155	0.000140471	0.000300971
2	chr2:203336104:C:A	203336104	NA,A	NA,C	NA,1	NA,-inf	NA,inf	NA,0.61509	0.000140397	0.000301311
2	chr2:202204820:C:T	202204820	NA,T	NA,C	NA,1	NA,-inf	NA,inf	NA,0.618607	0.000140357	0.000301376
2	chr2:202289964:A:T	202289964	NA,T	NA,A	NA,1	NA,-inf	NA,inf	NA,0.609158	0.000140292	0.000300933
2	chr2:202718531:G:A	202718531	A,A	G,G	1,1	inf,inf	inf,inf	1.93595,0.573751	0.000140228	0.000375976
2	chr2:203681311:A:G	203681311	NA,G	NA,A	NA,1	NA,-inf	NA,inf	NA,0.626067	0.000140142	0.000300778
2	chr2:203622810:C:T	203622810	NA,T	NA,C	NA,1	NA,-inf	NA,inf	NA,0.636914	0.000140137	0.000301428
2	chr2:201923633:A:G	201923633	NA,G	NA,A	NA,1	NA,inf	NA,inf	NA,0.600977	0.000140097	0.000299353
2	chr2:202956261:T:G	202956261	NA,G	NA,T	NA,1	NA,inf	NA,inf	NA,0.589369	0.00014005	0.000299625
2	chr2:201906356:G:A	201906356	NA,A	NA,G	NA,1	NA,inf	NA,inf	NA,0.581881	0.000139839	0.000299046
2	chr2:202369529:A:G	202369529	G,G	A,A	1,1	inf,inf	inf,inf	0.915579,0.53097	0.000139698	0.000290725
2	chr2:202782391:G:T	202782391	NA,T	NA,G	NA,1	NA,-inf	NA,inf	NA,0.587398	0.000139611	0.000300994
2	chr2:201975806:G:A	201975806	A,A	G,G	1,1	-inf,-inf	inf,inf	1.06504,0.466956	0.000139488	0.000291961
2	chr2:203309669:A:T	203309669	T,T	A,A	1,1	inf,-inf	inf,inf	1.43358,0.101412	0.000139342	0.000294041
2	chr2:203284264:T:G	203284264	G,G	T,T	1,1	-inf,inf	inf,inf	1.37384,0.127511	0.000139124	0.000290854
2	chr2:203629574:A:G	203629574	NA,G	NA,A	NA,1	NA,-inf	NA,inf	NA,0.632449	0.000139091	0.000299155
2	chr2:202644722:T:C	202644722	NA,C	NA,T	NA,1	NA,inf	NA,inf	NA,0.567158	0.000139074	0.000295457
2	chr2:202647415:C:A	202647415	A,A	C,C	1,1	inf,inf	inf,inf	2.84869,0.953287	0.000139059	0.000889837
2	chr2:203793632:T:TC	203793632	NA,TC	NA,T	NA,1	NA,inf	NA,inf	NA,0.580207	0.000139026	0.000297381
2	chr2:203712812:A:C	203712812	NA,C	NA,A	NA,1	NA,inf	NA,inf	NA,0.586349	0.000139009	0.000297396
2	chr2:202466645:T:C	202466645	NA,C	NA,T	NA,1	NA,-inf	NA,inf	NA,0.622381	0.000138963	0.000298429
2	chr2:202727244:A:G	202727244	G,G	A,A	1,1	inf,inf	inf,inf	3.2185,0.414774	0.000138863	0.000856077
2	chr2:202573440:C:T	202573440	NA,T	NA,C	NA,1	NA,-inf	NA,inf	NA,0.621868	0.000138859	0.000298207
2	chr2:202494895:A:G	202494895	NA,G	NA,A	NA,1	NA,-inf	NA,inf	NA,0.621868	0.000138859	0.000298207
2	chr2:202419630:C:T	202419630	NA,T	NA,C	NA,1	NA,-inf	NA,inf	NA,0.621868	0.000138859	0.000298207
2	chr2:202804698:A:C	202804698	NA,C	NA,A	NA,1	NA,inf	NA,inf	NA,0.562032	0.000138853	0.000296541
2	chr2:203659072:G:A	203659072	NA,A	NA,G	NA,1	NA,-inf	NA,inf	NA,0.624442	0.00013874	0.000297822
2	chr2:202293790:G:A	202293790	A,A	G,G	1,1	inf,inf	inf,inf	1.0726,0.543458	0.000138542	0.000290653
2	chr2:202691803:T:C	202691803	C,C	T,T	1,1	inf,inf	inf,inf	2.83781,0.96326	0.000138496	0.000885987
2	chr2:203252164:T:G	203252164	G,G	T,T	1,1	-inf,inf	inf,inf	1.37963,0.0870465	0.00013843	0.000289204
2	chr2:202292815:A:G	202292815	G,NA	A,NA	1,NA	inf,NA	inf,NA	0.58227,NA	0.000138318	0.000293817
2	chr2:203778534:T:C	203778534	C,NA	T,NA	1,NA	inf,NA	inf,NA	0.657051,NA	0.000138259	0.000294121
2	chr2:202974136:T:C	202974136	NA,C	NA,T	NA,1	NA,inf	NA,inf	NA,0.575428	0.000138151	0.000295547
2	chr2:203110068:G:A	203110068	NA,A	NA,G	NA,1	NA,-inf	NA,inf	NA,0.627018	0.000137978	0.000295743
2	chr2:202111413:G:A	202111413	NA,A	NA,G	NA,1	NA,-inf	NA,inf	NA,0.614647	0.000137854	0.000296053
2	chr2:201845252:T:G	201845252	G,NA	T,NA	1,NA	-inf,NA	inf,NA	0.59654,NA	0.000137685	0.000293376
2	chr2:202852587:G:A	202852587	A,A	G,G	1,1	-inf,inf	inf,inf	1.2335,1.18479	0.000137668	0.000324702
2	chr2:202760760:G:A	202760760	A,NA	G,NA	1,NA	-inf,NA	inf,NA	0.839196,NA	0.000137466	0.000300221
2	chr2:202904520:A:G	202904520	NA,G	NA,A	NA,1	NA,-inf	NA,inf	NA,0.621937	0.000137186	0.000294054
2	chr2:204055747:G:GA	204055747	NA,GA	NA,G	NA,1	NA,-inf	NA,inf	NA,0.596874	0.000137076	0.000293923
2	chr2:203675526:G:T	203675526	NA,T	NA,G	NA,1	NA,-inf	NA,inf	NA,0.615473	0.000137033	0.000294601
2	chr2:202690484:C:T	202690484	NA,T	NA,C	NA,1	NA,-inf	NA,inf	NA,0.611228	0.000137013	0.00029431
2	chr2:202625718:T:G	202625718	G,G	T,T	1,1	inf,inf	inf,inf	2.62744,0.863603	0.000136756	0.000581216
2	chr2:202485060:C:T	202485060	T,NA	C,NA	1,NA	-inf,NA	inf,NA	0.735312,NA	0.000136437	0.000293897
2	chr2:202285715:T:C	202285715	NA,C	NA,T	NA,1	NA,inf	NA,inf	NA,0.563692	0.000136301	0.000289812
2	chr2:203715830:C:T	203715830	NA,T	NA,C	NA,1	NA,inf	NA,inf	NA,0.551178	0.000136215	0.000291361
2	chr2:203800812:T:C	203800812	C,C	T,T	1,1	inf,inf	inf,inf	1.03884,0.716881	0.000136204	0.000292137
2	chr2:203710398:T:C	203710398	NA,C	NA,T	NA,1	NA,inf	NA,inf	NA,0.572357	0.000136131	0.000291258
2	chr2:203265995:C:T	203265995	T,T	C,C	1,1	-inf,inf	inf,inf	1.36614,0.112797	0.000136114	0.000284526
2	chr2:201921137:T:C	201921137	NA,C	NA,T	NA,1	NA,inf	NA,inf	NA,0.570055	0.000136055	0.000290506
2	chr2:203600058:C:A	203600058	NA,A	NA,C	NA,1	NA,-inf	NA,inf	NA,0.605517	0.00013605	0.000292463
2	chr2:202636968:C:T	202636968	T,T	C,C	1,1	inf,inf	inf,inf	1.29205,0.272246	0.000136004	0.000286625
2	chr2:203939861:A:T	203939861	T,NA	A,NA	1,NA	inf,NA	inf,NA	0.851029,NA	0.000135992	0.000298195
2	chr2:202888768:A:C	202888768	NA,C	NA,A	NA,1	NA,-inf	NA,inf	NA,0.568711	0.000135859	0.000292873
2	chr2:203632264:C:A	203632264	NA,A	NA,C	NA,1	NA,-inf	NA,inf	NA,0.610228	0.000135815	0.000291523
2	chr2:203979300:G:A	203979300	NA,A	NA,G	NA,1	NA,inf	NA,inf	NA,0.559603	0.0001357	0.000290902
2	chr2:203896398:C:A	203896398	NA,A	NA,C	NA,1	NA,inf	NA,inf	NA,0.56125	0.000135689	0.000290571
2	chr2:203561706:C:T	203561706	NA,T	NA,C	NA,1	NA,inf	NA,inf	NA,0.545492	0.000135547	0.000289556
2	chr2:203174675:A:G	203174675	G,G	A,A	1,1	-inf,inf	inf,inf	1.31882,0.251834	0.000135526	0.00028391
2	chr2:203181737:C:G	203181737	G,G	C,C	1,1	-inf,inf	inf,inf	1.34723,0.172789	0.000135519	0.00028343
2	chr2:203694126:G:A	203694126	NA,A	NA,G	NA,1	NA,-inf	NA,inf	NA,0.603957	0.000135481	0.000290744
2	chr2:203178343:A:T	203178343	T,T	A,A	1,1	-inf,inf	inf,inf	1.19378,0.486532	0.000135307	0.000284576
2	chr2:203088405:CAAAT:C	203088405	NA,C	NA,CAAAT	NA,1	NA,inf	NA,inf	NA,0.563268	0.000135136	0.000289371
2	chr2:202482737:C:T	202482737	T,T	C,C	1,1	-inf,-inf	inf,inf	2.21667,0.0212712	0.000135132	0.000296224
2	chr2:202992285:A:G	202992285	NA,G	NA,A	NA,1	NA,-inf	NA,inf	NA,0.613012	0.000135122	0.000289624
2	chr2:202748543:A:T	202748543	NA,T	NA,A	NA,1	NA,inf	NA,inf	NA,0.560119	0.000135099	0.000288561
2	chr2:202182020:A:G	202182020	NA,G	NA,A	NA,1	NA,inf	NA,inf	NA,0.549353	0.00013497	0.000286992
2	chr2:202928364:G:C	202928364	NA,C	NA,G	NA,1	NA,-inf	NA,inf	NA,0.61186	0.000134903	0.000289153
2	chr2:202816378:A:C	202816378	NA,C	NA,A	NA,1	NA,inf	NA,inf	NA,0.542787	0.000134795	0.000287905
2	chr2:203473761:C:T	203473761	T,T	C,C	1,1	inf,-inf	inf,inf	1.34478,0.179329	0.000134679	0.000282041
2	chr2:203591983:A:G	203591983	G,NA	A,NA	1,NA	inf,NA	inf,NA	0.596383,NA	0.000134595	0.00028548
2	chr2:202961730:T:C	202961730	NA,C	NA,T	NA,1	NA,-inf	NA,inf	NA,0.610048	0.000134547	0.000288391
2	chr2:202918347:C:T	202918347	NA,T	NA,C	NA,1	NA,-inf	NA,inf	NA,0.609747	0.000134496	0.00028828
2	chr2:202973825:C:T	202973825	NA,T	NA,C	NA,1	NA,-inf	NA,inf	NA,0.609	0.000134349	0.000287965
2	chr2:203492102:C:T	203492102	T,T	C,C	1,1	inf,-inf	inf,inf	1.36533,0.0908804	0.000134321	0.000280853
2	chr2:202960075:T:C	202960075	C,NA	T,NA	1,NA	-inf,NA	inf,NA	0.789367,NA	0.00013424	0.000289079
2	chr2:202819761:C:T	202819761	NA,T	NA,C	NA,1	NA,-inf	NA,inf	NA,0.561007	0.000134222	0.00028932
2	chr2:201875985:T:G	201875985	NA,G	NA,T	NA,1	NA,inf	NA,inf	NA,0.558991	0.000134185	0.000287132
2	chr2:203182865:A:G	203182865	G,G	A,A	1,1	-inf,inf	inf,inf	1.32539,0.220035	0.000134175	0.000280862
2	chr2:203132147:A:G	203132147	G,G	A,A	1,1	-inf,inf	inf,inf	1.23638,0.412398	0.000134168	0.000281724
2	chr2:203983306:C:T	203983306	T,NA	C,NA	1,NA	-inf,NA	inf,NA	0.689054,NA	0.000134112	0.000288936
2	chr2:203587343:A:G	203587343	NA,G	NA,A	NA,1	NA,-inf	NA,inf	NA,0.616179	0.000133969	0.00028693
2	chr2:202469133:C:T	202469133	T,T	C,C	1,1	inf,inf	inf,inf	0.936625,0.48423	0.000133939	0.000278843
2	chr2:203309668:C:T	203309668	T,T	C,C	1,1	inf,-inf	inf,inf	1.41178,0.103112	0.000133879	0.000282559
2	chr2:203033807:T:C	203033807	C,C	T,T	1,1	inf,-inf	inf,inf	1.31443,0.227959	0.000133843	0.000281603
2	chr2:203791358:T:C	203791358	NA,C	NA,T	NA,1	NA,inf	NA,inf	NA,0.548467	0.000133824	0.000286586
2	chr2:203595657:G:T	203595657	T,NA	G,NA	1,NA	inf,NA	inf,NA	1.61722,NA	0.000133795	0.000366026
2	chr2:202470720:C:T	202470720	NA,T	NA,C	NA,1	NA,-inf	NA,inf	NA,0.569947	0.00013373	0.000286668
2	chr2:202843584:A:G	202843584	G,G	A,A	1,1	-inf,-inf	inf,inf	5.0996,0.0477567	0.000133682	0.0130634
2	chr2:202683812:T:G	202683812	NA,G	NA,T	NA,1	NA,-inf	NA,inf	NA,0.594314	0.000133593	0.000286949
2	chr2:202686163:T:C	202686163	NA,C	NA,T	NA,1	NA,-inf	NA,inf	NA,0.594314	0.000133593	0.000286949
2	chr2:204036448:A:G	204036448	NA,G	NA,A	NA,1	NA,-inf	NA,inf	NA,0.614058	0.000133467	0.000285965
2	chr2:202379700:A:G	202379700	NA,G	NA,A	NA,1	NA,-inf	NA,inf	NA,0.593793	0.000133381	0.000286142
2	chr2:203623383:T:A	203623383	NA,A	NA,T	NA,1	NA,-inf	NA,inf	NA,0.602856	0.000133358	0.000286806
2	chr2:202587625:G:A	202587625	NA,A	NA,G	NA,1	NA,inf	NA,inf	NA,0.544569	0.00013334	0.000285358
2	chr2:201905228:G:A	201905228	NA,A	NA,G	NA,1	NA,-inf	NA,inf	NA,0.575165	0.000133243	0.000285622
2	chr2:203624114:T:C	203624114	NA,C	NA,T	NA,1	NA,-inf	NA,inf	NA,0.610249	0.000133173	0.000286186
2	chr2:202834605:G:T	202834605	T,T	G,G	1,1	-inf,-inf	inf,inf	1.21035,1.30947	0.000133138	0.000328024
2	chr2:201974151:T:C	201974151	C,C	T,T	1,1	-inf,-inf	inf,inf	1.21935,0.223951	0.000133123	0.000279213
2	chr2:201809159:A:G	201809159	NA,G	NA,A	NA,1	NA,-inf	NA,inf	NA,0.586857	0.000133057	0.000285751
2	chr2:202677781:A:G	202677781	NA,G	NA,A	NA,1	NA,-inf	NA,inf	NA,0.590994	0.00013304	0.000285758
2	chr2:203607142:A:G	203607142	NA,G	NA,A	NA,1	NA,-inf	NA,inf	NA,0.617602	0.000132873	0.00028636
2	chr2:202152444:G:A	202152444	A,A	G,G	1,1	-inf,-inf	inf,inf	2.09659,0.00392679	0.00013286	0.000289856
2	chr2:203663263:G:A	203663263	NA,A	NA,G	NA,1	NA,inf	NA,inf	NA,0.569421	0.000132807	0.000284222
2	chr2:203865658:T:G	203865658	NA,G	NA,T	NA,1	NA,-inf	NA,inf	NA,0.562183	0.000132738	0.00028419
2	chr2:201848772:C:T	201848772	T,T	C,C	1,1	-inf,inf	inf,inf	0.137108,1.46623	0.000132703	0.000285599
2	chr2:203550516:T:G	203550516	G,G	T,T	1,1	inf,-inf	inf,inf	1.32508,0.198828	0.000132632	0.000277896
2	chr2:202410240:T:C	202410240	C,C	T,T	1,1	-inf,inf	inf,inf	1.02045,0.0650295	0.000132629	0.000271395
2	chr2:203958148:A:G	203958148	G,NA	A,NA	1,NA	-inf,NA	inf,NA	0.69036,NA	0.000132614	0.000286007
2	chr2:203971887:C:T	203971887	NA,T	NA,C	NA,1	NA,inf	NA,inf	NA,0.547113	0.000132518	0.000283685
2	chr2:201721846:G:A	201721846	NA,A	NA,G	NA,1	NA,-inf	NA,inf	NA,0.577304	0.000132498	0.00028454
2	chr2:201851887:G:A	201851887	A,NA	G,NA	1,NA	-inf,NA	inf,NA	0.570896,NA	0.000132465	0.000282258
2	chr2:202677862:A:G	202677862	NA,G	NA,A	NA,1	NA,-inf	NA,inf	NA,0.587669	0.000132397	0.000284373
2	chr2:202698669:C:T	202698669	NA,T	NA,C	NA,1	NA,-inf	NA,inf	NA,0.61059	0.000132366	0.000283869
2	chr2:202976099:A:C	202976099	C,C	A,A	1,1	-inf,inf	inf,inf	1.52107,1.09799	0.000132345	0.000340231
2	chr2:203027164:A:G	203027164	NA,G	NA,A	NA,1	NA,-inf	NA,inf	NA,0.598177	0.000132261	0.000283494
2	chr2:203110811:T:G	203110811	G,NA	T,NA	1,NA	-inf,NA	inf,NA	1.62906,NA	0.000132139	0.000362704
2	chr2:203038880:A:G	203038880	NA,G	NA,A	NA,1	NA,inf	NA,inf	NA,0.558345	0.000132111	0.000283503
2	chr2:203853671:G:A	203853671	NA,A	NA,G	NA,1	NA,-inf	NA,inf	NA,0.571828	0.000132098	0.000283254
2	chr2:201919732:G:A	201919732	NA,A	NA,G	NA,1	NA,inf	NA,inf	NA,0.562571	0.00013208	0.000282719
2	chr2:202608201:C:A	202608201	NA,A	NA,C	NA,1	NA,inf	NA,inf	NA,0.532173	0.000131959	0.000280239
2	chr2:202054132:C:T	202054132	T,NA	C,NA	1,NA	-inf,NA	inf,NA	0.70008,NA	0.000131885	0.000284831
2	chr2:202733739:C:T	202733739	NA,T	NA,C	NA,1	NA,inf	NA,inf	NA,0.544332	0.00013177	0.000280306
2	chr2:203202545:A:G	203202545	G,G	A,A	1,1	-inf,inf	inf,inf	1.28348,0.297242	0.000131763	0.000276246
2	chr2:202807965:C:T	202807965	NA,T	NA,C	NA,1	NA,inf	NA,inf	NA,0.543661	0.000131646	0.000281465
2	chr2:202442209:A:G	202442209	G,NA	A,NA	1,NA	-inf,NA	inf,NA	0.682065,NA	0.000131633	0.000284314
2	chr2:202734221:A:G	202734221	G,NA	A,NA	1,NA	-inf,NA	inf,NA	0.760846,NA	0.000131615	0.00028248
2	chr2:203220054:A:G	203220054	G,G	A,A	1,1	-inf,inf	inf,inf	1.28592,0.290321	0.000131547	0.000275814
2	chr2:202356711:C:T	202356711	NA,T	NA,C	NA,1	NA,-inf	NA,inf	NA,0.583571	0.000131398	0.000281887
2	chr2:203901980:T:G	203901980	NA,G	NA,T	NA,1	NA,-inf	NA,inf	NA,0.556718	0.000131353	0.000281217
2	chr2:202082551:G:A	202082551	NA,A	NA,G	NA,1	NA,-inf	NA,inf	NA,0.571278	0.00013133	0.000281867
2	chr2:202591822:C:G	202591822	NA,G	NA,C	NA,1	NA,inf	NA,inf	NA,0.526241	0.000131292	0.000278929
2	chr2:202916288:C:T	202916288	NA,T	NA,C	NA,1	NA,inf	NA,inf	NA,0.54307	0.000131271	0.000280379
2	chr2:203915907:A:G	203915907	NA,G	NA,A	NA,1	NA,inf	NA,inf	NA,0.532203	0.000131247	0.000280993
2	chr2:202906701:A:G	202906701	NA,G	NA,A	NA,1	NA,inf	NA,inf	NA,0.58155	0.000131228	0.000278972
2	chr2:203625729:A:G	203625729	NA,G	NA,A	NA,1	NA,inf	NA,inf	NA,0.555748	0.00013116	0.000280165
2	chr2:203262868:T:C	203262868	NA,C	NA,T	NA,1	NA,inf	NA,inf	NA,0.542378	0.000131115	0.000280769
2	chr2:202225540:G:A	202225540	NA,A	NA,G	NA,1	NA,inf	NA,inf	NA,0.531467	0.000131083	0.000279148
2	chr2:202407499:G:A	202407499	NA,A	NA,G	NA,1	NA,-inf	NA,inf	NA,0.586923	0.000130999	0.00028069
2	chr2:203463225:A:G	203463225	G,G	A,A	1,1	inf,-inf	inf,inf	1.3286,0.182916	0.000130899	0.000274187
2	chr2:202673651:T:G	202673651	NA,G	NA,T	NA,1	NA,-inf	NA,inf	NA,0.579674	0.000130819	0.00028098
2	chr2:202852612:G:A	202852612	A,A	G,G	1,1	-inf,-inf	inf,inf	0.668903,1.60001	0.000130795	0.000304421
2	chr2:202027196:T:C	202027196	C,NA	T,NA	1,NA	inf,NA	inf,NA	0.466959,NA	0.000130743	0.000279321
2	chr2:202345088:T:C	202345088	C,C	T,T	1,1	inf,inf	inf,inf	1.21058,0.311308	0.000130706	0.000274425
2	chr2:203684924:C:T	203684924	NA,T	NA,C	NA,1	NA,inf	NA,inf	NA,0.521929	0.000130619	0.000279064
2	chr2:203204245:A:T	203204245	NA,T	NA,A	NA,1	NA,inf	NA,inf	NA,0.532759	0.000130514	0.000278498
2	chr2:202666500:T:C	202666500	NA,C	NA,T	NA,1	NA,-inf	NA,inf	NA,0.577973	0.000130502	0.000280298
2	chr2:202640803:G:A	202640803	NA,A	NA,G	NA,1	NA,-inf	NA,inf	NA,0.578253	0.000130416	0.000280214
2	chr2:203180049:T:C	203180049	C,C	T,T	1,1	-inf,inf	inf,inf	1.32099,0.191055	0.000130384	0.000272874
2	chr2:203139826:C:G	203139826	G,NA	C,NA	1,NA	inf,NA	inf,NA	0.554914,NA	0.000130354	0.000276446
2	chr2:202641266:T:A	202641266	NA,A	NA,T	NA,1	NA,-inf	NA,inf	NA,0.577032	0.000130193	0.000279733
2	chr2:202926845:C:G	202926845	NA,G	NA,C	NA,1	NA,inf	NA,inf	NA,0.536407	0.000130151	0.000278478
2	chr2:202321658:T:G	202321658	NA,G	NA,T	NA,1	NA,inf	NA,inf	NA,0.531746	0.000130078	0.000277035
2	chr2:203807992:G:A	203807992	A,NA	G,NA	1,NA	inf,NA	inf,NA	0.734304,NA	0.000129898	0.000281862
2	chr2:203403782:C:T	203403782	T,NA	C,NA	1,NA	-inf,NA	inf,NA	1.65182,NA	0.000129864	0.00035692
2	chr2:202390551:C:T	202390551	NA,T	NA,C	NA,1	NA,-inf	NA,inf	NA,0.575555	0.000129837	0.000278798
2	chr2:201975820:G:A	201975820	NA,A	NA,G	NA,1	NA,-inf	NA,inf	NA,0.560539	0.000129797	0.000278408
2	chr2:202382011:C:T	202382011	NA,T	NA,C	NA,1	NA,-inf	NA,inf	NA,0.575348	0.000129796	0.00027871
2	chr2:202167659:T:C	202167659	C,NA	T,NA	1,NA	inf,NA	inf,NA	1.69033,NA	0.000129714	0.00036755
2	chr2:203635123:C:G	203635123	NA,G	NA,C	NA,1	NA,-inf	NA,inf	NA,0.573003	0.000129669	0.000278679
2	chr2:203355703:C:T	203355703	T,T	C,C	1,1	-inf,inf	inf,inf	1.2967,0.253946	0.000129639	0.000271736
2	chr2:202486075:G:A	202486075	NA,A	NA,G	NA,1	NA,-inf	NA,inf	NA,0.546763	0.000129637	0.00027779
2	chr2:203437673:T:C	203437673	C,C	T,T	1,1	inf,-inf	inf,inf	1.32873,0.152258	0.000129575	0.000271144
2	chr2:202064022:C:T	202064022	T,T	C,C	1,1	-inf,-inf	inf,inf	0.341947,1.15069	0.000129568	0.000270028
2	chr2:203580962:A:G	203580962	NA,G	NA,A	NA,1	NA,-inf	NA,inf	NA,0.582423	0.000129557	0.00027895
2	chr2:202608399:T:A	202608399	NA,A	NA,T	NA,1	NA,inf	NA,inf	NA,0.519849	0.000129502	0.000275064
2	chr2:201775471:T:C	201775471	C,NA	T,NA	1,NA	inf,NA	inf,NA	0.649012,NA	0.000129388	0.000277596
2	chr2:202654541:G:T	202654541	T,T	G,G	1,1	inf,inf	inf,inf	2.72062,1.01668	0.000129257	0.000790567
2	chr2:202718152:G:A	202718152	NA,A	NA,G	NA,1	NA,inf	NA,inf	NA,0.531047	0.000129243	0.000274962
2	chr2:202984605:T:C	202984605	NA,C	NA,T	NA,1	NA,inf	NA,inf	NA,0.52792	0.000129241	0.000276294
2	chr2:203428187:T:C	203428187	NA,C	NA,T	NA,1	NA,inf	NA,inf	NA,0.534502	0.000129231	0.000276319
2	chr2:202711276:A:G	202711276	G,G	A,A	1,1	inf,inf	inf,inf	1.15529,0.437025	0.000129167	0.000272047
2	chr2:202730435:C:T	202730435	T,NA	C,NA	1,NA	-inf,NA	inf,NA	0.750788,NA	0.000129161	0.00027905
2	chr2:202729724:T:C	202729724	C,C	T,T	1,1	inf,inf	inf,inf	1.89724,0.553343	0.000129116	0.000344149
2	chr2:201695077:G:A	201695077	NA,A	NA,G	NA,1	NA,inf	NA,inf	NA,0.542551	0.000129107	0.00027622
2	chr2:203463443:A:G	203463443	G,G	A,A	1,1	inf,-inf	inf,inf	1.32505,0.171818	0.000129056	0.000270294
2	chr2:203964472:G:A	203964472	A,NA	G,NA	1,NA	-inf,NA	inf,NA	0.672786,NA	0.000129043	0.000278293
2	chr2:202202871:G:A	202202871	NA,A	NA,G	NA,1	NA,inf	NA,inf	NA,0.526207	0.000129001	0.000274454
2	chr2:203752751:C:A	203752751	NA,A	NA,C	NA,1	NA,-inf	NA,inf	NA,0.568282	0.000128829	0.000276826
2	chr2:203374222:G:C	203374222	C,NA	G,NA	1,NA	inf,NA	inf,NA	0.50626,NA	0.00012881	0.000273479
2	chr2:202623726:G:A	202623726	A,A	G,G	1,1	inf,inf	inf,inf	2.50338,0.889212	0.0001287	0.00051107
2	chr2:203692137:G:A	203692137	NA,A	NA,G	NA,1	NA,inf	NA,inf	NA,0.524596	0.000128549	0.000275145
2	chr2:202597569:G:A	202597569	NA,A	NA,G	NA,1	NA,-inf	NA,inf	NA,0.540445	0.000128475	0.000276412
2	chr2:202406019:C:T	202406019	NA,T	NA,C	NA,1	NA,inf	NA,inf	NA,0.513225	0.00012834	0.00027353
2	chr2:203853782:C:A	203853782	NA,A	NA,C	NA,1	NA,-inf	NA,inf	NA,0.539056	0.00012833	0.000274759
2	chr2:201983651:T:C	201983651	NA,C	NA,T	NA,1	NA,-inf	NA,inf	NA,0.555157	0.000128299	0.00027554
2	chr2:203167600:C:T	203167600	T,T	C,C	1,1	-inf,inf	inf,inf	1.18573,0.452534	0.000128283	0.000269694
2	chr2:203085240:C:G	203085240	NA,G	NA,C	NA,1	NA,-inf	NA,inf	NA,0.576362	0.000128233	0.000274853
2	chr2:201905499:TTC:T	201905499	NA,T	NA,TTC	NA,1	NA,inf	NA,inf	NA,0.531133	0.000128181	0.000274016
2	chr2:203696906:T:C	203696906	NA,C	NA,T	NA,1	NA,inf	NA,inf	NA,0.522074	0.000128073	0.000274127
2	chr2:202958723:GGTAAAACCCT:G	202958723	NA,G	NA,GGTAAAACCCT	NA,1	NA,inf	NA,inf	NA,0.526738	0.000128037	0.000274179
2	chr2:203010306:G:A	203010306	NA,A	NA,G	NA,1	NA,-inf	NA,inf	NA,0.575225	0.000128027	0.000274413
2	chr2:203028927:C:T	203028927	NA,T	NA,C	NA,1	NA,-inf	NA,inf	NA,0.575225	0.000128027	0.000274413
2	chr2:203102086:G:A	203102086	NA,A	NA,G	NA,1	NA,-inf	NA,inf	NA,0.575225	0.000128027	0.000274413
2	chr2:203857238:T:C	203857238	NA,C	NA,T	NA,1	NA,-inf	NA,inf	NA,0.537221	0.000127988	0.000274029
2	chr2:202390118:T:C	202390118	NA,C	NA,T	NA,1	NA,inf	NA,inf	NA,0.515044	0.000127979	0.000272239
2	chr2:202593785:G:A	202593785	A,NA	G,NA	1,NA	inf,NA	inf,NA	0.59067,NA	0.000127969	0.000272339
2	chr2:203854991:A:G	203854991	NA,G	NA,A	NA,1	NA,-inf	NA,inf	NA,0.536927	0.000127935	0.000273914
2	chr2:202764254:G:A	202764254	NA,A	NA,G	NA,1	NA,-inf	NA,inf	NA,0.593972	0.000127929	0.000275765
2	chr2:202631711:T:C	202631711	NA,C	NA,T	NA,1	NA,inf	NA,inf	NA,0.509837	0.000127822	0.000271611
2	chr2:203695849:C:T	203695849	T,T	C,C	1,1	inf,-inf	inf,inf	1.42432,0.0957222	0.000127818	0.000272404
2	chr2:201985849:A:G	201985849	G,NA	A,NA	1,NA	inf,NA	inf,NA	0.725174,NA	0.000127811	0.000276968
2	chr2:203853734:T:A	203853734	NA,A	NA,T	NA,1	NA,-inf	NA,inf	NA,0.535792	0.000127723	0.00027346
2	chr2:202052286:T:C	202052286	C,C	T,T	1,1	-inf,inf	inf,inf	0.553128,1.30124	0.0001277	0.000278035
2	chr2:203490968:T:C	203490968	C,C	T,T	1,1	inf,-inf	inf,inf	1.34219,0.0356143	0.000127598	0.000266572
2	chr2:203857192:C:T	203857192	NA,T	NA,C	NA,1	NA,-inf	NA,inf	NA,0.534736	0.000127531	0.000273051
2	chr2:202334714:T:C	202334714	NA,C	NA,T	NA,1	NA,inf	NA,inf	NA,0.472522	0.000127511	0.00027073
2	chr2:203669098:G:A	203669098	NA,A	NA,G	NA,1	NA,inf	NA,inf	NA,0.505187	0.000127367	0.000271412
2	chr2:203685774:T:C	203685774	C,NA	T,NA	1,NA	-inf,NA	inf,NA	0.664409,NA	0.000127296	0.000274254
2	chr2:203228041:G:A	203228041	A,A	G,G	1,1	-inf,inf	inf,inf	1.27736,0.27151	0.000127292	0.000266796
2	chr2:203657215:G:T	203657215	NA,T	NA,G	NA,1	NA,inf	NA,inf	NA,0.540371	0.00012724	0.000272322
2	chr2:202000039:T:C	202000039	NA,C	NA,T	NA,1	NA,inf	NA,inf	NA,0.506531	0.00012711	0.00027189
2	chr2:203526461:A:G	203526461	NA,G	NA,A	NA,1	NA,-inf	NA,inf	NA,0.600773	0.000127018	0.000272183
2	chr2:202915580:C:T	202915580	NA,T	NA,C	NA,1	NA,inf	NA,inf	NA,0.522255	0.000126947	0.000271703
2	chr2:202346425:AG:A	202346425	A,A	AG,AG	1,1	inf,inf	inf,inf	1.17906,0.336746	0.000126944	0.000266522
2	chr2:202724338:C:T	202724338	NA,T	NA,C	NA,1	NA,inf	NA,inf	NA,0.519137	0.000126905	0.000270032
2	chr2:203824455:T:C	203824455	NA,C	NA,T	NA,1	NA,-inf	NA,inf	NA,0.556602	0.000126879	0.000271935
2	chr2:203936122:G:A	203936122	A,A	G,G	1,1	-inf,inf	inf,inf	0.496351,1.0948	0.00012677	0.000266076
2	chr2:202829755:G:A	202829755	A,NA	G,NA	1,NA	-inf,NA	inf,NA	0.79968,NA	0.000126722	0.000277345
2	chr2:202354683:G:A	202354683	NA,A	NA,G	NA,1	NA,inf	NA,inf	NA,0.510101	0.000126616	0.000269461
2	chr2:203977115:T:C	203977115	C,C	T,T	1,1	-inf,-inf	inf,inf	0.556735,1.25705	0.000126609	0.00027343
2	chr2:202173565:A:G	202173565	NA,G	NA,A	NA,1	NA,inf	NA,inf	NA,0.48799	0.000126507	0.000269318
2	chr2:203995193:A:G	203995193	NA,G	NA,A	NA,1	NA,-inf	NA,inf	NA,0.577165	0.000126266	0.000271109
2	chr2:201733804:T:C	201733804	NA,C	NA,T	NA,1	NA,inf	NA,inf	NA,0.508727	0.000126172	0.000269812
2	chr2:202590573:TCTC:T	202590573	T,NA	TCTC,NA	1,NA	inf,NA	inf,NA	0.672622,NA	0.000126087	0.000270341
2	chr2:202299026:T:C	202299026	C,C	T,T	1,1	-inf,inf	inf,inf	2.36671,0.0594317	0.000125979	0.000291606
2	chr2:203691669:A:G	203691669	NA,G	NA,A	NA,1	NA,-inf	NA,inf	NA,0.424215	0.000125925	0.000267676
2	chr2:202652864:G:A	202652864	A,NA	G,NA	1,NA	inf,NA	inf,NA	1.92507,NA	0.000125871	0.000419136
2	chr2:202608887:A:G	202608887	NA,G	NA,A	NA,1	NA,inf	NA,inf	NA,0.515667	0.000125832	0.000269072
2	chr2:203537514:A:G	203537514	NA,G	NA,A	NA,1	NA,inf	NA,inf	NA,0.51169	0.000125759	0.000269097
2	chr2:203556561:T:C	203556561	C,C	T,T	1,1	-inf,-inf	inf,inf	2.46295,0.0979909	0.000125678	0.000333831
2	chr2:203616809:C:T	203616809	NA,T	NA,C	NA,1	NA,inf	NA,inf	NA,0.525719	0.000125447	0.000268001
2	chr2:202597530:C:T	202597530	NA,T	NA,C	NA,1	NA,-inf	NA,inf	NA,0.544454	0.000125443	0.000269044
2	chr2:203251967:C:T	203251967	T,T	C,C	1,1	-inf,inf	inf,inf	1.32688,0.0981175	0.00012541	0.000262215
2	chr2:202702055:G:T	202702055	T,T	G,G	1,1	inf,inf	inf,inf	1.20956,0.337822	0.000125409	0.000264293
2	chr2:203797704:A:G	203797704	G,NA	A,NA	1,NA	-inf,NA	inf,NA	0.449009,NA	0.000125379	0.000265311
2	chr2:202292515:G:T	202292515	NA,T	NA,G	NA,1	NA,inf	NA,inf	NA,0.507775	0.000125377	0.000266746
2	chr2:203539229:A:G	203539229	G,G	A,A	1,1	inf,-inf	inf,inf	1.32098,0.120548	0.000125306	0.000262234
2	chr2:203961923:T:C	203961923	C,NA	T,NA	1,NA	-inf,NA	inf,NA	0.626251,NA	0.000125219	0.000269375
2	chr2:203312337:G:A	203312337	NA,A	NA,G	NA,1	NA,-inf	NA,inf	NA,0.589982	0.000125177	0.000268249
2	chr2:203216588:A:G	203216588	G,G	A,A	1,1	-inf,inf	inf,inf	1.26357,0.277302	0.000125046	0.000262161
2	chr2:202753548:A:C	202753548	NA,C	NA,A	NA,1	NA,-inf	NA,inf	NA,0.559148	0.000125042	0.000268068
2	chr2:203182882:A:C	203182882	C,C	A,A	1,1	-inf,inf	inf,inf	1.28719,0.222432	0.000124989	0.000261755
2	chr2:203933007:C:CT	203933007	NA,CT	NA,C	NA,1	NA,-inf	NA,inf	NA,0.542907	0.000124962	0.000268127
2	chr2:203763693:G:A	203763693	NA,A	NA,G	NA,1	NA,inf	NA,inf	NA,0.503814	0.000124887	0.000267555
2	chr2:203180021:A:G	203180021	G,G	A,A	1,1	-inf,inf	inf,inf	1.28073,0.236024	0.000124843	0.000261546
2	chr2:202939198:T:G	202939198	NA,G	NA,T	NA,1	NA,-inf	NA,inf	NA,0.557257	0.000124825	0.000267555
2	chr2:202938144:T:A	202938144	NA,A	NA,T	NA,1	NA,-inf	NA,inf	NA,0.557257	0.000124825	0.000267555
2	chr2:203099763:G:A	203099763	NA,A	NA,G	NA,1	NA,-inf	NA,inf	NA,0.532534	0.000124825	0.0002679
2	chr2:201679876:C:T	201679876	NA,T	NA,C	NA,1	NA,inf	NA,inf	NA,0.519992	0.000124717	0.000266842
2	chr2:203671077:A:G	203671077	G,G	A,A	1,1	inf,-inf	inf,inf	1.40969,0.102936	0.000124679	0.000265749
2	chr2:202408034:C:T	202408034	NA,T	NA,C	NA,1	NA,inf	NA,inf	NA,0.497428	0.000124513	0.000265988
2	chr2:203378865:C:T	203378865	NA,T	NA,C	NA,1	NA,-inf	NA,inf	NA,0.585509	0.000124417	0.000266615
2	chr2:201856277:A:C	201856277	NA,C	NA,A	NA,1	NA,inf	NA,inf	NA,0.499467	0.000124306	0.000265837
2	chr2:203575599:G:A	203575599	NA,A	NA,G	NA,1	NA,-inf	NA,inf	NA,0.5535	0.00012429	0.000267481
2	chr2:203957571:C:T	203957571	T,T	C,C	1,1	-inf,-inf	inf,inf	0.613345,1.17251	0.000124284	0.000268343
2	chr2:202661744:C:T	202661744	T,NA	C,NA	1,NA	-inf,NA	inf,NA	0.224313,NA	0.000124276	0.000259697
2	chr2:202430530:C:T	202430530	NA,T	NA,C	NA,1	NA,-inf	NA,inf	NA,0.537603	0.000124224	0.000266361
2	chr2:203963808:C:T	203963808	T,NA	C,NA	1,NA	-inf,NA	inf,NA	0.647156,NA	0.000124214	0.000267842
2	chr2:203303407:T:C	203303407	NA,C	NA,T	NA,1	NA,-inf	NA,inf	NA,0.565102	0.000124192	0.000265896
2	chr2:202729669:A:G	202729669	G,G	A,A	1,1	inf,inf	inf,inf	1.14883,0.417516	0.000124178	0.000261605
2	chr2:202624512:C:T	202624512	NA,T	NA,C	NA,1	NA,-inf	NA,inf	NA,0.591388	0.00012409	0.000265717
2	chr2:203698373:C:A	203698373	NA,A	NA,C	NA,1	NA,inf	NA,inf	NA,0.500255	0.00012406	0.000265547
2	chr2:203947082:G:C	203947082	NA,C	NA,G	NA,1	NA,-inf	NA,inf	NA,0.543569	0.00012405	0.000266047
2	chr2:203223239:A:T	203223239	NA,T	NA,A	NA,1	NA,-inf	NA,inf	NA,0.544574	0.000124008	0.000266358
2	chr2:203949568:A:T	203949568	T,NA	A,NA	1,NA	-inf,NA	inf,NA	0.642594,NA	0.000124008	0.000267717
2	chr2:203607244:T:C	203607244	NA,C	NA,T	NA,1	NA,-inf	NA,inf	NA,0.569636	0.000123954	0.00026706
2	chr2:202590294:G:A	202590294	NA,A	NA,G	NA,1	NA,-inf	NA,inf	NA,0.567978	0.000123948	0.000265336
2	chr2:203578169:A:G	203578169	NA,G	NA,A	NA,1	NA,-inf	NA,inf	NA,0.551373	0.00012392	0.000266681
2	chr2:203402831:G:T	203402831	T,T	G,G	1,1	inf,-inf	inf,inf	1.25585,0.287466	0.000123912	0.000259941
2	chr2:203471977:C:T	203471977	T,T	C,C	1,1	inf,-inf	inf,inf	1.3096,0.151475	0.00012374	0.000259128
2	chr2:203687417:A:T	203687417	NA,T	NA,A	NA,1	NA,inf	NA,inf	NA,0.498422	0.000123704	0.000264788
2	chr2:201889021:A:G	201889021	NA,G	NA,A	NA,1	NA,inf	NA,inf	NA,0.491087	0.000123673	0.000264485
2	chr2:202370754:C:A	202370754	NA,A	NA,C	NA,1	NA,-inf	NA,inf	NA,0.550447	0.00012365	0.0002651
2	chr2:203679704:T:A	203679704	A,NA	T,NA	1,NA	inf,NA	inf,NA	1.2847,NA	0.000123631	0.00030106
2	chr2:202646137:C:G	202646137	NA,G	NA,C	NA,1	NA,-inf	NA,inf	NA,0.540065	0.000123582	0.000265438
2	chr2:202646691:T:A	202646691	NA,A	NA,T	NA,1	NA,-inf	NA,inf	NA,0.540065	0.000123582	0.000265438
2	chr2:202655552:T:C	202655552	NA,C	NA,T	NA,1	NA,-inf	NA,inf	NA,0.540065	0.000123582	0.000265438
2	chr2:202348074:C:T	202348074	T,NA	C,NA	1,NA	inf,NA	inf,NA	0.537534,NA	0.000123567	0.000262385
2	chr2:203171119:A:G	203171119	NA,G	NA,A	NA,1	NA,-inf	NA,inf	NA,0.549768	0.000123492	0.000264695
2	chr2:203619630:A:G	203619630	NA,G	NA,A	NA,1	NA,-inf	NA,inf	NA,0.538344	0.000123478	0.000265346
2	chr2:202656444:T:C	202656444	NA,C	NA,T	NA,1	NA,-inf	NA,inf	NA,0.539458	0.000123476	0.000265209
2	chr2:202647420:A:T	202647420	NA,T	NA,A	NA,1	NA,-inf	NA,inf	NA,0.539155	0.000123433	0.000265115
2	chr2:202413653:ATG:A	202413653	A,NA	ATG,NA	1,NA	inf,NA	inf,NA	0.511087,NA	0.000123361	0.000262215
2	chr2:203546066:A:G	203546066	G,G	A,A	1,1	inf,-inf	inf,inf	1.30837,0.140369	0.000123359	0.000258294
2	chr2:202652572:T:C	202652572	NA,C	NA,T	NA,1	NA,-inf	NA,inf	NA,0.538571	0.000123322	0.000264877
2	chr2:201772579:G:A	201772579	A,NA	G,NA	1,NA	inf,NA	inf,NA	0.605529,NA	0.00012331	0.000263739
2	chr2:201907762:T:C	201907762	NA,C	NA,T	NA,1	NA,inf	NA,inf	NA,0.513784	0.000123267	0.000263478
2	chr2:203598348:G:A	203598348	A,A	G,G	1,1	inf,inf	inf,inf	1.39371,0.206477	0.000123201	0.000263015
2	chr2:203656887:C:T	203656887	T,T	C,C	1,1	inf,-inf	inf,inf	1.25019,0.393576	0.000123153	0.000262538
2	chr2:202157979:T:C	202157979	NA,C	NA,T	NA,1	NA,inf	NA,inf	NA,0.531439	0.000123082	0.000263896
2	chr2:202344153:C:G	202344153	G,G	C,C	1,1	inf,inf	inf,inf	1.18265,0.307655	0.000123058	0.000258475
2	chr2:203124624:G:A	203124624	A,A	G,G	1,1	-inf,inf	inf,inf	1.03155,0.648143	0.000122997	0.000259256
2	chr2:203624354:C:T	203624354	NA,T	NA,C	NA,1	NA,-inf	NA,inf	NA,0.545461	0.000122922	0.000264288
2	chr2:202757305:G:A	202757305	NA,A	NA,G	NA,1	NA,inf	NA,inf	NA,0.516741	0.000122919	0.000262669
2	chr2:203652809:C:T	203652809	NA,T	NA,C	NA,1	NA,inf	NA,inf	NA,0.508291	0.000122869	0.000262713
2	chr2:201810586:G:A	201810586	NA,A	NA,G	NA,1	NA,-inf	NA,inf	NA,0.526004	0.00012285	0.000263557
2	chr2:203997877:A:C	203997877	C,NA	A,NA	1,NA	inf,NA	inf,NA	0.558113,NA	0.000122793	0.000262363
2	chr2:203451910:A:G	203451910	G,G	A,A	1,1	inf,-inf	inf,inf	1.29946,0.16681	0.000122788	0.0002572
2	chr2:203541106:TG:T	203541106	T,T	TG,TG	1,1	inf,-inf	inf,inf	3.23194,0.316719	0.000122647	0.000731372
2	chr2:202252883:G:A	202252883	NA,A	NA,G	NA,1	NA,inf	NA,inf	NA,0.486892	0.000122567	0.000261163
2	chr2:203665632:G:A	203665632	A,A	G,G	1,1	inf,-inf	inf,inf	1.40483,0.00356639	0.000122533	0.000260886
2	chr2:202201563:G:T	202201563	T,T	G,G	1,1	inf,inf	inf,inf	1.86911,0.46212	0.000122427	0.000272346
2	chr2:203724538:C:T	203724538	NA,T	NA,C	NA,1	NA,inf	NA,inf	NA,0.506105	0.000122281	0.000261479
2	chr2:202626976:G:C	202626976	C,C	G,G	1,1	inf,inf	inf,inf	2.55246,0.843235	0.00012223	0.000502727
2	chr2:202346737:C:G	202346737	G,G	C,C	1,1	inf,inf	inf,inf	1.18091,0.304505	0.000122196	0.000256676
2	chr2:202440793:G:A	202440793	NA,A	NA,G	NA,1	NA,-inf	NA,inf	NA,0.508891	0.000122183	0.000261973
2	chr2:202791801:T:C	202791801	C,C	T,T	1,1	-inf,inf	inf,inf	0.934168,0.538155	0.00012215	0.00025439
2	chr2:201879958:G:A	201879958	NA,A	NA,G	NA,1	NA,inf	NA,inf	NA,0.490289	0.000122065	0.000260997
2	chr2:203467735:A:C	203467735	C,NA	A,NA	1,NA	inf,NA	inf,NA	0.511166,NA	0.000121948	0.000258712
2	chr2:202924969:C:G	202924969	NA,G	NA,C	NA,1	NA,inf	NA,inf	NA,0.487826	0.000121926	0.000260717
2	chr2:201689063:C:T	201689063	NA,T	NA,C	NA,1	NA,inf	NA,inf	NA,0.501566	0.000121878	0.000260856
2	chr2:203082161:G:T	203082161	NA,T	NA,G	NA,1	NA,inf	NA,inf	NA,0.489862	0.000121871	0.00026066
2	chr2:202697590:G:A	202697590	A,A	G,G	1,1	inf,inf	inf,inf	1.20706,0.317538	0.000121815	0.000256778
2	chr2:203587338:C:T	203587338	NA,T	NA,C	NA,1	NA,inf	NA,inf	NA,0.463103	0.000121814	0.000259839
2	chr2:202782553:C:T	202782553	T,T	C,C	1,1	-inf,-inf	inf,inf	4.1191,0.00743236	0.00012173	0.0020461
2	chr2:203614693:C:T	203614693	NA,T	NA,C	NA,1	NA,-inf	NA,inf	NA,0.554733	0.00012171	0.000262224
2	chr2:201867853:C:T	201867853	NA,T	NA,C	NA,1	NA,inf	NA,inf	NA,0.491473	0.000121622	0.00026022
2	chr2:202592702:G:A	202592702	A,NA	G,NA	1,NA	inf,NA	inf,NA	0.502188,NA	0.000121543	0.000258391
2	chr2:202984001:G:A	202984001	A,A	G,G	1,1	-inf,inf	inf,inf	1.40916,1.10368	0.000121498	0.000305358
2	chr2:202503646:C:T	202503646	NA,T	NA,C	NA,1	NA,-inf	NA,inf	NA,0.526116	0.000121483	0.000260625
2	chr2:202905306:T:C	202905306	C,C	T,T	1,1	-inf,-inf	inf,inf	1.45149,1.10285	0.00012145	0.000309823
2	chr2:202811747:T:G	202811747	NA,G	NA,T	NA,1	NA,-inf	NA,inf	NA,0.532816	0.000121398	0.000260112
2	chr2:202705537:C:CTGAG	202705537	NA,CTGAG	NA,C	NA,1	NA,-inf	NA,inf	NA,0.537606	0.000121347	0.000260766
2	chr2:202174267:G:C	202174267	NA,C	NA,G	NA,1	NA,inf	NA,inf	NA,0.460479	0.00012134	0.000258399
2	chr2:203633677:C:T	203633677	NA,T	NA,C	NA,1	NA,-inf	NA,inf	NA,0.528847	0.000121204	0.000260076
2	chr2:203794067:A:T	203794067	NA,T	NA,A	NA,1	NA,inf	NA,inf	NA,0.491431	0.000121192	0.000259314
2	chr2:203659372:A:G	203659372	G,G	A,A	1,1	inf,-inf	inf,inf	1.28464,0.323168	0.000121159	0.000258048
2	chr2:203025983:G:A	203025983	A,NA	G,NA	1,NA	-inf,NA	inf,NA	0.78481,NA	0.00012111	0.000261357
2	chr2:201969314:T:C	201969314	C,C	T,T	1,1	inf,-inf	inf,inf	1.42016,0.199213	0.000121015	0.000261688
2	chr2:201728557:G:A	201728557	A,A	G,G	1,1	inf,inf	inf,inf	0.120576,1.38521	0.000120849	0.000258765
2	chr2:201861718:A:G	201861718	NA,G	NA,A	NA,1	NA,-inf	NA,inf	NA,0.525667	0.00012082	0.000259506
2	chr2:202888957:G:A	202888957	A,NA	G,NA	1,NA	inf,NA	inf,NA	0.542689,NA	0.000120816	0.000256958
2	chr2:202756234:T:C	202756234	NA,C	NA,T	NA,1	NA,-inf	NA,inf	NA,0.502921	0.000120814	0.000259399
2	chr2:203323029:C:T	203323029	NA,T	NA,C	NA,1	NA,-inf	NA,inf	NA,0.56387	0.00012078	0.000258824
2	chr2:202620013:G:A	202620013	A,A	G,G	1,1	inf,inf	inf,inf	2.5016,0.8691	0.000120778	0.000486036
2	chr2:203296432:C:T	203296432	NA,T	NA,C	NA,1	NA,inf	NA,inf	NA,0.51397	0.000120776	0.000257321
2	chr2:203770965:C:T	203770965	NA,T	NA,C	NA,1	NA,inf	NA,inf	NA,0.496587	0.000120686	0.00025807
2	chr2:203727389:C:A	203727389	NA,A	NA,C	NA,1	NA,inf	NA,inf	NA,0.496513	0.000120648	0.000257992
2	chr2:203136798:C:T	203136798	NA,T	NA,C	NA,1	NA,-inf	NA,inf	NA,0.515252	0.0001206	0.000258688
2	chr2:203497015:C:T	203497015	T,NA	C,NA	1,NA	inf,NA	inf,NA	0.504469,NA	0.000120593	0.000255866
2	chr2:203935425:C:T	203935425	NA,T	NA,C	NA,1	NA,inf	NA,inf	NA,0.500706	0.000120585	0.000258221
2	chr2:201717675:G:A	201717675	NA,A	NA,G	NA,1	NA,inf	NA,inf	NA,0.475727	0.000120511	0.000257673
2	chr2:202543773:A:G	202543773	G,NA	A,NA	1,NA	inf,NA	inf,NA	0.496762,NA	0.000120489	0.000256165
2	chr2:202298858:A:G	202298858	G,G	A,A	1,1	inf,inf	inf,inf	1.00187,0.536543	0.000120436	0.000252809
2	chr2:203645888:G:A	203645888	NA,A	NA,G	NA,1	NA,-inf	NA,inf	NA,0.521067	0.000120342	0.000258262
2	chr2:203947844:A:T	203947844	NA,T	NA,A	NA,1	NA,-inf	NA,inf	NA,0.505184	0.000120327	0.000258024
2	chr2:201943475:C:T	201943475	NA,T	NA,C	NA,1	NA,inf	NA,inf	NA,0.490859	0.000120304	0.000257238
2	chr2:203752910:A:T	203752910	NA,T	NA,A	NA,1	NA,inf	NA,inf	NA,0.464822	0.00012023	0.000256903
2	chr2:203378401:A:G	203378401	NA,G	NA,A	NA,1	NA,-inf	NA,inf	NA,0.542549	0.000120211	0.000257413
2	chr2:202522604:T:A	202522604	NA,A	NA,T	NA,1	NA,-inf	NA,inf	NA,0.47672	0.000120192	0.000257215
2	chr2:202342801:A:G	202342801	G,G	A,A	1,1	inf,inf	inf,inf	1.18263,0.288663	0.000120184	0.000252509
2	chr2:203654308:C:T	203654308	T,NA	C,NA	1,NA	inf,NA	inf,NA	1.63166,NA	0.000120156	0.000341349
2	chr2:202674580:C:T	202674580	T,NA	C,NA	1,NA	-inf,NA	inf,NA	0.691458,NA	0.000120136	0.000259366
2	chr2:202233456:T:G	202233456	NA,G	NA,T	NA,1	NA,inf	NA,inf	NA,0.477057	0.000120121	0.000255691
2	chr2:202732752:C:T	202732752	NA,T	NA,C	NA,1	NA,-inf	NA,inf	NA,0.530244	0.000120077	0.000258037
2	chr2:203580075:A:G	203580075	NA,G	NA,A	NA,1	NA,inf	NA,inf	NA,0.47998	0.000120036	0.000256553
2	chr2:202165462:C:T	202165462	NA,T	NA,C	NA,1	NA,inf	NA,inf	NA,0.454038	0.000119894	0.000255346
2	chr2:202299346:A:T	202299346	T,T	A,A	1,1	inf,inf	inf,inf	0.928537,0.617275	0.000119833	0.000251506
2	chr2:202806700:T:G	202806700	G,G	T,T	1,1	-inf,inf	inf,inf	1.32419,1.08893	0.00011979	0.000290126
2	chr2:202767344:T:G	202767344	G,G	T,T	1,1	-inf,-inf	inf,inf	0.595709,0.734678	0.000119728	0.000247357
2	chr2:203308848:C:T	203308848	T,T	C,C	1,1	-inf,inf	inf,inf	1.31177,0.0874973	0.000119724	0.000250485
2	chr2:202378694:A:T	202378694	T,NA	A,NA	1,NA	inf,NA	inf,NA	0.49237,NA	0.000119702	0.000254493
2	chr2:202671362:C:T	202671362	NA,T	NA,C	NA,1	NA,-inf	NA,inf	NA,0.517061	0.000119663	0.000257003
2	chr2:203548291:C:T	203548291	T,T	C,C	1,1	inf,-inf	inf,inf	1.27191,0.199165	0.000119624	0.000250804
2	chr2:203583800:C:A	203583800	NA,A	NA,C	NA,1	NA,-inf	NA,inf	NA,0.531246	0.000119597	0.000256043
2	chr2:202876855:C:T	202876855	NA,T	NA,C	NA,1	NA,-inf	NA,inf	NA,0.52017	0.000119596	0.000256894
2	chr2:202736873:C:T	202736873	NA,T	NA,C	NA,1	NA,-inf	NA,inf	NA,0.56439	0.000119551	0.000256155
2	chr2:202865191:G:A	202865191	NA,A	NA,G	NA,1	NA,inf	NA,inf	NA,0.460956	0.000119499	0.000254638
2	chr2:203869098:G:A	203869098	NA,A	NA,G	NA,1	NA,inf	NA,inf	NA,0.507133	0.000119492	0.000256196
2	chr2:202315335:A:G	202315335	NA,G	NA,A	NA,1	NA,inf	NA,inf	NA,0.473945	0.000119479	0.000254595
2	chr2:203679628:C:T	203679628	NA,T	NA,C	NA,1	NA,inf	NA,inf	NA,0.488546	0.000119436	0.00025549
2	chr2:203222314:A:G	203222314	G,G	A,A	1,1	-inf,inf	inf,inf	1.25267,0.252667	0.00011935	0.000250181
2	chr2:201880207:C:T	201880207	NA,T	NA,C	NA,1	NA,-inf	NA,inf	NA,0.495605	0.000119336	0.000255862
2	chr2:202493870:A:G	202493870	G,NA	A,NA	1,NA	inf,NA	inf,NA	0.490412,NA	0.00011931	0.000253671
2	chr2:202295226:A:C	202295226	NA,C	NA,A	NA,1	NA,inf	NA,inf	NA,0.473083	0.000119254	0.000254115
2	chr2:202488214:A:G	202488214	G,G	A,A	1,1	-inf,-inf	inf,inf	0.965833,0.00332536	0.000119188	0.000243965
2	chr2:203970954:A:G	203970954	G,NA	A,NA	1,NA	-inf,NA	inf,NA	0.61796,NA	0.000119109	0.000256764
2	chr2:201754859:A:C	201754859	NA,C	NA,A	NA,1	NA,inf	NA,inf	NA,0.478475	0.00011908	0.000254582
2	chr2:203837871:A:G	203837871	NA,G	NA,A	NA,1	NA,-inf	NA,inf	NA,0.520916	0.000119053	0.000255625
2	chr2:203975174:C:T	203975174	T,NA	C,NA	1,NA	-inf,NA	inf,NA	0.616976,NA	0.000118945	0.000256408
2	chr2:203879807:C:T	203879807	T,T	C,C	1,1	inf,inf	inf,inf	0.718207,1.02532	0.000118944	0.000256085
2	chr2:203463903:A:G	203463903	G,G	A,A	1,1	inf,-inf	inf,inf	1.28455,0.163089	0.000118944	0.000249187
2	chr2:203861575:T:A	203861575	NA,A	NA,T	NA,1	NA,-inf	NA,inf	NA,0.484526	0.000118936	0.000254621
2	chr2:202166405:C:A	202166405	NA,A	NA,C	NA,1	NA,inf	NA,inf	NA,0.448204	0.000118881	0.000253204
2	chr2:203195054:A:G	203195054	G,G	A,A	1,1	-inf,inf	inf,inf	1.26721,0.214457	0.000118874	0.000249044
2	chr2:201924582:C:G	201924582	NA,G	NA,C	NA,1	NA,inf	NA,inf	NA,0.48616	0.000118872	0.000254785
2	chr2:202738908:G:A	202738908	NA,A	NA,G	NA,1	NA,inf	NA,inf	NA,0.459944	0.000118753	0.00025259
2	chr2:202742896:A:G	202742896	NA,G	NA,A	NA,1	NA,inf	NA,inf	NA,0.489181	0.00011856	0.000253624
2	chr2:203623924:G:A	203623924	NA,A	NA,G	NA,1	NA,-inf	NA,inf	NA,0.52618	0.000118484	0.000254543
2	chr2:202403117:C:T	202403117	NA,T	NA,C	NA,1	NA,-inf	NA,inf	NA,0.523698	0.000118445	0.000254251
2	chr2:203379235:T:C	203379235	NA,C	NA,T	NA,1	NA,inf	NA,inf	NA,0.485684	0.000118397	0.000253254
2	chr2:203109718:C:T	203109718	NA,T	NA,C	NA,1	NA,inf	NA,inf	NA,0.470858	0.000118386	0.000252904
2	chr2:201878488:T:C	201878488	C,NA	T,NA	1,NA	-inf,NA	inf,NA	0.482995,NA	0.00011835	0.000251879
2	chr2:202171764:T:C	202171764	NA,C	NA,T	NA,1	NA,inf	NA,inf	NA,0.443939	0.000118343	0.000252061
2	chr2:201712055:A:G	201712055	G,NA	A,NA	1,NA	-inf,NA	inf,NA	0.579517,NA	0.000118309	0.000253857
2	chr2:202266571:C:T	202266571	NA,T	NA,C	NA,1	NA,inf	NA,inf	NA,0.466988	0.000118245	0.000251978
2	chr2:203614053:G:A	203614053	A,NA	G,NA	1,NA	inf,NA	inf,NA	1.62842,NA	0.000118195	0.000337104
2	chr2:201832491:A:G	201832491	G,G	A,A	1,1	inf,-inf	inf,inf	0.328287,1.2791	0.000118168	0.000253377
2	chr2:202421621:G:A	202421621	NA,A	NA,G	NA,1	NA,-inf	NA,inf	NA,0.505759	0.000118135	0.000253432
2	chr2:202438998:G:A	202438998	NA,A	NA,G	NA,1	NA,-inf	NA,inf	NA,0.513429	0.000118125	0.000253733
2	chr2:201687086:C:T	201687086	T,NA	C,NA	1,NA	inf,NA	inf,NA	0.474508,NA	0.000118084	0.00025119
2	chr2:202180007:C:T	202180007	NA,T	NA,C	NA,1	NA,inf	NA,inf	NA,0.44217	0.000118063	0.000251462
2	chr2:202554459:A:G	202554459	NA,G	NA,A	NA,1	NA,-inf	NA,inf	NA,0.534304	0.00011805	0.000252764
2	chr2:202759746:AT:A	202759746	NA,A	NA,AT	NA,1	NA,inf	NA,inf	NA,0.503474	0.000118021	0.000251163
2	chr2:202920353:C:T	202920353	NA,T	NA,C	NA,1	NA,-inf	NA,inf	NA,0.516466	0.000118014	0.000252945
2	chr2:203762624:T:C	203762624	NA,C	NA,T	NA,1	NA,-inf	NA,inf	NA,0.514319	0.000117934	0.000252983
2	chr2:203485565:A:G	203485565	G,G	A,A	1,1	inf,-inf	inf,inf	1.27908,0.166143	0.000117913	0.000247057
2	chr2:202908388:G:A	202908388	NA,A	NA,G	NA,1	NA,-inf	NA,inf	NA,0.511037	0.000117891	0.000253257
2	chr2:203947637:T:G	203947637	NA,G	NA,T	NA,1	NA,-inf	NA,inf	NA,0.490356	0.000117853	0.000252716
2	chr2:202298850:G:T	202298850	NA,T	NA,G	NA,1	NA,inf	NA,inf	NA,0.464658	0.000117808	0.000250763
2	chr2:202470214:T:C	202470214	NA,C	NA,T	NA,1	NA,-inf	NA,inf	NA,0.503415	0.000117747	0.000252601
2	chr2:203543278:T:C	203543278	C,C	T,T	1,1	inf,-inf	inf,inf	1.29311,0.0979076	0.000117719	0.000246337
2	chr2:201984454:T:C	201984454	NA,C	NA,T	NA,1	NA,-inf	NA,inf	NA,0.483046	0.000117685	0.000252754
2	chr2:203888597:G:A	203888597	NA,A	NA,G	NA,1	NA,-inf	NA,inf	NA,0.514776	0.000117672	0.000252293
2	chr2:203623908:A:C	203623908	NA,C	NA,A	NA,1	NA,-inf	NA,inf	NA,0.521087	0.000117668	0.000252784
2	chr2:203615090:C:A	203615090	NA,A	NA,C	NA,1	NA,-inf	NA,inf	NA,0.51963	0.000117638	0.000251851
2	chr2:202583610:A:G	202583610	G,NA	A,NA	1,NA	inf,NA	inf,NA	0.522028,NA	0.000117637	0.000250843
2	chr2:203591073:G:A	203591073	NA,A	NA,G	NA,1	NA,inf	NA,inf	NA,0.470501	0.000117596	0.000251547
2	chr2:202893008:C:T	202893008	NA,T	NA,C	NA,1	NA,-inf	NA,inf	NA,0.509065	0.000117574	0.000252573
2	chr2:202294041:G:A	202294041	NA,A	NA,G	NA,1	NA,inf	NA,inf	NA,0.463718	0.000117574	0.000250276
2	chr2:201989242:G:A	201989242	NA,A	NA,G	NA,1	NA,-inf	NA,inf	NA,0.504834	0.000117525	0.000252061
2	chr2:203325017:C:T	203325017	T,NA	C,NA	1,NA	inf,NA	inf,NA	1.75269,NA	0.000117494	0.000360073
2	chr2:202018401:A:G	202018401	G,NA	A,NA	1,NA	inf,NA	inf,NA	0.522771,NA	0.000117463	0.000251207
2	chr2:202266399:A:G	202266399	NA,G	NA,A	NA,1	NA,inf	NA,inf	NA,0.462153	0.000117439	0.000250273
2	chr2:202916095:G:T	202916095	NA,T	NA,G	NA,1	NA,-inf	NA,inf	NA,0.508213	0.000117437	0.000252279
2	chr2:203365601:C:T	203365601	NA,T	NA,C	NA,1	NA,-inf	NA,inf	NA,0.526256	0.000117418	0.000251408
2	chr2:203663661:G:A	203663661	NA,A	NA,G	NA,1	NA,-inf	NA,inf	NA,0.519817	0.000117406	0.000252346
2	chr2:202882474:G:A	202882474	NA,A	NA,G	NA,1	NA,-inf	NA,inf	NA,0.492219	0.000117304	0.000251531
2	chr2:202739645:C:T	202739645	NA,T	NA,C	NA,1	NA,inf	NA,inf	NA,0.462756	0.000117268	0.000249659
2	chr2:201980520:G:A	201980520	A,NA	G,NA	1,NA	-inf,NA	inf,NA	0.582736,NA	0.000117263	0.000252198
2	chr2:203132011:G:A	203132011	NA,A	NA,G	NA,1	NA,-inf	NA,inf	NA,0.511931	0.00011726	0.000251334
2	chr2:202678139:A:G	202678139	NA,G	NA,A	NA,1	NA,-inf	NA,inf	NA,0.477204	0.000117243	0.000252252
2	chr2:201845026:G:A	201845026	NA,A	NA,G	NA,1	NA,inf	NA,inf	NA,0.476488	0.000117226	0.000250787
2	chr2:203780316:G:A	203780316	NA,A	NA,G	NA,1	NA,inf	NA,inf	NA,0.466404	0.000117133	0.000250164
2	chr2:203404102:T:G	203404102	NA,G	NA,T	NA,1	NA,-inf	NA,inf	NA,0.540698	0.000117121	0.000250985
2	chr2:203817964:A:G	203817964	G,NA	A,NA	1,NA	inf,NA	inf,NA	0.899582,NA	0.000117098	0.000263226
2	chr2:203587228:T:C	203587228	NA,C	NA,T	NA,1	NA,-inf	NA,inf	NA,0.515248	0.000117011	0.000250497
2	chr2:203878546:C:T	203878546	NA,T	NA,C	NA,1	NA,-inf	NA,inf	NA,0.51325	0.000116973	0.000250837
2	chr2:203030410:C:T	203030410	NA,T	NA,C	NA,1	NA,inf	NA,inf	NA,0.461372	0.0001169	0.000249999
2	chr2:202679491:C:G	202679491	NA,G	NA,C	NA,1	NA,inf	NA,inf	NA,0.461371	0.000116871	0.000249969
2	chr2:203855809:A:T	203855809	NA,T	NA,A	NA,1	NA,-inf	NA,inf	NA,0.502767	0.000116864	0.00025085
2	chr2:203855994:A:G	203855994	NA,G	NA,A	NA,1	NA,-inf	NA,inf	NA,0.502767	0.000116864	0.00025085
2	chr2:203997124:G:A	203997124	NA,A	NA,G	NA,1	NA,-inf	NA,inf	NA,0.520495	0.000116792	0.000250718
2	chr2:202797056:A:G	202797056	G,G	A,A	1,1	-inf,inf	inf,inf	1.03192,0.332485	0.000116756	0.000242429
2	chr2:203882585:C:T	203882585	NA,T	NA,C	NA,1	NA,-inf	NA,inf	NA,0.508816	0.000116729	0.000250272
2	chr2:203025050:T:A	203025050	NA,A	NA,T	NA,1	NA,inf	NA,inf	NA,0.460125	0.000116693	0.000249559
2	chr2:202429679:T:G	202429679	NA,G	NA,T	NA,1	NA,-inf	NA,inf	NA,0.473598	0.000116688	0.000250083
2	chr2:202520930:A:G	202520930	NA,G	NA,A	NA,1	NA,-inf	NA,inf	NA,0.473598	0.000116688	0.000250083
2	chr2:202405970:C:T	202405970	NA,T	NA,C	NA,1	NA,-inf	NA,inf	NA,0.473598	0.000116688	0.000250083
2	chr2:202497255:C:T	202497255	NA,T	NA,C	NA,1	NA,inf	NA,inf	NA,0.456718	0.00011657	0.000248393
2	chr2:202294487:C:G	202294487	G,G	C,C	1,1	inf,inf	inf,inf	0.975476,0.546486	0.000116492	0.000244543
2	chr2:202162324:G:A	202162324	NA,A	NA,G	NA,1	NA,inf	NA,inf	NA,0.433751	0.000116432	0.000248024
2	chr2:203277279:T:C	203277279	C,C	T,T	1,1	-inf,inf	inf,inf	1.273,0.144859	0.000116415	0.000244221
2	chr2:202422360:G:A	202422360	NA,A	NA,G	NA,1	NA,-inf	NA,inf	NA,0.495016	0.000116403	0.000249711
2	chr2:202752317:C:G	202752317	NA,G	NA,C	NA,1	NA,-inf	NA,inf	NA,0.524884	0.000116402	0.000250816
2	chr2:202885326:T:C	202885326	C,C	T,T	1,1	-inf,-inf	inf,inf	0.595008,1.17124	0.000116386	0.000251111
2	chr2:203483393:T:G	203483393	G,G	T,T	1,1	inf,-inf	inf,inf	1.26792,0.178693	0.000116371	0.000243905
2	chr2:202699752:C:A	202699752	A,A	C,C	1,1	inf,inf	inf,inf	1.17545,0.32918	0.000116362	0.00024531
2	chr2:203895847:T:G	203895847	NA,G	NA,T	NA,1	NA,-inf	NA,inf	NA,0.483392	0.0001163	0.00024939
2	chr2:201743133:G:A	201743133	A,NA	G,NA	1,NA	inf,NA	inf,NA	0.552463,NA	0.000116296	0.000249036
2	chr2:202504870:G:A	202504870	NA,A	NA,G	NA,1	NA,-inf	NA,inf	NA,0.469423	0.000116295	0.00024917
2	chr2:202385548:T:A	202385548	NA,A	NA,T	NA,1	NA,-inf	NA,inf	NA,0.469283	0.000116274	0.000249121
2	chr2:202062568:G:A	202062568	A,A	G,G	1,1	inf,inf	inf,inf	1.13051,0.490526	0.000116237	0.000247617
2	chr2:202252864:G:A	202252864	NA,A	NA,G	NA,1	NA,inf	NA,inf	NA,0.432963	0.000116213	0.000247476
2	chr2:202273629:T:C	202273629	NA,C	NA,T	NA,1	NA,inf	NA,inf	NA,0.454527	0.000116197	0.000247638
2	chr2:202497172:C:T	202497172	NA,T	NA,C	NA,1	NA,inf	NA,inf	NA,0.449018	0.000116187	0.000247484
2	chr2:202694528:C:G	202694528	NA,G	NA,C	NA,1	NA,-inf	NA,inf	NA,0.494093	0.000116142	0.000249404
2	chr2:202915381:T:G	202915381	NA,G	NA,T	NA,1	NA,inf	NA,inf	NA,0.457445	0.000116118	0.000248105
2	chr2:201682142:T:C	201682142	NA,C	NA,T	NA,1	NA,inf	NA,inf	NA,0.461747	0.000115959	0.000248118
2	chr2:203134517:A:G	203134517	NA,G	NA,A	NA,1	NA,inf	NA,inf	NA,0.455845	0.000115932	0.000247885
2	chr2:202742732:CAG:C	202742732	NA,C	NA,CAG	NA,1	NA,-inf	NA,inf	NA,0.519971	0.00011589	0.00024964
2	chr2:202983780:A:G	202983780	NA,G	NA,A	NA,1	NA,-inf	NA,inf	NA,0.48442	0.000115842	0.000248443
2	chr2:202840836:T:A	202840836	A,NA	T,NA	1,NA	-inf,NA	inf,NA	0.679967,NA	0.000115837	0.000250473
2	chr2:202311344:C:G	202311344	NA,G	NA,C	NA,1	NA,inf	NA,inf	NA,0.452086	0.000115828	0.000246862
2	chr2:202866387:A:G	202866387	G,NA	A,NA	1,NA	inf,NA	inf,NA	0.51547,NA	0.000115823	0.000246416
2	chr2:203708669:C:G	203708669	G,G	C,C	1,1	-inf,-inf	inf,inf	0.110485,1.30541	0.000115811	0.000245006
2	chr2:203812693:G:A	203812693	NA,A	NA,G	NA,1	NA,inf	NA,inf	NA,0.452465	0.000115792	0.000247691
2	chr2:202769714:G:A	202769714	NA,A	NA,G	NA,1	NA,inf	NA,inf	NA,0.465795	0.000115748	0.000247423
2	chr2:202968144:C:T	202968144	T,NA	C,NA	1,NA	inf,NA	inf,NA	2.057,NA	0.000115708	0.000450945
2	chr2:202843945:CCT:C	202843945	NA,C	NA,CCT	NA,1	NA,inf	NA,inf	NA,0.45099	0.000115622	0.000247249
2	chr2:203662002:T:C	203662002	NA,C	NA,T	NA,1	NA,inf	NA,inf	NA,0.449225	0.000115549	0.00024715
2	chr2:202178966:T:C	202178966	NA,C	NA,T	NA,1	NA,inf	NA,inf	NA,0.426777	0.000115487	0.000246005
2	chr2:203261270:G:A	203261270	A,NA	G,NA	1,NA	-inf,NA	inf,NA	0.68048,NA	0.000115449	0.00024848
2	chr2:202254401:T:C	202254401	NA,C	NA,T	NA,1	NA,inf	NA,inf	NA,0.428252	0.000115417	0.000245792
2	chr2:203120947:C:T	203120947	NA,T	NA,C	NA,1	NA,-inf	NA,inf	NA,0.499331	0.000115346	0.000247215
2	chr2:202027310:AG:A	202027310	NA,A	NA,AG	NA,1	NA,inf	NA,inf	NA,0.460864	0.000115321	0.000246286
2	chr2:202732763:C:G	202732763	NA,G	NA,C	NA,1	NA,-inf	NA,inf	NA,0.4885	0.000115241	0.00024745
2	chr2:203861659:C:A	203861659	NA,A	NA,C	NA,1	NA,inf	NA,inf	NA,0.480139	0.000115174	0.000246931
2	chr2:201719316:C:T	201719316	NA,T	NA,C	NA,1	NA,inf	NA,inf	NA,0.443072	0.000115054	0.000246026
2	chr2:203123629:C:T	203123629	NA,T	NA,C	NA,1	NA,-inf	NA,inf	NA,0.4752	0.000114987	0.000246069
2	chr2:201684583:A:G	201684583	NA,G	NA,A	NA,1	NA,inf	NA,inf	NA,0.461916	0.00011495	0.000245967
2	chr2:202895487:A:C	202895487	NA,C	NA,A	NA,1	NA,-inf	NA,inf	NA,0.49226	0.000114937	0.000246893
2	chr2:202738458:G:A	202738458	NA,A	NA,G	NA,1	NA,-inf	NA,inf	NA,0.485669	0.000114863	0.000246636
2	chr2:203087800:A:C	203087800	C,NA	A,NA	1,NA	-inf,NA	inf,NA	0.724735,NA	0.000114856	0.000250908
2	chr2:203952155:AT:A	203952155	A,A	AT,AT	1,1	-inf,-inf	inf,inf	0.48806,1.24654	0.000114798	0.000247549
2	chr2:203858620:C:T	203858620	NA,T	NA,C	NA,1	NA,-inf	NA,inf	NA,0.459639	0.000114786	0.000245778
2	chr2:201723857:C:T	201723857	NA,T	NA,C	NA,1	NA,inf	NA,inf	NA,0.442438	0.00011476	0.00024541
2	chr2:204011072:G:A	204011072	A,NA	G,NA	1,NA	inf,NA	inf,NA	0.542307,NA	0.000114726	0.000246025
2	chr2:201682043:A:T	201682043	NA,T	NA,A	NA,1	NA,inf	NA,inf	NA,0.453778	0.000114683	0.000245393
2	chr2:202086949:T:A	202086949	A,NA	T,NA	1,NA	inf,NA	inf,NA	0.703142,NA	0.000114653	0.000249735
2	chr2:202173542:C:A	202173542	NA,A	NA,C	NA,1	NA,inf	NA,inf	NA,0.420361	0.00011463	0.000244173
2	chr2:201880518:G:A	201880518	NA,A	NA,G	NA,1	NA,inf	NA,inf	NA,0.445473	0.000114619	0.000245095
2	chr2:202624435:C:T	202624435	NA,T	NA,C	NA,1	NA,inf	NA,inf	NA,0.44493	0.000114528	0.000244685
2	chr2:203589730:A:G	203589730	NA,G	NA,A	NA,1	NA,-inf	NA,inf	NA,0.505133	0.000114508	0.00024616
2	chr2:203038030:G:T	203038030	NA,T	NA,G	NA,1	NA,inf	NA,inf	NA,0.458065	0.000114463	0.00024523
2	chr2:203619887:G:A	203619887	NA,A	NA,G	NA,1	NA,-inf	NA,inf	NA,0.493291	0.000114456	0.000246013
2	chr2:203442280:G:A	203442280	A,A	G,G	1,1	inf,-inf	inf,inf	1.2756,0.138552	0.000114455	0.000239794
2	chr2:203667176:G:A	203667176	NA,A	NA,G	NA,1	NA,inf	NA,inf	NA,0.443614	0.000114452	0.000245008
2	chr2:202261282:C:A	202261282	NA,A	NA,C	NA,1	NA,inf	NA,inf	NA,0.443773	0.000114451	0.000243944
2	chr2:203967359:G:A	203967359	A,NA	G,NA	1,NA	-inf,NA	inf,NA	0.590329,NA	0.000114446	0.000246667
2	chr2:202741231:T:G	202741231	NA,G	NA,T	NA,1	NA,-inf	NA,inf	NA,0.497628	0.000114376	0.000245908
2	chr2:202927408:T:G	202927408	NA,G	NA,T	NA,1	NA,inf	NA,inf	NA,0.482956	0.000114358	0.000245259
2	chr2:203542239:C:T	203542239	T,T	C,C	1,1	inf,-inf	inf,inf	1.27721,0.104577	0.000114352	0.000239374
2	chr2:203894638:G:A	203894638	A,NA	G,NA	1,NA	-inf,NA	inf,NA	0.61651,NA	0.000114319	0.000246192
2	chr2:202702313:C:T	202702313	NA,T	NA,C	NA,1	NA,-inf	NA,inf	NA,0.482645	0.000114311	0.000245457
2	chr2:202322334:C:T	202322334	NA,T	NA,C	NA,1	NA,-inf	NA,inf	NA,0.511294	0.000114293	0.000244766
2	chr2:203673747:C:T	203673747	NA,T	NA,C	NA,1	NA,inf	NA,inf	NA,0.442645	0.000114291	0.000244664
2	chr2:202698549:A:G	202698549	NA,G	NA,A	NA,1	NA,-inf	NA,inf	NA,0.482885	0.000114291	0.000245407
2	chr2:203032881:T:C	203032881	NA,C	NA,T	NA,1	NA,inf	NA,inf	NA,0.442134	0.000114288	0.000244402
2	chr2:203683668:T:C	203683668	NA,C	NA,T	NA,1	NA,inf	NA,inf	NA,0.442612	0.000114286	0.000244654
2	chr2:202280942:C:T	202280942	NA,T	NA,C	NA,1	NA,inf	NA,inf	NA,0.442701	0.000114283	0.000243589
2	chr2:203485873:A:G	203485873	G,G	A,A	1,1	inf,-inf	inf,inf	1.26524,0.157577	0.00011428	0.000239448
2	chr2:203666025:G:A	203666025	NA,A	NA,G	NA,1	NA,inf	NA,inf	NA,0.442232	0.000114228	0.00024453
2	chr2:202659062:A:AGT	202659062	AGT,NA	A,NA	1,NA	-inf,NA	inf,NA	0.660269,NA	0.000114164	0.000245002
2	chr2:202696832:G:A	202696832	NA,A	NA,G	NA,1	NA,-inf	NA,inf	NA,0.481498	0.000114144	0.000245091
2	chr2:201816592:G:A	201816592	NA,A	NA,G	NA,1	NA,-inf	NA,inf	NA,0.473115	0.000114128	0.000244847
2	chr2:203699263:C:A	203699263	NA,A	NA,C	NA,1	NA,inf	NA,inf	NA,0.430643	0.000114118	0.000244201
2	chr2:202966723:T:A	202966723	NA,A	NA,T	NA,1	NA,inf	NA,inf	NA,0.441273	0.000114107	0.000244016
2	chr2:203544989:G:A	203544989	A,A	G,G	1,1	inf,-inf	inf,inf	1.27452,0.113209	0.000114083	0.000238865
2	chr2:203313979:C:T	203313979	NA,T	NA,C	NA,1	NA,-inf	NA,inf	NA,0.520619	0.000114065	0.000244439
2	chr2:203408288:G:A	203408288	A,NA	G,NA	1,NA	inf,NA	inf,NA	0.480195,NA	0.000114033	0.000242889
2	chr2:202827792:G:A	202827792	NA,A	NA,G	NA,1	NA,-inf	NA,inf	NA,0.486163	0.000114026	0.000244927
2	chr2:202734054:G:A	202734054	NA,A	NA,G	NA,1	NA,-inf	NA,inf	NA,0.480398	0.000113977	0.000244731
2	chr2:203882459:C:A	203882459	NA,A	NA,C	NA,1	NA,inf	NA,inf	NA,0.431699	0.000113895	0.000243859
2	chr2:202556720:G:C	202556720	NA,C	NA,G	NA,1	NA,inf	NA,inf	NA,0.433804	0.000113877	0.00024259
2	chr2:203902402:G:T	203902402	NA,T	NA,G	NA,1	NA,inf	NA,inf	NA,0.443352	0.000113754	0.000243565
2	chr2:203696045:A:T	203696045	NA,T	NA,A	NA,1	NA,inf	NA,inf	NA,0.435019	0.000113731	0.000243182
2	chr2:203198283:C:T	203198283	NA,T	NA,C	NA,1	NA,-inf	NA,inf	NA,0.482354	0.000113707	0.000244218
2	chr2:202765387:T:A	202765387	NA,A	NA,T	NA,1	NA,inf	NA,inf	NA,0.452628	0.000113679	0.00024301
2	chr2:202668259:A:G	202668259	NA,G	NA,A	NA,1	NA,-inf	NA,inf	NA,0.468073	0.000113666	0.000243908
2	chr2:202192543:T:C	202192543	NA,C	NA,T	NA,1	NA,inf	NA,inf	NA,0.415354	0.000113623	0.00024202
2	chr2:203226503:A:G	203226503	G,G	A,A	1,1	-inf,inf	inf,inf	1.19099,0.324396	0.000113615	0.000238591
2	chr2:201883860:C:A	201883860	NA,A	NA,C	NA,1	NA,inf	NA,inf	NA,0.450485	0.000113605	0.000243153
2	chr2:202877031:C:T	202877031	NA,T	NA,C	NA,1	NA,inf	NA,inf	NA,0.442327	0.000113502	0.000242782
2	chr2:203262742:G:A	203262742	NA,A	NA,G	NA,1	NA,inf	NA,inf	NA,0.436753	0.000113498	0.00024271
2	chr2:203191924:C:T	203191924	T,NA	C,NA	1,NA	-inf,NA	inf,NA	0.683307,NA	0.000113489	0.000246747
2	chr2:203103334:C:T	203103334	NA,T	NA,C	NA,1	NA,-inf	NA,inf	NA,0.476459	0.000113465	0.000243766
2	chr2:202378414:G:A	202378414	NA,A	NA,G	NA,1	NA,-inf	NA,inf	NA,0.452791	0.000113405	0.000243011
2	chr2:202278920:G:T	202278920	T,T	G,G	1,1	inf,inf	inf,inf	0.958787,0.54873	0.000113372	0.000238015
2	chr2:202680283:G:C	202680283	NA,C	NA,G	NA,1	NA,-inf	NA,inf	NA,0.46782	0.000113368	0.000243271
2	chr2:202589700:C:A	202589700	A,NA	C,NA	1,NA	-inf,NA	inf,NA	0.299675,NA	0.000113356	0.000239085
2	chr2:201682947:G:C	201682947	NA,C	NA,G	NA,1	NA,-inf	NA,inf	NA,0.469512	0.000113278	0.000243081
2	chr2:202438776:A:G	202438776	NA,G	NA,A	NA,1	NA,-inf	NA,inf	NA,0.454045	0.000113262	0.000242823
2	chr2:203348780:T:C	203348780	C,C	T,T	1,1	-inf,inf	inf,inf	1.19146,0.317827	0.000113256	0.000237851
2	chr2:203349669:T:C	203349669	NA,C	NA,T	NA,1	NA,-inf	NA,inf	NA,0.500486	0.000113252	0.000242771
2	chr2:202887817:A:G	202887817	NA,G	NA,A	NA,1	NA,-inf	NA,inf	NA,0.476877	0.000113195	0.00024305
2	chr2:203375280:T:C	203375280	NA,C	NA,T	NA,1	NA,-inf	NA,inf	NA,0.499906	0.00011317	0.000242594
2	chr2:204034637:T:G	204034637	NA,G	NA,T	NA,1	NA,-inf	NA,inf	NA,0.459423	0.000113164	0.000242729
2	chr2:202751920:C:G	202751920	NA,G	NA,C	NA,1	NA,-inf	NA,inf	NA,0.501416	0.000113115	0.000242432
2	chr2:203743692:C:T	203743692	NA,T	NA,C	NA,1	NA,-inf	NA,inf	NA,0.479564	0.000113106	0.000242987
2	chr2:203354509:G:C	203354509	NA,C	NA,G	NA,1	NA,-inf	NA,inf	NA,0.499233	0.000113071	0.000242382
2	chr2:202361481:T:G	202361481	NA,G	NA,T	NA,1	NA,-inf	NA,inf	NA,0.468196	0.00011306	0.000242414
2	chr2:202875949:T:G	202875949	G,G	T,T	1,1	-inf,inf	inf,inf	1.51499,0.946608	0.000112974	0.000279768
2	chr2:201723019:A:G	201723019	NA,G	NA,A	NA,1	NA,-inf	NA,inf	NA,0.473232	0.000112934	0.000242562
2	chr2:202700713:G:A	202700713	A,A	G,G	1,1	inf,inf	inf,inf	1.15892,0.327963	0.00011283	0.000237873
2	chr2:202673974:T:C	202673974	NA,C	NA,T	NA,1	NA,inf	NA,inf	NA,0.436253	0.000112822	0.000241328
2	chr2:203874165:T:C	203874165	NA,C	NA,T	NA,1	NA,-inf	NA,inf	NA,0.476574	0.000112791	0.000242083
2	chr2:203081997:A:G	203081997	NA,G	NA,A	NA,1	NA,-inf	NA,inf	NA,0.49166	0.000112758	0.000241756
2	chr2:202450329:C:T	202450329	NA,T	NA,C	NA,1	NA,inf	NA,inf	NA,0.425618	0.000112632	0.000239833
2	chr2:202879321:G:A	202879321	NA,A	NA,G	NA,1	NA,inf	NA,inf	NA,0.435953	0.000112474	0.000240587
2	chr2:203687481:C:T	203687481	NA,T	NA,C	NA,1	NA,-inf	NA,inf	NA,0.353788	0.000112326	0.000239131
2	chr2:202635123:T:TC	202635123	NA,TC	NA,T	NA,1	NA,-inf	NA,inf	NA,0.480533	0.000112275	0.000241223
2	chr2:202421323:A:G	202421323	NA,G	NA,A	NA,1	NA,inf	NA,inf	NA,0.424806	0.000112237	0.000240244
2	chr2:203654483:G:A	203654483	NA,A	NA,G	NA,1	NA,-inf	NA,inf	NA,0.471391	0.000112227	0.000240883
2	chr2:201854166:TC:T	201854166	NA,T	NA,TC	NA,1	NA,inf	NA,inf	NA,0.427596	0.000112216	0.000240022
2	chr2:202620363:G:T	202620363	T,T	G,G	1,1	inf,inf	inf,inf	2.47041,0.840739	0.000112196	0.000444747
2	chr2:202537823:A:G	202537823	G,NA	A,NA	1,NA	-inf,NA	inf,NA	0.662287,NA	0.000112173	0.000244283
2	chr2:203976742:G:A	203976742	A,NA	G,NA	1,NA	-inf,NA	inf,NA	0.576152,NA	0.000112167	0.000241735
2	chr2:202323202:C:T	202323202	NA,T	NA,C	NA,1	NA,inf	NA,inf	NA,0.428836	0.000112154	0.000239053
2	chr2:203300541:A:G	203300541	NA,G	NA,A	NA,1	NA,inf	NA,inf	NA,0.44659	0.000112145	0.000239911
2	chr2:202639992:G:A	202639992	NA,A	NA,G	NA,1	NA,-inf	NA,inf	NA,0.510948	0.000112122	0.000240073
2	chr2:202040170:A:T	202040170	NA,T	NA,A	NA,1	NA,-inf	NA,inf	NA,0.450877	0.000112092	0.000240612
2	chr2:202851408:T:C	202851408	NA,C	NA,T	NA,1	NA,-inf	NA,inf	NA,0.473081	0.000112014	0.000240598
2	chr2:202147883:A:C	202147883	C,C	A,A	1,1	inf,-inf	inf,inf	1.37063,0.430575	0.000111959	0.000243404
2	chr2:203201948:G:A	203201948	A,NA	G,NA	1,NA	-inf,NA	inf,NA	0.704631,NA	0.000111935	0.000244395
2	chr2:202741492:G:A	202741492	A,NA	G,NA	1,NA	inf,NA	inf,NA	1.17531,NA	0.000111918	0.000275582
2	chr2:201918523:A:G	201918523	NA,G	NA,A	NA,1	NA,inf	NA,inf	NA,0.411771	0.00011183	0.000239076
2	chr2:201975141:T:C	201975141	NA,C	NA,T	NA,1	NA,inf	NA,inf	NA,0.431535	0.000111826	0.000238832
2	chr2:202385082:T:A	202385082	A,NA	T,NA	1,NA	inf,NA	inf,NA	0.449072,NA	0.000111826	0.00023787
2	chr2:203059715:G:A	203059715	NA,A	NA,G	NA,1	NA,inf	NA,inf	NA,0.428543	0.000111769	0.00023907
2	chr2:202334368:T:C	202334368	NA,C	NA,T	NA,1	NA,inf	NA,inf	NA,0.427342	0.000111763	0.000238242
2	chr2:203144736:A:T	203144736	NA,T	NA,A	NA,1	NA,inf	NA,inf	NA,0.425629	0.00011167	0.000238818
2	chr2:203048266:C:T	203048266	NA,T	NA,C	NA,1	NA,inf	NA,inf	NA,0.428041	0.000111636	0.00023877
2	chr2:202955552:T:C	202955552	C,C	T,T	1,1	-inf,inf	inf,inf	1.4922,0.99679	0.000111618	0.000282036
2	chr2:203066180:T:G	203066180	G,NA	T,NA	1,NA	-inf,NA	inf,NA	0.70208,NA	0.000111553	0.000243552
2	chr2:202209634:G:A	202209634	NA,A	NA,G	NA,1	NA,-inf	NA,inf	NA,0.49152	0.000111499	0.000238793
2	chr2:201745670:C:T	201745670	T,NA	C,NA	1,NA	inf,NA	inf,NA	0.523351,NA	0.000111489	0.000238744
2	chr2:202856022:G:A	202856022	A,A	G,G	1,1	-inf,-inf	inf,inf	4.90032,0.158314	0.000111483	0.00935701
2	chr2:201983629:T:C	201983629	NA,C	NA,T	NA,1	NA,inf	NA,inf	NA,0.422269	0.000111435	0.00023801
2	chr2:203402240:G:A	203402240	A,NA	G,NA	1,NA	inf,NA	inf,NA	0.438596,NA	0.000111432	0.000236875
2	chr2:202181258:C:A	202181258	NA,A	NA,C	NA,1	NA,-inf	NA,inf	NA,0.451517	0.000111432	0.000239101
2	chr2:201907889:C:T	201907889	T,T	C,C	1,1	-inf,inf	inf,inf	0.924325,0.707179	0.000111427	0.000239376
2	chr2:201921989:G:A	201921989	NA,A	NA,G	NA,1	NA,-inf	NA,inf	NA,0.425162	0.000111234	0.000237596
2	chr2:201988240:C:T	201988240	NA,T	NA,C	NA,1	NA,-inf	NA,inf	NA,0.462912	0.00011119	0.000238237
2	chr2:203796898:A:G	203796898	G,G	A,A	1,1	inf,inf	inf,inf	0.957612,0.46545	0.000111176	0.000234706
2	chr2:202721313:A:G	202721313	NA,G	NA,A	NA,1	NA,-inf	NA,inf	NA,0.461905	0.000111137	0.000238621
2	chr2:203456807:A:G	203456807	G,G	A,A	1,1	inf,-inf	inf,inf	1.23912,0.189526	0.000111118	0.000232999
2	chr2:203698011:G:A	203698011	NA,A	NA,G	NA,1	NA,-inf	NA,inf	NA,0.464778	0.000111084	0.000238737
2	chr2:202646825:A:G	202646825	NA,G	NA,A	NA,1	NA,-inf	NA,inf	NA,0.472129	0.000111064	0.00023862
2	chr2:202598001:G:T	202598001	NA,T	NA,G	NA,1	NA,inf	NA,inf	NA,0.409066	0.000110996	0.000236131
2	chr2:203691317:A:C	203691317	NA,C	NA,A	NA,1	NA,inf	NA,inf	NA,0.421304	0.000110986	0.000237596
2	chr2:202419349:T:A	202419349	NA,A	NA,T	NA,1	NA,-inf	NA,inf	NA,0.434899	0.000110941	0.000237708
2	chr2:202356851:A:G	202356851	G,G	A,A	1,1	-inf,inf	inf,inf	0.944301,0.0590673	0.000110897	0.000227257
2	chr2:203161853:G:A	203161853	NA,A	NA,G	NA,1	NA,-inf	NA,inf	NA,0.471598	0.000110867	0.000237663
2	chr2:202707672:A:G	202707672	NA,G	NA,A	NA,1	NA,-inf	NA,inf	NA,0.459475	0.00011082	0.000237934
2	chr2:203095353:G:A	203095353	NA,A	NA,G	NA,1	NA,inf	NA,inf	NA,0.436973	0.000110685	0.000236785
2	chr2:201701404:C:T	201701404	NA,T	NA,C	NA,1	NA,-inf	NA,inf	NA,0.441529	0.000110665	0.000237531
2	chr2:202698713:G:A	202698713	NA,A	NA,G	NA,1	NA,-inf	NA,inf	NA,0.469481	0.000110661	0.000237744
2	chr2:203907443:C:T	203907443	T,T	C,C	1,1	-inf,inf	inf,inf	1.18493,0.52358	0.000110633	0.000241884
2	chr2:201994587:G:A	201994587	NA,A	NA,G	NA,1	NA,-inf	NA,inf	NA,0.43781	0.000110583	0.000237561
2	chr2:203293904:A:G	203293904	NA,G	NA,A	NA,1	NA,inf	NA,inf	NA,0.434783	0.000110517	0.000236074
2	chr2:202684465:C:T	202684465	T,NA	C,NA	1,NA	-inf,NA	inf,NA	0.60241,NA	0.000110471	0.00023912
2	chr2:202978410:G:T	202978410	T,T	G,G	1,1	-inf,inf	inf,inf	1.44763,1.01055	0.000110377	0.000276332
2	chr2:203112133:T:C	203112133	NA,C	NA,T	NA,1	NA,inf	NA,inf	NA,0.416891	0.000110336	0.000235972
2	chr2:202910134:G:A	202910134	A,NA	G,NA	1,NA	inf,NA	inf,NA	0.482918,NA	0.000110321	0.000234789
2	chr2:202234483:C:CA	202234483	NA,CA	NA,C	NA,1	NA,-inf	NA,inf	NA,0.454136	0.000110316	0.000236833
2	chr2:202658338:C:T	202658338	NA,T	NA,C	NA,1	NA,inf	NA,inf	NA,0.419547	0.000110271	0.000235883
2	chr2:203456920:A:G	203456920	G,G	A,A	1,1	inf,-inf	inf,inf	1.23222,0.196843	0.000110249	0.000231219
2	chr2:202620190:T:C	202620190	NA,C	NA,T	NA,1	NA,-inf	NA,inf	NA,0.465879	0.000110228	0.000236292
2	chr2:203262513:T:C	203262513	NA,C	NA,T	NA,1	NA,-inf	NA,inf	NA,0.452731	0.000110214	0.000236752
2	chr2:203665742:T:C	203665742	NA,C	NA,T	NA,1	NA,inf	NA,inf	NA,0.416097	0.000110204	0.000235925
2	chr2:202085865:G:C	202085865	NA,C	NA,G	NA,1	NA,-inf	NA,inf	NA,0.452132	0.000110183	0.00023677
2	chr2:203457664:C:T	203457664	T,T	C,C	1,1	inf,-inf	inf,inf	1.22703,0.211304	0.000110178	0.00023115
2	chr2:203775798:C:T	203775798	NA,T	NA,C	NA,1	NA,inf	NA,inf	NA,0.430786	0.00011013	0.000235554
2	chr2:203289637:A:C	203289637	NA,C	NA,A	NA,1	NA,-inf	NA,inf	NA,0.451546	0.000110093	0.00023651
2	chr2:203234017:T:C	203234017	NA,C	NA,T	NA,1	NA,inf	NA,inf	NA,0.414516	0.000110074	0.000235409
2	chr2:203234522:G:T	203234522	NA,T	NA,G	NA,1	NA,inf	NA,inf	NA,0.414264	0.000110035	0.000235325
2	chr2:201696549:G:A	201696549	NA,A	NA,G	NA,1	NA,-inf	NA,inf	NA,0.438989	0.000110032	0.00023617
2	chr2:202509997:C:CA	202509997	CA,NA	C,NA	1,NA	-inf,NA	inf,NA	0.647591,NA	0.000109998	0.000239478
2	chr2:202948912:CT:C	202948912	NA,C	NA,CT	NA,1	NA,inf	NA,inf	NA,0.419199	0.000109969	0.000235035
2	chr2:202894058:T:C	202894058	NA,C	NA,T	NA,1	NA,inf	NA,inf	NA,0.417974	0.00010981	0.000234898
2	chr2:203811515:T:C	203811515	C,C	T,T	1,1	-inf,inf	inf,inf	0.0906978,1.26812	0.000109783	0.000231282
2	chr2:202973452:A:G	202973452	G,NA	A,NA	1,NA	inf,NA	inf,NA	0.478392,NA	0.000109689	0.000233444
2	chr2:203729524:C:G	203729524	NA,G	NA,C	NA,1	NA,inf	NA,inf	NA,0.410277	0.000109677	0.000234791
2	chr2:203371941:A:T	203371941	T,T	A,A	1,1	-inf,inf	inf,inf	1.234,0.293306	0.000109672	0.000231221
2	chr2:202796202:C:A	202796202	NA,A	NA,C	NA,1	NA,inf	NA,inf	NA,0.411777	0.000109634	0.000234475
2	chr2:203096915:C:G	203096915	NA,G	NA,C	NA,1	NA,inf	NA,inf	NA,0.427241	0.000109625	0.000234524
2	chr2:201771259:C:T	201771259	T,NA	C,NA	1,NA	inf,NA	inf,NA	0.50914,NA	0.000109624	0.000234694
2	chr2:202942144:C:T	202942144	T,NA	C,NA	1,NA	-inf,NA	inf,NA	0.657215,NA	0.000109594	0.000236828
2	chr2:203233625:T:C	203233625	NA,C	NA,T	NA,1	NA,inf	NA,inf	NA,0.411195	0.000109574	0.000234342
2	chr2:202480209:T:C	202480209	C,NA	T,NA	1,NA	inf,NA	inf,NA	1.46026,NA	0.000109563	0.000291411
2	chr2:202271844:C:T	202271844	T,T	C,C	1,1	inf,inf	inf,inf	0.987364,0.491935	0.000109542	0.00023008
2	chr2:203890579:C:T	203890579	T,T	C,C	1,1	-inf,-inf	inf,inf	0.738538,0.809108	0.000109494	0.000232566
2	chr2:202334607:C:T	202334607	NA,T	NA,C	NA,1	NA,inf	NA,inf	NA,0.411851	0.00010949	0.000233418
2	chr2:203774774:G:A	203774774	A,NA	G,NA	1,NA	inf,NA	inf,NA	0.550435,NA	0.000109384	0.000235471
2	chr2:202766744:T:G	202766744	NA,G	NA,T	NA,1	NA,-inf	NA,inf	NA,0.461812	0.000109355	0.000234412
2	chr2:202030440:G:A	202030440	A,A	G,G	1,1	inf,-inf	inf,inf	0.466861,0.985137	0.000109343	0.000231056
2	chr2:202988089:C:T	202988089	NA,T	NA,C	NA,1	NA,-inf	NA,inf	NA,0.447015	0.000109312	0.000234774
2	chr2:203860783:C:T	203860783	NA,T	NA,C	NA,1	NA,-inf	NA,inf	NA,0.466368	0.000109284	0.000234383
2	chr2:203462332:T:C	203462332	C,C	T,T	1,1	inf,-inf	inf,inf	1.24809,0.136174	0.00010928	0.000228939
2	chr2:203859715:C:T	203859715	NA,T	NA,C	NA,1	NA,-inf	NA,inf	NA,0.466394	0.000109275	0.000234366
2	chr2:202823312:C:G	202823312	G,G	C,C	1,1	inf,inf	inf,inf	0.118663,1.57008	0.000109262	0.000241696
2	chr2:202775116:T:C	202775116	C,C	T,T	1,1	-inf,inf	inf,inf	3.95147,0.0436077	0.000109259	0.00154193
2	chr2:203887854:G:A	203887854	NA,A	NA,G	NA,1	NA,-inf	NA,inf	NA,0.439269	0.00010925	0.000234282
2	chr2:203618468:C:T	203618468	NA,T	NA,C	NA,1	NA,inf	NA,inf	NA,0.39656	0.000109234	0.000233645
2	chr2:202594121:C:T	202594121	NA,T	NA,C	NA,1	NA,inf	NA,inf	NA,0.393714	0.000109217	0.000233125
2	chr2:203465805:A:C	203465805	C,C	A,A	1,1	inf,-inf	inf,inf	1.22914,0.189714	0.000109148	0.000228888
2	chr2:201933125:A:G	201933125	NA,G	NA,A	NA,1	NA,inf	NA,inf	NA,0.424253	0.000109082	0.00023384
2	chr2:202763455:CT:C	202763455	NA,C	NA,CT	NA,1	NA,inf	NA,inf	NA,0.422192	0.000109077	0.000233204
2	chr2:202657055:ATTG:A	202657055	NA,A	NA,ATTG	NA,1	NA,-inf	NA,inf	NA,0.448089	0.000109062	0.000234195
2	chr2:201703895:G:A	201703895	NA,A	NA,G	NA,1	NA,-inf	NA,inf	NA,0.446852	0.000109061	0.00023422
2	chr2:202466496:A:G	202466496	NA,G	NA,A	NA,1	NA,-inf	NA,inf	NA,0.44593	0.000109004	0.000233824
2	chr2:202718159:G:A	202718159	NA,A	NA,G	NA,1	NA,-inf	NA,inf	NA,0.446776	0.000108989	0.000233996
2	chr2:202695055:G:A	202695055	NA,A	NA,G	NA,1	NA,inf	NA,inf	NA,0.461193	0.00010894	0.000233834
2	chr2:201682888:T:C	201682888	NA,C	NA,T	NA,1	NA,inf	NA,inf	NA,0.420642	0.000108921	0.000233177
2	chr2:202278881:T:C	202278881	NA,C	NA,T	NA,1	NA,-inf	NA,inf	NA,0.351421	0.000108881	0.000231983
2	chr2:203796801:G:A	203796801	A,A	G,G	1,1	inf,-inf	inf,inf	0.124074,1.23046	0.000108866	0.00022914
2	chr2:203539955:C:T	203539955	T,NA	C,NA	1,NA	inf,NA	inf,NA	0.435908,NA	0.000108819	0.000231076
2	chr2:201750190:AAAG:A	201750190	A,NA	AAAG,NA	1,NA	inf,NA	inf,NA	0.39936,NA	0.000108751	0.000231124
2	chr2:201680508:G:A	201680508	NA,A	NA,G	NA,1	NA,inf	NA,inf	NA,0.419236	0.000108736	0.000232782
2	chr2:202769650:A:G	202769650	NA,G	NA,A	NA,1	NA,inf	NA,inf	NA,0.419767	0.000108732	0.000232471
2	chr2:202549637:T:C	202549637	NA,C	NA,T	NA,1	NA,inf	NA,inf	NA,0.399858	0.000108703	0.000231647
2	chr2:201754142:A:G	201754142	NA,G	NA,A	NA,1	NA,-inf	NA,inf	NA,0.441067	0.000108662	0.000233281
2	chr2:202153670:T:C	202153670	NA,C	NA,T	NA,1	NA,inf	NA,inf	NA,0.393746	0.000108603	0.000232128
2	chr2:202189219:A:G	202189219	NA,G	NA,A	NA,1	NA,-inf	NA,inf	NA,0.42856	0.000108587	0.000232955
2	chr2:202829384:C:A	202829384	A,A	C,C	1,1	-inf,inf	inf,inf	1.19382,1.09393	0.000108441	0.000257782
2	chr2:202735366:A:G	202735366	NA,G	NA,A	NA,1	NA,-inf	NA,inf	NA,0.442376	0.000108374	0.00023267
2	chr2:203889646:C:T	203889646	T,T	C,C	1,1	-inf,-inf	inf,inf	0.730833,0.810947	0.000108347	0.000230138
2	chr2:202721386:G:T	202721386	NA,T	NA,G	NA,1	NA,inf	NA,inf	NA,0.405908	0.000108343	0.000231775
2	chr2:202620892:T:TG	202620892	NA,TG	NA,T	NA,1	NA,-inf	NA,inf	NA,0.452217	0.000108292	0.000232139
2	chr2:201694500:G:A	201694500	NA,A	NA,G	NA,1	NA,inf	NA,inf	NA,0.449771	0.000108228	0.000232814
2	chr2:202967529:T:C	202967529	NA,C	NA,T	NA,1	NA,inf	NA,inf	NA,0.406568	0.000108172	0.000231397
2	chr2:201765319:T:TGCCCA	201765319	NA,TGCCCA	NA,T	NA,1	NA,-inf	NA,inf	NA,0.435727	0.000108171	0.000232088
2	chr2:202671174:T:G	202671174	NA,G	NA,T	NA,1	NA,inf	NA,inf	NA,0.404822	0.000108127	0.000231316
2	chr2:202664438:G:T	202664438	NA,T	NA,G	NA,1	NA,inf	NA,inf	NA,0.404822	0.000108127	0.000231316
2	chr2:201773832:G:A	201773832	NA,A	NA,G	NA,1	NA,-inf	NA,inf	NA,0.435286	0.000108109	0.000231955
2	chr2:203147377:T:G	203147377	NA,G	NA,T	NA,1	NA,-inf	NA,inf	NA,0.478655	0.000108092	0.000231618
2	chr2:202553814:G:A	202553814	A,A	G,G	1,1	-inf,-inf	inf,inf	2.02933,0.0122312	0.000108084	0.000236108
2	chr2:201775823:A:C	201775823	NA,C	NA,A	NA,1	NA,-inf	NA,inf	NA,0.435109	0.000108084	0.000231901
2	chr2:202161791:G:A	202161791	NA,A	NA,G	NA,1	NA,inf	NA,inf	NA,0.380609	0.000108069	0.000230317
2	chr2:202747374:G:A	202747374	A,NA	G,NA	1,NA	-inf,NA	inf,NA	0.235986,NA	0.000107956	0.000226683
2	chr2:204021661:G:A	204021661	A,A	G,G	1,1	-inf,-inf	inf,inf	0.115693,1.32032	0.000107951	0.000230765
2	chr2:202721383:TC:T	202721383	NA,T	NA,TC	NA,1	NA,inf	NA,inf	NA,0.403037	0.000107927	0.000230888
2	chr2:202338365:A:G	202338365	NA,G	NA,A	NA,1	NA,inf	NA,inf	NA,0.397334	0.000107888	0.000229889
2	chr2:202156840:A:G	202156840	NA,G	NA,A	NA,1	NA,inf	NA,inf	NA,0.388378	0.000107872	0.000230556
2	chr2:203819311:C:T	203819311	T,NA	C,NA	1,NA	inf,NA	inf,NA	0.744518,NA	0.000107857	0.00023881
2	chr2:203458373:AAAAC:A	203458373	NA,A	NA,AAAAC	NA,1	NA,-inf	NA,inf	NA,0.476466	0.000107818	0.00023105
2	chr2:203812563:C:T	203812563	NA,T	NA,C	NA,1	NA,inf	NA,inf	NA,0.39411	0.000107742	0.000230741
2	chr2:203527727:G:A	203527727	NA,A	NA,G	NA,1	NA,-inf	NA,inf	NA,0.436108	0.000107723	0.000231512
2	chr2:202888198:G:A	202888198	NA,A	NA,G	NA,1	NA,-inf	NA,inf	NA,0.431349	0.000107722	0.000231046
2	chr2:202296491:G:A	202296491	NA,A	NA,G	NA,1	NA,inf	NA,inf	NA,0.393519	0.000107626	0.000230332
2	chr2:203291292:C:A	203291292	NA,A	NA,C	NA,1	NA,inf	NA,inf	NA,0.397667	0.000107572	0.000230073
2	chr2:202466491:T:G	202466491	NA,G	NA,T	NA,1	NA,-inf	NA,inf	NA,0.435635	0.000107561	0.00023072
2	chr2:202634296:A:C	202634296	NA,C	NA,A	NA,1	NA,inf	NA,inf	NA,0.380193	0.000107523	0.000228824
2	chr2:203571126:A:G	203571126	G,NA	A,NA	1,NA	-inf,NA	inf,NA	0.685312,NA	0.000107522	0.000232475
2	chr2:202762716:A:G	202762716	G,NA	A,NA	1,NA	inf,NA	inf,NA	0.445816,NA	0.000107495	0.000228505
2	chr2:202462932:C:T	202462932	T,NA	C,NA	1,NA	inf,NA	inf,NA	0.43222,NA	0.000107462	0.000227672
2	chr2:202727265:G:A	202727265	NA,A	NA,G	NA,1	NA,-inf	NA,inf	NA,0.435634	0.000107445	0.000230671
2	chr2:203962449:T:C	203962449	C,C	T,T	1,1	-inf,-inf	inf,inf	0.654968,1.04714	0.00010744	0.000231923
2	chr2:202186579:C:T	202186579	NA,T	NA,C	NA,1	NA,-inf	NA,inf	NA,0.420453	0.000107431	0.000230466
2	chr2:202220976:G:A	202220976	NA,A	NA,G	NA,1	NA,inf	NA,inf	NA,0.392042	0.000107421	0.000229892
2	chr2:202671092:C:T	202671092	T,T	C,C	1,1	inf,inf	inf,inf	1.91488,0.369213	0.000107379	0.000283408
2	chr2:201960201:G:A	201960201	NA,A	NA,G	NA,1	NA,-inf	NA,inf	NA,0.429525	0.000107367	0.000230477
2	chr2:202186578:A:ATG	202186578	NA,ATG	NA,A	NA,1	NA,-inf	NA,inf	NA,0.419346	0.000107274	0.000230128
2	chr2:203049110:G:A	203049110	NA,A	NA,G	NA,1	NA,inf	NA,inf	NA,0.38494	0.000107271	0.000229109
2	chr2:202444540:A:T	202444540	T,NA	A,NA	1,NA	inf,NA	inf,NA	0.421754,NA	0.000107271	0.000228248
2	chr2:202767301:CAG:C	202767301	NA,C	NA,CAG	NA,1	NA,inf	NA,inf	NA,0.409364	0.000107254	0.000229316
2	chr2:204040482:T:C	204040482	C,NA	T,NA	1,NA	inf,NA	inf,NA	0.478129,NA	0.000107244	0.000228573
2	chr2:203460843:G:A	203460843	NA,A	NA,G	NA,1	NA,inf	NA,inf	NA,0.395555	0.000107239	0.000229365
2	chr2:203387602:A:G	203387602	G,G	A,A	1,1	inf,-inf	inf,inf	1.3013,0.0631056	0.00010718	0.000226261
2	chr2:203444696:C:A	203444696	NA,A	NA,C	NA,1	NA,inf	NA,inf	NA,0.394895	0.000107141	0.000229157
2	chr2:203875952:G:A	203875952	A,A	G,G	1,1	inf,-inf	inf,inf	1.29751,0.200858	0.000107045	0.000229898
2	chr2:203876827:G:A	203876827	A,A	G,G	1,1	inf,-inf	inf,inf	1.2835,0.234126	0.000106987	0.000229771
2	chr2:202712199:T:C	202712199	NA,C	NA,T	NA,1	NA,-inf	NA,inf	NA,0.432617	0.000106976	0.000229662
2	chr2:202888442:T:C	202888442	NA,C	NA,T	NA,1	NA,inf	NA,inf	NA,0.39366	0.000106957	0.000228765
2	chr2:202703510:A:ATG	202703510	NA,ATG	NA,A	NA,1	NA,-inf	NA,inf	NA,0.432234	0.000106933	0.000229576
2	chr2:203950173:G:A	203950173	A,A	G,G	1,1	-inf,inf	inf,inf	0.461181,1.01386	0.000106917	0.000226904
2	chr2:202287214:G:A	202287214	NA,A	NA,G	NA,1	NA,inf	NA,inf	NA,0.38852	0.000106908	0.000228797
2	chr2:203864720:T:G	203864720	NA,G	NA,T	NA,1	NA,-inf	NA,inf	NA,0.420033	0.000106833	0.000229219
2	chr2:202757179:T:C	202757179	NA,C	NA,T	NA,1	NA,inf	NA,inf	NA,0.405891	0.000106818	0.00022839
2	chr2:202182331:G:A	202182331	A,NA	G,NA	1,NA	-inf,NA	inf,NA	0.582123,NA	0.000106815	0.00022876
2	chr2:203695398:G:A	203695398	A,A	G,G	1,1	inf,inf	inf,inf	1.27295,0.149162	0.000106744	0.000226996
2	chr2:203729597:C:T	203729597	NA,T	NA,C	NA,1	NA,inf	NA,inf	NA,0.391772	0.000106743	0.000228327
2	chr2:202908113:T:C	202908113	NA,C	NA,T	NA,1	NA,inf	NA,inf	NA,0.404616	0.0001067	0.0002278
2	chr2:201975453:G:A	201975453	A,NA	G,NA	1,NA	-inf,NA	inf,NA	0.565968,NA	0.000106688	0.000230845
2	chr2:202516412:C:T	202516412	T,T	C,C	1,1	-inf,-inf	inf,inf	2.0552,0.0175118	0.000106674	0.00023345
2	chr2:202712729:A:G	202712729	NA,G	NA,A	NA,1	NA,-inf	NA,inf	NA,0.429741	0.000106583	0.000228815
2	chr2:203714315:T:G	203714315	G,NA	T,NA	1,NA	inf,NA	inf,NA	0.522254,NA	0.000106575	0.00023019
2	chr2:203457245:T:C	203457245	C,C	T,T	1,1	inf,-inf	inf,inf	1.22368,0.17043	0.000106543	0.000223379
2	chr2:201973899:A:T	201973899	T,T	A,A	1,1	inf,inf	inf,inf	0.844778,0.709895	0.000106471	0.000226676
2	chr2:202771344:T:A	202771344	NA,A	NA,T	NA,1	NA,-inf	NA,inf	NA,0.409043	0.000106376	0.000228123
2	chr2:202037754:T:G	202037754	NA,G	NA,T	NA,1	NA,-inf	NA,inf	NA,0.414742	0.000106352	0.000228188
2	chr2:202956200:T:C	202956200	C,NA	T,NA	1,NA	inf,NA	inf,NA	1.95169,NA	0.000106342	0.000392592
2	chr2:201768227:G:GT	201768227	GT,NA	G,NA	1,NA	inf,NA	inf,NA	0.488103,NA	0.000106337	0.000227669
2	chr2:201684806:C:T	201684806	NA,T	NA,C	NA,1	NA,inf	NA,inf	NA,0.402657	0.00010631	0.000227698
2	chr2:202888912:G:A	202888912	A,NA	G,NA	1,NA	-inf,NA	inf,NA	0.630672,NA	0.00010623	0.000229255
2	chr2:203587973:G:A	203587973	NA,A	NA,G	NA,1	NA,-inf	NA,inf	NA,0.442056	0.000106167	0.000227327
2	chr2:202711229:C:T	202711229	NA,T	NA,C	NA,1	NA,-inf	NA,inf	NA,0.426172	0.000106152	0.000227887
2	chr2:202706919:C:T	202706919	NA,T	NA,C	NA,1	NA,-inf	NA,inf	NA,0.426172	0.000106152	0.000227887
2	chr2:201755733:A:C	201755733	C,NA	A,NA	1,NA	inf,NA	inf,NA	0.443335,NA	0.000106148	0.000227051
2	chr2:202770946:A:G	202770946	NA,G	NA,A	NA,1	NA,inf	NA,inf	NA,0.435445	0.000106143	0.000227977
2	chr2:203181433:T:C	203181433	C,NA	T,NA	1,NA	-inf,NA	inf,NA	0.630656,NA	0.000106124	0.000229231
2	chr2:202706928:TGA:T	202706928	NA,T	NA,TGA	NA,1	NA,-inf	NA,inf	NA,0.425951	0.000106121	0.00022782
2	chr2:202716655:T:C	202716655	NA,C	NA,T	NA,1	NA,-inf	NA,inf	NA,0.426114	0.000106079	0.000227734
2	chr2:202714367:T:G	202714367	NA,G	NA,T	NA,1	NA,-inf	NA,inf	NA,0.425588	0.000106072	0.000227714
2	chr2:202713967:C:T	202713967	NA,T	NA,C	NA,1	NA,-inf	NA,inf	NA,0.425512	0.000106061	0.000227692
2	chr2:201832676:C:G	201832676	NA,G	NA,C	NA,1	NA,-inf	NA,inf	NA,0.415601	0.000106014	0.000227399
2	chr2:201724062:G:C	201724062	NA,C	NA,G	NA,1	NA,-inf	NA,inf	NA,0.423272	0.000105971	0.000227532
2	chr2:202958350:G:A	202958350	NA,A	NA,G	NA,1	NA,-inf	NA,inf	NA,0.419509	0.000105954	0.000227263
2	chr2:203875723:CAAGG:C	203875723	C,C	CAAGG,CAAGG	1,1	inf,-inf	inf,inf	1.2819,0.224	0.000105942	0.000227506
2	chr2:202556413:T:C	202556413	NA,C	NA,T	NA,1	NA,inf	NA,inf	NA,0.382438	0.000105908	0.000226722
2	chr2:202204264:A:G	202204264	G,G	A,A	1,1	inf,inf	inf,inf	2.38399,0.306042	0.000105841	0.00029579
2	chr2:201920432:A:G	201920432	NA,G	NA,A	NA,1	NA,-inf	NA,inf	NA,0.414056	0.000105837	0.00022709
2	chr2:203921847:G:C	203921847	C,C	G,G	1,1	-inf,inf	inf,inf	0.877922,0.538244	0.000105836	0.000223748
2	chr2:202519115:A:T	202519115	NA,T	NA,A	NA,1	NA,-inf	NA,inf	NA,0.422969	0.000105821	0.000226984
2	chr2:202377174:G:A	202377174	A,NA	G,NA	1,NA	inf,NA	inf,NA	0.412319,NA	0.000105721	0.000224982
2	chr2:201787442:G:A	201787442	NA,A	NA,G	NA,1	NA,inf	NA,inf	NA,0.388397	0.00010569	0.000226005
2	chr2:202918645:G:A	202918645	NA,A	NA,G	NA,1	NA,inf	NA,inf	NA,0.388847	0.000105643	0.000226
2	chr2:203648887:T:C	203648887	C,NA	T,NA	1,NA	-inf,NA	inf,NA	0.302203,NA	0.00010564	0.000223405
2	chr2:203128786:T:C	203128786	C,C	T,T	1,1	-inf,inf	inf,inf	1.04576,0.505737	0.000105609	0.000222291
2	chr2:202156359:G:A	202156359	NA,A	NA,G	NA,1	NA,inf	NA,inf	NA,0.372706	0.000105556	0.000225638
2	chr2:202831884:A:G	202831884	G,G	A,A	1,1	-inf,-inf	inf,inf	1.17558,1.1885	0.000105547	0.000258083
2	chr2:202708667:G:A	202708667	NA,A	NA,G	NA,1	NA,-inf	NA,inf	NA,0.420782	0.00010542	0.000226313
2	chr2:203404442:A:G	203404442	G,NA	A,NA	1,NA	inf,NA	inf,NA	0.453055,NA	0.000105361	0.000224338
2	chr2:203678100:C:T	203678100	NA,T	NA,C	NA,1	NA,inf	NA,inf	NA,0.372987	0.000105346	0.000225515
2	chr2:203645297:T:C	203645297	NA,C	NA,T	NA,1	NA,-inf	NA,inf	NA,0.420533	0.000105305	0.000225857
2	chr2:201720267:C:A	201720267	NA,A	NA,C	NA,1	NA,-inf	NA,inf	NA,0.413944	0.000105297	0.000226127
2	chr2:201740149:A:AC	201740149	AC,NA	A,NA	1,NA	inf,NA	inf,NA	0.483382,NA	0.00010529	0.000225481
2	chr2:202346998:T:C	202346998	C,NA	T,NA	1,NA	inf,NA	inf,NA	0.389226,NA	0.000105244	0.00022381
2	chr2:202714443:CTATT:C	202714443	NA,C	NA,CTATT	NA,1	NA,-inf	NA,inf	NA,0.419487	0.000105239	0.000225922
2	chr2:203186025:C:G	203186025	NA,G	NA,C	NA,1	NA,inf	NA,inf	NA,0.380348	0.000105134	0.000224874
2	chr2:202573367:C:T	202573367	T,T	C,C	1,1	inf,inf	inf,inf	0.904552,0.273443	0.000105114	0.000216672
2	chr2:203044051:G:T	203044051	NA,T	NA,G	NA,1	NA,-inf	NA,inf	NA,0.424265	0.000105009	0.000225522
2	chr2:202269011:G:T	202269011	T,T	G,G	1,1	inf,inf	inf,inf	0.949027,0.509929	0.000104972	0.000220496
2	chr2:203196499:T:G	203196499	NA,G	NA,T	NA,1	NA,inf	NA,inf	NA,0.379157	0.00010497	0.000224524
2	chr2:201999908:C:T	201999908	NA,T	NA,C	NA,1	NA,-inf	NA,inf	NA,0.429825	0.000104948	0.000225342
2	chr2:201683071:CTTACATCACCCCCAGAAATGTGTGAACAGTCCATTTTTCTACCTCGTCATAAATACTTGGCATTGACTTATGGTCATA:C	201683071	NA,C	NA,CTTACATCACCCCCAGAAATGTGTGAACAGTCCATTTTTCTACCTCGTCATAAATACTTGGCATTGACTTATGGTCATA	NA,1	NA,inf	NA,inf	NA,0.392697	0.000104942	0.000224698
2	chr2:203671178:C:T	203671178	T,NA	C,NA	1,NA	inf,NA	inf,NA	0.401335,NA	0.000104922	0.000223668
2	chr2:202547464:T:C	202547464	NA,C	NA,T	NA,1	NA,inf	NA,inf	NA,0.374273	0.000104898	0.00022351
2	chr2:203066859:G:A	203066859	A,NA	G,NA	1,NA	-inf,NA	inf,NA	0.553429,NA	0.00010481	0.000226484
2	chr2:203622206:G:A	203622206	NA,A	NA,G	NA,1	NA,inf	NA,inf	NA,0.376581	0.000104789	0.000224312
2	chr2:203201533:G:A	203201533	NA,A	NA,G	NA,1	NA,-inf	NA,inf	NA,0.453514	0.00010476	0.000224488
2	chr2:201808220:A:G	201808220	G,G	A,A	1,1	inf,-inf	inf,inf	0.234407,1.2763	0.000104716	0.000224838
2	chr2:201926127:C:T	201926127	T,NA	C,NA	1,NA	-inf,NA	inf,NA	0.375558,NA	0.000104712	0.000222508
2	chr2:202759789:C:A	202759789	A,NA	C,NA	1,NA	inf,NA	inf,NA	0.442123,NA	0.000104709	0.000223443
2	chr2:203621569:G:T	203621569	NA,T	NA,G	NA,1	NA,-inf	NA,inf	NA,0.424306	0.000104666	0.000224897
2	chr2:202022071:T:C	202022071	C,NA	T,NA	1,NA	inf,NA	inf,NA	0.492771,NA	0.000104618	0.000223869
2	chr2:203523772:C:T	203523772	T,T	C,C	1,1	inf,-inf	inf,inf	1.20659,0.187293	0.00010458	0.000219399
2	chr2:201709298:T:C	201709298	NA,C	NA,T	NA,1	NA,-inf	NA,inf	NA,0.412891	0.000104578	0.000224533
2	chr2:203545253:G:A	203545253	NA,A	NA,G	NA,1	NA,inf	NA,inf	NA,0.3777	0.000104526	0.000223599
2	chr2:203888764:T:G	203888764	G,G	T,T	1,1	-inf,-inf	inf,inf	0.726002,0.793575	0.000104404	0.00022179
2	chr2:201822356:A:C	201822356	NA,C	NA,A	NA,1	NA,-inf	NA,inf	NA,0.409476	0.00010433	0.000223952
2	chr2:202158283:C:T	202158283	NA,T	NA,C	NA,1	NA,inf	NA,inf	NA,0.363347	0.00010429	0.000222942
2	chr2:202591177:T:G	202591177	NA,G	NA,T	NA,1	NA,inf	NA,inf	NA,0.393395	0.000104283	0.000223125
2	chr2:203290003:C:T	203290003	T,NA	C,NA	1,NA	inf,NA	inf,NA	0.350617,NA	0.000104261	0.000222296
2	chr2:201712334:TA:T	201712334	NA,T	NA,TA	NA,1	NA,-inf	NA,inf	NA,0.402368	0.000104195	0.000223661
2	chr2:201854792:T:C	201854792	NA,C	NA,T	NA,1	NA,inf	NA,inf	NA,0.36678	0.00010416	0.000222467
2	chr2:202233836:C:T	202233836	T,T	C,C	1,1	inf,inf	inf,inf	2.38845,0.288523	0.000104153	0.000291613
2	chr2:202473872:C:T	202473872	T,NA	C,NA	1,NA	-inf,NA	inf,NA	0.564828,NA	0.000104061	0.000222923
2	chr2:202159297:C:T	202159297	NA,T	NA,C	NA,1	NA,inf	NA,inf	NA,0.361737	0.000104056	0.000222444
2	chr2:202191191:T:G	202191191	NA,G	NA,T	NA,1	NA,-inf	NA,inf	NA,0.395486	0.000104009	0.000223121
2	chr2:202715365:C:T	202715365	NA,T	NA,C	NA,1	NA,-inf	NA,inf	NA,0.378287	0.00010399	0.000223446
2	chr2:203011162:A:G	203011162	NA,G	NA,A	NA,1	NA,inf	NA,inf	NA,0.371748	0.000103931	0.000222311
2	chr2:201712718:A:G	201712718	NA,G	NA,A	NA,1	NA,-inf	NA,inf	NA,0.383262	0.000103859	0.000222683
2	chr2:201756111:T:C	201756111	C,NA	T,NA	1,NA	inf,NA	inf,NA	0.366931,NA	0.000103733	0.000220532
2	chr2:203777517:A:G	203777517	NA,G	NA,A	NA,1	NA,inf	NA,inf	NA,0.368145	0.000103629	0.000222009
2	chr2:203726444:G:A	203726444	NA,A	NA,G	NA,1	NA,inf	NA,inf	NA,0.366745	0.000103578	0.000221543
2	chr2:201806658:C:G	201806658	G,G	C,C	1,1	inf,-inf	inf,inf	0.54256,1.05598	0.000103572	0.000223155
2	chr2:202294401:G:A	202294401	A,NA	G,NA	1,NA	inf,NA	inf,NA	0.398041,NA	0.000103559	0.000220412
2	chr2:203726443:T:C	203726443	NA,C	NA,T	NA,1	NA,inf	NA,inf	NA,0.365759	0.000103444	0.000221259
2	chr2:202478739:G:A	202478739	NA,A	NA,G	NA,1	NA,-inf	NA,inf	NA,0.403373	0.00010339	0.000221743
2	chr2:202734440:G:A	202734440	NA,A	NA,G	NA,1	NA,inf	NA,inf	NA,0.370479	0.000103371	0.000221166
2	chr2:202948783:C:T	202948783	NA,T	NA,C	NA,1	NA,-inf	NA,inf	NA,0.41098	0.00010331	0.000221867
2	chr2:202445350:C:T	202445350	NA,T	NA,C	NA,1	NA,-inf	NA,inf	NA,0.400193	0.000103298	0.00022179
2	chr2:202654870:C:A	202654870	NA,A	NA,C	NA,1	NA,-inf	NA,inf	NA,0.414801	0.000103271	0.000221777
2	chr2:201825282:T:C	201825282	C,C	T,T	1,1	inf,-inf	inf,inf	0.414178,1.14181	0.000103259	0.000221518
2	chr2:201837196:G:A	201837196	A,NA	G,NA	1,NA	inf,NA	inf,NA	0.496455,NA	0.000103246	0.000221916
2	chr2:201714012:T:C	201714012	C,C	T,T	1,1	inf,inf	inf,inf	0.0227291,1.34057	0.000103227	0.000221891
2	chr2:203628559:T:G	203628559	G,NA	T,NA	1,NA	inf,NA	inf,NA	0.459991,NA	0.000103177	0.000219739
2	chr2:202155270:G:A	202155270	NA,A	NA,G	NA,1	NA,-inf	NA,inf	NA,0.430386	0.000103171	0.000221734
2	chr2:201832325:C:T	201832325	NA,T	NA,C	NA,1	NA,-inf	NA,inf	NA,0.399579	0.000103037	0.000221168
2	chr2:203741624:G:T	203741624	NA,T	NA,G	NA,1	NA,inf	NA,inf	NA,0.359697	0.000103006	0.000219788
2	chr2:202952758:C:A	202952758	NA,A	NA,C	NA,1	NA,-inf	NA,inf	NA,0.408507	0.000102994	0.000221187
2	chr2:201708753:C:T	201708753	NA,T	NA,C	NA,1	NA,-inf	NA,inf	NA,0.392624	0.000102935	0.000220949
2	chr2:201847478:G:A	201847478	NA,A	NA,G	NA,1	NA,inf	NA,inf	NA,0.364708	0.000102893	0.000220241
2	chr2:201819637:A:G	201819637	NA,G	NA,A	NA,1	NA,inf	NA,inf	NA,0.371072	0.000102857	0.000220046
2	chr2:202237685:T:C	202237685	NA,C	NA,T	NA,1	NA,-inf	NA,inf	NA,0.428324	0.000102852	0.000220287
2	chr2:202622300:G:C	202622300	C,C	G,G	1,1	inf,inf	inf,inf	2.42316,0.818165	0.000102737	0.000399937
2	chr2:202766645:C:T	202766645	NA,T	NA,C	NA,1	NA,-inf	NA,inf	NA,0.439292	0.000102733	0.000221525
2	chr2:203766848:A:G	203766848	NA,G	NA,A	NA,1	NA,inf	NA,inf	NA,0.377581	0.000102723	0.000219776
2	chr2:203505658:CCA:C	203505658	NA,C	NA,CCA	NA,1	NA,inf	NA,inf	NA,0.362632	0.000102697	0.000219679
2	chr2:202638911:C:T	202638911	NA,T	NA,C	NA,1	NA,inf	NA,inf	NA,0.408685	0.000102692	0.000220305
2	chr2:204006789:A:T	204006789	NA,T	NA,A	NA,1	NA,-inf	NA,inf	NA,0.386668	0.000102574	0.00022009
2	chr2:201684778:G:A	201684778	NA,A	NA,G	NA,1	NA,-inf	NA,inf	NA,0.403468	0.000102563	0.000220277
2	chr2:203224807:C:T	203224807	NA,T	NA,C	NA,1	NA,-inf	NA,inf	NA,0.416536	0.000102547	0.000219853
2	chr2:202139636:A:G	202139636	G,NA	A,NA	1,NA	-inf,NA	inf,NA	0.549199,NA	0.000102499	0.000219545
2	chr2:202667347:C:T	202667347	T,T	C,C	1,1	inf,inf	inf,inf	1.17981,0.20048	0.000102373	0.000216034
2	chr2:201962335:C:T	201962335	NA,T	NA,C	NA,1	NA,inf	NA,inf	NA,0.37846	0.000102332	0.000219161
2	chr2:203808480:A:G	203808480	NA,G	NA,A	NA,1	NA,inf	NA,inf	NA,0.361387	0.000102304	0.000219081
2	chr2:202225870:C:G	202225870	G,G	C,C	1,1	inf,inf	inf,inf	2.35454,0.311296	0.000102301	0.000284742
2	chr2:202453895:C:T	202453895	T,NA	C,NA	1,NA	-inf,NA	inf,NA	0.551638,NA	0.000102298	0.00021914
2	chr2:202088145:G:A	202088145	NA,A	NA,G	NA,1	NA,inf	NA,inf	NA,0.374466	0.000102287	0.000218814
2	chr2:203930590:C:T	203930590	NA,T	NA,C	NA,1	NA,inf	NA,inf	NA,0.35447	0.00010228	0.000219057
2	chr2:201833985:C:T	201833985	NA,T	NA,C	NA,1	NA,-inf	NA,inf	NA,0.37589	0.000102272	0.000219374
2	chr2:202151556:C:T	202151556	NA,T	NA,C	NA,1	NA,inf	NA,inf	NA,0.348279	0.000102214	0.000218519
2	chr2:202516552:C:T	202516552	T,T	C,C	1,1	inf,inf	inf,inf	0.852054,0.412209	0.000102171	0.00021297
2	chr2:201898067:G:A	201898067	NA,A	NA,G	NA,1	NA,inf	NA,inf	NA,0.343928	0.000102133	0.000218419
2	chr2:202777607:C:G	202777607	NA,G	NA,C	NA,1	NA,-inf	NA,inf	NA,0.386645	0.000102115	0.000218929
2	chr2:202158500:G:A	202158500	NA,A	NA,G	NA,1	NA,inf	NA,inf	NA,0.347136	0.0001021	0.000218278
2	chr2:203398313:A:G	203398313	G,NA	A,NA	1,NA	inf,NA	inf,NA	2.12426,NA	0.000102037	0.000453247
2	chr2:202524287:G:A	202524287	NA,A	NA,G	NA,1	NA,-inf	NA,inf	NA,0.395655	0.000102032	0.000218842
2	chr2:203712324:G:A	203712324	NA,A	NA,G	NA,1	NA,-inf	NA,inf	NA,0.413222	0.000102031	0.000218812
2	chr2:203908534:A:G	203908534	NA,G	NA,A	NA,1	NA,-inf	NA,inf	NA,0.35423	0.00010202	0.00021845
2	chr2:202485224:T:C	202485224	NA,C	NA,T	NA,1	NA,-inf	NA,inf	NA,0.395234	0.000101975	0.000218721
2	chr2:203684418:A:G	203684418	G,NA	A,NA	1,NA	inf,NA	inf,NA	0.383039,NA	0.000101925	0.000217334
2	chr2:203606859:G:A	203606859	NA,A	NA,G	NA,1	NA,inf	NA,inf	NA,0.376433	0.000101911	0.000217941
2	chr2:202928084:T:C	202928084	NA,C	NA,T	NA,1	NA,-inf	NA,inf	NA,0.387613	0.000101863	0.000218472
2	chr2:201880673:C:T	201880673	NA,T	NA,C	NA,1	NA,inf	NA,inf	NA,0.357108	0.000101839	0.00021784
2	chr2:202600068:T:C	202600068	NA,C	NA,T	NA,1	NA,inf	NA,inf	NA,0.36413	0.000101747	0.000217643
2	chr2:203320615:T:C	203320615	C,NA	T,NA	1,NA	-inf,NA	inf,NA	0.594214,NA	0.000101704	0.000220187
2	chr2:202237528:C:T	202237528	NA,T	NA,C	NA,1	NA,-inf	NA,inf	NA,0.390889	0.00010168	0.000218251
2	chr2:202640462:G:A	202640462	NA,A	NA,G	NA,1	NA,inf	NA,inf	NA,0.354646	0.000101672	0.000216708
2	chr2:202450297:C:T	202450297	NA,T	NA,C	NA,1	NA,-inf	NA,inf	NA,0.391227	0.000101637	0.000217999
2	chr2:203032054:A:G	203032054	NA,G	NA,A	NA,1	NA,-inf	NA,inf	NA,0.398123	0.000101636	0.000218251
2	chr2:203467704:T:C	203467704	C,C	T,T	1,1	inf,-inf	inf,inf	1.20649,0.145168	0.00010154	0.000212857
2	chr2:201971560:T:C	201971560	C,C	T,T	1,1	-inf,inf	inf,inf	1.00723,0.366784	0.000101538	0.000213779
2	chr2:203967753:G:A	203967753	NA,A	NA,G	NA,1	NA,-inf	NA,inf	NA,0.378261	0.000101465	0.000217557
2	chr2:201763237:T:C	201763237	C,C	T,T	1,1	inf,inf	inf,inf	0.00364978,1.3382	0.000101462	0.000218299
2	chr2:203643860:G:C	203643860	C,NA	G,NA	1,NA	inf,NA	inf,NA	0.399727,NA	0.000101446	0.00021616
2	chr2:203626533:A:G	203626533	NA,G	NA,A	NA,1	NA,inf	NA,inf	NA,0.365391	0.000101443	0.000216911
2	chr2:202538724:G:A	202538724	NA,A	NA,G	NA,1	NA,-inf	NA,inf	NA,0.389219	0.00010144	0.000217577
2	chr2:202422904:C:G	202422904	NA,G	NA,C	NA,1	NA,-inf	NA,inf	NA,0.389898	0.00010143	0.000217565
2	chr2:202170225:C:T	202170225	NA,T	NA,C	NA,1	NA,inf	NA,inf	NA,0.344615	0.000101411	0.000216557
2	chr2:202973669:A:G	202973669	NA,G	NA,A	NA,1	NA,-inf	NA,inf	NA,0.395453	0.000101404	0.00021775
2	chr2:203905331:A:G	203905331	G,G	A,A	1,1	-inf,inf	inf,inf	1.16324,0.488663	0.000101404	0.000221769
2	chr2:201791420:C:T	201791420	T,NA	C,NA	1,NA	-inf,NA	inf,NA	0.45191,NA	0.000101354	0.000217391
2	chr2:203857824:A:G	203857824	NA,G	NA,A	NA,1	NA,-inf	NA,inf	NA,0.369335	0.000101336	0.000217083
2	chr2:203101468:C:T	203101468	T,NA	C,NA	1,NA	inf,NA	inf,NA	0.364938,NA	0.0001013	0.000215332
2	chr2:202007728:A:C	202007728	C,C	A,A	1,1	inf,-inf	inf,inf	0.018671,1.09762	0.000101278	0.000211659
2	chr2:202151792:T:C	202151792	NA,C	NA,T	NA,1	NA,inf	NA,inf	NA,0.341037	0.000101275	0.000216519
2	chr2:203600396:A:G	203600396	G,G	A,A	1,1	inf,-inf	inf,inf	0.153007,1.2646	0.000101259	0.000216311
2	chr2:203916069:C:T	203916069	NA,T	NA,C	NA,1	NA,inf	NA,inf	NA,0.413208	0.000101165	0.000217123
2	chr2:202871777:C:T	202871777	T,NA	C,NA	1,NA	inf,NA	inf,NA	0.398113,NA	0.000101118	0.000215494
2	chr2:202267942:C:A	202267942	A,NA	C,NA	1,NA	-inf,NA	inf,NA	0.721826,NA	0.000101099	0.000217584
2	chr2:203456597:T:A	203456597	NA,A	NA,T	NA,1	NA,-inf	NA,inf	NA,0.379735	0.000101091	0.000216784
2	chr2:202787748:T:G	202787748	NA,G	NA,T	NA,1	NA,inf	NA,inf	NA,0.367199	0.00010102	0.000215932
2	chr2:203966008:A:G	203966008	NA,G	NA,A	NA,1	NA,-inf	NA,inf	NA,0.37454	0.000101009	0.000216584
2	chr2:203797393:G:A	203797393	A,A	G,G	1,1	inf,inf	inf,inf	0.941612,0.420232	0.000100969	0.00021323
2	chr2:202149538:T:C	202149538	NA,C	NA,T	NA,1	NA,inf	NA,inf	NA,0.360753	0.000100941	0.000216215
2	chr2:202675090:C:G	202675090	G,G	C,C	1,1	inf,inf	inf,inf	1.1323,0.27239	0.000100858	0.00021276
2	chr2:202286226:C:T	202286226	T,T	C,C	1,1	-inf,inf	inf,inf	1.96932,0.0879081	0.000100843	0.000220732
2	chr2:202429732:G:A	202429732	A,NA	G,NA	1,NA	-inf,NA	inf,NA	0.332686,NA	0.000100842	0.00021529
2	chr2:202266218:G:A	202266218	NA,A	NA,G	NA,1	NA,inf	NA,inf	NA,0.39721	0.000100754	0.000216394
2	chr2:202601807:T:C	202601807	NA,C	NA,T	NA,1	NA,inf	NA,inf	NA,0.33606	0.000100729	0.000214475
2	chr2:203523325:G:A	203523325	NA,A	NA,G	NA,1	NA,inf	NA,inf	NA,0.347127	0.000100715	0.000215469
2	chr2:202203334:AACC:A	202203334	NA,A	NA,AACC	NA,1	NA,-inf	NA,inf	NA,0.382368	0.000100624	0.000215976
2	chr2:202490962:T:G	202490962	NA,G	NA,T	NA,1	NA,inf	NA,inf	NA,0.367604	0.000100539	0.000215618
2	chr2:203653146:C:T	203653146	T,T	C,C	1,1	inf,-inf	inf,inf	1.24451,0.198504	0.000100506	0.000214035
2	chr2:201801225:C:T	201801225	NA,T	NA,C	NA,1	NA,-inf	NA,inf	NA,0.375426	0.000100403	0.00021539
2	chr2:202363957:C:T	202363957	NA,T	NA,C	NA,1	NA,inf	NA,inf	NA,0.343824	0.000100365	0.000214931
2	chr2:203787913:G:A	203787913	NA,A	NA,G	NA,1	NA,inf	NA,inf	NA,0.345959	0.000100355	0.000214826
2	chr2:203396509:G:A	203396509	NA,A	NA,G	NA,1	NA,inf	NA,inf	NA,0.360393	0.000100318	0.000214666
2	chr2:203607601:G:A	203607601	A,NA	G,NA	1,NA	inf,NA	inf,NA	0.367971,NA	0.000100281	0.00021465
2	chr2:203876143:C:T	203876143	T,T	C,C	1,1	inf,-inf	inf,inf	1.25333,0.216846	0.000100261	0.00021542
2	chr2:202050684:T:A	202050684	NA,A	NA,T	NA,1	NA,-inf	NA,inf	NA,0.363172	0.000100227	0.000214894
2	chr2:202697573:T:G	202697573	NA,G	NA,T	NA,1	NA,-inf	NA,inf	NA,0.423526	0.000100221	0.000214936
2	chr2:203526018:GAA:G	203526018	G,G	GAA,GAA	1,1	inf,-inf	inf,inf	1.18912,0.172394	0.000100215	0.000210232
2	chr2:202081578:G:A	202081578	A,A	G,G	1,1	-inf,-inf	inf,inf	0.318884,1.21874	0.000100147	0.000215481
2	chr2:203271691:A:G	203271691	NA,G	NA,A	NA,1	NA,-inf	NA,inf	NA,0.37641	0.000100084	0.000214935
2	chr2:203645286:G:A	203645286	NA,A	NA,G	NA,1	NA,-inf	NA,inf	NA,0.3854	0.000100074	0.000214956
2	chr2:202060761:C:T	202060761	NA,T	NA,C	NA,1	NA,-inf	NA,inf	NA,0.372331	0.000100026	0.000214833
2	chr2:202446562:CAG:C	202446562	NA,C	NA,CAG	NA,1	NA,-inf	NA,inf	NA,0.374119	9.99656e-05	0.000214619
2	chr2:201727098:A:G	201727098	NA,G	NA,A	NA,1	NA,-inf	NA,inf	NA,0.375556	9.98674e-05	0.000214389
2	chr2:203638587:A:G	203638587	NA,G	NA,A	NA,1	NA,-inf	NA,inf	NA,0.372857	9.98637e-05	0.000214165
2	chr2:202637148:T:C	202637148	C,C	T,T	1,1	inf,-inf	inf,inf	1.22524,0.00647004	9.98355e-05	0.000211078
2	chr2:202637184:A:C	202637184	NA,C	NA,A	NA,1	NA,-inf	NA,inf	NA,0.375858	9.97867e-05	0.00021406
2	chr2:202905920:G:A	202905920	A,NA	G,NA	1,NA	-inf,NA	inf,NA	0.555279,NA	9.9738e-05	0.000214083
2	chr2:202421478:A:T	202421478	NA,T	NA,A	NA,1	NA,-inf	NA,inf	NA,0.353	9.97296e-05	0.000213695
2	chr2:202197496:G:A	202197496	NA,A	NA,G	NA,1	NA,inf	NA,inf	NA,0.320874	9.97087e-05	0.000212645
2	chr2:201960914:C:T	201960914	NA,T	NA,C	NA,1	NA,inf	NA,inf	NA,0.322232	9.96909e-05	0.000213648
2	chr2:203504886:G:A	203504886	A,NA	G,NA	1,NA	-inf,NA	inf,NA	0.515039,NA	9.9633e-05	0.000215034
2	chr2:203755226:A:C	203755226	NA,C	NA,A	NA,1	NA,inf	NA,inf	NA,0.336983	9.95577e-05	0.000213174
2	chr2:202877376:G:A	202877376	NA,A	NA,G	NA,1	NA,-inf	NA,inf	NA,0.373817	9.95411e-05	0.000213753
2	chr2:202123222:G:A	202123222	A,A	G,G	1,1	inf,inf	inf,inf	0.119967,1.17849	9.94393e-05	0.000211318
2	chr2:203817462:G:A	203817462	NA,A	NA,G	NA,1	NA,inf	NA,inf	NA,0.330278	9.94159e-05	0.000212754
2	chr2:202814416:A:T	202814416	NA,T	NA,A	NA,1	NA,inf	NA,inf	NA,0.338242	9.93376e-05	0.000212533
2	chr2:203084168:G:A	203084168	NA,A	NA,G	NA,1	NA,inf	NA,inf	NA,0.353048	9.93304e-05	0.000212567
2	chr2:203449472:C:G	203449472	NA,G	NA,C	NA,1	NA,-inf	NA,inf	NA,0.376279	9.93034e-05	0.000212871
2	chr2:202998820:C:T	202998820	NA,T	NA,C	NA,1	NA,-inf	NA,inf	NA,0.378892	9.92479e-05	0.000213144
2	chr2:202360505:G:A	202360505	NA,A	NA,G	NA,1	NA,inf	NA,inf	NA,0.335314	9.92195e-05	0.000211581
2	chr2:202670257:C:G	202670257	G,G	C,C	1,1	inf,inf	inf,inf	1.13861,0.245893	9.91795e-05	0.000209269
2	chr2:202598266:G:T	202598266	NA,T	NA,G	NA,1	NA,inf	NA,inf	NA,0.32346	9.9153e-05	0.000211153
2	chr2:203646270:A:C	203646270	NA,C	NA,A	NA,1	NA,-inf	NA,inf	NA,0.371767	9.91021e-05	0.000212545
2	chr2:203646698:A:C	203646698	NA,C	NA,A	NA,1	NA,-inf	NA,inf	NA,0.371233	9.90382e-05	0.000212408
2	chr2:202936276:T:G	202936276	NA,G	NA,T	NA,1	NA,-inf	NA,inf	NA,0.37574	9.90088e-05	0.00021259
2	chr2:202178554:T:C	202178554	NA,C	NA,T	NA,1	NA,inf	NA,inf	NA,0.331861	9.8976e-05	0.00021175
2	chr2:203121977:G:A	203121977	NA,A	NA,G	NA,1	NA,inf	NA,inf	NA,0.335239	9.89576e-05	0.000211722
2	chr2:201797063:C:A	201797063	NA,A	NA,C	NA,1	NA,-inf	NA,inf	NA,0.357771	9.89461e-05	0.000212365
2	chr2:201733026:A:T	201733026	NA,T	NA,A	NA,1	NA,-inf	NA,inf	NA,0.366648	9.89238e-05	0.000212337
2	chr2:202159396:GAATT:G	202159396	NA,G	NA,GAATT	NA,1	NA,inf	NA,inf	NA,0.347839	9.88441e-05	0.000211378
2	chr2:203948549:C:T	203948549	NA,T	NA,C	NA,1	NA,-inf	NA,inf	NA,0.35064	9.88073e-05	0.000211921
2	chr2:201786825:G:A	201786825	A,NA	G,NA	1,NA	inf,NA	inf,NA	0.435198,NA	9.88071e-05	0.000211563
2	chr2:202598557:T:C	202598557	NA,C	NA,T	NA,1	NA,inf	NA,inf	NA,0.320616	9.87801e-05	0.000210375
2	chr2:202913882:A:G	202913882	NA,G	NA,A	NA,1	NA,-inf	NA,inf	NA,0.367298	9.87639e-05	0.000212078
2	chr2:202486874:A:T	202486874	NA,T	NA,A	NA,1	NA,inf	NA,inf	NA,0.332798	9.87615e-05	0.000211512
2	chr2:203129654:G:A	203129654	NA,A	NA,G	NA,1	NA,inf	NA,inf	NA,0.348164	9.87474e-05	0.000211322
2	chr2:202657832:C:T	202657832	NA,T	NA,C	NA,1	NA,inf	NA,inf	NA,0.315288	9.87266e-05	0.000210943
2	chr2:202909125:C:G	202909125	NA,G	NA,C	NA,1	NA,inf	NA,inf	NA,0.338085	9.87027e-05	0.000210601
2	chr2:202692746:G:A	202692746	NA,A	NA,G	NA,1	NA,inf	NA,inf	NA,0.317104	9.86955e-05	0.000210888
2	chr2:202906422:C:T	202906422	NA,T	NA,C	NA,1	NA,-inf	NA,inf	NA,0.366374	9.86536e-05	0.00021184
2	chr2:201737956:A:C	201737956	NA,C	NA,A	NA,1	NA,-inf	NA,inf	NA,0.363123	9.86448e-05	0.000211712
2	chr2:203257203:A:C	203257203	C,NA	A,NA	1,NA	-inf,NA	inf,NA	0.571742,NA	9.86195e-05	0.000213447
2	chr2:202994968:A:G	202994968	NA,G	NA,A	NA,1	NA,inf	NA,inf	NA,0.346765	9.86048e-05	0.000210773
2	chr2:203905297:C:T	203905297	NA,T	NA,C	NA,1	NA,inf	NA,inf	NA,0.320811	9.86021e-05	0.000211121
2	chr2:202945109:C:T	202945109	NA,T	NA,C	NA,1	NA,inf	NA,inf	NA,0.334363	9.85648e-05	0.000210897
2	chr2:203520070:G:C	203520070	NA,C	NA,G	NA,1	NA,inf	NA,inf	NA,0.329892	9.84943e-05	0.000210718
2	chr2:203460050:G:A	203460050	A,A	G,G	1,1	inf,-inf	inf,inf	1.19177,0.138998	9.84797e-05	0.000206453
2	chr2:203069961:G:T	203069961	NA,T	NA,G	NA,1	NA,-inf	NA,inf	NA,0.364456	9.84351e-05	0.000211368
2	chr2:201767106:A:T	201767106	NA,T	NA,A	NA,1	NA,inf	NA,inf	NA,0.340518	9.84011e-05	0.000210802
2	chr2:203054254:C:T	203054254	NA,T	NA,C	NA,1	NA,-inf	NA,inf	NA,0.370852	9.83927e-05	0.000211277
2	chr2:202789944:C:G	202789944	NA,G	NA,C	NA,1	NA,-inf	NA,inf	NA,0.365109	9.8383e-05	0.000211277
2	chr2:202796470:A:G	202796470	NA,G	NA,A	NA,1	NA,-inf	NA,inf	NA,0.365109	9.8383e-05	0.000211277
2	chr2:203789240:C:T	203789240	NA,T	NA,C	NA,1	NA,inf	NA,inf	NA,0.336589	9.83771e-05	0.000210522
2	chr2:203001041:A:C	203001041	NA,C	NA,A	NA,1	NA,-inf	NA,inf	NA,0.370747	9.83726e-05	0.000211217
2	chr2:203699318:T:A	203699318	NA,A	NA,T	NA,1	NA,inf	NA,inf	NA,0.32461	9.83659e-05	0.000210428
2	chr2:202603991:C:T	202603991	NA,T	NA,C	NA,1	NA,inf	NA,inf	NA,0.317079	9.83174e-05	0.000209405
2	chr2:202358622:C:T	202358622	T,NA	C,NA	1,NA	-inf,NA	inf,NA	0.519566,NA	9.82938e-05	0.00021055
2	chr2:202170130:G:A	202170130	NA,A	NA,G	NA,1	NA,-inf	NA,inf	NA,0.35441	9.81926e-05	0.000210514
2	chr2:201996496:C:T	201996496	T,T	C,C	1,1	inf,inf	inf,inf	0.848381,0.822124	9.81778e-05	0.00021206
2	chr2:203719596:T:C	203719596	C,C	T,T	1,1	inf,inf	inf,inf	0.327974,1.14727	9.81456e-05	0.000209669
2	chr2:202317852:C:G	202317852	G,NA	C,NA	1,NA	-inf,NA	inf,NA	0.69495,NA	9.81251e-05	0.000211143
2	chr2:202047213:TA:T	202047213	T,NA	TA,NA	1,NA	-inf,NA	inf,NA	0.483538,NA	9.81117e-05	0.000211401
2	chr2:202183584:A:G	202183584	NA,G	NA,A	NA,1	NA,inf	NA,inf	NA,0.321787	9.81109e-05	0.000210003
2	chr2:202603936:A:G	202603936	NA,G	NA,A	NA,1	NA,inf	NA,inf	NA,0.315086	9.80729e-05	0.000208891
2	chr2:202894411:G:A	202894411	NA,A	NA,G	NA,1	NA,inf	NA,inf	NA,0.365112	9.8048e-05	0.000210293
2	chr2:201701073:T:C	201701073	NA,C	NA,T	NA,1	NA,-inf	NA,inf	NA,0.339289	9.80004e-05	0.000210029
2	chr2:202436408:C:T	202436408	NA,T	NA,C	NA,1	NA,-inf	NA,inf	NA,0.35721	9.79906e-05	0.000210357
2	chr2:202222148:G:A	202222148	A,A	G,G	1,1	inf,inf	inf,inf	2.38811,0.222625	9.79863e-05	0.000274323
2	chr2:203187105:C:G	203187105	NA,G	NA,C	NA,1	NA,-inf	NA,inf	NA,0.386934	9.79676e-05	0.00021023
2	chr2:203776534:A:C	203776534	NA,C	NA,A	NA,1	NA,inf	NA,inf	NA,0.327078	9.79215e-05	0.000209616
2	chr2:203209494:C:T	203209494	NA,T	NA,C	NA,1	NA,-inf	NA,inf	NA,0.386285	9.78926e-05	0.000210069
2	chr2:204041595:G:T	204041595	NA,T	NA,G	NA,1	NA,inf	NA,inf	NA,0.342752	9.78334e-05	0.000209132
2	chr2:202345957:C:T	202345957	NA,T	NA,C	NA,1	NA,-inf	NA,inf	NA,0.362549	9.77942e-05	0.000209729
2	chr2:202657626:C:T	202657626	T,T	C,C	1,1	inf,inf	inf,inf	1.8945,0.296115	9.77457e-05	0.000256137
2	chr2:201703466:T:C	201703466	NA,C	NA,T	NA,1	NA,inf	NA,inf	NA,0.329189	9.7745e-05	0.000209192
2	chr2:202878980:A:T	202878980	NA,T	NA,A	NA,1	NA,inf	NA,inf	NA,0.351438	9.77353e-05	0.000209617
2	chr2:203594552:C:A	203594552	A,NA	C,NA	1,NA	inf,NA	inf,NA	0.350518,NA	9.77116e-05	0.000209186
2	chr2:202797670:C:T	202797670	NA,T	NA,C	NA,1	NA,-inf	NA,inf	NA,0.352061	9.77081e-05	0.000209544
2	chr2:203715072:C:G	203715072	G,NA	C,NA	1,NA	inf,NA	inf,NA	0.401133,NA	9.76746e-05	0.000208847
2	chr2:203718874:T:C	203718874	C,C	T,T	1,1	inf,inf	inf,inf	0.508102,0.94995	9.7674e-05	0.000207452
2	chr2:202438603:G:A	202438603	NA,A	NA,G	NA,1	NA,-inf	NA,inf	NA,0.365128	9.76735e-05	0.000209689
2	chr2:203068271:A:G	203068271	G,G	A,A	1,1	inf,-inf	inf,inf	0.949373,0.533702	9.76711e-05	0.000205904
2	chr2:203200363:AT:A	203200363	NA,A	NA,AT	NA,1	NA,inf	NA,inf	NA,0.321281	9.76442e-05	0.000208924
2	chr2:201731399:A:G	201731399	NA,G	NA,A	NA,1	NA,inf	NA,inf	NA,0.321482	9.76188e-05	0.000208922
2	chr2:201932238:G:A	201932238	A,A	G,G	1,1	-inf,-inf	inf,inf	0.603058,0.839937	9.75764e-05	0.000206445
2	chr2:202628570:C:A	202628570	A,A	C,C	1,1	inf,inf	inf,inf	2.38327,1.00135	9.75704e-05	0.000469833
2	chr2:202496988:G:A	202496988	NA,A	NA,G	NA,1	NA,-inf	NA,inf	NA,0.356493	9.75321e-05	0.000209168
2	chr2:202516453:T:C	202516453	NA,C	NA,T	NA,1	NA,-inf	NA,inf	NA,0.356493	9.75321e-05	0.000209168
2	chr2:202318629:C:T	202318629	NA,T	NA,C	NA,1	NA,-inf	NA,inf	NA,0.365376	9.75232e-05	0.000209128
2	chr2:203954688:G:A	203954688	A,NA	G,NA	1,NA	inf,NA	inf,NA	0.410044,NA	9.74977e-05	0.000208055
2	chr2:202234756:CCT:C	202234756	C,NA	CCT,NA	1,NA	-inf,NA	inf,NA	0.48623,NA	9.7473e-05	0.000210267
2	chr2:202682902:TATA:T	202682902	NA,T	NA,TATA	NA,1	NA,-inf	NA,inf	NA,0.355931	9.74387e-05	0.000209013
2	chr2:203058004:C:T	203058004	NA,T	NA,C	NA,1	NA,-inf	NA,inf	NA,0.361836	9.74151e-05	0.000209149
2	chr2:202091604:C:T	202091604	NA,T	NA,C	NA,1	NA,-inf	NA,inf	NA,0.374802	9.74098e-05	0.000208714
2	chr2:202368443:T:C	202368443	NA,C	NA,T	NA,1	NA,-inf	NA,inf	NA,0.350254	9.73808e-05	0.000208981
2	chr2:203941729:A:G	203941729	G,G	A,A	1,1	-inf,-inf	inf,inf	0.90204,0.415796	9.73305e-05	0.000204987
2	chr2:202783637:T:C	202783637	NA,C	NA,T	NA,1	NA,inf	NA,inf	NA,0.337569	9.73085e-05	0.000208322
2	chr2:203317013:A:G	203317013	NA,G	NA,A	NA,1	NA,inf	NA,inf	NA,0.319541	9.72901e-05	0.000208147
2	chr2:203597804:C:T	203597804	NA,T	NA,C	NA,1	NA,inf	NA,inf	NA,0.336083	9.72705e-05	0.000208071
2	chr2:202279098:T:C	202279098	NA,C	NA,T	NA,1	NA,-inf	NA,inf	NA,0.335277	9.72616e-05	0.000208495
2	chr2:203657267:C:T	203657267	T,T	C,C	1,1	inf,-inf	inf,inf	1.2724,0.110433	9.72171e-05	0.000207278
2	chr2:201773449:A:G	201773449	NA,G	NA,A	NA,1	NA,-inf	NA,inf	NA,0.346608	9.71927e-05	0.000208605
2	chr2:202928786:A:G	202928786	NA,G	NA,A	NA,1	NA,inf	NA,inf	NA,0.320643	9.71821e-05	0.000207946
2	chr2:203336050:A:G	203336050	NA,G	NA,A	NA,1	NA,inf	NA,inf	NA,0.318533	9.71577e-05	0.000207865
2	chr2:201760263:A:G	201760263	NA,G	NA,A	NA,1	NA,-inf	NA,inf	NA,0.345167	9.71135e-05	0.000208426
2	chr2:201711235:A:G	201711235	G,NA	A,NA	1,NA	inf,NA	inf,NA	0.472817,NA	9.70932e-05	0.000208895
2	chr2:203938791:C:T	203938791	NA,T	NA,C	NA,1	NA,-inf	NA,inf	NA,0.336006	9.70367e-05	0.000208112
2	chr2:202008849:A:G	202008849	NA,G	NA,A	NA,1	NA,inf	NA,inf	NA,0.328544	9.70202e-05	0.000207907
2	chr2:202544097:G:A	202544097	NA,A	NA,G	NA,1	NA,-inf	NA,inf	NA,0.3519	9.70056e-05	0.000208038
2	chr2:202525062:G:A	202525062	NA,A	NA,G	NA,1	NA,inf	NA,inf	NA,0.304606	9.69805e-05	0.000206792
2	chr2:202213260:G:A	202213260	NA,A	NA,G	NA,1	NA,inf	NA,inf	NA,0.32756	9.69558e-05	0.000207689
2	chr2:202595946:T:C	202595946	NA,C	NA,T	NA,1	NA,inf	NA,inf	NA,0.306275	9.69517e-05	0.000206565
2	chr2:203271309:T:C	203271309	NA,C	NA,T	NA,1	NA,inf	NA,inf	NA,0.343362	9.69466e-05	0.000207901
2	chr2:203944558:A:G	203944558	NA,G	NA,A	NA,1	NA,-inf	NA,inf	NA,0.342495	9.69038e-05	0.000207845
2	chr2:202659918:C:T	202659918	T,T	C,C	1,1	inf,inf	inf,inf	1.13489,0.229975	9.68671e-05	0.000204431
2	chr2:202012490:G:A	202012490	NA,A	NA,G	NA,1	NA,-inf	NA,inf	NA,0.326075	9.6845e-05	0.000207555
2	chr2:202692887:G:C	202692887	C,NA	G,NA	1,NA	-inf,NA	inf,NA	0.516206,NA	9.67828e-05	0.000208599
2	chr2:201881796:A:G	201881796	NA,G	NA,A	NA,1	NA,-inf	NA,inf	NA,0.34491	9.66959e-05	0.000207435
2	chr2:203456592:G:A	203456592	NA,A	NA,G	NA,1	NA,inf	NA,inf	NA,0.314488	9.66523e-05	0.00020679
2	chr2:204042414:T:C	204042414	C,NA	T,NA	1,NA	-inf,NA	inf,NA	0.33685,NA	9.66494e-05	0.000205589
2	chr2:202060340:T:C	202060340	NA,C	NA,T	NA,1	NA,-inf	NA,inf	NA,0.341064	9.66195e-05	0.000207289
2	chr2:203361940:A:G	203361940	NA,G	NA,A	NA,1	NA,inf	NA,inf	NA,0.340364	9.66035e-05	0.000207164
2	chr2:202264016:T:C	202264016	C,C	T,T	1,1	inf,inf	inf,inf	0.920097,0.489135	9.65806e-05	0.00020296
2	chr2:203121588:G:A	203121588	NA,A	NA,G	NA,1	NA,inf	NA,inf	NA,0.31533	9.65624e-05	0.000206624
2	chr2:203409772:G:A	203409772	NA,A	NA,G	NA,1	NA,-inf	NA,inf	NA,0.33944	9.64983e-05	0.000206938
2	chr2:203412920:T:A	203412920	NA,A	NA,T	NA,1	NA,-inf	NA,inf	NA,0.33944	9.64983e-05	0.000206938
2	chr2:203244032:G:C	203244032	NA,C	NA,G	NA,1	NA,inf	NA,inf	NA,0.33944	9.64983e-05	0.000206938
2	chr2:201756816:C:T	201756816	NA,T	NA,C	NA,1	NA,-inf	NA,inf	NA,0.335745	9.64839e-05	0.000206892
2	chr2:202890899:T:C	202890899	C,C	T,T	1,1	inf,inf	inf,inf	0.158742,1.14084	9.6459e-05	0.000204283
2	chr2:203732774:G:A	203732774	NA,A	NA,G	NA,1	NA,inf	NA,inf	NA,0.320785	9.64502e-05	0.000206312
2	chr2:202054605:C:T	202054605	NA,T	NA,C	NA,1	NA,inf	NA,inf	NA,0.363407	9.6414e-05	0.000207217
2	chr2:203657091:A:G	203657091	G,G	A,A	1,1	inf,-inf	inf,inf	1.26699,0.10993	9.64101e-05	0.000205533
2	chr2:202212445:T:C	202212445	C,C	T,T	1,1	inf,inf	inf,inf	2.29089,0.332271	9.63846e-05	0.000265557
2	chr2:203473627:T:TA	203473627	NA,TA	NA,T	NA,1	NA,inf	NA,inf	NA,0.309955	9.63731e-05	0.000206133
2	chr2:201701746:T:G	201701746	NA,G	NA,T	NA,1	NA,inf	NA,inf	NA,0.315919	9.63718e-05	0.000206179
2	chr2:203578293:T:C	203578293	NA,C	NA,T	NA,1	NA,inf	NA,inf	NA,0.304693	9.63411e-05	0.000205927
2	chr2:202502900:C:T	202502900	NA,T	NA,C	NA,1	NA,inf	NA,inf	NA,0.306826	9.62778e-05	0.000205308
2	chr2:202630335:G:A	202630335	A,A	G,G	1,1	inf,inf	inf,inf	2.38403,0.988309	9.62358e-05	0.00046156
2	chr2:202643910:G:A	202643910	NA,A	NA,G	NA,1	NA,inf	NA,inf	NA,0.288742	9.6212e-05	0.000205
2	chr2:202634097:G:C	202634097	NA,C	NA,G	NA,1	NA,inf	NA,inf	NA,0.300891	9.62116e-05	0.000205712
2	chr2:203927371:TA:T	203927371	NA,T	NA,TA	NA,1	NA,inf	NA,inf	NA,0.313069	9.61884e-05	0.000205876
2	chr2:202317970:A:G	202317970	NA,G	NA,A	NA,1	NA,-inf	NA,inf	NA,0.366385	9.61329e-05	0.000206117
2	chr2:202948200:C:A	202948200	A,A	C,C	1,1	-inf,-inf	inf,inf	1.29953,1.00405	9.61017e-05	0.000233113
2	chr2:202443422:C:T	202443422	NA,T	NA,C	NA,1	NA,-inf	NA,inf	NA,0.342556	9.60969e-05	0.000206321
2	chr2:202602615:A:T	202602615	NA,T	NA,A	NA,1	NA,inf	NA,inf	NA,0.298651	9.60967e-05	0.000204734
2	chr2:202791398:T:C	202791398	C,C	T,T	1,1	-inf,-inf	inf,inf	1.40952,0.887887	9.60958e-05	0.000233457
2	chr2:202301968:C:T	202301968	NA,T	NA,C	NA,1	NA,inf	NA,inf	NA,0.307174	9.6095e-05	0.000205656
2	chr2:203664737:C:T	203664737	NA,T	NA,C	NA,1	NA,-inf	NA,inf	NA,0.358031	9.60889e-05	0.000206351
2	chr2:202282595:A:G	202282595	NA,G	NA,A	NA,1	NA,-inf	NA,inf	NA,0.366455	9.60753e-05	0.000205993
2	chr2:202542765:C:T	202542765	NA,T	NA,C	NA,1	NA,inf	NA,inf	NA,0.302147	9.60501e-05	0.000204901
2	chr2:203348291:T:C	203348291	C,NA	T,NA	1,NA	-inf,NA	inf,NA	0.475728,NA	9.59982e-05	0.000206768
2	chr2:202773473:ATC:A	202773473	NA,A	NA,ATC	NA,1	NA,-inf	NA,inf	NA,0.343252	9.58804e-05	0.000205878
2	chr2:202572852:T:C	202572852	NA,C	NA,T	NA,1	NA,-inf	NA,inf	NA,0.34258	9.58692e-05	0.000205612
2	chr2:203314974:A:G	203314974	G,NA	A,NA	1,NA	-inf,NA	inf,NA	0.475068,NA	9.58389e-05	0.000206437
2	chr2:202980808:T:G	202980808	NA,G	NA,T	NA,1	NA,-inf	NA,inf	NA,0.341517	9.58066e-05	0.000205705
2	chr2:203516685:T:C	203516685	NA,C	NA,T	NA,1	NA,inf	NA,inf	NA,0.307337	9.57985e-05	0.000204997
2	chr2:201701472:A:T	201701472	NA,T	NA,A	NA,1	NA,inf	NA,inf	NA,0.310779	9.57809e-05	0.000204919
2	chr2:202944650:C:T	202944650	NA,T	NA,C	NA,1	NA,inf	NA,inf	NA,0.289812	9.57668e-05	0.00020444
2	chr2:203893081:C:T	203893081	T,T	C,C	1,1	-inf,-inf	inf,inf	0.707218,0.758859	9.57612e-05	0.000203453
2	chr2:202270312:A:G	202270312	G,NA	A,NA	1,NA	-inf,NA	inf,NA	0.456021,NA	9.5748e-05	0.000206187
2	chr2:203925911:C:T	203925911	T,NA	C,NA	1,NA	-inf,NA	inf,NA	0.405444,NA	9.56972e-05	0.000204887
2	chr2:203542513:A:G	203542513	NA,G	NA,A	NA,1	NA,inf	NA,inf	NA,0.307471	9.56911e-05	0.000204755
2	chr2:202262706:C:T	202262706	NA,T	NA,C	NA,1	NA,inf	NA,inf	NA,0.287396	9.56767e-05	0.000204087
2	chr2:203012882:T:C	203012882	NA,C	NA,T	NA,1	NA,inf	NA,inf	NA,0.308442	9.56646e-05	0.000204659
2	chr2:202947441:AC:A	202947441	NA,A	NA,AC	NA,1	NA,inf	NA,inf	NA,0.304317	9.56266e-05	0.00020462
2	chr2:202679627:G:A	202679627	NA,A	NA,G	NA,1	NA,-inf	NA,inf	NA,0.350695	9.55988e-05	0.000205278
2	chr2:201907287:C:T	201907287	NA,T	NA,C	NA,1	NA,inf	NA,inf	NA,0.310877	9.55639e-05	0.000204431
2	chr2:201999589:T:C	201999589	NA,C	NA,T	NA,1	NA,-inf	NA,inf	NA,0.352808	9.5551e-05	0.000205119
2	chr2:203908753:C:T	203908753	NA,T	NA,C	NA,1	NA,-inf	NA,inf	NA,0.353604	9.55366e-05	0.000204819
2	chr2:201895669:A:G	201895669	NA,G	NA,A	NA,1	NA,inf	NA,inf	NA,0.317047	9.54869e-05	0.000204453
2	chr2:203885194:T:C	203885194	C,C	T,T	1,1	inf,-inf	inf,inf	1.28112,0.210884	9.54743e-05	0.000207435
2	chr2:201753295:G:A	201753295	NA,A	NA,G	NA,1	NA,-inf	NA,inf	NA,0.334941	9.5419e-05	0.000204768
2	chr2:202685779:A:C	202685779	C,C	A,A	1,1	inf,inf	inf,inf	1.11316,0.253402	9.54128e-05	0.000201335
2	chr2:201919949:C:T	201919949	NA,T	NA,C	NA,1	NA,-inf	NA,inf	NA,0.329626	9.54023e-05	0.000204699
2	chr2:202323117:G:A	202323117	NA,A	NA,G	NA,1	NA,-inf	NA,inf	NA,0.359076	9.53673e-05	0.000204475
2	chr2:203255920:T:C	203255920	NA,C	NA,T	NA,1	NA,inf	NA,inf	NA,0.318034	9.5359e-05	0.000203832
2	chr2:202123535:C:T	202123535	NA,T	NA,C	NA,1	NA,inf	NA,inf	NA,0.318375	9.53396e-05	0.000203668
2	chr2:202140223:G:A	202140223	A,NA	G,NA	1,NA	inf,NA	inf,NA	0.262238,NA	9.53351e-05	0.000202225
2	chr2:202685751:C:T	202685751	T,T	C,C	1,1	inf,inf	inf,inf	1.11295,0.252751	9.53072e-05	0.000201114
2	chr2:202495173:G:A	202495173	NA,A	NA,G	NA,1	NA,inf	NA,inf	NA,0.295906	9.52999e-05	0.000203317
2	chr2:203841247:C:T	203841247	NA,T	NA,C	NA,1	NA,inf	NA,inf	NA,0.30174	9.52878e-05	0.000204115
2	chr2:202786956:T:C	202786956	NA,C	NA,T	NA,1	NA,inf	NA,inf	NA,0.31978	9.52743e-05	0.000203985
2	chr2:202694177:A:C	202694177	NA,C	NA,A	NA,1	NA,inf	NA,inf	NA,0.300978	9.51947e-05	0.000203072
2	chr2:203603500:C:T	203603500	NA,T	NA,C	NA,1	NA,-inf	NA,inf	NA,0.345066	9.51799e-05	0.000204464
2	chr2:201977982:C:T	201977982	NA,T	NA,C	NA,1	NA,-inf	NA,inf	NA,0.326182	9.51324e-05	0.000204025
2	chr2:203761532:C:T	203761532	T,NA	C,NA	1,NA	inf,NA	inf,NA	0.372165,NA	9.51256e-05	0.000203252
2	chr2:203718361:G:T	203718361	NA,T	NA,G	NA,1	NA,inf	NA,inf	NA,0.291235	9.51164e-05	0.000203634
2	chr2:202373767:C:T	202373767	NA,T	NA,C	NA,1	NA,-inf	NA,inf	NA,0.329291	9.50746e-05	0.000204011
2	chr2:203363525:C:T	203363525	NA,T	NA,C	NA,1	NA,inf	NA,inf	NA,0.300638	9.50689e-05	0.000203411
2	chr2:202579150:TTACTC:T	202579150	NA,T	NA,TTACTC	NA,1	NA,inf	NA,inf	NA,0.314226	9.50583e-05	0.000203312
2	chr2:203800850:A:G	203800850	G,NA	A,NA	1,NA	inf,NA	inf,NA	0.401932,NA	9.50187e-05	0.000202608
2	chr2:203104713:C:T	203104713	T,T	C,C	1,1	-inf,inf	inf,inf	0.933516,0.580139	9.50045e-05	0.000200425
2	chr2:203759302:C:T	203759302	NA,T	NA,C	NA,1	NA,-inf	NA,inf	NA,0.356824	9.49805e-05	0.000203493
2	chr2:204014121:G:A	204014121	A,NA	G,NA	1,NA	inf,NA	inf,NA	0.46431,NA	9.49642e-05	0.000204335
2	chr2:203525186:C:G	203525186	NA,G	NA,C	NA,1	NA,-inf	NA,inf	NA,0.366398	9.4926e-05	0.000203896
2	chr2:202060105:G:A	202060105	NA,A	NA,G	NA,1	NA,inf	NA,inf	NA,0.34966	9.48984e-05	0.000203991
2	chr2:201687568:A:C	201687568	C,NA	A,NA	1,NA	inf,NA	inf,NA	0.390771,NA	9.48831e-05	0.000202894
2	chr2:201923440:C:T	201923440	NA,T	NA,C	NA,1	NA,inf	NA,inf	NA,0.310061	9.47549e-05	0.000203077
2	chr2:203804929:C:T	203804929	NA,T	NA,C	NA,1	NA,inf	NA,inf	NA,0.295673	9.4753e-05	0.000202988
2	chr2:201777963:T:C	201777963	NA,C	NA,T	NA,1	NA,-inf	NA,inf	NA,0.324603	9.47295e-05	0.000203303
2	chr2:201702386:C:T	201702386	NA,T	NA,C	NA,1	NA,inf	NA,inf	NA,0.294934	9.47178e-05	0.000202694
2	chr2:202311907:C:A	202311907	NA,A	NA,C	NA,1	NA,inf	NA,inf	NA,0.295619	9.47128e-05	0.000202723
2	chr2:202040450:G:C	202040450	NA,C	NA,G	NA,1	NA,-inf	NA,inf	NA,0.344164	9.46909e-05	0.00020363
2	chr2:202199869:T:C	202199869	NA,C	NA,T	NA,1	NA,-inf	NA,inf	NA,0.329211	9.4684e-05	0.000203226
2	chr2:202702821:G:A	202702821	NA,A	NA,G	NA,1	NA,-inf	NA,inf	NA,0.373087	9.46153e-05	0.000202721
2	chr2:202247434:T:A	202247434	NA,A	NA,T	NA,1	NA,inf	NA,inf	NA,0.293539	9.46126e-05	0.000202438
2	chr2:202062208:T:C	202062208	NA,C	NA,T	NA,1	NA,-inf	NA,inf	NA,0.319754	9.45696e-05	0.000202857
2	chr2:203466356:A:C	203466356	C,C	A,A	1,1	inf,-inf	inf,inf	1.16704,0.146552	9.45014e-05	0.000198186
2	chr2:203635178:A:G	203635178	NA,G	NA,A	NA,1	NA,-inf	NA,inf	NA,0.332961	9.44769e-05	0.000203079
2	chr2:203975243:T:C	203975243	C,NA	T,NA	1,NA	-inf,NA	inf,NA	0.338305,NA	9.44528e-05	0.000201155
2	chr2:203425044:G:T	203425044	NA,T	NA,G	NA,1	NA,inf	NA,inf	NA,0.304684	9.43986e-05	0.00020142
2	chr2:202763164:C:T	202763164	T,T	C,C	1,1	inf,inf	inf,inf	2.54566,1.14647	9.43385e-05	0.000670899
2	chr2:203598127:A:G	203598127	G,NA	A,NA	1,NA	inf,NA	inf,NA	0.364363,NA	9.43357e-05	0.000201009
2	chr2:201727303:CCAGGA:C	201727303	NA,C	NA,CCAGGA	NA,1	NA,-inf	NA,inf	NA,0.325432	9.42944e-05	0.000202341
2	chr2:203456033:AAAACAAAAAC:A	203456033	NA,A	NA,AAAACAAAAAC	NA,1	NA,inf	NA,inf	NA,0.281036	9.42733e-05	0.000201528
2	chr2:202383496:C:T	202383496	T,T	C,C	1,1	inf,inf	inf,inf	0.816206,0.403542	9.42706e-05	0.000196606
2	chr2:201726892:A:T	201726892	NA,T	NA,A	NA,1	NA,-inf	NA,inf	NA,0.324799	9.42267e-05	0.000202196
2	chr2:201989397:G:A	201989397	NA,A	NA,G	NA,1	NA,inf	NA,inf	NA,0.292736	9.4192e-05	0.000201526
2	chr2:201774318:A:G	201774318	NA,G	NA,A	NA,1	NA,-inf	NA,inf	NA,0.319504	9.41894e-05	0.000202138
2	chr2:203539693:G:A	203539693	NA,A	NA,G	NA,1	NA,-inf	NA,inf	NA,0.325158	9.41761e-05	0.000202218
2	chr2:203503105:T:C	203503105	NA,C	NA,T	NA,1	NA,-inf	NA,inf	NA,0.324969	9.41538e-05	0.00020217
2	chr2:203113981:C:T	203113981	T,T	C,C	1,1	-inf,inf	inf,inf	0.927033,0.58092	9.41357e-05	0.000198609
2	chr2:202192882:C:G	202192882	G,G	C,C	1,1	inf,-inf	inf,inf	2.42497,0.0601498	9.41064e-05	0.000265981
2	chr2:201847133:TCTA:T	201847133	NA,T	NA,TCTA	NA,1	NA,inf	NA,inf	NA,0.307852	9.4106e-05	0.000201459
2	chr2:203663564:C:T	203663564	NA,T	NA,C	NA,1	NA,-inf	NA,inf	NA,0.339255	9.40793e-05	0.000202017
2	chr2:203538965:T:C	203538965	C,C	T,T	1,1	inf,-inf	inf,inf	1.21038,0.163014	9.40767e-05	0.000199217
2	chr2:201942809:T:C	201942809	NA,C	NA,T	NA,1	NA,-inf	NA,inf	NA,0.319177	9.40581e-05	0.000201858
2	chr2:203539096:G:A	203539096	NA,A	NA,G	NA,1	NA,-inf	NA,inf	NA,0.323986	9.40519e-05	0.00020195
2	chr2:202409162:C:T	202409162	T,T	C,C	1,1	-inf,-inf	inf,inf	0.85306,0.0675845	9.39769e-05	0.000192773
2	chr2:203638491:C:T	203638491	NA,T	NA,C	NA,1	NA,-inf	NA,inf	NA,0.320936	9.39535e-05	0.000201479
2	chr2:203441710:T:C	203441710	C,C	T,T	1,1	inf,-inf	inf,inf	1.03598,0.40181	9.39326e-05	0.00019822
2	chr2:201774266:G:A	201774266	NA,A	NA,G	NA,1	NA,-inf	NA,inf	NA,0.317034	9.3926e-05	0.000201571
2	chr2:203872264:C:T	203872264	T,NA	C,NA	1,NA	inf,NA	inf,NA	0.328399,NA	9.3916e-05	0.00020009
2	chr2:201993836:G:C	201993836	NA,C	NA,G	NA,1	NA,-inf	NA,inf	NA,0.307863	9.39143e-05	0.000201629
2	chr2:202137606:C:T	202137606	NA,T	NA,C	NA,1	NA,inf	NA,inf	NA,0.276859	9.38999e-05	0.000200762
2	chr2:202668539:A:G	202668539	NA,G	NA,A	NA,1	NA,-inf	NA,inf	NA,0.319609	9.38622e-05	0.000201733
2	chr2:202236195:T:C	202236195	C,C	T,T	1,1	inf,-inf	inf,inf	2.41452,0.0898872	9.38617e-05	0.000265072
2	chr2:203648432:T:A	203648432	NA,A	NA,T	NA,1	NA,inf	NA,inf	NA,0.290511	9.38547e-05	0.000200982
2	chr2:202684685:T:TTA	202684685	TTA,TTA	T,T	1,1	inf,inf	inf,inf	1.11262,0.239073	9.38487e-05	0.000198068
2	chr2:202175944:T:A	202175944	A,A	T,T	1,1	inf,-inf	inf,inf	2.04588,0.424674	9.38212e-05	0.000243217
2	chr2:202740994:T:TG	202740994	NA,TG	NA,T	NA,1	NA,-inf	NA,inf	NA,0.347724	9.3802e-05	0.000201752
2	chr2:202177355:G:A	202177355	A,A	G,G	1,1	inf,-inf	inf,inf	2.04925,0.420426	9.37499e-05	0.000243115
2	chr2:201984396:A:T	201984396	NA,T	NA,A	NA,1	NA,-inf	NA,inf	NA,0.324074	9.37498e-05	0.000201048
2	chr2:203077524:A:G	203077524	G,NA	A,NA	1,NA	-inf,NA	inf,NA	0.518939,NA	9.37024e-05	0.00020185
2	chr2:202349647:G:A	202349647	A,NA	G,NA	1,NA	-inf,NA	inf,NA	0.193102,NA	9.36694e-05	0.000198283
2	chr2:203246600:A:G	203246600	NA,G	NA,A	NA,1	NA,inf	NA,inf	NA,0.289935	9.36449e-05	0.000200386
2	chr2:202223315:T:C	202223315	NA,C	NA,T	NA,1	NA,inf	NA,inf	NA,0.298291	9.364e-05	0.000200603
2	chr2:202339404:C:T	202339404	NA,T	NA,C	NA,1	NA,inf	NA,inf	NA,0.285299	9.36298e-05	0.000200367
2	chr2:203884365:AC:A	203884365	A,NA	AC,NA	1,NA	inf,NA	inf,NA	0.326615,NA	9.36251e-05	0.000199474
2	chr2:202609608:ATATT:A	202609608	NA,A	NA,ATATT	NA,1	NA,inf	NA,inf	NA,0.270451	9.35941e-05	0.000199485
2	chr2:202223250:A:T	202223250	NA,T	NA,A	NA,1	NA,inf	NA,inf	NA,0.297278	9.35334e-05	0.000200374
2	chr2:201769841:G:T	201769841	NA,T	NA,G	NA,1	NA,-inf	NA,inf	NA,0.306049	9.35101e-05	0.000200472
2	chr2:203021219:C:T	203021219	NA,T	NA,C	NA,1	NA,inf	NA,inf	NA,0.269783	9.34825e-05	0.000199611
2	chr2:201688520:A:G	201688520	G,G	A,A	1,1	inf,-inf	inf,inf	0.377035,1.11969	9.3446e-05	0.000201113
2	chr2:203245187:C:T	203245187	NA,T	NA,C	NA,1	NA,-inf	NA,inf	NA,0.317995	9.34135e-05	0.00020055
2	chr2:203424146:C:T	203424146	NA,T	NA,C	NA,1	NA,-inf	NA,inf	NA,0.311237	9.34033e-05	0.000200293
2	chr2:203048342:A:G	203048342	G,NA	A,NA	1,NA	inf,NA	inf,NA	0.28305,NA	9.33436e-05	0.000198642
2	chr2:202522030:G:A	202522030	A,NA	G,NA	1,NA	-inf,NA	inf,NA	0.280738,NA	9.33195e-05	0.000199306
2	chr2:203299328:C:T	203299328	NA,T	NA,C	NA,1	NA,-inf	NA,inf	NA,0.315944	9.3312e-05	0.000200309
2	chr2:202027433:A:G	202027433	NA,G	NA,A	NA,1	NA,-inf	NA,inf	NA,0.303828	9.32651e-05	0.000200119
2	chr2:203787410:A:G	203787410	NA,G	NA,A	NA,1	NA,inf	NA,inf	NA,0.281716	9.32628e-05	0.000199799
2	chr2:203181673:C:T	203181673	NA,T	NA,C	NA,1	NA,inf	NA,inf	NA,0.263641	9.32578e-05	0.000199061
2	chr2:203141197:A:G	203141197	G,NA	A,NA	1,NA	-inf,NA	inf,NA	0.46353,NA	9.323e-05	0.000201261
2	chr2:201861915:C:T	201861915	NA,T	NA,C	NA,1	NA,inf	NA,inf	NA,0.299686	9.32196e-05	0.000199447
2	chr2:201895535:C:G	201895535	NA,G	NA,C	NA,1	NA,-inf	NA,inf	NA,0.297079	9.32164e-05	0.000199892
2	chr2:203985306:C:T	203985306	NA,T	NA,C	NA,1	NA,-inf	NA,inf	NA,0.320594	9.31766e-05	0.000200005
2	chr2:202899141:C:T	202899141	T,NA	C,NA	1,NA	-inf,NA	inf,NA	0.954813,NA	9.31553e-05	0.000216018
2	chr2:203846420:C:T	203846420	NA,T	NA,C	NA,1	NA,inf	NA,inf	NA,0.282923	9.31531e-05	0.000199557
2	chr2:201835171:C:A	201835171	A,NA	C,NA	1,NA	inf,NA	inf,NA	0.440622,NA	9.3133e-05	0.000200709
2	chr2:202343211:G:T	202343211	T,T	G,G	1,1	inf,inf	inf,inf	1.03589,0.302783	9.31317e-05	0.000195818
2	chr2:202666403:C:T	202666403	T,T	C,C	1,1	inf,inf	inf,inf	0.728221,0.670643	9.31072e-05	0.000195144
2	chr2:202856051:T:C	202856051	C,NA	T,NA	1,NA	inf,NA	inf,NA	3.74286,NA	9.31012e-05	0.00581966
2	chr2:203484561:T:G	203484561	G,G	T,T	1,1	inf,-inf	inf,inf	1.16057,0.143054	9.30884e-05	0.000195237
2	chr2:202990587:T:A	202990587	NA,A	NA,T	NA,1	NA,inf	NA,inf	NA,0.265649	9.30869e-05	0.000198766
2	chr2:203547035:T:C	203547035	NA,C	NA,T	NA,1	NA,-inf	NA,inf	NA,0.32705	9.30681e-05	0.000200022
2	chr2:202685475:G:A	202685475	A,A	G,G	1,1	inf,inf	inf,inf	1.11553,0.225513	9.30199e-05	0.000196347
2	chr2:202661864:C:T	202661864	T,T	C,C	1,1	inf,inf	inf,inf	1.10975,0.235172	9.29992e-05	0.000196286
2	chr2:202368280:A:G	202368280	NA,G	NA,A	NA,1	NA,-inf	NA,inf	NA,0.313281	9.29983e-05	0.000199587
2	chr2:202633722:G:A	202633722	NA,A	NA,G	NA,1	NA,-inf	NA,inf	NA,0.301365	9.29764e-05	0.000199339
2	chr2:202804838:G:T	202804838	NA,T	NA,G	NA,1	NA,-inf	NA,inf	NA,0.315771	9.29744e-05	0.000199614
2	chr2:202784306:G:A	202784306	NA,A	NA,G	NA,1	NA,inf	NA,inf	NA,0.298471	9.29743e-05	0.000199066
2	chr2:203024940:AAG:A	203024940	NA,A	NA,AAG	NA,1	NA,inf	NA,inf	NA,0.265127	9.2962e-05	0.000198509
2	chr2:203508002:G:C	203508002	NA,C	NA,G	NA,1	NA,-inf	NA,inf	NA,0.345213	9.29426e-05	0.000199581
2	chr2:201683131:G:T	201683131	NA,T	NA,G	NA,1	NA,inf	NA,inf	NA,0.291725	9.29283e-05	0.000198943
2	chr2:203403179:C:T	203403179	NA,T	NA,C	NA,1	NA,-inf	NA,inf	NA,0.313846	9.29092e-05	0.000199542
2	chr2:202014720:G:A	202014720	A,NA	G,NA	1,NA	-inf,NA	inf,NA	0.049681,NA	9.29063e-05	0.000195638
2	chr2:203117239:C:T	203117239	NA,T	NA,C	NA,1	NA,-inf	NA,inf	NA,0.31974	9.28471e-05	0.000199308
2	chr2:203976225:G:C	203976225	C,NA	G,NA	1,NA	inf,NA	inf,NA	0.371517,NA	9.28249e-05	0.000198056
2	chr2:203680196:G:A	203680196	A,NA	G,NA	1,NA	-inf,NA	inf,NA	0.432809,NA	9.2804e-05	0.000199567
2	chr2:203862923:C:T	203862923	T,NA	C,NA	1,NA	-inf,NA	inf,NA	0.340259,NA	9.28035e-05	0.000198233
2	chr2:201886005:C:T	201886005	NA,T	NA,C	NA,1	NA,inf	NA,inf	NA,0.289999	9.28027e-05	0.000198709
2	chr2:202791480:T:C	202791480	C,NA	T,NA	1,NA	inf,NA	inf,NA	0.302729,NA	9.27616e-05	0.000197361
2	chr2:201889779:G:A	201889779	NA,A	NA,G	NA,1	NA,-inf	NA,inf	NA,0.303907	9.27374e-05	0.000198917
2	chr2:202680543:C:T	202680543	T,T	C,C	1,1	inf,inf	inf,inf	1.11975,0.214012	9.27302e-05	0.000195749
2	chr2:202337491:GA:G	202337491	G,G	GA,GA	1,1	-inf,inf	inf,inf	1.92114,0.0786494	9.27253e-05	0.000202852
2	chr2:202608666:G:A	202608666	NA,A	NA,G	NA,1	NA,inf	NA,inf	NA,0.262268	9.26984e-05	0.000197602
2	chr2:202753240:A:G	202753240	NA,G	NA,A	NA,1	NA,-inf	NA,inf	NA,0.288931	9.2673e-05	0.000199106
2	chr2:202009931:T:A	202009931	NA,A	NA,T	NA,1	NA,inf	NA,inf	NA,0.260049	9.26679e-05	0.000198168
2	chr2:201974503:T:A	201974503	A,NA	T,NA	1,NA	-inf,NA	inf,NA	0.46796,NA	9.26088e-05	0.000198861
2	chr2:202676109:A:G	202676109	NA,G	NA,A	NA,1	NA,inf	NA,inf	NA,0.277424	9.25402e-05	0.000197423
2	chr2:203143016:G:C	203143016	C,C	G,G	1,1	-inf,inf	inf,inf	1.1345,0.22477	9.25148e-05	0.000194127
2	chr2:201697904:C:T	201697904	NA,T	NA,C	NA,1	NA,inf	NA,inf	NA,0.283547	9.24803e-05	0.000197894
2	chr2:202576128:C:A	202576128	NA,A	NA,C	NA,1	NA,inf	NA,inf	NA,0.283479	9.24553e-05	0.000197904
2	chr2:202836546:T:A	202836546	NA,A	NA,T	NA,1	NA,-inf	NA,inf	NA,0.309678	9.24536e-05	0.000198237
2	chr2:201903446:T:A	201903446	NA,A	NA,T	NA,1	NA,inf	NA,inf	NA,0.287015	9.24442e-05	0.000197816
2	chr2:202516590:A:G	202516590	NA,G	NA,A	NA,1	NA,inf	NA,inf	NA,0.264828	9.24316e-05	0.000197202
2	chr2:203312893:G:A	203312893	NA,A	NA,G	NA,1	NA,inf	NA,inf	NA,0.27657	9.24291e-05	0.000197784
2	chr2:203649967:C:T	203649967	NA,T	NA,C	NA,1	NA,-inf	NA,inf	NA,0.311948	9.24188e-05	0.000198404
2	chr2:202515868:A:G	202515868	NA,G	NA,A	NA,1	NA,inf	NA,inf	NA,0.275765	9.23672e-05	0.000197627
2	chr2:202715190:C:T	202715190	NA,T	NA,C	NA,1	NA,-inf	NA,inf	NA,0.287832	9.23508e-05	0.000198454
2	chr2:202137267:A:G	202137267	G,G	A,A	1,1	-inf,-inf	inf,inf	1.74728,0.0320455	9.23388e-05	0.000198915
2	chr2:202542263:A:G	202542263	NA,G	NA,A	NA,1	NA,inf	NA,inf	NA,0.275273	9.23147e-05	0.000197516
2	chr2:202701998:A:G	202701998	NA,G	NA,A	NA,1	NA,inf	NA,inf	NA,0.264693	9.22781e-05	0.000197314
2	chr2:203426890:A:G	203426890	NA,G	NA,A	NA,1	NA,-inf	NA,inf	NA,0.324363	9.2236e-05	0.000197733
2	chr2:201978270:G:T	201978270	NA,T	NA,G	NA,1	NA,inf	NA,inf	NA,0.271831	9.22312e-05	0.0001974
2	chr2:203561901:C:T	203561901	NA,T	NA,C	NA,1	NA,inf	NA,inf	NA,0.275983	9.21989e-05	0.000197327
2	chr2:202024898:A:G	202024898	G,NA	A,NA	1,NA	-inf,NA	inf,NA	0.339537,NA	9.21947e-05	0.000196972
2	chr2:202449918:C:T	202449918	T,NA	C,NA	1,NA	-inf,NA	inf,NA	0.102403,NA	9.219e-05	0.000194416
2	chr2:203543686:G:A	203543686	NA,A	NA,G	NA,1	NA,-inf	NA,inf	NA,0.317649	9.21715e-05	0.000197568
2	chr2:203615084:A:G	203615084	NA,G	NA,A	NA,1	NA,-inf	NA,inf	NA,0.335726	9.21388e-05	0.000198231
2	chr2:202077408:T:A	202077408	NA,A	NA,T	NA,1	NA,inf	NA,inf	NA,0.283393	9.20927e-05	0.000197097
2	chr2:202819645:C:G	202819645	NA,G	NA,C	NA,1	NA,-inf	NA,inf	NA,0.316216	9.20877e-05	0.000197345
2	chr2:203871138:G:A	203871138	A,NA	G,NA	1,NA	inf,NA	inf,NA	0.313892,NA	9.206e-05	0.00019617
2	chr2:202828419:ACT:A	202828419	NA,A	NA,ACT	NA,1	NA,-inf	NA,inf	NA,0.324879	9.20518e-05	0.000197137
2	chr2:203120254:C:A	203120254	NA,A	NA,C	NA,1	NA,-inf	NA,inf	NA,0.324879	9.20518e-05	0.000197137
2	chr2:202872818:C:T	202872818	NA,T	NA,C	NA,1	NA,inf	NA,inf	NA,0.309686	9.20407e-05	0.000197387
2	chr2:202362815:G:A	202362815	NA,A	NA,G	NA,1	NA,-inf	NA,inf	NA,0.303708	9.2031e-05	0.000197484
2	chr2:202327430:A:G	202327430	G,NA	A,NA	1,NA	-inf,NA	inf,NA	0.182274,NA	9.19895e-05	0.000194807
2	chr2:202504328:G:C	202504328	C,C	G,G	1,1	-inf,-inf	inf,inf	1.95482,0.0225434	9.19891e-05	0.000201149
2	chr2:202060196:G:A	202060196	NA,A	NA,G	NA,1	NA,-inf	NA,inf	NA,0.293987	9.19672e-05	0.000197082
2	chr2:202444304:CAT:C	202444304	C,NA	CAT,NA	1,NA	-inf,NA	inf,NA	0.271613,NA	9.19557e-05	0.00019643
2	chr2:203944785:A:G	203944785	NA,G	NA,A	NA,1	NA,-inf	NA,inf	NA,0.295339	9.19526e-05	0.00019718
2	chr2:202016771:C:T	202016771	NA,T	NA,C	NA,1	NA,-inf	NA,inf	NA,0.318315	9.1947e-05	0.000197063
2	chr2:202408836:A:G	202408836	G,G	A,A	1,1	-inf,-inf	inf,inf	0.847723,0.0503474	9.19263e-05	0.000188603
2	chr2:201857316:C:T	201857316	T,NA	C,NA	1,NA	inf,NA	inf,NA	0.369439,NA	9.18913e-05	0.000196599
2	chr2:203042920:A:G	203042920	NA,G	NA,A	NA,1	NA,inf	NA,inf	NA,0.285923	9.18264e-05	0.000196353
2	chr2:202860222:C:T	202860222	NA,T	NA,C	NA,1	NA,inf	NA,inf	NA,0.305485	9.17977e-05	0.000196856
2	chr2:203510670:G:GC	203510670	NA,GC	NA,G	NA,1	NA,-inf	NA,inf	NA,0.301638	9.17976e-05	0.000197075
2	chr2:202118600:CT:C	202118600	C,C	CT,CT	1,1	-inf,inf	inf,inf	1.90617,0.0561904	9.1796e-05	0.000212842
2	chr2:203299029:T:C	203299029	NA,C	NA,T	NA,1	NA,inf	NA,inf	NA,0.295995	9.17813e-05	0.00019681
2	chr2:203925103:C:T	203925103	NA,T	NA,C	NA,1	NA,-inf	NA,inf	NA,0.308068	9.17785e-05	0.00019684
2	chr2:202167184:A:C	202167184	NA,C	NA,A	NA,1	NA,-inf	NA,inf	NA,0.296749	9.17645e-05	0.00019675
2	chr2:201962945:T:C	201962945	NA,C	NA,T	NA,1	NA,inf	NA,inf	NA,0.270216	9.176e-05	0.000196232
2	chr2:203047507:A:G	203047507	NA,G	NA,A	NA,1	NA,inf	NA,inf	NA,0.278774	9.17071e-05	0.000195921
2	chr2:203555742:C:T	203555742	T,NA	C,NA	1,NA	-inf,NA	inf,NA	0.00976425,NA	9.16678e-05	0.000193038
2	chr2:203262273:G:A	203262273	NA,A	NA,G	NA,1	NA,-inf	NA,inf	NA,0.30462	9.16659e-05	0.000196727
2	chr2:201918371:A:G	201918371	G,NA	A,NA	1,NA	inf,NA	inf,NA	0.35041,NA	9.16365e-05	0.000195947
2	chr2:202316169:G:C	202316169	NA,C	NA,G	NA,1	NA,-inf	NA,inf	NA,0.270933	9.16334e-05	0.000196346
2	chr2:203563458:G:A	203563458	NA,A	NA,G	NA,1	NA,inf	NA,inf	NA,0.272066	9.16317e-05	0.000195783
2	chr2:202450418:G:A	202450418	A,NA	G,NA	1,NA	-inf,NA	inf,NA	0.458794,NA	9.16234e-05	0.000197988
2	chr2:203491570:A:G	203491570	G,NA	A,NA	1,NA	inf,NA	inf,NA	1.71594,NA	9.16081e-05	0.000299836
2	chr2:203084584:T:C	203084584	NA,C	NA,T	NA,1	NA,inf	NA,inf	NA,0.283194	9.15764e-05	0.000195824
2	chr2:201696854:A:G	201696854	NA,G	NA,A	NA,1	NA,inf	NA,inf	NA,0.275444	9.15752e-05	0.000195988
2	chr2:202769842:G:A	202769842	NA,A	NA,G	NA,1	NA,-inf	NA,inf	NA,0.311924	9.15721e-05	0.000196292
2	chr2:202495569:G:T	202495569	NA,T	NA,G	NA,1	NA,inf	NA,inf	NA,0.261601	9.15599e-05	0.000195421
2	chr2:202743385:A:G	202743385	NA,G	NA,A	NA,1	NA,-inf	NA,inf	NA,0.301275	9.15399e-05	0.000196419
2	chr2:203115382:T:C	203115382	C,C	T,T	1,1	-inf,inf	inf,inf	0.946043,0.53879	9.15199e-05	0.000193024
2	chr2:201984932:G:A	201984932	A,A	G,G	1,1	-inf,inf	inf,inf	0.382987,1.03143	9.15128e-05	0.000195509
2	chr2:202908780:G:T	202908780	T,NA	G,NA	1,NA	inf,NA	inf,NA	0.263878,NA	9.1458e-05	0.000195227
2	chr2:203082098:A:G	203082098	NA,G	NA,A	NA,1	NA,inf	NA,inf	NA,0.281242	9.13783e-05	0.000195403
2	chr2:203853245:C:T	203853245	NA,T	NA,C	NA,1	NA,inf	NA,inf	NA,0.270118	9.13778e-05	0.000195801
2	chr2:202135559:T:C	202135559	NA,C	NA,T	NA,1	NA,inf	NA,inf	NA,0.277539	9.13758e-05	0.000195747
2	chr2:201719370:C:T	201719370	NA,T	NA,C	NA,1	NA,inf	NA,inf	NA,0.272007	9.13697e-05	0.000195553
2	chr2:202649106:G:T	202649106	T,T	G,G	1,1	inf,inf	inf,inf	1.11246,0.212671	9.12983e-05	0.000192748
2	chr2:202106631:G:A	202106631	NA,A	NA,G	NA,1	NA,inf	NA,inf	NA,0.279155	9.12512e-05	0.000195243
2	chr2:203850929:A:G	203850929	NA,G	NA,A	NA,1	NA,-inf	NA,inf	NA,0.306886	9.12498e-05	0.000195808
2	chr2:202132124:C:T	202132124	NA,T	NA,C	NA,1	NA,inf	NA,inf	NA,0.276061	9.12259e-05	0.000195426
2	chr2:202064217:G:T	202064217	T,T	G,G	1,1	inf,-inf	inf,inf	0.1998,1.20925	9.12151e-05	0.000194375
2	chr2:202096064:A:G	202096064	G,NA	A,NA	1,NA	-inf,NA	inf,NA	0.412009,NA	9.12011e-05	0.000196065
2	chr2:202014038:T:G	202014038	NA,G	NA,T	NA,1	NA,-inf	NA,inf	NA,0.27423	9.11767e-05	0.000195402
2	chr2:203923934:T:C	203923934	NA,C	NA,T	NA,1	NA,inf	NA,inf	NA,0.270296	9.11357e-05	0.000195187
2	chr2:201829894:G:A	201829894	A,NA	G,NA	1,NA	-inf,NA	inf,NA	0.391122,NA	9.11111e-05	0.000195464
2	chr2:203437071:T:TCAGGCA	203437071	NA,TCAGGCA	NA,T	NA,1	NA,inf	NA,inf	NA,0.26303	9.10594e-05	0.000194864
2	chr2:202656468:G:A	202656468	NA,A	NA,G	NA,1	NA,-inf	NA,inf	NA,0.291549	9.10581e-05	0.000195677
2	chr2:202105253:G:C	202105253	NA,C	NA,G	NA,1	NA,inf	NA,inf	NA,0.269179	9.10557e-05	0.000194845
2	chr2:202795472:G:A	202795472	NA,A	NA,G	NA,1	NA,inf	NA,inf	NA,0.279668	9.10284e-05	0.000194912
2	chr2:203140686:T:A	203140686	A,A	T,T	1,1	-inf,inf	inf,inf	1.14107,0.17707	9.09689e-05	0.000190757
2	chr2:203197751:T:C	203197751	C,NA	T,NA	1,NA	-inf,NA	inf,NA	0.441836,NA	9.09624e-05	0.00019629
2	chr2:202574311:A:G	202574311	G,G	A,A	1,1	-inf,-inf	inf,inf	1.94654,0.0450425	9.09393e-05	0.000199044
2	chr2:203910455:G:A	203910455	NA,A	NA,G	NA,1	NA,inf	NA,inf	NA,0.253515	9.08537e-05	0.000194657
2	chr2:202307263:G:A	202307263	NA,A	NA,G	NA,1	NA,inf	NA,inf	NA,0.260432	9.0834e-05	0.000194465
2	chr2:202672948:T:C	202672948	NA,C	NA,T	NA,1	NA,-inf	NA,inf	NA,0.334454	9.08242e-05	0.000194598
2	chr2:202724334:C:T	202724334	NA,T	NA,C	NA,1	NA,-inf	NA,inf	NA,0.334053	9.08199e-05	0.000194742
2	chr2:202976091:A:C	202976091	C,C	A,A	1,1	-inf,inf	inf,inf	1.51779,0.890739	9.08065e-05	0.000234327
2	chr2:202085620:C:T	202085620	T,T	C,C	1,1	inf,inf	inf,inf	0.786445,0.546655	9.06969e-05	0.000189938
2	chr2:203524682:C:T	203524682	T,T	C,C	1,1	inf,-inf	inf,inf	1.15507,0.0800195	9.06824e-05	0.000190475
2	chr2:202004386:T:C	202004386	NA,C	NA,T	NA,1	NA,inf	NA,inf	NA,0.248963	9.06716e-05	0.000194109
2	chr2:202277739:T:C	202277739	NA,C	NA,T	NA,1	NA,inf	NA,inf	NA,0.257719	9.06658e-05	0.000194086
2	chr2:202292639:T:G	202292639	NA,G	NA,T	NA,1	NA,inf	NA,inf	NA,0.257674	9.06585e-05	0.000194071
2	chr2:202752316:T:C	202752316	NA,C	NA,T	NA,1	NA,-inf	NA,inf	NA,0.290005	9.06567e-05	0.000194524
2	chr2:203222255:A:G	203222255	NA,G	NA,A	NA,1	NA,inf	NA,inf	NA,0.256553	9.06508e-05	0.000193992
2	chr2:203235041:C:A	203235041	NA,A	NA,C	NA,1	NA,inf	NA,inf	NA,0.256553	9.06508e-05	0.000193992
2	chr2:203113971:G:A	203113971	A,A	G,G	1,1	-inf,inf	inf,inf	0.91365,0.571363	9.0645e-05	0.000191279
2	chr2:202290195:A:C	202290195	C,C	A,A	1,1	-inf,inf	inf,inf	1.84734,0.171532	9.06384e-05	0.000197593
2	chr2:203921829:CAGGCCCCCTGGCAGGG:C	203921829	C,C	CAGGCCCCCTGGCAGGG,CAGGCCCCCTGGCAGGG	1,1	-inf,inf	inf,inf	0.799445,0.535009	9.06354e-05	0.000191793
2	chr2:203848851:A:G	203848851	NA,G	NA,A	NA,1	NA,inf	NA,inf	NA,0.253211	9.06333e-05	0.000193967
2	chr2:202610317:A:G	202610317	NA,G	NA,A	NA,1	NA,inf	NA,inf	NA,0.242254	9.06077e-05	0.000193208
2	chr2:203350959:T:G	203350959	NA,G	NA,T	NA,1	NA,inf	NA,inf	NA,0.261027	9.05851e-05	0.00019388
2	chr2:202302524:T:C	202302524	NA,C	NA,T	NA,1	NA,inf	NA,inf	NA,0.256512	9.0544e-05	0.000193826
2	chr2:202625687:C:T	202625687	T,NA	C,NA	1,NA	inf,NA	inf,NA	0.327823,NA	9.05015e-05	0.00019318
2	chr2:201998056:C:T	201998056	NA,T	NA,C	NA,1	NA,inf	NA,inf	NA,0.24642	9.04772e-05	0.000193524
2	chr2:202211385:C:T	202211385	NA,T	NA,C	NA,1	NA,-inf	NA,inf	NA,0.279917	9.04757e-05	0.000193999
2	chr2:202386783:T:C	202386783	C,C	T,T	1,1	-inf,-inf	inf,inf	0.832185,0.0676719	9.04431e-05	0.000185571
2	chr2:201796740:T:C	201796740	NA,C	NA,T	NA,1	NA,-inf	NA,inf	NA,0.276057	9.04428e-05	0.00019389
2	chr2:203918740:A:C	203918740	NA,C	NA,A	NA,1	NA,inf	NA,inf	NA,0.263405	9.04262e-05	0.000193665
2	chr2:203294720:C:T	203294720	NA,T	NA,C	NA,1	NA,inf	NA,inf	NA,0.369896	9.04195e-05	0.00019511
2	chr2:202524084:C:T	202524084	NA,T	NA,C	NA,1	NA,inf	NA,inf	NA,0.247834	9.03949e-05	0.000193324
2	chr2:203919609:A:AAGCT	203919609	NA,AAGCT	NA,A	NA,1	NA,inf	NA,inf	NA,0.262749	9.03612e-05	0.000193526
2	chr2:202007537:G:T	202007537	T,NA	G,NA	1,NA	-inf,NA	inf,NA	0.415855,NA	9.03307e-05	0.000194479
2	chr2:202137625:T:C	202137625	NA,C	NA,T	NA,1	NA,inf	NA,inf	NA,0.243401	9.03114e-05	0.000193138
2	chr2:201782308:C:T	201782308	NA,T	NA,C	NA,1	NA,-inf	NA,inf	NA,0.281353	9.02852e-05	0.000193733
2	chr2:203836352:G:A	203836352	NA,A	NA,G	NA,1	NA,inf	NA,inf	NA,0.25487	9.02802e-05	0.000193401
2	chr2:203820223:A:G	203820223	NA,G	NA,A	NA,1	NA,inf	NA,inf	NA,0.250401	9.0279e-05	0.00019327
2	chr2:202200997:C:T	202200997	NA,T	NA,C	NA,1	NA,-inf	NA,inf	NA,0.308392	9.02768e-05	0.000193551
2	chr2:202765181:T:C	202765181	NA,C	NA,T	NA,1	NA,-inf	NA,inf	NA,0.29078	9.02295e-05	0.000193297
2	chr2:203922079:A:G	203922079	NA,G	NA,A	NA,1	NA,inf	NA,inf	NA,0.261184	9.02228e-05	0.00019323
2	chr2:201909894:C:G	201909894	NA,G	NA,C	NA,1	NA,-inf	NA,inf	NA,0.282693	9.02171e-05	0.000193578
2	chr2:202950092:A:C	202950092	NA,C	NA,A	NA,1	NA,-inf	NA,inf	NA,0.305911	9.02091e-05	0.000193192
2	chr2:203821391:C:T	203821391	NA,T	NA,C	NA,1	NA,inf	NA,inf	NA,0.252633	9.02032e-05	0.000193172
2	chr2:202596809:C:G	202596809	NA,G	NA,C	NA,1	NA,inf	NA,inf	NA,0.246026	9.01815e-05	0.000192323
2	chr2:202086989:T:C	202086989	C,C	T,T	1,1	inf,inf	inf,inf	0.813391,0.45849	9.01349e-05	0.000187587
2	chr2:203817387:C:T	203817387	NA,T	NA,C	NA,1	NA,inf	NA,inf	NA,0.251902	9.01171e-05	0.000193017
2	chr2:202588805:T:C	202588805	NA,C	NA,T	NA,1	NA,inf	NA,inf	NA,0.264954	9.00974e-05	0.000192978
2	chr2:201923237:G:C	201923237	NA,C	NA,G	NA,1	NA,inf	NA,inf	NA,0.26518	9.00808e-05	0.000193058
2	chr2:202776844:G:A	202776844	NA,A	NA,G	NA,1	NA,-inf	NA,inf	NA,0.3044	9.00695e-05	0.000192894
2	chr2:202733606:A:G	202733606	NA,G	NA,A	NA,1	NA,-inf	NA,inf	NA,0.32578	9.00545e-05	0.000193098
2	chr2:201831844:T:G	201831844	NA,G	NA,T	NA,1	NA,inf	NA,inf	NA,0.256207	9.00085e-05	0.000192844
2	chr2:204040536:T:A	204040536	A,NA	T,NA	1,NA	inf,NA	inf,NA	0.415109,NA	9.00073e-05	0.000193772
2	chr2:203273644:T:A	203273644	NA,A	NA,T	NA,1	NA,inf	NA,inf	NA,0.236013	8.99586e-05	0.000192151
2	chr2:203664090:C:T	203664090	NA,T	NA,C	NA,1	NA,inf	NA,inf	NA,0.249282	8.99415e-05	0.000192509
2	chr2:203865579:T:C	203865579	NA,C	NA,T	NA,1	NA,inf	NA,inf	NA,0.250954	8.99354e-05	0.00019266
2	chr2:202713173:C:T	202713173	NA,T	NA,C	NA,1	NA,-inf	NA,inf	NA,0.279176	8.99278e-05	0.000193073
2	chr2:202323293:G:A	202323293	A,NA	G,NA	1,NA	inf,NA	inf,NA	0.288511,NA	8.98939e-05	0.00019157
2	chr2:202466191:G:A	202466191	NA,A	NA,G	NA,1	NA,inf	NA,inf	NA,0.263982	8.98313e-05	0.000192183
2	chr2:201797176:C:A	201797176	NA,A	NA,C	NA,1	NA,-inf	NA,inf	NA,0.280853	8.98293e-05	0.000192685
2	chr2:202179215:A:G	202179215	NA,G	NA,A	NA,1	NA,-inf	NA,inf	NA,0.276429	8.97921e-05	0.00019255
2	chr2:202491848:T:A	202491848	NA,A	NA,T	NA,1	NA,inf	NA,inf	NA,0.263481	8.97828e-05	0.000192079
2	chr2:203265472:T:C	203265472	C,NA	T,NA	1,NA	-inf,NA	inf,NA	0.491168,NA	8.97774e-05	0.000194059
2	chr2:203413150:G:C	203413150	NA,C	NA,G	NA,1	NA,inf	NA,inf	NA,0.264553	8.97585e-05	0.000191932
2	chr2:202481772:C:G	202481772	G,NA	C,NA	1,NA	-inf,NA	inf,NA	0.438192,NA	8.96677e-05	0.000193664
2	chr2:203863216:G:C	203863216	NA,C	NA,G	NA,1	NA,inf	NA,inf	NA,0.251997	8.96591e-05	0.000191953
2	chr2:203923320:A:T	203923320	NA,T	NA,A	NA,1	NA,inf	NA,inf	NA,0.264076	8.96536e-05	0.000191989
2	chr2:203691983:C:T	203691983	T,T	C,C	1,1	inf,inf	inf,inf	0.881183,0.298221	8.96464e-05	0.000187908
2	chr2:202066039:CT:C	202066039	C,C	CT,CT	1,1	inf,-inf	inf,inf	0.20903,1.20132	8.96263e-05	0.000191131
2	chr2:202895846:A:C	202895846	C,NA	A,NA	1,NA	inf,NA	inf,NA	0.249868,NA	8.96256e-05	0.000191344
2	chr2:203768579:G:A	203768579	NA,A	NA,G	NA,1	NA,inf	NA,inf	NA,0.245004	8.96242e-05	0.000191959
2	chr2:203898128:TTC:T	203898128	T,NA	TTC,NA	1,NA	inf,NA	inf,NA	0.294291,NA	8.95887e-05	0.000190953
2	chr2:202224425:CTT:C	202224425	C,NA	CTT,NA	1,NA	-inf,NA	inf,NA	0.608524,NA	8.95757e-05	0.000192637
2	chr2:203924476:G:A	203924476	NA,A	NA,G	NA,1	NA,inf	NA,inf	NA,0.263138	8.95654e-05	0.0001918
2	chr2:202845342:TG:T	202845342	NA,T	NA,TG	NA,1	NA,-inf	NA,inf	NA,0.288553	8.95634e-05	0.000191958
2	chr2:202686825:T:C	202686825	C,NA	T,NA	1,NA	inf,NA	inf,NA	0.295179,NA	8.95609e-05	0.000190867
2	chr2:202509656:C:A	202509656	NA,A	NA,C	NA,1	NA,inf	NA,inf	NA,0.261156	8.95539e-05	0.000191593
2	chr2:202358890:A:T	202358890	NA,T	NA,A	NA,1	NA,inf	NA,inf	NA,0.26095	8.95324e-05	0.000191546
2	chr2:201910817:T:C	201910817	NA,C	NA,T	NA,1	NA,inf	NA,inf	NA,0.257335	8.9508e-05	0.000191547
2	chr2:202287163:C:T	202287163	NA,T	NA,C	NA,1	NA,-inf	NA,inf	NA,0.250069	8.94898e-05	0.000191765
2	chr2:201910768:A:G	201910768	NA,G	NA,A	NA,1	NA,inf	NA,inf	NA,0.256598	8.94368e-05	0.000191395
2	chr2:202580600:A:T	202580600	NA,T	NA,A	NA,1	NA,inf	NA,inf	NA,0.240011	8.94322e-05	0.000190928
2	chr2:203437068:GTGT:G	203437068	NA,G	NA,GTGT	NA,1	NA,inf	NA,inf	NA,0.246605	8.94285e-05	0.000191388
2	chr2:201702122:C:T	201702122	NA,T	NA,C	NA,1	NA,inf	NA,inf	NA,0.253093	8.94166e-05	0.000191404
2	chr2:202223324:T:C	202223324	NA,C	NA,T	NA,1	NA,-inf	NA,inf	NA,0.273418	8.94099e-05	0.000191731
2	chr2:203270325:C:T	203270325	NA,T	NA,C	NA,1	NA,-inf	NA,inf	NA,0.278298	8.93971e-05	0.000191965
2	chr2:202334165:G:C	202334165	C,C	G,G	1,1	-inf,inf	inf,inf	1.91338,0.0368482	8.93643e-05	0.000195718
2	chr2:203558013:G:A	203558013	A,A	G,G	1,1	inf,-inf	inf,inf	1.17343,0.185028	8.93277e-05	0.000189272
2	chr2:202657561:C:T	202657561	NA,T	NA,C	NA,1	NA,inf	NA,inf	NA,0.286838	8.9312e-05	0.000191555
2	chr2:203659721:A:G	203659721	NA,G	NA,A	NA,1	NA,-inf	NA,inf	NA,0.285507	8.93009e-05	0.000191617
2	chr2:202249159:AAAG:A	202249159	NA,A	NA,AAAG	NA,1	NA,-inf	NA,inf	NA,0.259255	8.92813e-05	0.000191376
2	chr2:202294659:A:G	202294659	G,NA	A,NA	1,NA	inf,NA	inf,NA	0.352393,NA	8.92623e-05	0.000190335
2	chr2:201682169:G:A	201682169	NA,A	NA,G	NA,1	NA,inf	NA,inf	NA,0.247011	8.92536e-05	0.000190998
2	chr2:202242450:C:T	202242450	NA,T	NA,C	NA,1	NA,-inf	NA,inf	NA,0.258959	8.92535e-05	0.000191316
2	chr2:203154852:T:A	203154852	NA,A	NA,T	NA,1	NA,inf	NA,inf	NA,0.25531	8.92326e-05	0.00019058
2	chr2:202252042:G:C	202252042	NA,C	NA,G	NA,1	NA,-inf	NA,inf	NA,0.258475	8.92075e-05	0.000191217
2	chr2:202591443:G:A	202591443	NA,A	NA,G	NA,1	NA,inf	NA,inf	NA,0.238234	8.92044e-05	0.000190264
2	chr2:203645834:T:C	203645834	NA,C	NA,T	NA,1	NA,-inf	NA,inf	NA,0.276155	8.91874e-05	0.000191218
2	chr2:202218752:A:T	202218752	NA,T	NA,A	NA,1	NA,inf	NA,inf	NA,0.243622	8.91732e-05	0.000190859
2	chr2:202671597:C:T	202671597	T,T	C,C	1,1	inf,inf	inf,inf	1.10057,0.21062	8.91708e-05	0.000188271
2	chr2:201682758:G:A	201682758	NA,A	NA,G	NA,1	NA,inf	NA,inf	NA,0.253237	8.9138e-05	0.000190856
2	chr2:203924879:T:C	203924879	NA,C	NA,T	NA,1	NA,inf	NA,inf	NA,0.231361	8.90964e-05	0.000190872
2	chr2:202268689:A:G	202268689	G,G	A,A	1,1	-inf,-inf	inf,inf	1.93466,0.00434774	8.90648e-05	0.000195636
2	chr2:202300753:C:T	202300753	NA,T	NA,C	NA,1	NA,inf	NA,inf	NA,0.225344	8.90278e-05	0.00019006
2	chr2:203133481:G:A	203133481	A,NA	G,NA	1,NA	-inf,NA	inf,NA	0.424629,NA	8.89863e-05	0.000192537
2	chr2:203416239:C:G	203416239	G,NA	C,NA	1,NA	inf,NA	inf,NA	0.244791,NA	8.89487e-05	0.000189848
2	chr2:202528494:C:T	202528494	NA,T	NA,C	NA,1	NA,inf	NA,inf	NA,0.256696	8.89452e-05	0.000190355
2	chr2:203065564:A:G	203065564	NA,G	NA,A	NA,1	NA,inf	NA,inf	NA,0.255204	8.89432e-05	0.000190501
2	chr2:203367876:C:T	203367876	NA,T	NA,C	NA,1	NA,inf	NA,inf	NA,0.241474	8.89421e-05	0.000190357
2	chr2:202966918:T:C	202966918	NA,C	NA,T	NA,1	NA,inf	NA,inf	NA,0.222283	8.88767e-05	0.00018997
2	chr2:202759543:C:A	202759543	NA,A	NA,C	NA,1	NA,-inf	NA,inf	NA,0.269923	8.88756e-05	0.000190734
2	chr2:201834957:C:T	201834957	T,NA	C,NA	1,NA	inf,NA	inf,NA	0.33435,NA	8.88689e-05	0.000190082
2	chr2:202184983:G:T	202184983	NA,T	NA,G	NA,1	NA,-inf	NA,inf	NA,0.265979	8.8858e-05	0.000190542
2	chr2:201751823:T:C	201751823	NA,C	NA,T	NA,1	NA,-inf	NA,inf	NA,0.263448	8.88381e-05	0.000190584
2	chr2:202708091:GA:G	202708091	NA,G	NA,GA	NA,1	NA,-inf	NA,inf	NA,0.268707	8.88206e-05	0.000190845
2	chr2:203033006:A:T	203033006	NA,T	NA,A	NA,1	NA,inf	NA,inf	NA,0.224545	8.88154e-05	0.000189736
2	chr2:201759296:A:C	201759296	C,NA	A,NA	1,NA	-inf,NA	inf,NA	0.356481,NA	8.87903e-05	0.000190353
2	chr2:202476006:G:A	202476006	NA,A	NA,G	NA,1	NA,inf	NA,inf	NA,0.253889	8.87902e-05	0.000190024
2	chr2:202291827:AAAG:A	202291827	NA,A	NA,AAAG	NA,1	NA,inf	NA,inf	NA,0.24035	8.87844e-05	0.000189646
2	chr2:201953169:A:G	201953169	G,NA	A,NA	1,NA	inf,NA	inf,NA	0.316484,NA	8.87786e-05	0.000190086
2	chr2:202878320:T:C	202878320	NA,C	NA,T	NA,1	NA,-inf	NA,inf	NA,0.277974	8.87774e-05	0.000190712
2	chr2:202814349:T:A	202814349	NA,A	NA,T	NA,1	NA,-inf	NA,inf	NA,0.304623	8.87581e-05	0.000190184
2	chr2:203658346:A:G	203658346	NA,G	NA,A	NA,1	NA,-inf	NA,inf	NA,0.279463	8.87513e-05	0.000190433
2	chr2:203633405:TATGC:T	203633405	T,NA	TATGC,NA	1,NA	inf,NA	inf,NA	0.364743,NA	8.873e-05	0.000190824
2	chr2:202327007:T:C	202327007	NA,C	NA,T	NA,1	NA,-inf	NA,inf	NA,0.267854	8.87226e-05	0.000190189
2	chr2:203655897:TC:T	203655897	NA,T	NA,TC	NA,1	NA,-inf	NA,inf	NA,0.27875	8.86858e-05	0.000190292
2	chr2:202706456:A:G	202706456	NA,G	NA,A	NA,1	NA,-inf	NA,inf	NA,0.267253	8.8683e-05	0.000190547
2	chr2:202876890:C:T	202876890	NA,T	NA,C	NA,1	NA,-inf	NA,inf	NA,0.278381	8.86686e-05	0.000190051
2	chr2:203860772:C:T	203860772	NA,T	NA,C	NA,1	NA,inf	NA,inf	NA,0.237403	8.86339e-05	0.000189874
2	chr2:203438073:A:G	203438073	NA,G	NA,A	NA,1	NA,inf	NA,inf	NA,0.238277	8.86295e-05	0.000189686
2	chr2:201694962:T:C	201694962	NA,C	NA,T	NA,1	NA,-inf	NA,inf	NA,0.255335	8.85687e-05	0.000189824
2	chr2:203404764:G:A	203404764	A,A	G,G	1,1	inf,-inf	inf,inf	1.19872,0.0630131	8.85455e-05	0.000187093
2	chr2:203921835:C:T	203921835	NA,T	NA,C	NA,1	NA,inf	NA,inf	NA,0.254209	8.85358e-05	0.000189609
2	chr2:202174125:C:T	202174125	NA,T	NA,C	NA,1	NA,inf	NA,inf	NA,0.248691	8.85329e-05	0.000189666
2	chr2:202451075:C:T	202451075	NA,T	NA,C	NA,1	NA,-inf	NA,inf	NA,0.266806	8.85188e-05	0.000189928
2	chr2:203142828:C:T	203142828	NA,T	NA,C	NA,1	NA,-inf	NA,inf	NA,0.269971	8.85061e-05	0.000189784
2	chr2:203219969:T:C	203219969	NA,C	NA,T	NA,1	NA,inf	NA,inf	NA,0.26148	8.84366e-05	0.000189639
2	chr2:202016742:C:T	202016742	NA,T	NA,C	NA,1	NA,inf	NA,inf	NA,0.234899	8.84287e-05	0.000189307
2	chr2:202006910:G:A	202006910	NA,A	NA,G	NA,1	NA,-inf	NA,inf	NA,0.244566	8.84123e-05	0.000189473
2	chr2:202600204:A:G	202600204	NA,G	NA,A	NA,1	NA,inf	NA,inf	NA,0.237637	8.83998e-05	0.000189286
2	chr2:202419978:G:A	202419978	A,A	G,G	1,1	-inf,-inf	inf,inf	0.830832,0.0402779	8.83971e-05	0.000181423
2	chr2:201709014:C:T	201709014	NA,T	NA,C	NA,1	NA,-inf	NA,inf	NA,0.250067	8.83943e-05	0.00018946
2	chr2:203248235:A:G	203248235	NA,G	NA,A	NA,1	NA,inf	NA,inf	NA,0.232789	8.83636e-05	0.000189117
2	chr2:203945855:A:C	203945855	NA,C	NA,A	NA,1	NA,-inf	NA,inf	NA,0.258046	8.83525e-05	0.000189448
2	chr2:203609065:A:G	203609065	NA,G	NA,A	NA,1	NA,inf	NA,inf	NA,0.217929	8.83466e-05	0.000189128
2	chr2:201972252:T:C	201972252	NA,C	NA,T	NA,1	NA,-inf	NA,inf	NA,0.250539	8.83185e-05	0.00018935
2	chr2:202292238:T:C	202292238	NA,C	NA,T	NA,1	NA,-inf	NA,inf	NA,0.31862	8.82806e-05	0.000190325
2	chr2:201950807:G:A	201950807	A,A	G,G	1,1	-inf,-inf	inf,inf	1.13647,0.260361	8.82187e-05	0.000188716
2	chr2:202014657:G:A	202014657	NA,A	NA,G	NA,1	NA,-inf	NA,inf	NA,0.245213	8.82175e-05	0.00018907
2	chr2:203510412:G:A	203510412	NA,A	NA,G	NA,1	NA,inf	NA,inf	NA,0.221595	8.82092e-05	0.000188373
2	chr2:202706098:A:T	202706098	T,NA	A,NA	1,NA	inf,NA	inf,NA	0.340149,NA	8.81794e-05	0.000188008
2	chr2:203769846:A:T	203769846	T,T	A,A	1,1	-inf,inf	inf,inf	0.79376,0.669509	8.81589e-05	0.00018938
2	chr2:203616787:G:C	203616787	NA,C	NA,G	NA,1	NA,inf	NA,inf	NA,0.23477	8.81262e-05	0.000188745
2	chr2:202166465:C:T	202166465	T,NA	C,NA	1,NA	-inf,NA	inf,NA	0.157277,NA	8.81235e-05	0.000186819
2	chr2:202312372:G:A	202312372	NA,A	NA,G	NA,1	NA,-inf	NA,inf	NA,0.285849	8.81224e-05	0.000188762
2	chr2:202721616:A:G	202721616	G,NA	A,NA	1,NA	inf,NA	inf,NA	0.322007,NA	8.81211e-05	0.000188345
2	chr2:203523369:G:A	203523369	A,A	G,G	1,1	inf,-inf	inf,inf	1.11899,0.1747	8.80839e-05	0.000184943
2	chr2:204046310:A:C	204046310	NA,C	NA,A	NA,1	NA,inf	NA,inf	NA,0.235874	8.80417e-05	0.000188527
2	chr2:203725245:G:A	203725245	NA,A	NA,G	NA,1	NA,-inf	NA,inf	NA,0.264972	8.79993e-05	0.00018889
2	chr2:203623643:G:T	203623643	NA,T	NA,G	NA,1	NA,inf	NA,inf	NA,0.233264	8.79847e-05	0.000188444
2	chr2:201876131:T:TA	201876131	TA,NA	T,NA	1,NA	-inf,NA	inf,NA	0.375876,NA	8.79651e-05	0.00018883
2	chr2:202167388:G:A	202167388	A,A	G,G	1,1	inf,inf	inf,inf	2.4175,0.534847	8.79375e-05	0.000325152
2	chr2:202949756:G:A	202949756	NA,A	NA,G	NA,1	NA,inf	NA,inf	NA,0.230521	8.79057e-05	0.000188141
2	chr2:202852100:G:T	202852100	T,T	G,G	1,1	-inf,inf	inf,inf	1.39919,0.863252	8.78786e-05	0.000214051
2	chr2:202509219:A:T	202509219	NA,T	NA,A	NA,1	NA,-inf	NA,inf	NA,0.260861	8.78737e-05	0.000188559
2	chr2:203893930:A:G	203893930	NA,G	NA,A	NA,1	NA,inf	NA,inf	NA,0.270598	8.78452e-05	0.000187582
2	chr2:202280300:A:G	202280300	NA,G	NA,A	NA,1	NA,inf	NA,inf	NA,0.228906	8.78385e-05	0.000187973
2	chr2:201947091:T:C	201947091	C,NA	T,NA	1,NA	-inf,NA	inf,NA	0.374635,NA	8.78141e-05	0.000188659
2	chr2:203658220:C:T	203658220	NA,T	NA,C	NA,1	NA,inf	NA,inf	NA,0.231639	8.77914e-05	0.000187989
2	chr2:203708480:G:A	203708480	NA,A	NA,G	NA,1	NA,inf	NA,inf	NA,0.234562	8.77913e-05	0.000187985
2	chr2:203715531:G:C	203715531	NA,C	NA,G	NA,1	NA,-inf	NA,inf	NA,0.264276	8.77826e-05	0.000188434
2	chr2:203735980:C:T	203735980	NA,T	NA,C	NA,1	NA,inf	NA,inf	NA,0.236544	8.77736e-05	0.000187836
2	chr2:202820769:G:A	202820769	NA,A	NA,G	NA,1	NA,-inf	NA,inf	NA,0.269914	8.77688e-05	0.000188101
2	chr2:203363334:G:A	203363334	NA,A	NA,G	NA,1	NA,inf	NA,inf	NA,0.237381	8.77542e-05	0.000187466
2	chr2:201706147:AGGCC:A	201706147	NA,A	NA,AGGCC	NA,1	NA,inf	NA,inf	NA,0.229102	8.77501e-05	0.000187858
2	chr2:202821977:G:A	202821977	NA,A	NA,G	NA,1	NA,-inf	NA,inf	NA,0.269573	8.77392e-05	0.000188038
2	chr2:203888965:G:A	203888965	NA,A	NA,G	NA,1	NA,inf	NA,inf	NA,0.23146	8.77301e-05	0.000187872
2	chr2:203571098:G:A	203571098	NA,A	NA,G	NA,1	NA,-inf	NA,inf	NA,0.252964	8.77093e-05	0.000188065
2	chr2:203950216:T:C	203950216	NA,C	NA,T	NA,1	NA,-inf	NA,inf	NA,0.255162	8.76988e-05	0.000188045
2	chr2:203203612:G:A	203203612	NA,A	NA,G	NA,1	NA,-inf	NA,inf	NA,0.294601	8.76758e-05	0.00018789
2	chr2:202305288:C:T	202305288	NA,T	NA,C	NA,1	NA,inf	NA,inf	NA,0.227481	8.76659e-05	0.000187699
2	chr2:203655836:A:G	203655836	NA,G	NA,A	NA,1	NA,-inf	NA,inf	NA,0.266934	8.76615e-05	0.000188082
2	chr2:201727480:T:C	201727480	NA,C	NA,T	NA,1	NA,-inf	NA,inf	NA,0.250106	8.7649e-05	0.000188006
2	chr2:202973859:G:A	202973859	NA,A	NA,G	NA,1	NA,inf	NA,inf	NA,0.262318	8.76e-05	0.000187853
2	chr2:201793943:G:A	201793943	NA,A	NA,G	NA,1	NA,inf	NA,inf	NA,0.217586	8.75934e-05	0.000187357
2	chr2:203001322:C:G	203001322	NA,G	NA,C	NA,1	NA,inf	NA,inf	NA,0.230198	8.75847e-05	0.000187454
2	chr2:202335348:G:A	202335348	NA,A	NA,G	NA,1	NA,inf	NA,inf	NA,0.218103	8.7477e-05	0.000187134
2	chr2:202392953:T:C	202392953	NA,C	NA,T	NA,1	NA,-inf	NA,inf	NA,0.252447	8.74572e-05	0.000187669
2	chr2:202831734:T:C	202831734	NA,C	NA,T	NA,1	NA,-inf	NA,inf	NA,0.266534	8.74521e-05	0.000187419
2	chr2:202471251:A:G	202471251	NA,G	NA,A	NA,1	NA,-inf	NA,inf	NA,0.254884	8.74269e-05	0.000187582
2	chr2:202053979:A:G	202053979	NA,G	NA,A	NA,1	NA,inf	NA,inf	NA,0.230873	8.74251e-05	0.000187094
2	chr2:202461254:A:G	202461254	NA,G	NA,A	NA,1	NA,-inf	NA,inf	NA,0.254799	8.74197e-05	0.000187567
2	chr2:202261098:C:T	202261098	NA,T	NA,C	NA,1	NA,inf	NA,inf	NA,0.223145	8.74045e-05	0.000187114
2	chr2:203915952:A:G	203915952	NA,G	NA,A	NA,1	NA,-inf	NA,inf	NA,0.222258	8.73845e-05	0.000187164
2	chr2:202645147:T:G	202645147	NA,G	NA,T	NA,1	NA,-inf	NA,inf	NA,0.257629	8.73813e-05	0.000187534
2	chr2:202517167:C:T	202517167	T,NA	C,NA	1,NA	inf,NA	inf,NA	1.32728,NA	8.73808e-05	0.000230993
2	chr2:201805612:C:A	201805612	NA,A	NA,C	NA,1	NA,-inf	NA,inf	NA,0.256629	8.738e-05	0.000187483
2	chr2:202549118:T:A	202549118	NA,A	NA,T	NA,1	NA,-inf	NA,inf	NA,0.244725	8.73748e-05	0.000187402
2	chr2:203286747:G:A	203286747	NA,A	NA,G	NA,1	NA,inf	NA,inf	NA,0.226868	8.73741e-05	0.000187039
2	chr2:202155698:T:C	202155698	NA,C	NA,T	NA,1	NA,-inf	NA,inf	NA,0.256705	8.73688e-05	0.000187406
2	chr2:203524168:A:C	203524168	C,NA	A,NA	1,NA	-inf,NA	inf,NA	0.442316,NA	8.73642e-05	0.000187525
2	chr2:203766145:T:C	203766145	NA,C	NA,T	NA,1	NA,inf	NA,inf	NA,0.220927	8.73513e-05	0.000187105
2	chr2:202218376:A:AC	202218376	NA,AC	NA,A	NA,1	NA,inf	NA,inf	NA,0.209737	8.73474e-05	0.000186562
2	chr2:202318949:G:A	202318949	NA,A	NA,G	NA,1	NA,-inf	NA,inf	NA,0.237868	8.73196e-05	0.000187162
2	chr2:202164487:C:T	202164487	NA,T	NA,C	NA,1	NA,-inf	NA,inf	NA,0.257927	8.7305e-05	0.000187123
2	chr2:202613440:T:C	202613440	C,NA	T,NA	1,NA	-inf,NA	inf,NA	0.0693976,NA	8.72984e-05	0.00018445
2	chr2:202310107:G:A	202310107	NA,A	NA,G	NA,1	NA,inf	NA,inf	NA,0.223262	8.72947e-05	0.000186863
2	chr2:202590817:G:A	202590817	NA,A	NA,G	NA,1	NA,-inf	NA,inf	NA,0.26616	8.72934e-05	0.000187394
2	chr2:203644064:G:A	203644064	NA,A	NA,G	NA,1	NA,inf	NA,inf	NA,0.225076	8.72758e-05	0.000186928
2	chr2:202275404:C:T	202275404	NA,T	NA,C	NA,1	NA,inf	NA,inf	NA,0.205085	8.72737e-05	0.000186369
2	chr2:202435717:C:T	202435717	NA,T	NA,C	NA,1	NA,-inf	NA,inf	NA,0.252072	8.72551e-05	0.000187182
2	chr2:202203068:T:C	202203068	NA,C	NA,T	NA,1	NA,-inf	NA,inf	NA,0.254313	8.72502e-05	0.000187192
2	chr2:202419632:G:A	202419632	NA,A	NA,G	NA,1	NA,-inf	NA,inf	NA,0.25273	8.72409e-05	0.000187182
2	chr2:202461253:C:T	202461253	NA,T	NA,C	NA,1	NA,-inf	NA,inf	NA,0.25273	8.72409e-05	0.000187182
2	chr2:202651829:G:A	202651829	NA,A	NA,G	NA,1	NA,inf	NA,inf	NA,0.263386	8.72404e-05	0.000187105
2	chr2:203725487:AAG:A	203725487	NA,A	NA,AAG	NA,1	NA,-inf	NA,inf	NA,0.257196	8.72369e-05	0.000187257
2	chr2:202551350:A:T	202551350	NA,T	NA,A	NA,1	NA,inf	NA,inf	NA,0.331021	8.72328e-05	0.000188162
2	chr2:202745570:CAATT:C	202745570	NA,C	NA,CAATT	NA,1	NA,-inf	NA,inf	NA,0.253669	8.72234e-05	0.000187125
2	chr2:202796915:T:G	202796915	NA,G	NA,T	NA,1	NA,-inf	NA,inf	NA,0.242558	8.72018e-05	0.00018688
2	chr2:202710273:G:A	202710273	A,NA	G,NA	1,NA	inf,NA	inf,NA	0.309875,NA	8.71958e-05	0.000186287
2	chr2:202082609:AAG:A	202082609	A,NA	AAG,NA	1,NA	inf,NA	inf,NA	0.563311,NA	8.71698e-05	0.000189879
2	chr2:202006797:C:A	202006797	NA,A	NA,C	NA,1	NA,inf	NA,inf	NA,0.214911	8.71579e-05	0.000186576
2	chr2:204051005:C:T	204051005	T,NA	C,NA	1,NA	inf,NA	inf,NA	0.295211,NA	8.71539e-05	0.000186783
2	chr2:203604555:C:G	203604555	NA,G	NA,C	NA,1	NA,inf	NA,inf	NA,0.207458	8.71419e-05	0.000186508
2	chr2:202426381:A:G	202426381	G,G	A,A	1,1	-inf,-inf	inf,inf	0.821779,0.0372872	8.71311e-05	0.000178832
2	chr2:203892262:C:T	203892262	NA,T	NA,C	NA,1	NA,inf	NA,inf	NA,0.215992	8.71042e-05	0.000186474
2	chr2:203437358:ACT:A	203437358	NA,A	NA,ACT	NA,1	NA,inf	NA,inf	NA,0.222814	8.70824e-05	0.000186411
2	chr2:203943518:G:T	203943518	NA,T	NA,G	NA,1	NA,-inf	NA,inf	NA,0.243026	8.70821e-05	0.000186651
2	chr2:202798000:T:C	202798000	NA,C	NA,T	NA,1	NA,-inf	NA,inf	NA,0.241163	8.70797e-05	0.000186618
2	chr2:202625646:C:T	202625646	NA,T	NA,C	NA,1	NA,inf	NA,inf	NA,0.211042	8.70698e-05	0.000186219
2	chr2:202439264:C:T	202439264	T,NA	C,NA	1,NA	-inf,NA	inf,NA	0.413722,NA	8.70662e-05	0.00018799
2	chr2:202735394:G:A	202735394	NA,A	NA,G	NA,1	NA,-inf	NA,inf	NA,0.241334	8.70539e-05	0.000186603
2	chr2:204018913:C:T	204018913	T,NA	C,NA	1,NA	-inf,NA	inf,NA	0.260954,NA	8.70427e-05	0.000185377
2	chr2:203545356:C:A	203545356	NA,A	NA,C	NA,1	NA,inf	NA,inf	NA,0.209446	8.70253e-05	0.000185877
2	chr2:202156618:A:G	202156618	NA,G	NA,A	NA,1	NA,inf	NA,inf	NA,0.217355	8.70204e-05	0.000185878
2	chr2:202873519:A:G	202873519	NA,G	NA,A	NA,1	NA,-inf	NA,inf	NA,0.259283	8.697e-05	0.000186394
2	chr2:203029269:C:T	203029269	NA,T	NA,C	NA,1	NA,inf	NA,inf	NA,0.20894	8.68865e-05	0.000185828
2	chr2:201853678:A:G	201853678	NA,G	NA,A	NA,1	NA,inf	NA,inf	NA,0.213097	8.68566e-05	0.000185772
2	chr2:202312922:C:T	202312922	NA,T	NA,C	NA,1	NA,inf	NA,inf	NA,0.217829	8.6845e-05	0.000185857
2	chr2:203642034:T:C	203642034	NA,C	NA,T	NA,1	NA,inf	NA,inf	NA,0.2049	8.68192e-05	0.000185886
2	chr2:201969205:G:C	201969205	NA,C	NA,G	NA,1	NA,-inf	NA,inf	NA,0.254724	8.6807e-05	0.000186412
2	chr2:201762057:G:A	201762057	NA,A	NA,G	NA,1	NA,-inf	NA,inf	NA,0.245337	8.67499e-05	0.000186054
2	chr2:203087693:A:G	203087693	NA,G	NA,A	NA,1	NA,-inf	NA,inf	NA,0.255493	8.6744e-05	0.000186327
2	chr2:203036661:T:C	203036661	NA,C	NA,T	NA,1	NA,inf	NA,inf	NA,0.230416	8.67408e-05	0.000185814
2	chr2:201813142:A:G	201813142	NA,G	NA,A	NA,1	NA,-inf	NA,inf	NA,0.250774	8.67167e-05	0.000186033
2	chr2:203704738:GA:G	203704738	NA,G	NA,GA	NA,1	NA,-inf	NA,inf	NA,0.235595	8.6712e-05	0.000186032
2	chr2:202677093:C:T	202677093	NA,T	NA,C	NA,1	NA,-inf	NA,inf	NA,0.245753	8.67036e-05	0.000186264
2	chr2:202872657:G:A	202872657	NA,A	NA,G	NA,1	NA,inf	NA,inf	NA,0.249194	8.67031e-05	0.000185891
2	chr2:201804875:G:A	201804875	NA,A	NA,G	NA,1	NA,inf	NA,inf	NA,0.219957	8.66922e-05	0.00018553
2	chr2:202431747:A:G	202431747	NA,G	NA,A	NA,1	NA,-inf	NA,inf	NA,0.248931	8.6682e-05	0.000185925
2	chr2:202924205:T:G	202924205	NA,G	NA,T	NA,1	NA,-inf	NA,inf	NA,0.25387	8.66715e-05	0.000186154
2	chr2:203038124:G:A	203038124	NA,A	NA,G	NA,1	NA,-inf	NA,inf	NA,0.230888	8.66567e-05	0.000185751
2	chr2:203461769:T:C	203461769	NA,C	NA,T	NA,1	NA,-inf	NA,inf	NA,0.25241	8.6629e-05	0.000186045
2	chr2:203515049:A:G	203515049	NA,G	NA,A	NA,1	NA,inf	NA,inf	NA,0.204397	8.65991e-05	0.000184982
2	chr2:203704994:G:T	203704994	T,T	G,G	1,1	inf,inf	inf,inf	0.231269,1.14995	8.65922e-05	0.000186253
2	chr2:202055780:T:C	202055780	NA,C	NA,T	NA,1	NA,inf	NA,inf	NA,0.257491	8.65544e-05	0.000185854
2	chr2:203520399:G:A	203520399	A,NA	G,NA	1,NA	inf,NA	inf,NA	1.62616,NA	8.65541e-05	0.000271744
2	chr2:203802470:A:G	203802470	G,NA	A,NA	1,NA	inf,NA	inf,NA	0.272364,NA	8.65521e-05	0.000184853
2	chr2:202890069:A:T	202890069	T,NA	A,NA	1,NA	-inf,NA	inf,NA	0.415849,NA	8.65332e-05	0.00018645
2	chr2:203176910:G:A	203176910	NA,A	NA,G	NA,1	NA,inf	NA,inf	NA,0.230168	8.6521e-05	0.000185076
2	chr2:203379128:G:A	203379128	A,NA	G,NA	1,NA	inf,NA	inf,NA	0.235876,NA	8.65177e-05	0.000184665
2	chr2:204054827:A:G	204054827	G,NA	A,NA	1,NA	-inf,NA	inf,NA	0.344203,NA	8.65118e-05	0.000185546
2	chr2:202371288:G:A	202371288	NA,A	NA,G	NA,1	NA,inf	NA,inf	NA,0.208669	8.65072e-05	0.000184768
2	chr2:203716491:GA:G	203716491	NA,G	NA,GA	NA,1	NA,-inf	NA,inf	NA,0.249223	8.65055e-05	0.000185683
2	chr2:203515991:A:G	203515991	NA,G	NA,A	NA,1	NA,inf	NA,inf	NA,0.215958	8.65003e-05	0.000185166
2	chr2:202475199:T:C	202475199	NA,C	NA,T	NA,1	NA,inf	NA,inf	NA,0.217514	8.64946e-05	0.00018511
2	chr2:202767564:C:T	202767564	NA,T	NA,C	NA,1	NA,-inf	NA,inf	NA,0.24783	8.64789e-05	0.000185266
2	chr2:202958984:CTT:C	202958984	C,C	CTT,CTT	1,1	-inf,inf	inf,inf	1.254,0.962451	8.6465e-05	0.000209374
2	chr2:203954264:T:A	203954264	NA,A	NA,T	NA,1	NA,inf	NA,inf	NA,0.236211	8.64508e-05	0.00018541
2	chr2:201940848:G:C	201940848	NA,C	NA,G	NA,1	NA,inf	NA,inf	NA,0.216813	8.64293e-05	0.00018506
2	chr2:202260664:C:T	202260664	NA,T	NA,C	NA,1	NA,inf	NA,inf	NA,0.212401	8.64002e-05	0.000184985
2	chr2:202412577:C:T	202412577	NA,T	NA,C	NA,1	NA,inf	NA,inf	NA,0.216256	8.63957e-05	0.000184905
2	chr2:201701008:C:T	201701008	NA,T	NA,C	NA,1	NA,inf	NA,inf	NA,0.214969	8.63653e-05	0.000184915
2	chr2:204052557:A:C	204052557	NA,C	NA,A	NA,1	NA,inf	NA,inf	NA,0.217068	8.6354e-05	0.000184922
2	chr2:201702838:A:G	201702838	NA,G	NA,A	NA,1	NA,inf	NA,inf	NA,0.238772	8.63452e-05	0.000185318
2	chr2:202254095:C:T	202254095	T,T	C,C	1,1	inf,inf	inf,inf	2.19387,0.353459	8.63448e-05	0.000234071
2	chr2:203404546:C:T	203404546	NA,T	NA,C	NA,1	NA,-inf	NA,inf	NA,0.263644	8.63437e-05	0.000185653
2	chr2:201705468:T:C	201705468	NA,C	NA,T	NA,1	NA,inf	NA,inf	NA,0.218909	8.63081e-05	0.000184777
2	chr2:201742863:G:A	201742863	NA,A	NA,G	NA,1	NA,-inf	NA,inf	NA,0.23834	8.62872e-05	0.000185104
2	chr2:201861710:G:A	201861710	NA,A	NA,G	NA,1	NA,inf	NA,inf	NA,0.205828	8.62695e-05	0.000184425
2	chr2:202608683:C:G	202608683	NA,G	NA,C	NA,1	NA,inf	NA,inf	NA,0.207875	8.62452e-05	0.000184606
2	chr2:202007871:C:T	202007871	T,T	C,C	1,1	inf,-inf	inf,inf	0.00203623,0.994634	8.62398e-05	0.000180119
2	chr2:202314010:G:A	202314010	NA,A	NA,G	NA,1	NA,-inf	NA,inf	NA,0.223132	8.62005e-05	0.000184746
2	chr2:201939092:T:C	201939092	C,NA	T,NA	1,NA	inf,NA	inf,NA	0.288369,NA	8.61969e-05	0.000184515
2	chr2:203736621:G:C	203736621	NA,C	NA,G	NA,1	NA,inf	NA,inf	NA,0.218437	8.61959e-05	0.000184474
2	chr2:202915496:A:G	202915496	NA,G	NA,A	NA,1	NA,inf	NA,inf	NA,0.19337	8.61939e-05	0.00018429
2	chr2:204020212:C:T	204020212	NA,T	NA,C	NA,1	NA,-inf	NA,inf	NA,0.236599	8.61902e-05	0.000184806
2	chr2:203445952:TC:T	203445952	T,NA	TC,NA	1,NA	-inf,NA	inf,NA	0.430874,NA	8.61771e-05	0.000184983
2	chr2:202704907:T:A	202704907	NA,A	NA,T	NA,1	NA,inf	NA,inf	NA,0.20243	8.61663e-05	0.000184344
2	chr2:202639438:C:T	202639438	NA,T	NA,C	NA,1	NA,inf	NA,inf	NA,0.250084	8.61658e-05	0.000184789
2	chr2:203642908:G:A	203642908	NA,A	NA,G	NA,1	NA,inf	NA,inf	NA,0.212549	8.61609e-05	0.000184543
2	chr2:203445954:TCCTTTGGGG:T	203445954	T,NA	TCCTTTGGGG,NA	1,NA	-inf,NA	inf,NA	0.430625,NA	8.61548e-05	0.000184935
2	chr2:203301004:C:G	203301004	NA,G	NA,C	NA,1	NA,-inf	NA,inf	NA,0.244323	8.61358e-05	0.000184825
2	chr2:203852706:A:G	203852706	NA,G	NA,A	NA,1	NA,inf	NA,inf	NA,0.214035	8.61264e-05	0.000184551
2	chr2:203299830:C:T	203299830	NA,T	NA,C	NA,1	NA,inf	NA,inf	NA,0.218756	8.60963e-05	0.000183972
2	chr2:201744600:C:G	201744600	NA,G	NA,C	NA,1	NA,-inf	NA,inf	NA,0.232539	8.60908e-05	0.000184672
2	chr2:201941829:G:A	201941829	NA,A	NA,G	NA,1	NA,inf	NA,inf	NA,0.212638	8.60894e-05	0.000184305
2	chr2:203815412:C:T	203815412	NA,T	NA,C	NA,1	NA,inf	NA,inf	NA,0.208357	8.60701e-05	0.000184401
2	chr2:202784310:T:C	202784310	NA,C	NA,T	NA,1	NA,-inf	NA,inf	NA,0.221054	8.60476e-05	0.000184318
2	chr2:202354092:T:G	202354092	NA,G	NA,T	NA,1	NA,inf	NA,inf	NA,0.234852	8.60414e-05	0.000184562
2	chr2:203712806:A:G	203712806	NA,G	NA,A	NA,1	NA,inf	NA,inf	NA,0.20532	8.60362e-05	0.000184263
2	chr2:203102787:G:T	203102787	T,T	G,G	1,1	-inf,inf	inf,inf	0.985624,0.430264	8.60337e-05	0.000181184
2	chr2:202253274:A:G	202253274	NA,G	NA,A	NA,1	NA,inf	NA,inf	NA,0.208269	8.6021e-05	0.000184173
2	chr2:202647023:T:G	202647023	NA,G	NA,T	NA,1	NA,-inf	NA,inf	NA,0.237025	8.59887e-05	0.000184688
2	chr2:203382007:C:T	203382007	NA,T	NA,C	NA,1	NA,inf	NA,inf	NA,0.206796	8.59312e-05	0.000183948
2	chr2:203870454:G:A	203870454	NA,A	NA,G	NA,1	NA,inf	NA,inf	NA,0.206479	8.59232e-05	0.000184065
2	chr2:201878489:C:T	201878489	NA,T	NA,C	NA,1	NA,-inf	NA,inf	NA,0.230267	8.59219e-05	0.00018433
2	chr2:203912100:A:G	203912100	NA,G	NA,A	NA,1	NA,inf	NA,inf	NA,0.212586	8.59202e-05	0.000184013
2	chr2:203098247:C:T	203098247	NA,T	NA,C	NA,1	NA,-inf	NA,inf	NA,0.255732	8.59116e-05	0.000184006
2	chr2:203145550:C:G	203145550	NA,G	NA,C	NA,1	NA,inf	NA,inf	NA,0.212142	8.59116e-05	0.000183788
2	chr2:202212391:G:A	202212391	A,NA	G,NA	1,NA	-inf,NA	inf,NA	0.068854,NA	8.58944e-05	0.000181637
2	chr2:202752206:C:T	202752206	T,NA	C,NA	1,NA	-inf,NA	inf,NA	0.132437,NA	8.58781e-05	0.00018213
2	chr2:203528526:ACTT:A	203528526	A,NA	ACTT,NA	1,NA	-inf,NA	inf,NA	0.427751,NA	8.58693e-05	0.000184326
2	chr2:202359885:G:A	202359885	NA,A	NA,G	NA,1	NA,-inf	NA,inf	NA,0.236859	8.5852e-05	0.000184186
2	chr2:202012651:A:C	202012651	NA,C	NA,A	NA,1	NA,-inf	NA,inf	NA,0.235893	8.58368e-05	0.00018419
2	chr2:203512969:A:G	203512969	NA,G	NA,A	NA,1	NA,inf	NA,inf	NA,0.205442	8.58284e-05	0.000183726
2	chr2:202426059:G:C	202426059	NA,C	NA,G	NA,1	NA,inf	NA,inf	NA,0.196219	8.5825e-05	0.000183279
2	chr2:202241108:A:G	202241108	NA,G	NA,A	NA,1	NA,inf	NA,inf	NA,0.205888	8.58178e-05	0.000183741
2	chr2:201700191:C:T	201700191	NA,T	NA,C	NA,1	NA,inf	NA,inf	NA,0.210823	8.58156e-05	0.000183692
2	chr2:203870365:C:CT	203870365	NA,CT	NA,C	NA,1	NA,inf	NA,inf	NA,0.205054	8.58132e-05	0.000183827
2	chr2:203502058:A:G	203502058	G,G	A,A	1,1	inf,-inf	inf,inf	1.11053,0.158299	8.5794e-05	0.000180095
2	chr2:202304557:C:T	202304557	NA,T	NA,C	NA,1	NA,inf	NA,inf	NA,0.204287	8.57706e-05	0.000183629
2	chr2:203118941:T:G	203118941	NA,G	NA,T	NA,1	NA,-inf	NA,inf	NA,0.265695	8.5768e-05	0.000183877
2	chr2:203867624:C:T	203867624	T,T	C,C	1,1	-inf,-inf	inf,inf	0.95075,0.229505	8.57656e-05	0.0001805
2	chr2:201755115:G:A	201755115	NA,A	NA,G	NA,1	NA,inf	NA,inf	NA,0.217061	8.5745e-05	0.000183714
2	chr2:202401069:C:T	202401069	NA,T	NA,C	NA,1	NA,inf	NA,inf	NA,0.208231	8.57162e-05	0.000183458
2	chr2:202629245:CTA:C	202629245	NA,C	NA,CTA	NA,1	NA,inf	NA,inf	NA,0.189779	8.5707e-05	0.000182923
2	chr2:202357197:G:A	202357197	NA,A	NA,G	NA,1	NA,inf	NA,inf	NA,0.21328	8.56435e-05	0.000183649
2	chr2:203211644:A:G	203211644	NA,G	NA,A	NA,1	NA,inf	NA,inf	NA,0.204853	8.55649e-05	0.000183124
2	chr2:202321330:G:A	202321330	NA,A	NA,G	NA,1	NA,-inf	NA,inf	NA,0.20569	8.55389e-05	0.000183296
2	chr2:201768215:T:C	201768215	C,C	T,T	1,1	-inf,inf	inf,inf	0.347873,1.12411	8.55017e-05	0.000184908
2	chr2:202922088:C:A	202922088	NA,A	NA,C	NA,1	NA,inf	NA,inf	NA,0.216666	8.5409e-05	0.000182906
2	chr2:201864525:G:A	201864525	NA,A	NA,G	NA,1	NA,-inf	NA,inf	NA,0.222111	8.53973e-05	0.000183055
2	chr2:202339786:C:T	202339786	NA,T	NA,C	NA,1	NA,inf	NA,inf	NA,0.201165	8.53943e-05	0.000182847
2	chr2:202964210:G:A	202964210	NA,A	NA,G	NA,1	NA,inf	NA,inf	NA,0.184045	8.53931e-05	0.000182593
2	chr2:202411226:C:G	202411226	NA,G	NA,C	NA,1	NA,-inf	NA,inf	NA,0.230593	8.5383e-05	0.000183179
2	chr2:202544156:A:C	202544156	NA,C	NA,A	NA,1	NA,-inf	NA,inf	NA,0.230007	8.53523e-05	0.000183116
2	chr2:203417307:G:A	203417307	NA,A	NA,G	NA,1	NA,inf	NA,inf	NA,0.202321	8.53236e-05	0.000182657
2	chr2:202807705:A:G	202807705	NA,G	NA,A	NA,1	NA,-inf	NA,inf	NA,0.229791	8.53231e-05	0.000183148
2	chr2:201980705:C:T	201980705	NA,T	NA,C	NA,1	NA,-inf	NA,inf	NA,0.214245	8.53199e-05	0.000182906
2	chr2:203739511:C:CA	203739511	NA,CA	NA,C	NA,1	NA,inf	NA,inf	NA,0.1989	8.52946e-05	0.000182665
2	chr2:203478330:G:A	203478330	NA,A	NA,G	NA,1	NA,-inf	NA,inf	NA,0.263333	8.52823e-05	0.000183067
2	chr2:202160603:A:G	202160603	NA,G	NA,A	NA,1	NA,-inf	NA,inf	NA,0.239336	8.5272e-05	0.000182828
2	chr2:203709040:T:A	203709040	NA,A	NA,T	NA,1	NA,-inf	NA,inf	NA,0.234442	8.52373e-05	0.000182949
2	chr2:201869523:T:C	201869523	NA,C	NA,T	NA,1	NA,inf	NA,inf	NA,0.19233	8.52369e-05	0.0001823
2	chr2:203986772:G:A	203986772	NA,A	NA,G	NA,1	NA,-inf	NA,inf	NA,0.219564	8.52204e-05	0.00018266
2	chr2:203986667:C:T	203986667	NA,T	NA,C	NA,1	NA,-inf	NA,inf	NA,0.219564	8.52204e-05	0.00018266
2	chr2:202438594:T:C	202438594	NA,C	NA,T	NA,1	NA,-inf	NA,inf	NA,0.221143	8.52183e-05	0.000182825
2	chr2:202383362:C:T	202383362	NA,T	NA,C	NA,1	NA,inf	NA,inf	NA,0.189354	8.52088e-05	0.000181988
2	chr2:203881082:A:G	203881082	NA,G	NA,A	NA,1	NA,-inf	NA,inf	NA,0.211304	8.52018e-05	0.000182524
2	chr2:201967371:C:T	201967371	T,T	C,C	1,1	inf,-inf	inf,inf	0.470892,0.920825	8.51815e-05	0.000181436
2	chr2:203714654:A:G	203714654	NA,G	NA,A	NA,1	NA,-inf	NA,inf	NA,0.232894	8.51777e-05	0.000182819
2	chr2:203769412:C:T	203769412	NA,T	NA,C	NA,1	NA,inf	NA,inf	NA,0.184952	8.51744e-05	0.000182261
2	chr2:202563296:G:T	202563296	NA,T	NA,G	NA,1	NA,-inf	NA,inf	NA,0.227575	8.51656e-05	0.000182714
2	chr2:201917540:C:T	201917540	NA,T	NA,C	NA,1	NA,inf	NA,inf	NA,0.211747	8.5163e-05	0.000182363
2	chr2:202919479:A:G	202919479	G,G	A,A	1,1	-inf,inf	inf,inf	1.30687,0.942618	8.51603e-05	0.000209676
2	chr2:202007214:A:G	202007214	NA,G	NA,A	NA,1	NA,inf	NA,inf	NA,0.211789	8.51467e-05	0.000182308
2	chr2:202713511:A:T	202713511	NA,T	NA,A	NA,1	NA,-inf	NA,inf	NA,0.218696	8.51363e-05	0.000182493
2	chr2:203081146:A:T	203081146	NA,T	NA,A	NA,1	NA,-inf	NA,inf	NA,0.26283	8.51346e-05	0.000182442
2	chr2:203870163:GAGCTATAT:G	203870163	NA,G	NA,GAGCTATAT	NA,1	NA,inf	NA,inf	NA,0.178745	8.51294e-05	0.000182319
2	chr2:202549936:C:G	202549936	NA,G	NA,C	NA,1	NA,-inf	NA,inf	NA,0.227054	8.51244e-05	0.000182625
2	chr2:202060254:G:C	202060254	NA,C	NA,G	NA,1	NA,-inf	NA,inf	NA,0.225072	8.51195e-05	0.000182595
2	chr2:202553731:C:G	202553731	NA,G	NA,C	NA,1	NA,-inf	NA,inf	NA,0.226902	8.51129e-05	0.0001826
2	chr2:202522276:G:A	202522276	NA,A	NA,G	NA,1	NA,-inf	NA,inf	NA,0.226902	8.51129e-05	0.0001826
2	chr2:202341390:C:T	202341390	NA,T	NA,C	NA,1	NA,inf	NA,inf	NA,0.197308	8.50775e-05	0.000182171
2	chr2:203816707:T:C	203816707	NA,C	NA,T	NA,1	NA,inf	NA,inf	NA,0.192444	8.50631e-05	0.000182127
2	chr2:203789264:G:A	203789264	NA,A	NA,G	NA,1	NA,-inf	NA,inf	NA,0.21534	8.5057e-05	0.000182567
2	chr2:203141154:T:C	203141154	C,C	T,T	1,1	-inf,inf	inf,inf	1.1121,0.165496	8.50567e-05	0.000178425
2	chr2:203488804:C:T	203488804	T,NA	C,NA	1,NA	inf,NA	inf,NA	0.267263,NA	8.50546e-05	0.000181226
2	chr2:201711183:C:T	201711183	NA,T	NA,C	NA,1	NA,inf	NA,inf	NA,0.202458	8.50191e-05	0.000182027
2	chr2:203952969:T:G	203952969	NA,G	NA,T	NA,1	NA,inf	NA,inf	NA,0.202467	8.50182e-05	0.000182175
2	chr2:202201327:G:C	202201327	C,C	G,G	1,1	inf,-inf	inf,inf	2.34932,0.0658839	8.49768e-05	0.000237672
2	chr2:202746379:A:T	202746379	T,T	A,A	1,1	-inf,-inf	inf,inf	0.883408,0.137905	8.49738e-05	0.000175438
2	chr2:202946920:G:A	202946920	NA,A	NA,G	NA,1	NA,inf	NA,inf	NA,0.196713	8.49672e-05	0.000181903
2	chr2:201743410:G:A	201743410	A,A	G,G	1,1	-inf,-inf	inf,inf	0.354366,1.04817	8.49622e-05	0.000181524
2	chr2:202503080:T:G	202503080	NA,G	NA,T	NA,1	NA,inf	NA,inf	NA,0.201661	8.49556e-05	0.000181958
2	chr2:203960899:C:T	203960899	NA,T	NA,C	NA,1	NA,inf	NA,inf	NA,0.200744	8.49536e-05	0.000182028
2	chr2:202142423:T:C	202142423	NA,C	NA,T	NA,1	NA,-inf	NA,inf	NA,0.241943	8.49513e-05	0.000182139
2	chr2:202271385:G:A	202271385	NA,A	NA,G	NA,1	NA,-inf	NA,inf	NA,0.198331	8.49509e-05	0.000182035
2	chr2:203846422:C:T	203846422	NA,T	NA,C	NA,1	NA,inf	NA,inf	NA,0.188011	8.49502e-05	0.000181894
2	chr2:202582534:T:C	202582534	NA,C	NA,T	NA,1	NA,-inf	NA,inf	NA,0.226836	8.49494e-05	0.000182142
2	chr2:202786702:G:A	202786702	NA,A	NA,G	NA,1	NA,-inf	NA,inf	NA,0.236396	8.49376e-05	0.000182042
2	chr2:202546476:T:A	202546476	NA,A	NA,T	NA,1	NA,-inf	NA,inf	NA,0.224681	8.49373e-05	0.000182222
2	chr2:203372865:G:A	203372865	NA,A	NA,G	NA,1	NA,-inf	NA,inf	NA,0.23161	8.4931e-05	0.000182379
2	chr2:203110723:C:T	203110723	NA,T	NA,C	NA,1	NA,inf	NA,inf	NA,0.22008	8.49267e-05	0.000182096
2	chr2:202067478:G:A	202067478	A,NA	G,NA	1,NA	-inf,NA	inf,NA	0.41144,NA	8.49024e-05	0.000182182
2	chr2:201907297:A:G	201907297	NA,G	NA,A	NA,1	NA,-inf	NA,inf	NA,0.206879	8.4886e-05	0.000181923
2	chr2:202689027:G:A	202689027	NA,A	NA,G	NA,1	NA,-inf	NA,inf	NA,0.209593	8.48667e-05	0.00018189
2	chr2:203673112:T:G	203673112	NA,G	NA,T	NA,1	NA,-inf	NA,inf	NA,0.225515	8.48655e-05	0.000181972
2	chr2:203342254:C:T	203342254	NA,T	NA,C	NA,1	NA,inf	NA,inf	NA,0.21795	8.4842e-05	0.000181901
2	chr2:203339749:A:G	203339749	NA,G	NA,A	NA,1	NA,inf	NA,inf	NA,0.21795	8.4842e-05	0.000181901
2	chr2:203377184:A:G	203377184	NA,G	NA,A	NA,1	NA,inf	NA,inf	NA,0.21795	8.4842e-05	0.000181901
2	chr2:202511341:C:T	202511341	NA,T	NA,C	NA,1	NA,-inf	NA,inf	NA,0.211844	8.48388e-05	0.000181855
2	chr2:203779085:G:T	203779085	T,T	G,G	1,1	-inf,-inf	inf,inf	1.0743,0.203795	8.48217e-05	0.000179997
2	chr2:203836606:G:A	203836606	NA,A	NA,G	NA,1	NA,inf	NA,inf	NA,0.191037	8.48067e-05	0.000181603
2	chr2:202483029:G:A	202483029	NA,A	NA,G	NA,1	NA,-inf	NA,inf	NA,0.211382	8.48053e-05	0.000181783
2	chr2:203677144:A:G	203677144	NA,G	NA,A	NA,1	NA,-inf	NA,inf	NA,0.229161	8.48014e-05	0.000182014
2	chr2:203665554:C:G	203665554	NA,G	NA,C	NA,1	NA,-inf	NA,inf	NA,0.229688	8.47876e-05	0.000181904
2	chr2:202331467:C:A	202331467	NA,A	NA,C	NA,1	NA,-inf	NA,inf	NA,0.196132	8.47527e-05	0.000181613
2	chr2:202156706:A:C	202156706	NA,C	NA,A	NA,1	NA,-inf	NA,inf	NA,0.221658	8.4751e-05	0.000181853
2	chr2:202614754:C:G	202614754	NA,G	NA,C	NA,1	NA,-inf	NA,inf	NA,0.229775	8.474e-05	0.000181622
2	chr2:202431067:T:C	202431067	C,C	T,T	1,1	-inf,-inf	inf,inf	0.800429,1.07181	8.47322e-05	0.000187344
2	chr2:202757386:C:T	202757386	NA,T	NA,C	NA,1	NA,-inf	NA,inf	NA,0.212625	8.47186e-05	0.000181621
2	chr2:201814386:A:G	201814386	NA,G	NA,A	NA,1	NA,-inf	NA,inf	NA,0.226059	8.47182e-05	0.000181728
2	chr2:201725847:T:A	201725847	NA,A	NA,T	NA,1	NA,inf	NA,inf	NA,0.198378	8.47095e-05	0.000181369
2	chr2:203232216:T:A	203232216	A,NA	T,NA	1,NA	inf,NA	inf,NA	0.298827,NA	8.46901e-05	0.000180509
2	chr2:202438367:T:C	202438367	NA,C	NA,T	NA,1	NA,-inf	NA,inf	NA,0.220469	8.4685e-05	0.000181635
2	chr2:202327690:G:GAGAA	202327690	GAGAA,GAGAA	G,G	1,1	-inf,inf	inf,inf	1.8286,0.131298	8.46849e-05	0.000184792
2	chr2:202441132:T:C	202441132	C,C	T,T	1,1	-inf,-inf	inf,inf	0.82421,1.05252	8.46831e-05	0.000187423
2	chr2:203249734:A:G	203249734	G,NA	A,NA	1,NA	-inf,NA	inf,NA	0.383171,NA	8.46613e-05	0.000183059
2	chr2:203038500:C:A	203038500	NA,A	NA,C	NA,1	NA,inf	NA,inf	NA,0.225189	8.46338e-05	0.000181491
2	chr2:203327909:A:C	203327909	C,NA	A,NA	1,NA	inf,NA	inf,NA	0.229484,NA	8.46224e-05	0.000180318
2	chr2:202092607:GC:G	202092607	G,NA	GC,NA	1,NA	inf,NA	inf,NA	0.392521,NA	8.46189e-05	0.000181991
2	chr2:203868341:A:G	203868341	NA,G	NA,A	NA,1	NA,inf	NA,inf	NA,0.190697	8.46133e-05	0.000181263
2	chr2:203303522:T:C	203303522	NA,C	NA,T	NA,1	NA,-inf	NA,inf	NA,0.23418	8.45832e-05	0.000181316
2	chr2:202681531:A:G	202681531	G,NA	A,NA	1,NA	inf,NA	inf,NA	0.280199,NA	8.45685e-05	0.000180024
2	chr2:202245691:A:G	202245691	NA,G	NA,A	NA,1	NA,inf	NA,inf	NA,0.191231	8.45495e-05	0.000181047
2	chr2:203872164:A:G	203872164	NA,G	NA,A	NA,1	NA,inf	NA,inf	NA,0.233492	8.45328e-05	0.000181372
2	chr2:202488016:A:G	202488016	NA,G	NA,A	NA,1	NA,inf	NA,inf	NA,0.212681	8.45126e-05	0.000181245
2	chr2:202984813:T:C	202984813	NA,C	NA,T	NA,1	NA,inf	NA,inf	NA,0.172918	8.44929e-05	0.000180677
2	chr2:201970614:C:T	201970614	NA,T	NA,C	NA,1	NA,-inf	NA,inf	NA,0.189594	8.44904e-05	0.000180909
2	chr2:202843263:A:G	202843263	NA,G	NA,A	NA,1	NA,-inf	NA,inf	NA,0.229011	8.44739e-05	0.000181053
2	chr2:202580827:G:A	202580827	NA,A	NA,G	NA,1	NA,inf	NA,inf	NA,0.211865	8.44334e-05	0.000180609
2	chr2:201791404:T:A	201791404	NA,A	NA,T	NA,1	NA,inf	NA,inf	NA,0.193549	8.44191e-05	0.000180697
2	chr2:202559054:C:T	202559054	T,T	C,C	1,1	inf,inf	inf,inf	0.811912,0.239292	8.44025e-05	0.000174249
2	chr2:202265844:C:T	202265844	NA,T	NA,C	NA,1	NA,-inf	NA,inf	NA,0.207676	8.43892e-05	0.000180915
2	chr2:203685658:T:C	203685658	C,NA	T,NA	1,NA	-inf,NA	inf,NA	0.351137,NA	8.42193e-05	0.000181006
2	chr2:203028335:T:A	203028335	NA,A	NA,T	NA,1	NA,inf	NA,inf	NA,0.169334	8.41718e-05	0.000180005
2	chr2:202285525:T:C	202285525	NA,C	NA,T	NA,1	NA,-inf	NA,inf	NA,0.199481	8.41489e-05	0.000180367
2	chr2:202546235:T:G	202546235	G,NA	T,NA	1,NA	-inf,NA	inf,NA	0.414515,NA	8.41377e-05	0.000180697
2	chr2:203910150:C:T	203910150	NA,T	NA,C	NA,1	NA,inf	NA,inf	NA,0.189037	8.41306e-05	0.000180178
2	chr2:203690198:C:A	203690198	NA,A	NA,C	NA,1	NA,-inf	NA,inf	NA,0.211134	8.41152e-05	0.000180442
2	chr2:203269774:G:A	203269774	A,A	G,G	1,1	inf,-inf	inf,inf	1.06568,0.321387	8.41061e-05	0.000178307
2	chr2:201703896:G:A	201703896	NA,A	NA,G	NA,1	NA,-inf	NA,inf	NA,0.204747	8.40809e-05	0.000180309
2	chr2:202584442:C:T	202584442	NA,T	NA,C	NA,1	NA,-inf	NA,inf	NA,0.213267	8.40618e-05	0.000180331
2	chr2:202367646:T:G	202367646	NA,G	NA,T	NA,1	NA,-inf	NA,inf	NA,0.208972	8.40583e-05	0.000180314
2	chr2:203724335:T:TA	203724335	NA,TA	NA,T	NA,1	NA,-inf	NA,inf	NA,0.218254	8.40551e-05	0.000180386
2	chr2:202105527:C:T	202105527	T,T	C,C	1,1	-inf,inf	inf,inf	1.83304,0.0708856	8.40459e-05	0.000194177
2	chr2:201763207:G:A	201763207	NA,A	NA,G	NA,1	NA,-inf	NA,inf	NA,0.20703	8.40405e-05	0.000180176
2	chr2:203034541:C:T	203034541	NA,T	NA,C	NA,1	NA,inf	NA,inf	NA,0.198102	8.4039e-05	0.000179897
2	chr2:204007124:C:T	204007124	NA,T	NA,C	NA,1	NA,-inf	NA,inf	NA,0.203412	8.40104e-05	0.000180102
2	chr2:203894471:G:A	203894471	NA,A	NA,G	NA,1	NA,-inf	NA,inf	NA,0.195082	8.40075e-05	0.000179953
2	chr2:202203863:G:A	202203863	NA,A	NA,G	NA,1	NA,inf	NA,inf	NA,0.184345	8.39906e-05	0.00017988
2	chr2:202414979:C:G	202414979	G,G	C,C	1,1	-inf,-inf	inf,inf	0.803209,0.0435616	8.398e-05	0.000172423
2	chr2:203985927:G:A	203985927	NA,A	NA,G	NA,1	NA,-inf	NA,inf	NA,0.203797	8.39759e-05	0.00017999
2	chr2:203919434:C:T	203919434	NA,T	NA,C	NA,1	NA,-inf	NA,inf	NA,0.208336	8.39579e-05	0.000180004
2	chr2:203924488:T:C	203924488	NA,C	NA,T	NA,1	NA,-inf	NA,inf	NA,0.198992	8.39562e-05	0.000179939
2	chr2:202425140:T:C	202425140	NA,C	NA,T	NA,1	NA,inf	NA,inf	NA,0.208612	8.39435e-05	0.000180059
2	chr2:203028336:A:T	203028336	NA,T	NA,A	NA,1	NA,inf	NA,inf	NA,0.166394	8.39363e-05	0.000179507
2	chr2:201716492:T:C	201716492	NA,C	NA,T	NA,1	NA,inf	NA,inf	NA,0.208513	8.39336e-05	0.000180111
2	chr2:203740482:G:A	203740482	NA,A	NA,G	NA,1	NA,-inf	NA,inf	NA,0.215154	8.39335e-05	0.000180119
2	chr2:202106692:A:T	202106692	T,NA	A,NA	1,NA	-inf,NA	inf,NA	0.472035,NA	8.39234e-05	0.000182866
2	chr2:203052627:G:A	203052627	NA,A	NA,G	NA,1	NA,-inf	NA,inf	NA,0.243542	8.39109e-05	0.000179802
2	chr2:202282837:T:C	202282837	NA,C	NA,T	NA,1	NA,-inf	NA,inf	NA,0.218896	8.389e-05	0.000179833
2	chr2:202278033:T:G	202278033	NA,G	NA,T	NA,1	NA,-inf	NA,inf	NA,0.196004	8.38831e-05	0.000179795
2	chr2:203619879:G:A	203619879	NA,A	NA,G	NA,1	NA,inf	NA,inf	NA,0.169123	8.38461e-05	0.000179521
2	chr2:201865674:G:C	201865674	NA,C	NA,G	NA,1	NA,inf	NA,inf	NA,0.188335	8.38331e-05	0.000179583
2	chr2:202863752:G:A	202863752	NA,A	NA,G	NA,1	NA,inf	NA,inf	NA,0.167383	8.38203e-05	0.000179188
2	chr2:202230656:T:C	202230656	NA,C	NA,T	NA,1	NA,-inf	NA,inf	NA,0.18303	8.38187e-05	0.000179469
2	chr2:202330577:C:T	202330577	NA,T	NA,C	NA,1	NA,-inf	NA,inf	NA,0.191541	8.38156e-05	0.000179677
2	chr2:202330001:G:A	202330001	NA,A	NA,G	NA,1	NA,-inf	NA,inf	NA,0.18399	8.37923e-05	0.000179556
2	chr2:202028862:G:A	202028862	NA,A	NA,G	NA,1	NA,-inf	NA,inf	NA,0.223736	8.37781e-05	0.000180018
2	chr2:202098539:C:G	202098539	NA,G	NA,C	NA,1	NA,inf	NA,inf	NA,0.19199	8.37523e-05	0.000179268
2	chr2:202670634:A:G	202670634	NA,G	NA,A	NA,1	NA,-inf	NA,inf	NA,0.207325	8.37318e-05	0.000179811
2	chr2:202266917:A:G	202266917	NA,G	NA,A	NA,1	NA,-inf	NA,inf	NA,0.183492	8.36887e-05	0.000179348
2	chr2:203626987:G:A	203626987	NA,A	NA,G	NA,1	NA,inf	NA,inf	NA,0.182052	8.36787e-05	0.000179239
2	chr2:202779904:G:A	202779904	NA,A	NA,G	NA,1	NA,-inf	NA,inf	NA,0.239729	8.36481e-05	0.00017921
2	chr2:202519140:T:C	202519140	C,NA	T,NA	1,NA	inf,NA	inf,NA	0.297713,NA	8.36471e-05	0.000178463
2	chr2:203638770:C:G	203638770	NA,G	NA,C	NA,1	NA,inf	NA,inf	NA,0.181646	8.36458e-05	0.000179169
2	chr2:201682132:C:T	201682132	NA,T	NA,C	NA,1	NA,-inf	NA,inf	NA,0.196755	8.36343e-05	0.000179296
2	chr2:202527719:G:A	202527719	A,NA	G,NA	1,NA	inf,NA	inf,NA	0.297373,NA	8.36169e-05	0.000178401
2	chr2:203030526:G:A	203030526	NA,A	NA,G	NA,1	NA,-inf	NA,inf	NA,0.210059	8.36152e-05	0.000179517
2	chr2:203632461:A:G	203632461	NA,G	NA,A	NA,1	NA,inf	NA,inf	NA,0.181214	8.36152e-05	0.000179103
2	chr2:202209788:G:A	202209788	NA,A	NA,G	NA,1	NA,inf	NA,inf	NA,0.17947	8.36146e-05	0.000179077
2	chr2:202041530:A:G	202041530	NA,G	NA,A	NA,1	NA,-inf	NA,inf	NA,0.171422	8.36048e-05	0.000178937
2	chr2:203642009:C:T	203642009	NA,T	NA,C	NA,1	NA,inf	NA,inf	NA,0.180998	8.35985e-05	0.000179067
2	chr2:202683114:G:C	202683114	NA,C	NA,G	NA,1	NA,inf	NA,inf	NA,0.166143	8.35834e-05	0.000178811
2	chr2:203835014:A:C	203835014	NA,C	NA,A	NA,1	NA,inf	NA,inf	NA,0.193202	8.35733e-05	0.000179018
2	chr2:203643307:G:C	203643307	NA,C	NA,G	NA,1	NA,inf	NA,inf	NA,0.180534	8.35632e-05	0.000178992
2	chr2:203565594:A:G	203565594	NA,G	NA,A	NA,1	NA,-inf	NA,inf	NA,0.224439	8.35601e-05	0.000179481
2	chr2:202524484:CCT:C	202524484	NA,C	NA,CCT	NA,1	NA,-inf	NA,inf	NA,0.206459	8.35492e-05	0.00017923
2	chr2:202558834:G:A	202558834	NA,A	NA,G	NA,1	NA,-inf	NA,inf	NA,0.203074	8.3531e-05	0.000179167
2	chr2:201881684:G:A	201881684	A,NA	G,NA	1,NA	-inf,NA	inf,NA	0.316637,NA	8.35086e-05	0.000179202
2	chr2:203631439:C:T	203631439	NA,T	NA,C	NA,1	NA,inf	NA,inf	NA,0.179744	8.3503e-05	0.000178863
2	chr2:202085062:C:A	202085062	NA,A	NA,C	NA,1	NA,-inf	NA,inf	NA,0.20436	8.34961e-05	0.000179092
2	chr2:202288159:G:A	202288159	NA,A	NA,G	NA,1	NA,-inf	NA,inf	NA,0.195059	8.34848e-05	0.00017899
2	chr2:202238189:A:G	202238189	NA,G	NA,A	NA,1	NA,-inf	NA,inf	NA,0.179071	8.34705e-05	0.000178729
2	chr2:202437810:T:A	202437810	NA,A	NA,T	NA,1	NA,inf	NA,inf	NA,0.190068	8.34658e-05	0.000178657
2	chr2:201710102:C:T	201710102	NA,T	NA,C	NA,1	NA,inf	NA,inf	NA,0.201483	8.3422e-05	0.000179005
2	chr2:201721155:A:G	201721155	NA,G	NA,A	NA,1	NA,inf	NA,inf	NA,0.201483	8.3422e-05	0.000179005
2	chr2:201818148:A:ATGCC	201818148	NA,ATGCC	NA,A	NA,1	NA,-inf	NA,inf	NA,0.199931	8.34087e-05	0.000178886
2	chr2:202623419:A:G	202623419	NA,G	NA,A	NA,1	NA,-inf	NA,inf	NA,0.206984	8.34025e-05	0.000178821
2	chr2:202223702:GT:G	202223702	NA,G	NA,GT	NA,1	NA,-inf	NA,inf	NA,0.17799	8.33922e-05	0.000178562
2	chr2:202020649:T:C	202020649	NA,C	NA,T	NA,1	NA,inf	NA,inf	NA,0.162689	8.33883e-05	0.000178449
2	chr2:203820915:A:G	203820915	NA,G	NA,A	NA,1	NA,inf	NA,inf	NA,0.181484	8.33855e-05	0.000178523
2	chr2:203721219:A:G	203721219	NA,G	NA,A	NA,1	NA,-inf	NA,inf	NA,0.209181	8.33736e-05	0.000178914
2	chr2:203597225:C:T	203597225	NA,T	NA,C	NA,1	NA,-inf	NA,inf	NA,0.201986	8.33693e-05	0.000178824
2	chr2:203754741:C:T	203754741	NA,T	NA,C	NA,1	NA,-inf	NA,inf	NA,0.206646	8.33569e-05	0.000178831
2	chr2:201964529:T:A	201964529	A,NA	T,NA	1,NA	-inf,NA	inf,NA	0.26736,NA	8.33359e-05	0.000178211
2	chr2:203724199:T:C	203724199	NA,C	NA,T	NA,1	NA,-inf	NA,inf	NA,0.207879	8.32928e-05	0.000178743
2	chr2:203930229:A:G	203930229	G,G	A,A	1,1	inf,inf	inf,inf	0.63662,0.74645	8.32705e-05	0.000175789
2	chr2:202273272:A:G	202273272	NA,G	NA,A	NA,1	NA,-inf	NA,inf	NA,0.187204	8.32296e-05	0.000178393
2	chr2:201770309:CCTA:C	201770309	NA,C	NA,CCTA	NA,1	NA,-inf	NA,inf	NA,0.19533	8.32241e-05	0.000178414
2	chr2:201880876:GA:G	201880876	NA,G	NA,GA	NA,1	NA,inf	NA,inf	NA,0.1961	8.32231e-05	0.000178522
2	chr2:201731806:G:T	201731806	T,T	G,G	1,1	inf,inf	inf,inf	0.116649,1.1778	8.32112e-05	0.000178151
2	chr2:201705903:G:T	201705903	NA,T	NA,G	NA,1	NA,inf	NA,inf	NA,0.198528	8.32072e-05	0.000178542
2	chr2:201756074:C:T	201756074	NA,T	NA,C	NA,1	NA,-inf	NA,inf	NA,0.195445	8.31935e-05	0.000178378
2	chr2:202269093:AT:A	202269093	NA,A	NA,AT	NA,1	NA,-inf	NA,inf	NA,0.186668	8.31925e-05	0.000178313
2	chr2:201767559:A:G	201767559	NA,G	NA,A	NA,1	NA,-inf	NA,inf	NA,0.194843	8.31888e-05	0.000178338
2	chr2:201866449:A:G	201866449	G,NA	A,NA	1,NA	inf,NA	inf,NA	0.286386,NA	8.31622e-05	0.000177953
3	chr2:203937962:T:C	203937962	NA,C	NA,T	NA,1	NA,inf	NA,inf	NA,4.11336	0.0553114	0.112563
3	chr2:203416040:C:T	203416040	T,NA	C,NA	1,NA	-inf,NA	inf,NA	3.18116,NA	0.00838977	0.018224
3	chr2:202007708:A:G	202007708	NA,G	NA,A	NA,1	NA,-inf	NA,inf	NA,2.67958	0.00521329	0.0111006
3	chr2:202275121:T:C	202275121	C,C	T,T	1,1	-inf,-inf	inf,inf	3.40002,1.31549	0.00451012	0.00979488
3	chr2:201968857:A:G	201968857	NA,G	NA,A	NA,1	NA,-inf	NA,inf	NA,2.50117	0.00426751	0.00911296
3	chr2:203921536:T:C	203921536	NA,C	NA,T	NA,1	NA,inf	NA,inf	NA,2.4147	0.00407803	0.00863252
3	chr2:202631852:A:C	202631852	C,C	A,A	1,1	-inf,-inf	inf,inf	4.46926,0.769266	0.00364662	0.0123205
3	chr2:203871087:G:T	203871087	NA,T	NA,G	NA,1	NA,inf	NA,inf	NA,2.59949	0.00361347	0.00758374
3	chr2:203386366:C:T	203386366	T,NA	C,NA	1,NA	inf,NA	inf,NA	2.27288,NA	0.00345627	0.00713305
3	chr2:202623871:G:A	202623871	A,A	G,G	1,1	-inf,-inf	inf,inf	4.28689,0.992461	0.00318969	0.0112045
3	chr2:203590660:C:T	203590660	T,NA	C,NA	1,NA	-inf,NA	inf,NA	2.45354,NA	0.0031441	0.00678178
3	chr2:203460942:C:T	203460942	T,NA	C,NA	1,NA	inf,NA	inf,NA	2.22764,NA	0.00311738	0.00644011
3	chr2:204034561:T:C	204034561	NA,C	NA,T	NA,1	NA,-inf	NA,inf	NA,2.43608	0.00309009	0.00660104
3	chr2:203963256:T:A	203963256	NA,A	NA,T	NA,1	NA,-inf	NA,inf	NA,2.40693	0.00295246	0.00630176
3	chr2:203660629:G:A	203660629	NA,A	NA,G	NA,1	NA,inf	NA,inf	NA,2.2998	0.00290263	0.00614203
3	chr2:202902131:G:A	202902131	A,NA	G,NA	1,NA	inf,NA	inf,NA	2.20622,NA	0.00276032	0.00574049
3	chr2:202887627:G:A	202887627	A,NA	G,NA	1,NA	-inf,NA	inf,NA	2.50493,NA	0.00263802	0.0056759
3	chr2:203621215:A:G	203621215	G,NA	A,NA	1,NA	inf,NA	inf,NA	2.24716,NA	0.00257393	0.00540857
3	chr2:203057011:A:G	203057011	G,NA	A,NA	1,NA	-inf,NA	inf,NA	2.47749,NA	0.00251779	0.00541629
3	chr2:203444741:T:C	203444741	C,NA	T,NA	1,NA	inf,NA	inf,NA	2.11708,NA	0.00250636	0.00518221
3	chr2:203678156:T:G	203678156	NA,G	NA,T	NA,1	NA,inf	NA,inf	NA,2.1881	0.00242099	0.00511986
3	chr2:203828112:C:T	203828112	NA,T	NA,C	NA,1	NA,inf	NA,inf	NA,2.2064	0.00235548	0.00494
3	chr2:202080557:G:A	202080557	A,A	G,G	1,1	inf,inf	inf,inf	0.62646,2.68434	0.00234001	0.00495535
3	chr2:203516485:C:T	203516485	T,NA	C,NA	1,NA	inf,NA	inf,NA	2.119,NA	0.00232762	0.00484311
3	chr2:202858097:T:G	202858097	G,NA	T,NA	1,NA	inf,NA	inf,NA	2.12359,NA	0.00231636	0.00482254
3	chr2:202799023:T:C	202799023	C,NA	T,NA	1,NA	-inf,NA	inf,NA	2.29981,NA	0.00227799	0.00492775
3	chr2:202664738:C:T	202664738	T,NA	C,NA	1,NA	-inf,NA	inf,NA	2.54527,NA	0.00217374	0.00476097
3	chr2:202195425:G:A	202195425	A,A	G,G	1,1	-inf,-inf	inf,inf	2.90932,1.34896	0.00214643	0.00464502
3	chr2:203166507:A:T	203166507	T,NA	A,NA	1,NA	inf,NA	inf,NA	2.03124,NA	0.00214316	0.00443224
3	chr2:203127984:T:G	203127984	G,NA	T,NA	1,NA	inf,NA	inf,NA	2.02776,NA	0.00214161	0.00442821
3	chr2:203648122:C:T	203648122	NA,T	NA,C	NA,1	NA,inf	NA,inf	NA,2.10966	0.0020318	0.00430081
3	chr2:202250610:G:C	202250610	C,C	G,G	1,1	-inf,-inf	inf,inf	2.66651,1.56529	0.00202478	0.00438257
3	chr2:203653017:C:T	203653017	NA,T	NA,C	NA,1	NA,inf	NA,inf	NA,2.10511	0.00200192	0.00423832
3	chr2:203827401:C:T	203827401	NA,T	NA,C	NA,1	NA,inf	NA,inf	NA,2.12123	0.00200027	0.00419707
3	chr2:202071342:G:C	202071342	C,C	G,G	1,1	inf,inf	inf,inf	0.616756,2.58748	0.00190819	0.00404283
3	chr2:203643746:T:TA	203643746	NA,TA	NA,T	NA,1	NA,inf	NA,inf	NA,2.06293	0.00185812	0.00393397
3	chr2:202191520:G:A	202191520	A,A	G,G	1,1	-inf,-inf	inf,inf	2.88345,1.30031	0.00182091	0.00395886
3	chr2:202273117:TC:T	202273117	T,T	TC,TC	1,1	inf,inf	inf,inf	1.86495,1.32137	0.00178851	0.00372333
3	chr2:201857841:A:G	201857841	G,NA	A,NA	1,NA	inf,NA	inf,NA	2.04392,NA	0.00177937	0.00379132
3	chr2:202717466:T:C	202717466	C,C	T,T	1,1	-inf,inf	inf,inf	3.49313,0.0956182	0.00177729	0.00424709
3	chr2:203681967:G:C	203681967	NA,C	NA,G	NA,1	NA,inf	NA,inf	NA,2.02795	0.00177522	0.00375717
3	chr2:202486973:A:G	202486973	G,G	A,A	1,1	-inf,-inf	inf,inf	2.67674,1.46612	0.00176572	0.00382675
3	chr2:203281822:G:A	203281822	A,NA	G,NA	1,NA	inf,NA	inf,NA	1.93514,NA	0.00175321	0.00363018
3	chr2:202052695:G:A	202052695	NA,A	NA,G	NA,1	NA,inf	NA,inf	NA,2.00258	0.00167844	0.00354605
3	chr2:202204757:AAC:A	202204757	A,A	AAC,AAC	1,1	inf,inf	inf,inf	3.77681,0.544751	0.00167088	0.00398773
3	chr2:202460027:A:G	202460027	G,G	A,A	1,1	-inf,-inf	inf,inf	2.90049,1.22164	0.00163723	0.00356049
3	chr2:202713583:C:G	202713583	G,G	C,C	1,1	-inf,-inf	inf,inf	4.44475,0.130173	0.00161614	0.00559202
3	chr2:202765839:C:T	202765839	T,NA	C,NA	1,NA	inf,NA	inf,NA	1.90371,NA	0.00161573	0.00334928
3	chr2:202721127:A:T	202721127	T,T	A,A	1,1	-inf,-inf	inf,inf	3.45437,0.104686	0.00160977	0.00385912
3	chr2:202427621:T:C	202427621	C,C	T,T	1,1	-inf,-inf	inf,inf	2.83944,1.26244	0.00160533	0.00348456
3	chr2:201869952:C:G	201869952	NA,G	NA,C	NA,1	NA,inf	NA,inf	NA,1.97126	0.0015962	0.00339035
3	chr2:201987839:A:G	201987839	NA,G	NA,A	NA,1	NA,inf	NA,inf	NA,1.98667	0.00158362	0.00339517
3	chr2:203375000:G:C	203375000	NA,C	NA,G	NA,1	NA,inf	NA,inf	NA,1.96476	0.00157899	0.00334289
3	chr2:203703672:T:C	203703672	NA,C	NA,T	NA,1	NA,inf	NA,inf	NA,2.02459	0.00156642	0.00330468
3	chr2:202194708:G:A	202194708	A,A	G,G	1,1	-inf,-inf	inf,inf	2.82293,1.23986	0.00155506	0.00336824
3	chr2:202020624:C:T	202020624	NA,T	NA,C	NA,1	NA,-inf	NA,inf	NA,2.04747	0.00155431	0.00332853
3	chr2:202356871:T:C	202356871	C,C	T,T	1,1	inf,inf	inf,inf	1.575,1.53803	0.00154086	0.00320902
3	chr2:202061413:A:G	202061413	NA,G	NA,A	NA,1	NA,-inf	NA,inf	NA,2.03196	0.00153521	0.00328446
3	chr2:203677281:C:T	203677281	NA,T	NA,C	NA,1	NA,inf	NA,inf	NA,1.94703	0.00151945	0.00321708
3	chr2:203676939:A:G	203676939	NA,G	NA,A	NA,1	NA,inf	NA,inf	NA,1.94397	0.00151049	0.00319815
3	chr2:202073764:C:T	202073764	NA,T	NA,C	NA,1	NA,-inf	NA,inf	NA,2.05981	0.00147452	0.00316323
3	chr2:202165600:A:C	202165600	C,C	A,A	1,1	-inf,-inf	inf,inf	1.63272,2.13615	0.00145547	0.00316253
3	chr2:202727457:A:G	202727457	G,G	A,A	1,1	-inf,-inf	inf,inf	4.35934,0.201932	0.00144422	0.00501684
3	chr2:202190799:A:G	202190799	G,G	A,A	1,1	-inf,-inf	inf,inf	1.75733,2.07504	0.00144058	0.0031588
3	chr2:202382414:C:T	202382414	T,T	C,C	1,1	-inf,-inf	inf,inf	2.74028,1.28503	0.00142106	0.00308249
3	chr2:202398850:C:T	202398850	T,T	C,C	1,1	-inf,-inf	inf,inf	2.75121,1.27218	0.00141507	0.00307025
3	chr2:202668075:A:G	202668075	G,G	A,A	1,1	-inf,-inf	inf,inf	3.25721,0.343846	0.00141433	0.00337539
3	chr2:202416790:G:A	202416790	A,A	G,G	1,1	-inf,-inf	inf,inf	2.74523,1.26373	0.00138088	0.00299624
3	chr2:202472278:A:G	202472278	G,G	A,A	1,1	-inf,-inf	inf,inf	2.8229,1.18335	0.00137032	0.00297623
3	chr2:203908861:C:A	203908861	NA,A	NA,C	NA,1	NA,inf	NA,inf	NA,2.09761	0.001369	0.00287988
3	chr2:202392451:AAAGT:A	202392451	A,A	AAAGT,AAAGT	1,1	-inf,-inf	inf,inf	2.71134,1.28877	0.00136576	0.00296194
3	chr2:202288044:G:C	202288044	C,C	G,G	1,1	-inf,-inf	inf,inf	3.335,0.606607	0.00136474	0.0029919
3	chr2:202482561:C:T	202482561	T,T	C,C	1,1	-inf,-inf	inf,inf	2.69064,1.30805	0.00136447	0.00295926
3	chr2:202318044:C:T	202318044	T,T	C,C	1,1	-inf,-inf	inf,inf	2.63609,1.34993	0.00135364	0.00293098
3	chr2:202282060:G:A	202282060	A,A	G,G	1,1	-inf,-inf	inf,inf	3.42832,0.475593	0.00134726	0.00295664
3	chr2:202277116:T:C	202277116	C,C	T,T	1,1	inf,inf	inf,inf	1.82229,1.20103	0.00134351	0.0027952
3	chr2:202382786:C:A	202382786	A,A	C,C	1,1	-inf,-inf	inf,inf	2.70595,1.28134	0.00133821	0.00290236
3	chr2:203299675:G:A	203299675	NA,A	NA,G	NA,1	NA,inf	NA,inf	NA,1.86446	0.00133753	0.00283313
3	chr2:202413973:T:C	202413973	C,C	T,T	1,1	-inf,-inf	inf,inf	2.72593,1.25247	0.00131615	0.00285556
3	chr2:202068039:A:T	202068039	NA,T	NA,A	NA,1	NA,-inf	NA,inf	NA,2.00835	0.00129818	0.00279098
3	chr2:202499742:A:G	202499742	NA,G	NA,A	NA,1	NA,-inf	NA,inf	NA,1.95431	0.00129375	0.00276071
3	chr2:203650439:G:T	203650439	NA,T	NA,G	NA,1	NA,inf	NA,inf	NA,1.87374	0.00128691	0.00272737
3	chr2:202275691:CAG:C	202275691	C,C	CAG,CAG	1,1	-inf,-inf	inf,inf	3.28528,0.60457	0.0012535	0.002747
3	chr2:202646050:G:GA	202646050	GA,GA	G,G	1,1	-inf,-inf	inf,inf	3.30515,0.0807464	0.00124918	0.00297043
3	chr2:202427116:C:T	202427116	T,T	C,C	1,1	-inf,-inf	inf,inf	2.72041,1.21782	0.00123007	0.00266986
3	chr2:202928093:C:T	202928093	T,T	C,C	1,1	-inf,inf	inf,inf	2.04375,0.78411	0.00122056	0.00251907
3	chr2:202732691:C:T	202732691	T,T	C,C	1,1	-inf,inf	inf,inf	3.29683,0.0318573	0.00121038	0.00288008
3	chr2:203208691:A:G	203208691	G,NA	A,NA	1,NA	inf,NA	inf,NA	1.73767,NA	0.00120962	0.00250857
3	chr2:202567081:A:G	202567081	G,G	A,A	1,1	-inf,-inf	inf,inf	2.68706,1.2184	0.00116897	0.00253648
3	chr2:202221970:G:A	202221970	A,A	G,G	1,1	-inf,-inf	inf,inf	2.58244,1.29707	0.00116803	0.0025252
3	chr2:203759265:C:T	203759265	T,T	C,C	1,1	inf,inf	inf,inf	0.00196181,2.56355	0.00114409	0.00242986
3	chr2:202081610:C:T	202081610	NA,T	NA,C	NA,1	NA,-inf	NA,inf	NA,1.91245	0.00112178	0.00240686
3	chr2:202273922:A:G	202273922	G,G	A,A	1,1	-inf,-inf	inf,inf	3.182,0.645074	0.001112	0.00243581
3	chr2:202287356:A:G	202287356	G,G	A,A	1,1	-inf,-inf	inf,inf	3.23203,0.583837	0.00111169	0.00243515
3	chr2:202281997:T:C	202281997	C,C	T,T	1,1	-inf,-inf	inf,inf	3.33087,0.452528	0.00111043	0.00243495
3	chr2:202517290:A:G	202517290	G,G	A,A	1,1	-inf,-inf	inf,inf	2.57554,1.29232	0.00110813	0.00240176
3	chr2:202236436:G:A	202236436	A,A	G,G	1,1	-inf,-inf	inf,inf	2.62806,1.2226	0.00110459	0.00238946
3	chr2:202285639:T:C	202285639	C,C	T,T	1,1	-inf,-inf	inf,inf	3.21749,0.596945	0.00110358	0.0024172
3	chr2:202214069:C:T	202214069	T,T	C,C	1,1	-inf,-inf	inf,inf	2.54431,1.29584	0.00109587	0.00236899
3	chr2:204014437:T:C	204014437	NA,C	NA,T	NA,1	NA,inf	NA,inf	NA,1.75168	0.00109152	0.00232525
3	chr2:202593440:C:G	202593440	G,G	C,C	1,1	-inf,-inf	inf,inf	2.12463,0.154634	0.00108504	0.00220587
3	chr2:203962187:A:G	203962187	NA,G	NA,A	NA,1	NA,-inf	NA,inf	NA,1.87	0.00108424	0.00231632
3	chr2:203831576:A:G	203831576	NA,G	NA,A	NA,1	NA,inf	NA,inf	NA,1.83754	0.00106648	0.00224258
3	chr2:202690620:G:T	202690620	T,T	G,G	1,1	-inf,-inf	inf,inf	4.1286,0.242818	0.00105965	0.00354325
3	chr2:202663256:T:C	202663256	C,C	T,T	1,1	-inf,-inf	inf,inf	4.18816,0.107409	0.0010579	0.00355629
3	chr2:202288403:G:T	202288403	T,T	G,G	1,1	-inf,-inf	inf,inf	3.26636,0.497852	0.00105248	0.00230196
3	chr2:202079630:G:A	202079630	NA,A	NA,G	NA,1	NA,-inf	NA,inf	NA,1.87794	0.00105241	0.00225793
3	chr2:202076284:A:G	202076284	NA,G	NA,A	NA,1	NA,-inf	NA,inf	NA,1.87269	0.00104351	0.00223888
3	chr2:202381617:T:A	202381617	A,A	T,T	1,1	inf,inf	inf,inf	1.42217,1.47247	0.00103332	0.00215467
3	chr2:202075068:A:G	202075068	NA,G	NA,A	NA,1	NA,-inf	NA,inf	NA,1.86313	0.00102575	0.00220073
3	chr2:202191108:T:C	202191108	C,C	T,T	1,1	inf,inf	inf,inf	3.45939,0.120098	0.00100877	0.00222835
3	chr2:202778587:G:A	202778587	A,NA	G,NA	1,NA	inf,NA	inf,NA	1.69614,NA	0.000996458	0.00207815
3	chr2:202287993:A:T	202287993	T,T	A,A	1,1	-inf,-inf	inf,inf	3.15022,0.587844	0.000975727	0.00213634
3	chr2:203962517:G:A	203962517	NA,A	NA,G	NA,1	NA,-inf	NA,inf	NA,1.81165	0.000974756	0.00208236
3	chr2:201968875:C:A	201968875	NA,A	NA,C	NA,1	NA,-inf	NA,inf	NA,1.72087	0.00096577	0.00206005
3	chr2:202106312:C:G	202106312	G,G	C,C	1,1	-inf,-inf	inf,inf	1.55755,1.7327	0.000953693	0.00200541
3	chr2:202029366:A:G	202029366	NA,G	NA,A	NA,1	NA,-inf	NA,inf	NA,1.78102	0.000953466	0.00203539
3	chr2:203999517:G:A	203999517	NA,A	NA,G	NA,1	NA,-inf	NA,inf	NA,1.78956	0.000939849	0.00200966
3	chr2:202964950:A:G	202964950	G,NA	A,NA	1,NA	inf,NA	inf,NA	1.52145,NA	0.000939146	0.00196111
3	chr2:201759649:T:C	201759649	C,NA	T,NA	1,NA	inf,NA	inf,NA	1.70454,NA	0.000928628	0.00197879
3	chr2:202445168:G:A	202445168	A,A	G,G	1,1	-inf,-inf	inf,inf	2.61707,1.13636	0.000926878	0.00201299
3	chr2:202011065:G:A	202011065	A,NA	G,NA	1,NA	-inf,NA	inf,NA	1.85493,NA	0.000915597	0.0019488
3	chr2:204016120:T:G	204016120	NA,G	NA,T	NA,1	NA,inf	NA,inf	NA,1.6586	0.000914518	0.00194859
3	chr2:204001160:G:T	204001160	NA,T	NA,G	NA,1	NA,-inf	NA,inf	NA,1.77435	0.000914008	0.0019544
3	chr2:202421699:G:A	202421699	A,A	G,G	1,1	-inf,-inf	inf,inf	0.872983,2.37854	0.000910833	0.00200541
3	chr2:204009863:T:TA	204009863	TA,NA	T,NA	1,NA	-inf,NA	inf,NA	1.75179,NA	0.000904007	0.00194067
3	chr2:202380492:A:G	202380492	G,G	A,A	1,1	inf,inf	inf,inf	1.39926,1.41445	0.00089861	0.00187377
3	chr2:202511476:G:A	202511476	A,A	G,G	1,1	-inf,-inf	inf,inf	2.4625,1.26869	0.000895128	0.00193904
3	chr2:202932265:C:T	202932265	T,NA	C,NA	1,NA	inf,NA	inf,NA	1.60157,NA	0.000892028	0.0018581
3	chr2:202358243:G:A	202358243	A,A	G,G	1,1	-inf,-inf	inf,inf	2.68798,1.0455	0.000889416	0.0019296
3	chr2:203978237:G:A	203978237	NA,A	NA,G	NA,1	NA,inf	NA,inf	NA,1.65896	0.000884808	0.0018819
3	chr2:203636466:C:T	203636466	NA,T	NA,C	NA,1	NA,-inf	NA,inf	NA,1.67091	0.000873401	0.00187233
3	chr2:202940311:A:G	202940311	G,G	A,A	1,1	-inf,inf	inf,inf	1.81214,0.867351	0.000864309	0.00179157
3	chr2:202581913:A:T	202581913	T,T	A,A	1,1	-inf,-inf	inf,inf	2.37093,1.32755	0.000862094	0.00186674
3	chr2:203962501:C:G	203962501	NA,G	NA,C	NA,1	NA,-inf	NA,inf	NA,1.74431	0.000861564	0.00184074
3	chr2:203698020:A:G	203698020	NA,G	NA,A	NA,1	NA,inf	NA,inf	NA,1.62413	0.000857308	0.00182274
3	chr2:202405127:G:A	202405127	A,A	G,G	1,1	-inf,-inf	inf,inf	0.770776,2.40921	0.000855889	0.00187766
3	chr2:203895410:A:G	203895410	NA,G	NA,A	NA,1	NA,inf	NA,inf	NA,1.61911	0.000855771	0.00182203
3	chr2:202860292:AATAATG:A	202860292	A,A	AATAATG,AATAATG	1,1	-inf,inf	inf,inf	1.80726,1.82824	0.000853416	0.00219199
3	chr2:203087371:G:A	203087371	NA,A	NA,G	NA,1	NA,-inf	NA,inf	NA,1.75652	0.000844818	0.00181243
3	chr2:202503845:G:A	202503845	A,NA	G,NA	1,NA	-inf,NA	inf,NA	1.79106,NA	0.000844292	0.00183306
3	chr2:202523814:A:C	202523814	C,C	A,A	1,1	-inf,-inf	inf,inf	2.43648,1.25647	0.000842408	0.00182484
3	chr2:202755510:C:T	202755510	NA,T	NA,C	NA,1	NA,-inf	NA,inf	NA,1.69541	0.000841591	0.00179805
3	chr2:202528723:C:T	202528723	NA,T	NA,C	NA,1	NA,-inf	NA,inf	NA,1.75807	0.000824668	0.00175887
3	chr2:202207970:A:G	202207970	G,G	A,A	1,1	inf,inf	inf,inf	1.742,0.98696	0.000820644	0.00170746
3	chr2:202092613:T:C	202092613	NA,C	NA,T	NA,1	NA,inf	NA,inf	NA,1.61011	0.000794711	0.00168388
3	chr2:202503488:C:T	202503488	T,T	C,C	1,1	-inf,-inf	inf,inf	2.39535,1.25698	0.000791547	0.00171417
3	chr2:202197779:A:G	202197779	G,G	A,A	1,1	inf,inf	inf,inf	3.28315,0.13895	0.000788909	0.00173315
3	chr2:202473574:T:A	202473574	A,A	T,T	1,1	inf,inf	inf,inf	1.31781,1.43056	0.000788601	0.00164612
3	chr2:202655726:G:C	202655726	C,NA	G,NA	1,NA	-inf,NA	inf,NA	1.94264,NA	0.000781997	0.00170173
3	chr2:202187163:C:T	202187163	T,T	C,C	1,1	inf,inf	inf,inf	3.27319,0.143698	0.000776151	0.00170432
3	chr2:203826431:G:A	203826431	NA,A	NA,G	NA,1	NA,inf	NA,inf	NA,1.63228	0.000775326	0.00163167
3	chr2:202437904:G:A	202437904	A,NA	G,NA	1,NA	-inf,NA	inf,NA	2.68015,NA	0.000773979	0.00180058
3	chr2:202511824:G:A	202511824	A,A	G,G	1,1	-inf,-inf	inf,inf	2.36309,1.27091	0.000770213	0.00166745
3	chr2:202283787:C:T	202283787	T,T	C,C	1,1	-inf,-inf	inf,inf	3.17984,0.35419	0.000769138	0.00168613
3	chr2:202008861:T:C	202008861	NA,C	NA,T	NA,1	NA,-inf	NA,inf	NA,1.64466	0.000763335	0.00162982
3	chr2:202010991:A:G	202010991	NA,G	NA,A	NA,1	NA,-inf	NA,inf	NA,1.64466	0.000763335	0.00162982
3	chr2:202428912:G:A	202428912	A,A	G,G	1,1	inf,inf	inf,inf	1.32583,1.40277	0.000762529	0.00159159
3	chr2:202463637:A:G	202463637	NA,G	NA,A	NA,1	NA,-inf	NA,inf	NA,1.71302	0.000760329	0.00162177
3	chr2:202065221:G:A	202065221	NA,A	NA,G	NA,1	NA,inf	NA,inf	NA,1.58622	0.000759955	0.00160949
3	chr2:204050965:T:G	204050965	G,G	T,T	1,1	inf,inf	inf,inf	1.26267,1.34679	0.000758632	0.00158799
3	chr2:204050960:T:TCAGA	204050960	TCAGA,TCAGA	T,T	1,1	inf,inf	inf,inf	1.26271,1.34519	0.000756508	0.00158355
3	chr2:202512516:T:G	202512516	NA,G	NA,T	NA,1	NA,-inf	NA,inf	NA,1.70983	0.000756075	0.00161269
3	chr2:202195456:A:G	202195456	G,G	A,A	1,1	inf,inf	inf,inf	3.24476,0.168194	0.000749009	0.00164463
3	chr2:203956356:G:T	203956356	NA,T	NA,G	NA,1	NA,-inf	NA,inf	NA,1.67913	0.000747158	0.00159877
3	chr2:202977292:G:A	202977292	NA,A	NA,G	NA,1	NA,-inf	NA,inf	NA,1.65233	0.000739492	0.0015791
3	chr2:201904449:G:A	201904449	NA,A	NA,G	NA,1	NA,inf	NA,inf	NA,1.55823	0.000731008	0.0015562
3	chr2:203766900:C:T	203766900	T,NA	C,NA	1,NA	-inf,NA	inf,NA	1.74477,NA	0.000727104	0.00157915
3	chr2:202951131:T:C	202951131	C,C	T,T	1,1	-inf,inf	inf,inf	2.0502,0.423261	0.000724435	0.00149522
3	chr2:202022430:G:A	202022430	A,NA	G,NA	1,NA	-inf,NA	inf,NA	1.69273,NA	0.000721281	0.00155689
3	chr2:202274274:T:C	202274274	C,C	T,T	1,1	-inf,inf	inf,inf	3.47085,0.101684	0.000721141	0.0017137
3	chr2:204046822:G:A	204046822	NA,A	NA,G	NA,1	NA,inf	NA,inf	NA,1.5587	0.000717857	0.0015251
3	chr2:204050966:G:GATCA	204050966	GATCA,GATCA	G,G	1,1	inf,inf	inf,inf	1.23951,1.33487	0.000709893	0.00148626
3	chr2:204016624:A:G	204016624	NA,G	NA,A	NA,1	NA,inf	NA,inf	NA,1.55269	0.00070734	0.00150295
3	chr2:202549042:C:T	202549042	T,T	C,C	1,1	inf,inf	inf,inf	1.30341,1.3785	0.000703319	0.00146809
3	chr2:202221314:T:C	202221314	C,C	T,T	1,1	inf,inf	inf,inf	1.70451,0.935331	0.000701039	0.00145918
3	chr2:203023115:G:T	203023115	NA,T	NA,G	NA,1	NA,-inf	NA,inf	NA,1.62047	0.000696187	0.0014866
3	chr2:202878024:C:G	202878024	NA,G	NA,C	NA,1	NA,-inf	NA,inf	NA,1.61756	0.000693535	0.00148103
3	chr2:204019408:T:C	204019408	NA,C	NA,T	NA,1	NA,inf	NA,inf	NA,1.5365	0.000689238	0.00146441
3	chr2:203152235:G:A	203152235	NA,A	NA,G	NA,1	NA,-inf	NA,inf	NA,1.61365	0.000685997	0.00146531
3	chr2:202199771:C:G	202199771	G,G	C,C	1,1	inf,inf	inf,inf	3.14069,0.273298	0.000682821	0.00149953
3	chr2:202546053:T:C	202546053	C,C	T,T	1,1	inf,inf	inf,inf	1.27084,1.39321	0.000681358	0.00142254
3	chr2:203148182:A:G	203148182	NA,G	NA,A	NA,1	NA,-inf	NA,inf	NA,1.60572	0.000679244	0.0014505
3	chr2:201952291:GGGAGCTGGTGGT:G	201952291	G,G	GGGAGCTGGTGGT,GGGAGCTGGTGGT	1,1	inf,inf	inf,inf	1.75909,0.836161	0.000676466	0.00143683
3	chr2:202464210:T:C	202464210	C,C	T,T	1,1	-inf,-inf	inf,inf	2.44443,1.12255	0.000675293	0.00146644
3	chr2:202866802:C:G	202866802	G,NA	C,NA	1,NA	inf,NA	inf,NA	1.48543,NA	0.000674579	0.00140822
3	chr2:203947466:G:A	203947466	NA,A	NA,G	NA,1	NA,-inf	NA,inf	NA,1.6018	0.000671859	0.00144743
3	chr2:203158269:C:T	203158269	NA,T	NA,C	NA,1	NA,-inf	NA,inf	NA,1.6017	0.00067157	0.00143449
3	chr2:203151067:C:T	203151067	NA,T	NA,C	NA,1	NA,-inf	NA,inf	NA,1.60158	0.000671439	0.00143421
3	chr2:202178596:A:G	202178596	G,G	A,A	1,1	inf,inf	inf,inf	3.19015,0.1259	0.000671334	0.0014734
3	chr2:202583152:G:A	202583152	A,A	G,G	1,1	-inf,-inf	inf,inf	2.32367,1.21725	0.000667043	0.00144461
3	chr2:202879854:G:A	202879854	NA,A	NA,G	NA,1	NA,-inf	NA,inf	NA,1.5957	0.000666717	0.00142379
3	chr2:202891784:A:G	202891784	NA,G	NA,A	NA,1	NA,-inf	NA,inf	NA,1.5957	0.000666717	0.00142379
3	chr2:202945915:T:C	202945915	NA,C	NA,T	NA,1	NA,-inf	NA,inf	NA,1.5957	0.000666717	0.00142379
3	chr2:202880662:C:T	202880662	NA,T	NA,C	NA,1	NA,-inf	NA,inf	NA,1.5957	0.000666717	0.00142379
3	chr2:202884876:T:A	202884876	NA,A	NA,T	NA,1	NA,-inf	NA,inf	NA,1.59538	0.000666328	0.00142296
3	chr2:203556420:A:G	203556420	G,NA	A,NA	1,NA	inf,NA	inf,NA	1.34022,NA	0.000665473	0.00139131
3	chr2:202140247:C:T	202140247	T,T	C,C	1,1	-inf,-inf	inf,inf	1.81606,1.43187	0.000665058	0.00141348
3	chr2:202967850:T:C	202967850	C,C	T,T	1,1	-inf,inf	inf,inf	1.77099,0.778125	0.000662952	0.0013736
3	chr2:202591879:C:T	202591879	T,T	C,C	1,1	-inf,-inf	inf,inf	2.01396,0.112605	0.000658355	0.00134641
3	chr2:202409856:TA:T	202409856	T,T	TA,TA	1,1	-inf,-inf	inf,inf	0.785516,2.25001	0.000651309	0.00142968
3	chr2:202104086:A:G	202104086	G,G	A,A	1,1	-inf,-inf	inf,inf	1.48575,1.58811	0.000650905	0.00137063
3	chr2:201864576:T:C	201864576	NA,C	NA,T	NA,1	NA,inf	NA,inf	NA,1.49227	0.000645671	0.00137364
3	chr2:203153089:T:C	203153089	NA,C	NA,T	NA,1	NA,-inf	NA,inf	NA,1.57373	0.000640968	0.00136883
3	chr2:202245574:C:T	202245574	NA,T	NA,C	NA,1	NA,-inf	NA,inf	NA,1.5354	0.000639539	0.00136629
3	chr2:201815064:G:C	201815064	C,NA	G,NA	1,NA	inf,NA	inf,NA	1.50867,NA	0.000637031	0.00135834
3	chr2:202487099:C:T	202487099	T,T	C,C	1,1	inf,inf	inf,inf	1.24566,1.38112	0.000634641	0.00132551
3	chr2:202359438:C:A	202359438	A,A	C,C	1,1	-inf,-inf	inf,inf	2.50532,1.01356	0.000633072	0.00137268
3	chr2:202254785:C:G	202254785	G,G	C,C	1,1	inf,inf	inf,inf	3.15789,0.178643	0.000632589	0.00139147
3	chr2:202246102:C:T	202246102	T,T	C,C	1,1	inf,inf	inf,inf	3.08853,0.311755	0.000630031	0.00138582
3	chr2:203016775:G:A	203016775	NA,A	NA,G	NA,1	NA,-inf	NA,inf	NA,1.55972	0.000625985	0.0013368
3	chr2:203027647:A:G	203027647	NA,G	NA,A	NA,1	NA,-inf	NA,inf	NA,1.55876	0.000624792	0.00133417
3	chr2:204052811:G:A	204052811	A,A	G,G	1,1	inf,inf	inf,inf	1.13926,1.3731	0.000622939	0.00130516
3	chr2:202953971:T:C	202953971	NA,C	NA,T	NA,1	NA,-inf	NA,inf	NA,1.55666	0.000622443	0.00132916
3	chr2:203001956:G:GT	203001956	NA,GT	NA,G	NA,1	NA,-inf	NA,inf	NA,1.55597	0.000621657	0.00132748
3	chr2:202250262:C:T	202250262	T,T	C,C	1,1	inf,inf	inf,inf	3.09596,0.283069	0.000621277	0.00136635
3	chr2:202410875:A:G	202410875	G,G	A,A	1,1	-inf,-inf	inf,inf	0.767841,2.22901	0.00061316	0.00134527
3	chr2:202156487:T:C	202156487	NA,C	NA,T	NA,1	NA,-inf	NA,inf	NA,1.54485	0.000612761	0.0013193
3	chr2:202941351:A:T	202941351	T,T	A,A	1,1	-inf,inf	inf,inf	1.96938,0.418633	0.000611682	0.0012634
3	chr2:202075376:T:C	202075376	C,C	T,T	1,1	inf,inf	inf,inf	1.24234,1.79761	0.000608949	0.00135569
3	chr2:202217469:C:T	202217469	T,T	C,C	1,1	inf,inf	inf,inf	3.13072,0.134047	0.000604794	0.00132749
3	chr2:204034891:G:A	204034891	NA,A	NA,G	NA,1	NA,-inf	NA,inf	NA,1.54425	0.000599039	0.00128059
3	chr2:203043600:G:A	203043600	NA,A	NA,G	NA,1	NA,-inf	NA,inf	NA,1.53472	0.00059797	0.00127701
3	chr2:203677955:C:T	203677955	T,NA	C,NA	1,NA	inf,NA	inf,NA	1.51142,NA	0.000597872	0.00127102
3	chr2:202370416:G:A	202370416	A,A	G,G	1,1	-inf,-inf	inf,inf	2.89212,0.531291	0.000597783	0.00131226
3	chr2:202350016:A:G	202350016	G,G	A,A	1,1	-inf,-inf	inf,inf	2.64986,0.812582	0.000590161	0.00128273
3	chr2:203606886:G:A	203606886	NA,A	NA,G	NA,1	NA,inf	NA,inf	NA,1.48526	0.000588286	0.0012457
3	chr2:202113138:G:A	202113138	A,NA	G,NA	1,NA	-inf,NA	inf,NA	1.54796,NA	0.000587632	0.00126495
3	chr2:202337443:A:G	202337443	G,G	A,A	1,1	-inf,-inf	inf,inf	2.67932,0.770947	0.000586545	0.00127957
3	chr2:203975681:A:G	203975681	NA,G	NA,A	NA,1	NA,-inf	NA,inf	NA,1.53974	0.000585232	0.00125134
3	chr2:202335101:A:G	202335101	G,G	A,A	1,1	-inf,-inf	inf,inf	2.68021,0.773141	0.000584767	0.00127643
3	chr2:202126928:T:C	202126928	C,C	T,T	1,1	-inf,-inf	inf,inf	1.73377,1.42066	0.000574535	0.00122087
3	chr2:203758307:C:T	203758307	NA,T	NA,C	NA,1	NA,inf	NA,inf	NA,1.40703	0.000574531	0.00122227
3	chr2:202289528:C:T	202289528	T,T	C,C	1,1	-inf,-inf	inf,inf	2.77866,0.651119	0.000573307	0.00125246
3	chr2:203790772:CATA:C	203790772	C,NA	CATA,NA	1,NA	inf,NA	inf,NA	1.37776,NA	0.000565414	0.00118962
3	chr2:203953761:T:C	203953761	NA,C	NA,T	NA,1	NA,-inf	NA,inf	NA,1.52239	0.00056482	0.00120842
3	chr2:202336237:G:A	202336237	A,A	G,G	1,1	-inf,-inf	inf,inf	2.68597,0.741914	0.000563752	0.00123085
3	chr2:202865690:C:A	202865690	NA,A	NA,C	NA,1	NA,-inf	NA,inf	NA,1.49804	0.000560324	0.00119664
3	chr2:202916397:G:T	202916397	NA,T	NA,G	NA,1	NA,-inf	NA,inf	NA,1.49533	0.000557336	0.00119028
3	chr2:202212006:A:G	202212006	G,G	A,A	1,1	inf,inf	inf,inf	3.09462,0.0887559	0.000556844	0.00122293
3	chr2:204051934:C:A	204051934	NA,A	NA,C	NA,1	NA,inf	NA,inf	NA,1.42176	0.000555978	0.00118162
3	chr2:203099005:T:C	203099005	NA,C	NA,T	NA,1	NA,-inf	NA,inf	NA,1.49313	0.000555933	0.00118717
3	chr2:202917247:G:T	202917247	NA,T	NA,G	NA,1	NA,-inf	NA,inf	NA,1.49142	0.000555794	0.00118664
3	chr2:204015595:T:C	204015595	NA,C	NA,T	NA,1	NA,-inf	NA,inf	NA,1.49598	0.000549371	0.00117456
3	chr2:202303512:C:G	202303512	G,G	C,C	1,1	-inf,-inf	inf,inf	2.74783,0.651917	0.000545882	0.00119234
3	chr2:202038223:C:T	202038223	NA,T	NA,C	NA,1	NA,-inf	NA,inf	NA,1.47135	0.000545738	0.00116536
3	chr2:202142530:T:G	202142530	G,G	T,T	1,1	-inf,-inf	inf,inf	1.68669,1.43187	0.000544261	0.00115665
3	chr2:202332878:G:A	202332878	A,A	G,G	1,1	-inf,-inf	inf,inf	2.66311,0.738199	0.000540465	0.00117973
3	chr2:202720985:T:G	202720985	G,NA	T,NA	1,NA	inf,NA	inf,NA	1.37249,NA	0.000540396	0.00112827
3	chr2:202947124:T:C	202947124	C,C	T,T	1,1	-inf,inf	inf,inf	1.9441,0.348627	0.000538952	0.00111301
3	chr2:202371316:G:A	202371316	A,A	G,G	1,1	-inf,-inf	inf,inf	2.93633,0.386829	0.000538248	0.00118109
3	chr2:202309597:A:G	202309597	G,G	A,A	1,1	-inf,-inf	inf,inf	2.62426,0.780152	0.000537047	0.00116729
3	chr2:202243145:C:T	202243145	T,T	C,C	1,1	inf,inf	inf,inf	3.04958,0.192862	0.000535196	0.00117581
3	chr2:202290230:G:A	202290230	A,A	G,G	1,1	-inf,-inf	inf,inf	2.73447,0.651917	0.000534656	0.00116769
3	chr2:202222980:G:T	202222980	T,T	G,G	1,1	inf,inf	inf,inf	2.99173,0.272184	0.000533388	0.00117065
3	chr2:204035838:C:T	204035838	NA,T	NA,C	NA,1	NA,-inf	NA,inf	NA,1.47672	0.000530951	0.00113513
3	chr2:202243017:A:G	202243017	G,G	A,A	1,1	inf,inf	inf,inf	2.98218,0.308342	0.000530891	0.00116569
3	chr2:203976673:G:C	203976673	NA,C	NA,G	NA,1	NA,-inf	NA,inf	NA,1.46728	0.000526963	0.00112741
3	chr2:204041763:G:A	204041763	NA,A	NA,G	NA,1	NA,inf	NA,inf	NA,1.41631	0.000526039	0.00111628
3	chr2:203568373:T:G	203568373	G,NA	T,NA	1,NA	inf,NA	inf,NA	1.22571,NA	0.000525773	0.00110063
3	chr2:202308774:C:T	202308774	T,T	C,C	1,1	-inf,-inf	inf,inf	2.76039,0.603962	0.000521904	0.00114022
3	chr2:201905699:C:T	201905699	NA,T	NA,C	NA,1	NA,inf	NA,inf	NA,1.37502	0.000521732	0.00111112
3	chr2:202381581:G:A	202381581	A,A	G,G	1,1	-inf,-inf	inf,inf	0.813975,2.11055	0.000521389	0.00114569
3	chr2:202307690:A:C	202307690	C,C	A,A	1,1	-inf,-inf	inf,inf	2.64775,0.728596	0.000520751	0.00113723
3	chr2:204014096:A:T	204014096	NA,T	NA,A	NA,1	NA,-inf	NA,inf	NA,1.46554	0.000520649	0.00111316
3	chr2:204014512:T:C	204014512	NA,C	NA,T	NA,1	NA,inf	NA,inf	NA,1.40614	0.000517642	0.00109848
3	chr2:204052840:A:G	204052840	G,G	A,A	1,1	inf,inf	inf,inf	1.17881,1.22148	0.000515207	0.00107958
3	chr2:202212813:TA:T	202212813	T,T	TA,TA	1,1	inf,inf	inf,inf	3.04297,0.128693	0.000512636	0.00112639
3	chr2:202352347:T:C	202352347	NA,C	NA,T	NA,1	NA,-inf	NA,inf	NA,1.40388	0.00050902	0.00108694
3	chr2:202357685:G:A	202357685	A,A	G,G	1,1	inf,inf	inf,inf	1.59874,0.860077	0.00050707	0.00105625
3	chr2:201681283:T:G	201681283	NA,G	NA,T	NA,1	NA,inf	NA,inf	NA,1.35021	0.000505971	0.00107813
3	chr2:202389652:T:A	202389652	A,A	T,T	1,1	-inf,-inf	inf,inf	1.23506,1.80109	0.000505657	0.0011285
3	chr2:202329998:A:T	202329998	T,T	A,A	1,1	-inf,-inf	inf,inf	2.63655,0.720226	0.00050505	0.00110227
3	chr2:203774716:G:A	203774716	A,NA	G,NA	1,NA	inf,NA	inf,NA	1.31578,NA	0.000503012	0.00105861
3	chr2:202416238:T:C	202416238	C,C	T,T	1,1	-inf,-inf	inf,inf	0.803163,2.10188	0.000499838	0.00109793
3	chr2:203820513:T:A	203820513	NA,A	NA,T	NA,1	NA,-inf	NA,inf	NA,1.39565	0.000498345	0.0010694
3	chr2:202319696:TG:T	202319696	T,T	TG,TG	1,1	inf,inf	inf,inf	0.986748,1.46015	0.000496112	0.00103897
3	chr2:202214584:T:C	202214584	C,C	T,T	1,1	inf,inf	inf,inf	3.00437,0.15168	0.000495953	0.00108775
3	chr2:204032732:C:T	204032732	NA,T	NA,C	NA,1	NA,inf	NA,inf	NA,1.38379	0.000495299	0.0010512
3	chr2:204041808:C:T	204041808	NA,T	NA,C	NA,1	NA,inf	NA,inf	NA,1.38379	0.000495299	0.0010512
3	chr2:204031997:C:T	204031997	NA,T	NA,C	NA,1	NA,inf	NA,inf	NA,1.38379	0.000495299	0.0010512
3	chr2:204050478:T:C	204050478	C,C	T,T	1,1	inf,inf	inf,inf	1.19439,1.1813	0.000493343	0.0010338
3	chr2:202234310:A:G	202234310	G,G	A,A	1,1	inf,inf	inf,inf	3.00045,0.147965	0.000491311	0.00107763
3	chr2:203228685:G:A	203228685	NA,A	NA,G	NA,1	NA,-inf	NA,inf	NA,1.42569	0.000489517	0.00104593
3	chr2:203769458:T:C	203769458	NA,C	NA,T	NA,1	NA,inf	NA,inf	NA,1.32038	0.000487984	0.00103868
3	chr2:202296298:C:T	202296298	T,T	C,C	1,1	-inf,-inf	inf,inf	2.66138,0.667493	0.000487183	0.00106328
3	chr2:202031972:T:C	202031972	NA,C	NA,T	NA,1	NA,-inf	NA,inf	NA,1.40798	0.000486911	0.00103991
3	chr2:202150236:T:C	202150236	C,C	T,T	1,1	-inf,-inf	inf,inf	2.10641,1.11454	0.000486029	0.00104865
3	chr2:203147987:A:C	203147987	NA,C	NA,A	NA,1	NA,-inf	NA,inf	NA,1.41454	0.000483279	0.00103216
3	chr2:204046782:T:C	204046782	C,C	T,T	1,1	inf,inf	inf,inf	1.24792,1.10588	0.000483266	0.00101237
3	chr2:204012905:TTATC:T	204012905	NA,T	NA,TTATC	NA,1	NA,-inf	NA,inf	NA,1.42248	0.000482628	0.00103187
3	chr2:202220930:C:T	202220930	T,T	C,C	1,1	inf,inf	inf,inf	2.99986,0.113727	0.000482505	0.00105823
3	chr2:204049520:G:T	204049520	NA,T	NA,G	NA,1	NA,-inf	NA,inf	NA,1.41942	0.000481116	0.00102856
3	chr2:201945914:C:T	201945914	NA,T	NA,C	NA,1	NA,inf	NA,inf	NA,1.31274	0.000479506	0.00102053
3	chr2:202991383:G:A	202991383	NA,A	NA,G	NA,1	NA,-inf	NA,inf	NA,1.40967	0.000478788	0.00102275
3	chr2:203180053:C:T	203180053	NA,T	NA,C	NA,1	NA,-inf	NA,inf	NA,1.41074	0.000477389	0.00101993
3	chr2:202310686:T:A	202310686	A,A	T,T	1,1	-inf,-inf	inf,inf	2.68923,0.622397	0.000477017	0.00104171
3	chr2:202417788:G:A	202417788	A,A	G,G	1,1	-inf,-inf	inf,inf	0.817697,2.06577	0.000476707	0.00104763
3	chr2:203318577:G:A	203318577	NA,A	NA,G	NA,1	NA,inf	NA,inf	NA,1.30742	0.000475022	0.00100887
3	chr2:204048591:A:G	204048591	NA,G	NA,A	NA,1	NA,inf	NA,inf	NA,1.3628	0.000474968	0.0010082
3	chr2:203968285:C:T	203968285	NA,T	NA,C	NA,1	NA,-inf	NA,inf	NA,1.42096	0.000474675	0.00101502
3	chr2:202330448:G:A	202330448	A,A	G,G	1,1	-inf,-inf	inf,inf	2.61314,0.701168	0.000473474	0.00103324
3	chr2:202412608:C:T	202412608	T,T	C,C	1,1	-inf,-inf	inf,inf	0.724906,2.11952	0.000472354	0.00103478
3	chr2:202317317:G:A	202317317	A,A	G,G	1,1	-inf,-inf	inf,inf	2.7021,0.597845	0.000471547	0.00102983
3	chr2:202351296:C:T	202351296	NA,T	NA,C	NA,1	NA,-inf	NA,inf	NA,1.36099	0.000471233	0.00100633
3	chr2:203402310:C:T	203402310	NA,T	NA,C	NA,1	NA,-inf	NA,inf	NA,1.33341	0.000470657	0.00100613
3	chr2:203362744:C:G	203362744	NA,G	NA,C	NA,1	NA,-inf	NA,inf	NA,1.33306	0.000470392	0.00100556
3	chr2:202082742:G:T	202082742	NA,T	NA,G	NA,1	NA,inf	NA,inf	NA,1.32823	0.000470201	0.000997482
3	chr2:203759534:C:G	203759534	NA,G	NA,C	NA,1	NA,inf	NA,inf	NA,1.2979	0.000469705	0.000999559
3	chr2:202503489:G:A	202503489	A,A	G,G	1,1	-inf,-inf	inf,inf	0.790386,2.0755	0.000469065	0.00102997
3	chr2:203756767:T:C	203756767	NA,C	NA,T	NA,1	NA,inf	NA,inf	NA,1.29683	0.000468787	0.000997611
3	chr2:202316233:G:A	202316233	A,A	G,G	1,1	-inf,-inf	inf,inf	2.713,0.58004	0.000468732	0.00102378
3	chr2:203362996:A:G	203362996	NA,G	NA,A	NA,1	NA,-inf	NA,inf	NA,1.32873	0.000466681	0.000997636
3	chr2:203388885:T:C	203388885	NA,C	NA,T	NA,1	NA,inf	NA,inf	NA,1.2945	0.000466613	0.000990302
3	chr2:201883717:C:T	201883717	T,NA	C,NA	1,NA	-inf,NA	inf,NA	1.22573,NA	0.000466133	0.000981734
3	chr2:202391532:C:T	202391532	T,T	C,C	1,1	-inf,-inf	inf,inf	0.790127,2.07085	0.00046513	0.00102136
3	chr2:204020268:C:T	204020268	NA,T	NA,C	NA,1	NA,-inf	NA,inf	NA,1.4012	0.000464753	0.000993719
3	chr2:204013159:G:C	204013159	NA,C	NA,G	NA,1	NA,inf	NA,inf	NA,1.346	0.000464639	0.000986238
3	chr2:203244848:T:C	203244848	C,NA	T,NA	1,NA	inf,NA	inf,NA	1.26369,NA	0.000463553	0.000972197
3	chr2:202215624:A:G	202215624	G,G	A,A	1,1	inf,inf	inf,inf	2.96146,0.154185	0.000462849	0.00101488
3	chr2:201909166:C:T	201909166	NA,T	NA,C	NA,1	NA,inf	NA,inf	NA,1.30585	0.00046237	0.000985887
3	chr2:202513893:C:T	202513893	T,T	C,C	1,1	-inf,-inf	inf,inf	0.756591,2.08784	0.000461602	0.00101232
3	chr2:203306839:T:C	203306839	C,C	T,T	1,1	-inf,-inf	inf,inf	1.97593,0.0487056	0.000461196	0.000952702
3	chr2:202022845:C:T	202022845	NA,T	NA,C	NA,1	NA,inf	NA,inf	NA,1.26271	0.000459975	0.000978294
3	chr2:202173308:G:A	202173308	A,NA	G,NA	1,NA	inf,NA	inf,NA	1.24215,NA	0.000458657	0.000965772
3	chr2:202292261:G:T	202292261	T,T	G,G	1,1	-inf,-inf	inf,inf	2.67914,0.603518	0.000458359	0.00100078
3	chr2:203868017:G:C	203868017	NA,C	NA,G	NA,1	NA,inf	NA,inf	NA,1.28721	0.0004578	0.000975584
3	chr2:202417252:T:C	202417252	C,C	T,T	1,1	-inf,-inf	inf,inf	0.812692,2.04531	0.000456253	0.00100253
3	chr2:202729836:A:G	202729836	G,G	A,A	1,1	inf,inf	inf,inf	3.22628,1.49708	0.000455902	0.00427696
3	chr2:203599335:C:T	203599335	T,NA	C,NA	1,NA	-inf,NA	inf,NA	1.42365,NA	0.000455211	0.000982196
3	chr2:204012734:T:G	204012734	NA,G	NA,T	NA,1	NA,inf	NA,inf	NA,1.33026	0.00045341	0.000962285
3	chr2:202309753:G:A	202309753	NA,A	NA,G	NA,1	NA,-inf	NA,inf	NA,1.34067	0.000450546	0.000963213
3	chr2:204055218:ACT:A	204055218	NA,A	NA,ACT	NA,1	NA,-inf	NA,inf	NA,1.38411	0.00045048	0.000963207
3	chr2:202280521:C:T	202280521	NA,T	NA,C	NA,1	NA,-inf	NA,inf	NA,1.34025	0.000449749	0.000960987
3	chr2:202325675:G:GT	202325675	NA,GT	NA,G	NA,1	NA,-inf	NA,inf	NA,1.34057	0.000449733	0.000961515
3	chr2:202266806:G:A	202266806	A,NA	G,NA	1,NA	-inf,NA	inf,NA	1.45317,NA	0.000449243	0.000976701
3	chr2:203767234:T:C	203767234	NA,C	NA,T	NA,1	NA,inf	NA,inf	NA,1.27031	0.000447452	0.000952381
3	chr2:202473434:A:G	202473434	G,G	A,A	1,1	-inf,-inf	inf,inf	0.705338,2.09334	0.000445173	0.000973797
3	chr2:202395036:AC:A	202395036	A,A	AC,AC	1,1	-inf,-inf	inf,inf	0.768038,2.06023	0.000444792	0.00097594
3	chr2:203757390:T:C	203757390	C,NA	T,NA	1,NA	inf,NA	inf,NA	1.39077,NA	0.00044475	0.000951002
3	chr2:202301641:T:C	202301641	C,C	T,T	1,1	-inf,-inf	inf,inf	2.71654,0.53794	0.000443788	0.000967292
3	chr2:203566300:G:A	203566300	A,NA	G,NA	1,NA	inf,NA	inf,NA	1.27142,NA	0.000443529	0.000929398
3	chr2:204004511:GGAAGGAAGGAAA:G	204004511	NA,G	NA,GGAAGGAAGGAAA	NA,1	NA,inf	NA,inf	NA,1.28896	0.000441343	0.000938161
3	chr2:203760968:C:G	203760968	NA,G	NA,C	NA,1	NA,inf	NA,inf	NA,1.26346	0.000440629	0.000937832
3	chr2:202395108:T:C	202395108	C,C	T,T	1,1	-inf,-inf	inf,inf	0.785314,2.04016	0.000437627	0.000960785
3	chr2:204035817:A:G	204035817	NA,G	NA,A	NA,1	NA,-inf	NA,inf	NA,1.36417	0.000437134	0.000934664
3	chr2:202487907:G:A	202487907	A,A	G,G	1,1	-inf,-inf	inf,inf	0.754499,2.05918	0.000437076	0.000958495
3	chr2:202373784:G:A	202373784	A,A	G,G	1,1	-inf,-inf	inf,inf	0.666929,2.11236	0.000436039	0.000955273
3	chr2:201896509:A:G	201896509	NA,G	NA,A	NA,1	NA,inf	NA,inf	NA,1.27298	0.00043574	0.000927855
3	chr2:202259281:A:G	202259281	G,G	A,A	1,1	-inf,-inf	inf,inf	2.6462,0.6013	0.000433546	0.000946658
3	chr2:201882723:T:G	201882723	G,NA	T,NA	1,NA	-inf,NA	inf,NA	1.39507,NA	0.00043243	0.000926284
3	chr2:202080530:C:T	202080530	T,NA	C,NA	1,NA	-inf,NA	inf,NA	1.44502,NA	0.000431205	0.000934541
3	chr2:202220426:A:G	202220426	G,NA	A,NA	1,NA	inf,NA	inf,NA	1.16802,NA	0.000429439	0.000901366
3	chr2:202450817:A:G	202450817	G,G	A,A	1,1	-inf,-inf	inf,inf	0.754171,2.04866	0.000428445	0.000939596
3	chr2:203743522:A:G	203743522	NA,G	NA,A	NA,1	NA,inf	NA,inf	NA,1.24862	0.000428334	0.000911595
3	chr2:203229716:G:A	203229716	NA,A	NA,G	NA,1	NA,-inf	NA,inf	NA,1.34793	0.000427277	0.000912976
3	chr2:202315145:A:G	202315145	G,G	A,A	1,1	-inf,-inf	inf,inf	2.69382,0.531543	0.000427057	0.000932757
3	chr2:202188321:G:A	202188321	A,NA	G,NA	1,NA	inf,NA	inf,NA	1.20322,NA	0.000426837	0.000898934
3	chr2:203611912:G:A	203611912	A,NA	G,NA	1,NA	inf,NA	inf,NA	1.24165,NA	0.000424271	0.000893915
3	chr2:202237675:C:T	202237675	T,T	C,C	1,1	inf,inf	inf,inf	2.91737,0.130865	0.000423837	0.000929254
3	chr2:202329547:G:T	202329547	T,T	G,G	1,1	-inf,-inf	inf,inf	2.61391,0.618021	0.000423184	0.000923961
3	chr2:202403732:C:T	202403732	T,T	C,C	1,1	-inf,-inf	inf,inf	0.771516,2.02864	0.000421578	0.000925163
3	chr2:202724089:CCT:C	202724089	C,C	CCT,CCT	1,1	inf,inf	inf,inf	3.37847,1.32297	0.0004212	0.00414299
3	chr2:203093125:G:T	203093125	NA,T	NA,G	NA,1	NA,-inf	NA,inf	NA,1.33619	0.000420824	0.000898794
3	chr2:202934665:G:A	202934665	NA,A	NA,G	NA,1	NA,inf	NA,inf	NA,1.24586	0.000419872	0.000891066
3	chr2:203415542:G:A	203415542	NA,A	NA,G	NA,1	NA,-inf	NA,inf	NA,1.26526	0.000416559	0.000890483
3	chr2:202291596:A:G	202291596	G,G	A,A	1,1	-inf,-inf	inf,inf	2.71984,0.478823	0.000415825	0.00090847
3	chr2:203954807:A:G	203954807	NA,G	NA,A	NA,1	NA,-inf	NA,inf	NA,1.33687	0.000415369	0.000892722
3	chr2:203013429:C:T	203013429	T,T	C,C	1,1	-inf,inf	inf,inf	1.82116,0.340254	0.000415148	0.000858405
3	chr2:202994595:G:A	202994595	A,A	G,G	1,1	inf,-inf	inf,inf	1.93042,0.129155	0.000415067	0.000863347
3	chr2:203705655:G:A	203705655	A,A	G,G	1,1	-inf,-inf	inf,inf	0.106481,1.93272	0.000412606	0.000866864
3	chr2:202732546:C:T	202732546	T,T	C,C	1,1	inf,inf	inf,inf	3.19769,1.4449	0.000412486	0.00371671
3	chr2:202163406:A:G	202163406	G,G	A,A	1,1	inf,inf	inf,inf	3.00456,0.284229	0.000412272	0.000948593
3	chr2:204048482:T:C	204048482	C,C	T,T	1,1	inf,inf	inf,inf	1.21432,1.05057	0.000411906	0.000863207
3	chr2:203173353:C:T	203173353	NA,T	NA,C	NA,1	NA,-inf	NA,inf	NA,1.32537	0.000411538	0.000879302
3	chr2:203952908:T:G	203952908	NA,G	NA,T	NA,1	NA,-inf	NA,inf	NA,1.3258	0.000410271	0.000876612
3	chr2:202280549:C:G	202280549	G,NA	C,NA	1,NA	-inf,NA	inf,NA	1.40127,NA	0.000410046	0.000891066
3	chr2:201916924:G:A	201916924	NA,A	NA,G	NA,1	NA,inf	NA,inf	NA,1.22537	0.00040914	0.000871151
3	chr2:202987905:G:C	202987905	C,C	G,G	1,1	-inf,inf	inf,inf	1.60167,0.610706	0.000408531	0.000844489
3	chr2:202196363:T:C	202196363	C,C	T,T	1,1	inf,-inf	inf,inf	1.94144,0.0737647	0.000407788	0.000857384
3	chr2:202475845:C:A	202475845	A,A	C,C	1,1	-inf,-inf	inf,inf	0.742274,2.02734	0.000406908	0.000891965
3	chr2:202333731:AAGAAAGAG:A	202333731	A,A	AAGAAAGAG,AAGAAAGAG	1,1	-inf,-inf	inf,inf	2.66537,0.529061	0.000406137	0.000886872
3	chr2:202335318:T:C	202335318	NA,C	NA,T	NA,1	NA,-inf	NA,inf	NA,1.28228	0.00040601	0.000867547
3	chr2:202316793:C:T	202316793	T,T	C,C	1,1	-inf,-inf	inf,inf	2.68226,0.509181	0.00040556	0.000883874
3	chr2:202427887:G:A	202427887	A,A	G,G	1,1	-inf,-inf	inf,inf	0.768774,2.00835	0.000405239	0.000889131
3	chr2:202287632:G:A	202287632	A,A	G,G	1,1	-inf,inf	inf,inf	3.14595,0.0154594	0.000404958	0.000956047
3	chr2:201700847:C:T	201700847	T,T	C,C	1,1	inf,inf	inf,inf	0.00995193,2.06168	0.000404806	0.000866799
3	chr2:204022639:T:C	204022639	NA,C	NA,T	NA,1	NA,-inf	NA,inf	NA,1.27486	0.000402628	0.000860236
3	chr2:202303714:G:A	202303714	A,A	G,G	1,1	-inf,inf	inf,inf	3.05065,0.190547	0.000402215	0.000938477
3	chr2:202214857:G:A	202214857	A,A	G,G	1,1	inf,inf	inf,inf	2.87511,0.153898	0.000402208	0.000881387
3	chr2:203701973:A:G	203701973	NA,G	NA,A	NA,1	NA,inf	NA,inf	NA,1.22556	0.000402076	0.000855651
3	chr2:202274609:G:A	202274609	NA,A	NA,G	NA,1	NA,-inf	NA,inf	NA,1.27606	0.000401567	0.000858056
3	chr2:203242130:C:A	203242130	NA,A	NA,C	NA,1	NA,inf	NA,inf	NA,1.21285	0.000401503	0.000852518
3	chr2:202309888:G:A	202309888	A,A	G,G	1,1	-inf,-inf	inf,inf	2.75613,0.396291	0.000400139	0.000874723
3	chr2:202059055:T:C	202059055	C,C	T,T	1,1	-inf,inf	inf,inf	0.0147682,2.06411	0.00039979	0.00084926
3	chr2:203423753:A:G	203423753	NA,G	NA,A	NA,1	NA,inf	NA,inf	NA,1.20684	0.000399727	0.000851276
3	chr2:202472437:T:C	202472437	C,C	T,T	1,1	-inf,-inf	inf,inf	0.729345,2.02528	0.000399607	0.000875585
3	chr2:202511342:G:A	202511342	A,A	G,G	1,1	-inf,-inf	inf,inf	0.78964,1.98742	0.000399359	0.000876883
3	chr2:202529115:C:A	202529115	A,A	C,C	1,1	-inf,-inf	inf,inf	0.769255,1.99993	0.00039915	0.000875792
3	chr2:202207901:G:A	202207901	A,NA	G,NA	1,NA	inf,NA	inf,NA	1.12543,NA	0.000397643	0.000834647
3	chr2:202522608:C:T	202522608	T,T	C,C	1,1	-inf,-inf	inf,inf	0.766349,1.99976	0.0003976	0.000872324
3	chr2:202485807:A:G	202485807	G,G	A,A	1,1	-inf,-inf	inf,inf	0.752301,2.00501	0.000395176	0.000866574
3	chr2:202408838:A:G	202408838	G,G	A,A	1,1	-inf,-inf	inf,inf	0.75922,2.00021	0.000394912	0.000866216
3	chr2:202976028:G:A	202976028	A,A	G,G	1,1	-inf,inf	inf,inf	1.43785,0.867735	0.000394831	0.000821392
3	chr2:202494089:C:T	202494089	T,T	C,C	1,1	-inf,-inf	inf,inf	0.723242,2.02179	0.000394549	0.000864292
3	chr2:202505143:C:T	202505143	T,T	C,C	1,1	-inf,-inf	inf,inf	0.777034,1.98621	0.000392698	0.000861894
3	chr2:202781310:C:T	202781310	T,T	C,C	1,1	inf,-inf	inf,inf	1.87458,0.0348776	0.000391932	0.000811843
3	chr2:202504869:C:T	202504869	T,T	C,C	1,1	-inf,-inf	inf,inf	0.747048,2.00402	0.000391926	0.000859284
3	chr2:203186165:T:G	203186165	NA,G	NA,T	NA,1	NA,-inf	NA,inf	NA,1.29704	0.000391794	0.000837074
3	chr2:203940984:C:T	203940984	NA,T	NA,C	NA,1	NA,-inf	NA,inf	NA,1.26842	0.000391642	0.000838571
3	chr2:203941184:T:G	203941184	NA,G	NA,T	NA,1	NA,-inf	NA,inf	NA,1.26751	0.000391019	0.000837236
3	chr2:203298763:G:A	203298763	NA,A	NA,G	NA,1	NA,-inf	NA,inf	NA,1.23066	0.000390867	0.000835659
3	chr2:201947129:C:T	201947129	NA,T	NA,C	NA,1	NA,inf	NA,inf	NA,1.2075	0.000387286	0.000825789
3	chr2:203731698:C:CTCACTTTCAATGAATTTAAACCGT	203731698	NA,CTCACTTTCAATGAATTTAAACCGT	NA,C	NA,1	NA,inf	NA,inf	NA,1.18562	0.000386986	0.000823769
3	chr2:202160514:C:T	202160514	T,NA	C,NA	1,NA	inf,NA	inf,NA	1.25713,NA	0.000386555	0.000818811
3	chr2:202510774:G:A	202510774	A,A	G,G	1,1	-inf,-inf	inf,inf	0.785991,1.97062	0.000386093	0.000847609
3	chr2:202528861:C:T	202528861	T,T	C,C	1,1	-inf,-inf	inf,inf	0.753174,1.99125	0.000385962	0.000846359
3	chr2:203609784:T:C	203609784	C,NA	T,NA	1,NA	-inf,NA	inf,NA	1.32497,NA	0.00038476	0.000828779
3	chr2:202382526:A:G	202382526	G,G	A,A	1,1	-inf,-inf	inf,inf	0.794739,1.95827	0.000381525	0.000837897
3	chr2:202495405:G:A	202495405	A,A	G,G	1,1	-inf,-inf	inf,inf	0.75452,1.98233	0.000380178	0.000833777
3	chr2:203746178:G:A	203746178	NA,A	NA,G	NA,1	NA,inf	NA,inf	NA,1.18432	0.000379587	0.000808159
3	chr2:203744937:T:C	203744937	NA,C	NA,T	NA,1	NA,inf	NA,inf	NA,1.18336	0.000378886	0.000806675
3	chr2:202516582:G:A	202516582	A,A	G,G	1,1	-inf,-inf	inf,inf	0.743913,1.98675	0.000378573	0.000829937
3	chr2:202469060:C:T	202469060	T,T	C,C	1,1	-inf,-inf	inf,inf	0.775988,1.96654	0.000378362	0.000830481
3	chr2:202721321:A:T	202721321	T,T	A,A	1,1	inf,inf	inf,inf	1.6645,0.496532	0.000378061	0.000791609
3	chr2:202540435:A:G	202540435	G,G	A,A	1,1	-inf,-inf	inf,inf	0.753078,1.97964	0.000377628	0.000828143
3	chr2:202043261:C:CA	202043261	CA,NA	C,NA	1,NA	-inf,NA	inf,NA	1.21352,NA	0.000377384	0.000796173
3	chr2:203708644:A:G	203708644	NA,G	NA,A	NA,1	NA,inf	NA,inf	NA,1.2549	0.000377124	0.000798488
3	chr2:202331112:C:T	202331112	T,T	C,C	1,1	-inf,-inf	inf,inf	2.73004,0.375175	0.000375993	0.000821758
3	chr2:202577828:G:T	202577828	T,T	G,G	1,1	-inf,-inf	inf,inf	0.6847,2.01854	0.000375882	0.000822334
3	chr2:201975635:G:A	201975635	NA,A	NA,G	NA,1	NA,inf	NA,inf	NA,1.19907	0.000375499	0.000801707
3	chr2:202395565:G:A	202395565	A,NA	G,NA	1,NA	-inf,NA	inf,NA	1.34497,NA	0.000375404	0.000813945
3	chr2:203990698:C:G	203990698	G,NA	C,NA	1,NA	inf,NA	inf,NA	1.29329,NA	0.000373326	0.000803207
3	chr2:202297040:G:A	202297040	A,A	G,G	1,1	-inf,inf	inf,inf	3.01244,0.173299	0.000371991	0.000867564
3	chr2:203687616:T:G	203687616	NA,G	NA,T	NA,1	NA,inf	NA,inf	NA,1.18205	0.000369448	0.000786956
3	chr2:203706103:G:A	203706103	A,A	G,G	1,1	-inf,-inf	inf,inf	0.105513,1.88004	0.000369298	0.000776071
3	chr2:202950745:A:G	202950745	NA,G	NA,A	NA,1	NA,inf	NA,inf	NA,1.17226	0.000368342	0.000781851
3	chr2:203957686:C:T	203957686	NA,T	NA,C	NA,1	NA,-inf	NA,inf	NA,1.27666	0.000368218	0.000792229
3	chr2:202470910:A:C	202470910	C,C	A,A	1,1	-inf,-inf	inf,inf	0.758886,1.96176	0.000368195	0.000807603
3	chr2:202264235:A:G	202264235	G,G	A,A	1,1	-inf,-inf	inf,inf	2.68407,0.423042	0.00036646	0.000799208
3	chr2:202551441:T:C	202551441	C,C	T,T	1,1	-inf,-inf	inf,inf	0.701585,1.9938	0.000365883	0.000800957
3	chr2:202470196:G:C	202470196	C,C	G,G	1,1	-inf,-inf	inf,inf	0.706376,1.98977	0.000365433	0.000800066
3	chr2:203769238:G:A	203769238	NA,A	NA,G	NA,1	NA,inf	NA,inf	NA,1.15939	0.000364309	0.000775649
3	chr2:202589784:C:T	202589784	T,T	C,C	1,1	inf,inf	inf,inf	1.01882,1.26178	0.000363352	0.000759183
3	chr2:203623990:C:T	203623990	NA,T	NA,C	NA,1	NA,-inf	NA,inf	NA,1.19626	0.000362823	0.000775192
3	chr2:201966134:G:A	201966134	NA,A	NA,G	NA,1	NA,inf	NA,inf	NA,1.15456	0.000362303	0.000773069
3	chr2:202053112:T:A	202053112	A,NA	T,NA	1,NA	inf,NA	inf,NA	1.46278,NA	0.000360497	0.000795204
3	chr2:202496307:C:T	202496307	T,T	C,C	1,1	-inf,-inf	inf,inf	0.764846,1.94366	0.00035873	0.000787018
3	chr2:202550604:C:T	202550604	T,T	C,C	1,1	-inf,-inf	inf,inf	0.754658,1.94833	0.000357876	0.0007848
3	chr2:202528178:C:T	202528178	T,T	C,C	1,1	-inf,-inf	inf,inf	0.737311,1.95856	0.000357091	0.000782685
3	chr2:202918486:T:C	202918486	C,C	T,T	1,1	-inf,inf	inf,inf	1.71963,0.381066	0.000355831	0.000736535
3	chr2:204052656:G:A	204052656	A,A	G,G	1,1	-inf,inf	inf,inf	0.0918977,2.04775	0.000354684	0.000757913
3	chr2:202422075:A:C	202422075	C,C	A,A	1,1	-inf,-inf	inf,inf	0.885663,1.85723	0.000354569	0.000781131
3	chr2:202472016:T:G	202472016	G,G	T,T	1,1	-inf,-inf	inf,inf	0.739584,1.95058	0.000353112	0.000774006
3	chr2:203714731:A:T	203714731	NA,T	NA,A	NA,1	NA,inf	NA,inf	NA,1.15292	0.000352486	0.000750614
3	chr2:201969350:T:C	201969350	C,NA	T,NA	1,NA	-inf,NA	inf,NA	1.20132,NA	0.000352335	0.000752579
3	chr2:204043600:G:T	204043600	NA,T	NA,G	NA,1	NA,-inf	NA,inf	NA,1.24067	0.000351463	0.000751538
3	chr2:202561412:T:G	202561412	G,G	T,T	1,1	-inf,-inf	inf,inf	0.670418,1.98837	0.000350363	0.000766115
3	chr2:203727162:G:A	203727162	NA,A	NA,G	NA,1	NA,inf	NA,inf	NA,1.12379	0.000350122	0.000747257
3	chr2:202582341:T:C	202582341	C,C	T,T	1,1	-inf,-inf	inf,inf	0.689062,1.97631	0.000349745	0.000765287
3	chr2:203673817:T:C	203673817	NA,C	NA,T	NA,1	NA,-inf	NA,inf	NA,1.18101	0.000349611	0.000747345
3	chr2:201948176:A:G	201948176	NA,G	NA,A	NA,1	NA,inf	NA,inf	NA,1.13766	0.000349184	0.000744825
3	chr2:203666625:A:G	203666625	NA,G	NA,A	NA,1	NA,-inf	NA,inf	NA,1.17986	0.000348905	0.000745837
3	chr2:202025299:C:T	202025299	T,NA	C,NA	1,NA	-inf,NA	inf,NA	1.32439,NA	0.00034861	0.000742813
3	chr2:202447274:C:A	202447274	A,NA	C,NA	1,NA	-inf,NA	inf,NA	0.811429,NA	0.000346392	0.00070918
3	chr2:203408251:C:T	203408251	NA,T	NA,C	NA,1	NA,-inf	NA,inf	NA,1.1602	0.000345541	0.00073873
3	chr2:203261249:G:A	203261249	NA,A	NA,G	NA,1	NA,-inf	NA,inf	NA,1.22051	0.000343241	0.00073342
3	chr2:203237234:G:A	203237234	NA,A	NA,G	NA,1	NA,inf	NA,inf	NA,1.12261	0.000342495	0.000727405
3	chr2:203003634:T:A	203003634	A,A	T,T	1,1	-inf,inf	inf,inf	1.60259,0.548142	0.000341927	0.00070927
3	chr2:203040452:G:T	203040452	T,T	G,G	1,1	-inf,inf	inf,inf	1.59632,0.55423	0.000341272	0.000707965
3	chr2:202995779:A:AT	202995779	NA,AT	NA,A	NA,1	NA,inf	NA,inf	NA,1.12874	0.00034096	0.000723853
3	chr2:202953852:A:G	202953852	G,G	A,A	1,1	-inf,inf	inf,inf	1.705,0.36823	0.000340501	0.000704922
3	chr2:203302706:G:T	203302706	T,NA	G,NA	1,NA	inf,NA	inf,NA	1.10504,NA	0.000340015	0.000714591
3	chr2:203588066:G:A	203588066	NA,A	NA,G	NA,1	NA,-inf	NA,inf	NA,1.1697	0.000338592	0.000725911
3	chr2:203698177:CAG:C	203698177	NA,C	NA,CAG	NA,1	NA,inf	NA,inf	NA,1.13356	0.000338569	0.000721286
3	chr2:202516800:C:T	202516800	T,NA	C,NA	1,NA	-inf,NA	inf,NA	1.28647,NA	0.000337489	0.000731673
3	chr2:204047784:C:T	204047784	NA,T	NA,C	NA,1	NA,inf	NA,inf	NA,1.16508	0.000337466	0.000716853
3	chr2:203574200:T:C	203574200	NA,C	NA,T	NA,1	NA,inf	NA,inf	NA,1.09116	0.000335799	0.000714378
3	chr2:203995416:G:A	203995416	NA,A	NA,G	NA,1	NA,inf	NA,inf	NA,1.13044	0.000335739	0.000713934
3	chr2:203938666:T:C	203938666	NA,C	NA,T	NA,1	NA,-inf	NA,inf	NA,1.17268	0.000334504	0.000715953
3	chr2:202996143:G:C	202996143	C,C	G,G	1,1	-inf,inf	inf,inf	1.62577,0.490837	0.000333643	0.000691656
3	chr2:203444357:G:A	203444357	NA,A	NA,G	NA,1	NA,inf	NA,inf	NA,1.11249	0.000333166	0.000708291
3	chr2:201915040:C:T	201915040	NA,T	NA,C	NA,1	NA,inf	NA,inf	NA,1.11826	0.000332397	0.000708024
3	chr2:201915444:G:A	201915444	NA,A	NA,G	NA,1	NA,inf	NA,inf	NA,1.11613	0.000331154	0.000705381
3	chr2:203977015:T:C	203977015	NA,C	NA,T	NA,1	NA,inf	NA,inf	NA,1.18315	0.000331086	0.00070444
3	chr2:202662380:AGAG:A	202662380	A,NA	AGAG,NA	1,NA	inf,NA	inf,NA	0.986731,NA	0.000330897	0.000693945
3	chr2:203689176:A:G	203689176	NA,G	NA,A	NA,1	NA,-inf	NA,inf	NA,1.14878	0.000330405	0.000706306
3	chr2:201985570:C:T	201985570	NA,T	NA,C	NA,1	NA,inf	NA,inf	NA,1.14378	0.000330377	0.000708437
3	chr2:202472796:G:A	202472796	NA,A	NA,G	NA,1	NA,inf	NA,inf	NA,1.11068	0.00032989	0.000702918
3	chr2:201696387:G:A	201696387	A,A	G,G	1,1	-inf,inf	inf,inf	0.1047,1.95941	0.000329573	0.000707089
3	chr2:202432345:T:G	202432345	G,NA	T,NA	1,NA	-inf,NA	inf,NA	0.787562,NA	0.000328776	0.000673446
3	chr2:203672094:C:T	203672094	NA,T	NA,C	NA,1	NA,-inf	NA,inf	NA,1.14397	0.000327844	0.000700812
3	chr2:203450513:G:A	203450513	NA,A	NA,G	NA,1	NA,-inf	NA,inf	NA,1.19262	0.000327493	0.000700189
3	chr2:203301627:T:A	203301627	NA,A	NA,T	NA,1	NA,-inf	NA,inf	NA,1.12954	0.000327308	0.000699781
3	chr2:202313915:C:T	202313915	T,T	C,C	1,1	-inf,inf	inf,inf	2.98564,0.0844965	0.00032728	0.000765991
3	chr2:202713285:A:G	202713285	G,G	A,A	1,1	inf,inf	inf,inf	3.10074,1.36513	0.000326847	0.00271155
3	chr2:202371162:G:A	202371162	A,NA	G,NA	1,NA	-inf,NA	inf,NA	1.36083,NA	0.000326771	0.000710019
3	chr2:202348338:T:C	202348338	C,C	T,T	1,1	-inf,-inf	inf,inf	2.7289,0.229905	0.000325865	0.000712059
3	chr2:203277836:G:A	203277836	A,A	G,G	1,1	-inf,inf	inf,inf	1.80096,0.152618	0.000325484	0.000675315
3	chr2:203024557:A:G	203024557	NA,G	NA,A	NA,1	NA,inf	NA,inf	NA,1.10189	0.000325014	0.000690082
3	chr2:202501509:C:G	202501509	G,G	C,C	1,1	inf,inf	inf,inf	1.23706,0.996859	0.000324132	0.000677054
3	chr2:203239883:G:T	203239883	NA,T	NA,G	NA,1	NA,inf	NA,inf	NA,1.09238	0.000324031	0.000688298
3	chr2:202541714:A:C	202541714	NA,C	NA,A	NA,1	NA,inf	NA,inf	NA,1.10002	0.000323542	0.000689411
3	chr2:203994911:G:C	203994911	NA,C	NA,G	NA,1	NA,inf	NA,inf	NA,1.10879	0.000323156	0.000687233
3	chr2:201902688:T:C	201902688	NA,C	NA,T	NA,1	NA,inf	NA,inf	NA,1.09804	0.000323029	0.000687753
3	chr2:202359473:T:C	202359473	C,NA	T,NA	1,NA	-inf,NA	inf,NA	1.28458,NA	0.000322663	0.000700782
3	chr2:201979755:C:T	201979755	NA,T	NA,C	NA,1	NA,-inf	NA,inf	NA,1.12327	0.000322255	0.000691005
3	chr2:203791972:G:T	203791972	NA,T	NA,G	NA,1	NA,inf	NA,inf	NA,1.09477	0.000321946	0.00068571
3	chr2:202406544:T:C	202406544	C,C	T,T	1,1	-inf,-inf	inf,inf	2.89978,0.399231	0.000321797	0.000770205
3	chr2:202663836:G:A	202663836	A,NA	G,NA	1,NA	inf,NA	inf,NA	1.10805,NA	0.000320807	0.000678297
3	chr2:203517282:A:G	203517282	G,NA	A,NA	1,NA	inf,NA	inf,NA	1.08706,NA	0.000320091	0.000673815
3	chr2:203475271:G:A	203475271	NA,A	NA,G	NA,1	NA,-inf	NA,inf	NA,1.17781	0.00031942	0.000682924
3	chr2:202991734:A:G	202991734	G,G	A,A	1,1	-inf,inf	inf,inf	1.52199,0.498906	0.000318179	0.000657949
3	chr2:203369203:A:G	203369203	NA,G	NA,A	NA,1	NA,-inf	NA,inf	NA,1.17413	0.000317294	0.000678085
3	chr2:202771599:C:T	202771599	T,T	C,C	1,1	inf,-inf	inf,inf	1.77779,0.220304	0.000317059	0.000661636
3	chr2:202024147:C:T	202024147	NA,T	NA,C	NA,1	NA,-inf	NA,inf	NA,1.16517	0.000316639	0.000676838
3	chr2:202499493:C:T	202499493	T,T	C,C	1,1	-inf,-inf	inf,inf	0.772915,1.86421	0.000316325	0.000694645
3	chr2:203242939:T:C	203242939	C,NA	T,NA	1,NA	inf,NA	inf,NA	1.06059,NA	0.000315742	0.000663499
3	chr2:203336250:G:A	203336250	NA,A	NA,G	NA,1	NA,-inf	NA,inf	NA,1.16938	0.000314753	0.000672656
3	chr2:203310541:G:A	203310541	NA,A	NA,G	NA,1	NA,-inf	NA,inf	NA,1.16915	0.000314627	0.00067239
3	chr2:202139833:C:T	202139833	NA,T	NA,C	NA,1	NA,-inf	NA,inf	NA,1.1295	0.000314221	0.000675137
3	chr2:202139868:C:T	202139868	NA,T	NA,C	NA,1	NA,-inf	NA,inf	NA,1.1295	0.000314221	0.000675137
3	chr2:202412087:A:T	202412087	T,T	A,A	1,1	-inf,-inf	inf,inf	0.824366,1.81263	0.000312161	0.00068415
3	chr2:203660595:C:T	203660595	NA,T	NA,C	NA,1	NA,inf	NA,inf	NA,1.07017	0.000312061	0.000663223
3	chr2:202469110:A:G	202469110	NA,G	NA,A	NA,1	NA,-inf	NA,inf	NA,1.08813	0.000311034	0.000665204
3	chr2:203767657:T:C	203767657	NA,C	NA,T	NA,1	NA,inf	NA,inf	NA,1.07191	0.00031095	0.000662273
3	chr2:202442754:T:C	202442754	C,NA	T,NA	1,NA	-inf,NA	inf,NA	0.758897,NA	0.000310609	0.000636587
3	chr2:202348370:T:C	202348370	C,C	T,T	1,1	-inf,-inf	inf,inf	2.66276,0.275002	0.000310298	0.000678826
3	chr2:203622987:C:A	203622987	NA,A	NA,C	NA,1	NA,-inf	NA,inf	NA,1.12956	0.000310163	0.000664481
3	chr2:203693433:A:G	203693433	NA,G	NA,A	NA,1	NA,inf	NA,inf	NA,1.08128	0.000309106	0.000658552
3	chr2:202492542:G:A	202492542	A,A	G,G	1,1	-inf,-inf	inf,inf	0.806663,1.82745	0.000308652	0.000678841
3	chr2:203025270:C:T	203025270	NA,T	NA,C	NA,1	NA,-inf	NA,inf	NA,1.14884	0.000305324	0.000652522
3	chr2:203682898:A:G	203682898	NA,G	NA,A	NA,1	NA,inf	NA,inf	NA,1.07244	0.000304535	0.00064882
3	chr2:202770882:T:C	202770882	C,C	T,T	1,1	inf,inf	inf,inf	1.71186,1.3492	0.000304363	0.000769173
3	chr2:202096324:AC:A	202096324	A,NA	AC,NA	1,NA	-inf,NA	inf,NA	1.23546,NA	0.000304109	0.000658237
3	chr2:202091566:A:T	202091566	NA,T	NA,A	NA,1	NA,-inf	NA,inf	NA,1.09771	0.000302699	0.000648153
3	chr2:202507003:G:A	202507003	A,A	G,G	1,1	-inf,-inf	inf,inf	0.769306,1.84612	0.000302638	0.000664074
3	chr2:203176258:G:A	203176258	A,NA	G,NA	1,NA	inf,NA	inf,NA	1.03441,NA	0.00030218	0.000635701
3	chr2:201983904:A:G	201983904	NA,G	NA,A	NA,1	NA,-inf	NA,inf	NA,1.07092	0.000301554	0.000643337
3	chr2:203051585:T:C	203051585	NA,C	NA,T	NA,1	NA,inf	NA,inf	NA,1.05816	0.000301182	0.000639591
3	chr2:202425714:T:C	202425714	C,C	T,T	1,1	-inf,-inf	inf,inf	0.835351,1.7835	0.000300331	0.00065849
3	chr2:202417810:C:G	202417810	G,G	C,C	1,1	inf,inf	inf,inf	1.25928,0.925203	0.000299726	0.000625993
3	chr2:202152107:T:C	202152107	NA,C	NA,T	NA,1	NA,-inf	NA,inf	NA,1.08074	0.000299053	0.000641247
3	chr2:203705369:C:T	203705369	T,T	C,C	1,1	-inf,-inf	inf,inf	0.0976591,1.77034	0.000296283	0.000623004
3	chr2:203056547:A:G	203056547	G,G	A,A	1,1	-inf,inf	inf,inf	1.57669,0.468818	0.00029417	0.000610287
3	chr2:201851153:G:A	201851153	NA,A	NA,G	NA,1	NA,inf	NA,inf	NA,1.06173	0.000293908	0.000626601
3	chr2:203014780:A:G	203014780	G,G	A,A	1,1	-inf,inf	inf,inf	1.53412,0.535069	0.000293775	0.000609796
3	chr2:203587450:T:C	203587450	C,C	T,T	1,1	inf,-inf	inf,inf	0.973075,1.54241	0.000292769	0.00064552
3	chr2:203384888:G:A	203384888	NA,A	NA,G	NA,1	NA,-inf	NA,inf	NA,1.1253	0.00029204	0.000624195
3	chr2:202887305:C:A	202887305	A,A	C,C	1,1	-inf,inf	inf,inf	1.57749,0.454555	0.000290962	0.000603359
3	chr2:202517151:C:T	202517151	T,T	C,C	1,1	-inf,-inf	inf,inf	0.795725,1.80389	0.00029068	0.000638486
3	chr2:202052556:C:T	202052556	T,T	C,C	1,1	inf,inf	inf,inf	0.000126994,1.86452	0.000290393	0.000614994
3	chr2:202265909:G:C	202265909	C,NA	G,NA	1,NA	-inf,NA	inf,NA	1.28917,NA	0.000290192	0.000630226
3	chr2:202826558:A:G	202826558	G,G	A,A	1,1	-inf,inf	inf,inf	1.72685,0.064017	0.000289429	0.000597751
3	chr2:202985785:G:A	202985785	A,A	G,G	1,1	-inf,inf	inf,inf	1.44103,0.651589	0.000288711	0.000600181
3	chr2:203325476:A:G	203325476	G,NA	A,NA	1,NA	inf,NA	inf,NA	1.02259,NA	0.000288378	0.000606702
3	chr2:202887306:C:G	202887306	G,G	C,C	1,1	-inf,inf	inf,inf	1.57761,0.440447	0.000286165	0.000593365
3	chr2:202561945:T:G	202561945	G,G	T,T	1,1	-inf,-inf	inf,inf	0.805971,1.785	0.000285721	0.000628378
3	chr2:202474275:G:A	202474275	A,A	G,G	1,1	-inf,-inf	inf,inf	0.741317,1.81675	0.000285644	0.000624332
3	chr2:203707552:G:A	203707552	NA,A	NA,G	NA,1	NA,inf	NA,inf	NA,1.02434	0.00028554	0.000608241
3	chr2:202553060:T:A	202553060	A,A	T,T	1,1	inf,inf	inf,inf	1.19875,0.96315	0.000285351	0.000596308
3	chr2:203912230:A:G	203912230	NA,G	NA,A	NA,1	NA,-inf	NA,inf	NA,1.08229	0.000285073	0.000610256
3	chr2:203118423:T:C	203118423	C,NA	T,NA	1,NA	-inf,NA	inf,NA	1.24557,NA	0.000284715	0.000617254
3	chr2:202317226:T:G	202317226	G,NA	T,NA	1,NA	-inf,NA	inf,NA	1.25105,NA	0.00028458	0.000619836
3	chr2:202836834:C:T	202836834	T,T	C,C	1,1	-inf,inf	inf,inf	1.70912,0.110895	0.000284477	0.000587787
3	chr2:202420267:T:C	202420267	C,NA	T,NA	1,NA	-inf,NA	inf,NA	1.26002,NA	0.000283674	0.000618801
3	chr2:203325472:A:T	203325472	T,NA	A,NA	1,NA	inf,NA	inf,NA	1.01217,NA	0.000282927	0.000595293
3	chr2:203744257:C:T	203744257	NA,T	NA,C	NA,1	NA,-inf	NA,inf	NA,0.892182	0.000282715	0.000596169
3	chr2:202811521:GCAT:G	202811521	NA,G	NA,GCAT	NA,1	NA,-inf	NA,inf	NA,1.09363	0.000282576	0.000603733
3	chr2:202816984:C:T	202816984	NA,T	NA,C	NA,1	NA,-inf	NA,inf	NA,1.09267	0.00028212	0.000602759
3	chr2:203963593:C:T	203963593	NA,T	NA,C	NA,1	NA,-inf	NA,inf	NA,1.05151	0.000281969	0.00060364
3	chr2:202480215:C:G	202480215	G,G	C,C	1,1	-inf,-inf	inf,inf	0.760925,1.79713	0.000281917	0.000616606
3	chr2:202513675:CT:C	202513675	C,C	CT,CT	1,1	-inf,-inf	inf,inf	0.834429,1.75787	0.000281853	0.000620477
3	chr2:201922400:T:C	201922400	NA,C	NA,T	NA,1	NA,inf	NA,inf	NA,1.0136	0.000281511	0.000600266
3	chr2:203503419:A:G	203503419	NA,G	NA,A	NA,1	NA,-inf	NA,inf	NA,1.10186	0.000280779	0.000600322
3	chr2:203690985:C:T	203690985	NA,T	NA,C	NA,1	NA,-inf	NA,inf	NA,1.05817	0.00028052	0.000600845
3	chr2:202995993:G:A	202995993	A,A	G,G	1,1	-inf,inf	inf,inf	1.44888,0.619469	0.000280327	0.000582612
3	chr2:204001301:A:G	204001301	NA,G	NA,A	NA,1	NA,inf	NA,inf	NA,1.02373	0.00027907	0.000593631
3	chr2:203541024:C:A	203541024	A,A	C,C	1,1	inf,-inf	inf,inf	1.71293,0.141785	0.000278153	0.000577528
3	chr2:203322391:T:G	203322391	NA,G	NA,T	NA,1	NA,inf	NA,inf	NA,1.00317	0.000277574	0.000592373
3	chr2:202453583:T:C	202453583	NA,C	NA,T	NA,1	NA,-inf	NA,inf	NA,1.04593	0.000276972	0.000594108
3	chr2:202422002:A:G	202422002	G,G	A,A	1,1	-inf,-inf	inf,inf	2.8805,0.258431	0.000275883	0.00065535
3	chr2:202292524:G:T	202292524	T,T	G,G	1,1	inf,inf	inf,inf	0.844555,1.27792	0.000275742	0.000578475
3	chr2:202165228:T:A	202165228	A,A	T,T	1,1	inf,inf	inf,inf	2.115,0.942904	0.000275207	0.000635096
3	chr2:201769335:A:T	201769335	T,NA	A,NA	1,NA	inf,NA	inf,NA	1.0596,NA	0.000273024	0.000583335
3	chr2:202517428:C:T	202517428	T,T	C,C	1,1	-inf,-inf	inf,inf	0.994578,1.61848	0.000272318	0.000602332
3	chr2:202450889:T:C	202450889	C,C	T,T	1,1	-inf,-inf	inf,inf	2.80296,0.373842	0.000272121	0.000647103
3	chr2:202433092:G:C	202433092	C,C	G,G	1,1	inf,inf	inf,inf	0.602624,1.49565	0.000271782	0.000571642
3	chr2:202827287:A:G	202827287	G,G	A,A	1,1	-inf,inf	inf,inf	1.69386,0.0747954	0.000271489	0.000560922
3	chr2:203283124:T:C	203283124	C,C	T,T	1,1	-inf,inf	inf,inf	1.71398,0.131367	0.00027135	0.00056326
3	chr2:202873458:G:A	202873458	A,NA	G,NA	1,NA	-inf,NA	inf,NA	1.24171,NA	0.000271332	0.000593217
3	chr2:202991172:G:A	202991172	NA,A	NA,G	NA,1	NA,-inf	NA,inf	NA,1.03307	0.000270964	0.000580694
3	chr2:201912572:G:A	201912572	NA,A	NA,G	NA,1	NA,inf	NA,inf	NA,0.997208	0.000270606	0.000577733
3	chr2:203574487:A:G	203574487	NA,G	NA,A	NA,1	NA,inf	NA,inf	NA,0.968317	0.000270162	0.000574949
3	chr2:202896851:A:G	202896851	G,G	A,A	1,1	-inf,inf	inf,inf	1.54053,0.433352	0.000270137	0.00056067
3	chr2:201901066:G:A	201901066	NA,A	NA,G	NA,1	NA,inf	NA,inf	NA,0.993818	0.000269758	0.000574789
3	chr2:201899841:C:T	201899841	NA,T	NA,C	NA,1	NA,inf	NA,inf	NA,0.995036	0.000269663	0.000574726
3	chr2:202966442:G:T	202966442	T,NA	G,NA	1,NA	inf,NA	inf,NA	0.968246,NA	0.00026962	0.00056731
3	chr2:203232604:A:T	203232604	T,T	A,A	1,1	-inf,inf	inf,inf	1.69533,0.175901	0.000269044	0.000558875
3	chr2:203926799:T:C	203926799	NA,C	NA,T	NA,1	NA,-inf	NA,inf	NA,1.05062	0.000268955	0.000575842
3	chr2:202598760:AC:A	202598760	NA,A	NA,AC	NA,1	NA,-inf	NA,inf	NA,1.05556	0.000268872	0.00057523
3	chr2:201900613:C:T	201900613	NA,T	NA,C	NA,1	NA,inf	NA,inf	NA,0.989847	0.000267906	0.000570849
3	chr2:202600463:GACCT:G	202600463	G,G	GACCT,GACCT	1,1	-inf,-inf	inf,inf	1.35213,0.0205281	0.000267535	0.000545137
3	chr2:202498307:C:T	202498307	T,NA	C,NA	1,NA	-inf,NA	inf,NA	1.22769,NA	0.000267247	0.000582825
3	chr2:201975871:T:C	201975871	NA,C	NA,T	NA,1	NA,-inf	NA,inf	NA,1.01028	0.000267091	0.00057185
3	chr2:202568759:A:C	202568759	C,C	A,A	1,1	-inf,-inf	inf,inf	0.832228,1.71794	0.000266541	0.000585022
3	chr2:203051990:C:T	203051990	T,NA	C,NA	1,NA	inf,NA	inf,NA	0.961635,NA	0.000266402	0.000560587
3	chr2:203423530:A:G	203423530	NA,G	NA,A	NA,1	NA,-inf	NA,inf	NA,1.0385	0.000266161	0.00056891
3	chr2:203992554:T:G	203992554	NA,G	NA,T	NA,1	NA,inf	NA,inf	NA,0.994636	0.000265464	0.000564732
3	chr2:203264717:AT:A	203264717	A,A	AT,AT	1,1	-inf,inf	inf,inf	1.55505,0.451626	0.000265409	0.000553419
3	chr2:202883871:A:G	202883871	G,G	A,A	1,1	-inf,inf	inf,inf	1.67641,0.109567	0.000264413	0.000546518
3	chr2:202707471:C:T	202707471	T,NA	C,NA	1,NA	inf,NA	inf,NA	0.861528,NA	0.000264213	0.000554672
3	chr2:203713236:T:C	203713236	C,NA	T,NA	1,NA	inf,NA	inf,NA	1.09876,NA	0.000263799	0.000564205
3	chr2:202397655:C:T	202397655	T,T	C,C	1,1	-inf,-inf	inf,inf	0.863257,1.68863	0.000263238	0.000577758
3	chr2:202489540:G:A	202489540	A,NA	G,NA	1,NA	-inf,NA	inf,NA	1.21785,NA	0.000262794	0.000573073
3	chr2:202850789:C:T	202850789	T,T	C,C	1,1	-inf,inf	inf,inf	1.59845,0.319863	0.000261921	0.000542756
3	chr2:202683093:C:T	202683093	T,T	C,C	1,1	inf,inf	inf,inf	2.87949,1.38315	0.000261582	0.00190406
3	chr2:202485032:A:G	202485032	G,G	A,A	1,1	-inf,-inf	inf,inf	0.75659,1.76253	0.000261465	0.000573898
3	chr2:202283483:T:C	202283483	NA,C	NA,T	NA,1	NA,-inf	NA,inf	NA,1.04233	0.000261295	0.000560635
3	chr2:202862092:A:C	202862092	C,C	A,A	1,1	inf,inf	inf,inf	1.6871,0.105946	0.000261023	0.000542569
3	chr2:202497655:A:G	202497655	G,G	A,A	1,1	-inf,-inf	inf,inf	0.844643,1.70492	0.000260775	0.000574368
3	chr2:203426516:T:C	203426516	NA,C	NA,T	NA,1	NA,-inf	NA,inf	NA,1.05735	0.00026068	0.000557208
3	chr2:201679656:A:G	201679656	NA,G	NA,A	NA,1	NA,inf	NA,inf	NA,0.96271	0.000259822	0.000553873
3	chr2:202427192:A:G	202427192	G,G	A,A	1,1	-inf,-inf	inf,inf	0.861437,1.68207	0.000259821	0.000570179
3	chr2:202489393:G:A	202489393	A,A	G,G	1,1	-inf,-inf	inf,inf	0.836915,1.70791	0.000259056	0.00057031
3	chr2:203051643:A:G	203051643	G,NA	A,NA	1,NA	inf,NA	inf,NA	0.946314,NA	0.000259018	0.000545133
3	chr2:202333424:A:G	202333424	G,G	A,A	1,1	-inf,inf	inf,inf	2.85057,0.0463114	0.000258993	0.000605283
3	chr2:203599452:G:A	203599452	NA,A	NA,G	NA,1	NA,inf	NA,inf	NA,0.935541	0.000258915	0.000550887
3	chr2:202840466:G:A	202840466	A,A	G,G	1,1	inf,-inf	inf,inf	1.64933,0.246198	0.000258799	0.000540075
3	chr2:201888080:G:T	201888080	T,T	G,G	1,1	inf,inf	inf,inf	0.120927,1.73181	0.000257624	0.000546874
3	chr2:202971067:C:T	202971067	T,NA	C,NA	1,NA	-inf,NA	inf,NA	1.19395,NA	0.000257007	0.000559609
3	chr2:201991083:C:T	201991083	NA,T	NA,C	NA,1	NA,-inf	NA,inf	NA,1.01119	0.000256348	0.000546162
3	chr2:202749054:AAAAT:A	202749054	NA,A	NA,AAAAT	NA,1	NA,-inf	NA,inf	NA,1.02577	0.000255287	0.000546007
3	chr2:202061167:TG:T	202061167	T,T	TG,TG	1,1	inf,inf	inf,inf	1.34891,0.719669	0.000254965	0.000539181
3	chr2:202997310:G:A	202997310	A,NA	G,NA	1,NA	inf,NA	inf,NA	0.930012,NA	0.000251448	0.000529273
3	chr2:203920158:G:A	203920158	NA,A	NA,G	NA,1	NA,-inf	NA,inf	NA,1.00973	0.000251269	0.000537968
3	chr2:202200793:G:A	202200793	A,NA	G,NA	1,NA	inf,NA	inf,NA	2.1467,NA	0.00025118	0.000687703
3	chr2:201924683:G:A	201924683	NA,A	NA,G	NA,1	NA,inf	NA,inf	NA,0.951927	0.000250255	0.000534317
3	chr2:203246671:T:C	203246671	C,C	T,T	1,1	-inf,inf	inf,inf	1.61075,0.305847	0.000250209	0.000520852
3	chr2:202312445:T:A	202312445	A,A	T,T	1,1	-inf,-inf	inf,inf	2.84815,0.0280009	0.000250016	0.000585928
3	chr2:202340282:T:G	202340282	G,NA	T,NA	1,NA	-inf,NA	inf,NA	1.1412,NA	0.000249819	0.00054154
3	chr2:203718837:A:G	203718837	NA,G	NA,A	NA,1	NA,inf	NA,inf	NA,0.923355	0.000249331	0.000530786
3	chr2:203756528:T:C	203756528	NA,C	NA,T	NA,1	NA,inf	NA,inf	NA,0.955774	0.000249292	0.000531421
3	chr2:203590437:T:G	203590437	G,G	T,T	1,1	inf,-inf	inf,inf	1.03355,1.40638	0.000249035	0.000550069
3	chr2:203963075:T:G	203963075	NA,G	NA,T	NA,1	NA,-inf	NA,inf	NA,1.05668	0.000248343	0.000533291
3	chr2:201856673:T:G	201856673	NA,G	NA,T	NA,1	NA,inf	NA,inf	NA,0.960215	0.000248297	0.000530427
3	chr2:203592064:T:C	203592064	NA,C	NA,T	NA,1	NA,-inf	NA,inf	NA,1.00805	0.000247773	0.000529064
3	chr2:201843422:T:A	201843422	NA,A	NA,T	NA,1	NA,-inf	NA,inf	NA,0.970424	0.000247761	0.000531532
3	chr2:202329533:A:C	202329533	C,C	A,A	1,1	-inf,-inf	inf,inf	3.03711,0.189849	0.000247516	0.000695079
3	chr2:203556389:A:G	203556389	G,G	A,A	1,1	inf,-inf	inf,inf	1.62167,0.253931	0.000246616	0.000513658
3	chr2:202803093:T:C	202803093	NA,C	NA,T	NA,1	NA,inf	NA,inf	NA,0.925042	0.000246324	0.000524155
3	chr2:202081609:G:A	202081609	A,NA	G,NA	1,NA	inf,NA	inf,NA	0.939682,NA	0.000245083	0.0005198
3	chr2:203161357:G:A	203161357	A,NA	G,NA	1,NA	inf,NA	inf,NA	0.919613,NA	0.000244882	0.000515662
3	chr2:203913168:G:A	203913168	NA,A	NA,G	NA,1	NA,-inf	NA,inf	NA,0.991683	0.00024467	0.000523728
3	chr2:201787231:T:C	201787231	C,C	T,T	1,1	-inf,inf	inf,inf	1.40413,0.612941	0.00024379	0.000519057
3	chr2:202980923:T:C	202980923	C,C	T,T	1,1	-inf,inf	inf,inf	1.39499,0.592146	0.000243211	0.000505736
3	chr2:202964301:T:A	202964301	A,A	T,T	1,1	-inf,inf	inf,inf	1.41477,0.562481	0.000242897	0.000504907
3	chr2:203622592:G:A	203622592	NA,A	NA,G	NA,1	NA,-inf	NA,inf	NA,1.00548	0.000241704	0.00052001
3	chr2:202511543:A:C	202511543	C,C	A,A	1,1	-inf,-inf	inf,inf	0.881406,1.63539	0.000241313	0.000532056
3	chr2:203294101:C:T	203294101	T,NA	C,NA	1,NA	inf,NA	inf,NA	0.901592,NA	0.000240718	0.000506743
3	chr2:201980209:T:C	201980209	NA,C	NA,T	NA,1	NA,-inf	NA,inf	NA,0.942517	0.000240532	0.000514809
3	chr2:202398619:A:G	202398619	G,G	A,A	1,1	-inf,-inf	inf,inf	0.8306,1.6596	0.000240373	0.000527039
3	chr2:203666280:T:A	203666280	A,NA	T,NA	1,NA	-inf,NA	inf,NA	0.711727,NA	0.000239926	0.000500213
3	chr2:203557607:A:G	203557607	G,G	A,A	1,1	inf,-inf	inf,inf	1.60007,0.270886	0.000239761	0.000499605
3	chr2:203787933:G:A	203787933	NA,A	NA,G	NA,1	NA,inf	NA,inf	NA,0.929661	0.000239696	0.00050971
3	chr2:201915496:G:C	201915496	NA,C	NA,G	NA,1	NA,inf	NA,inf	NA,0.930151	0.000239627	0.000510698
3	chr2:202014614:G:A	202014614	A,NA	G,NA	1,NA	-inf,NA	inf,NA	1.07373,NA	0.000239331	0.000514799
3	chr2:202081605:T:C	202081605	C,C	T,T	1,1	inf,inf	inf,inf	1.59195,0.34488	0.000239094	0.000506667
3	chr2:203786301:T:A	203786301	NA,A	NA,T	NA,1	NA,inf	NA,inf	NA,0.925889	0.000238318	0.000506784
3	chr2:201893315:A:G	201893315	NA,G	NA,A	NA,1	NA,-inf	NA,inf	NA,0.939757	0.000238153	0.000510837
3	chr2:203964508:C:T	203964508	T,T	C,C	1,1	-inf,-inf	inf,inf	0.726904,1.43874	0.00023787	0.000509789
3	chr2:201898186:G:A	201898186	NA,A	NA,G	NA,1	NA,inf	NA,inf	NA,0.921218	0.000237842	0.000506964
3	chr2:203209007:G:C	203209007	NA,C	NA,G	NA,1	NA,-inf	NA,inf	NA,0.953832	0.000237821	0.000509482
3	chr2:202530669:CTCT:C	202530669	C,C	CTCT,CTCT	1,1	-inf,-inf	inf,inf	0.812095,1.66553	0.00023761	0.000520639
3	chr2:201985569:C:T	201985569	T,NA	C,NA	1,NA	inf,NA	inf,NA	1.01716,NA	0.000237584	0.000509392
3	chr2:203486937:T:C	203486937	NA,C	NA,T	NA,1	NA,-inf	NA,inf	NA,0.963773	0.000236857	0.000506027
3	chr2:203823173:G:A	203823173	NA,A	NA,G	NA,1	NA,-inf	NA,inf	NA,0.97188	0.000236756	0.00050679
3	chr2:202248836:G:A	202248836	A,NA	G,NA	1,NA	-inf,NA	inf,NA	1.13279,NA	0.000235541	0.000512175
3	chr2:202543046:G:A	202543046	A,A	G,G	1,1	-inf,-inf	inf,inf	0.823522,1.65211	0.000235533	0.000516244
3	chr2:204046998:A:AG	204046998	NA,AG	NA,A	NA,1	NA,inf	NA,inf	NA,0.93528	0.000235231	0.000499707
3	chr2:201717391:G:A	201717391	A,A	G,G	1,1	-inf,inf	inf,inf	0.0104371,1.78933	0.000235224	0.000504732
3	chr2:202082198:G:T	202082198	T,T	G,G	1,1	inf,inf	inf,inf	1.48203,0.513733	0.000235067	0.000498756
3	chr2:201839441:G:C	201839441	NA,C	NA,G	NA,1	NA,-inf	NA,inf	NA,0.933582	0.000234783	0.00050343
3	chr2:203207251:A:G	203207251	G,G	A,A	1,1	-inf,inf	inf,inf	1.50579,0.436345	0.000234489	0.000488907
3	chr2:203367088:A:G	203367088	NA,G	NA,A	NA,1	NA,-inf	NA,inf	NA,0.95653	0.000234265	0.000500454
3	chr2:202696507:C:T	202696507	T,NA	C,NA	1,NA	inf,NA	inf,NA	0.914168,NA	0.000234168	0.000496052
3	chr2:202072880:G:A	202072880	NA,A	NA,G	NA,1	NA,-inf	NA,inf	NA,0.944089	0.000233108	0.000499846
3	chr2:203256085:G:T	203256085	T,T	G,G	1,1	-inf,inf	inf,inf	1.58423,0.284318	0.000232889	0.000484816
3	chr2:203617265:T:C	203617265	NA,C	NA,T	NA,1	NA,-inf	NA,inf	NA,0.959414	0.000232795	0.000498669
3	chr2:201990830:A:G	201990830	NA,G	NA,A	NA,1	NA,inf	NA,inf	NA,0.933082	0.000231981	0.000498065
3	chr2:202211416:G:A	202211416	A,NA	G,NA	1,NA	-inf,NA	inf,NA	1.09334,NA	0.000231346	0.000501298
3	chr2:202070751:C:T	202070751	T,T	C,C	1,1	inf,inf	inf,inf	1.45612,0.542559	0.00023123	0.00049085
3	chr2:203295311:G:A	203295311	A,NA	G,NA	1,NA	inf,NA	inf,NA	0.922186,NA	0.000231122	0.000485789
3	chr2:203803235:A:G	203803235	NA,G	NA,A	NA,1	NA,inf	NA,inf	NA,0.996676	0.000230938	0.000489275
3	chr2:203305107:T:G	203305107	G,G	T,T	1,1	-inf,inf	inf,inf	1.63501,0.115484	0.000230848	0.000479452
3	chr2:202898078:CA:C	202898078	C,C	CA,CA	1,1	-inf,inf	inf,inf	1.44226,0.48057	0.000230575	0.000478972
3	chr2:203306293:C:T	203306293	T,T	C,C	1,1	-inf,inf	inf,inf	1.64104,0.0284802	0.000230132	0.00047733
3	chr2:201994681:C:T	201994681	NA,T	NA,C	NA,1	NA,inf	NA,inf	NA,0.929227	0.000229918	0.00049367
3	chr2:201963943:T:G	201963943	G,G	T,T	1,1	inf,inf	inf,inf	1.70156,0.221074	0.000229741	0.000491741
3	chr2:202208330:C:A	202208330	NA,A	NA,C	NA,1	NA,-inf	NA,inf	NA,0.963949	0.000229668	0.000492666
3	chr2:203245123:G:A	203245123	NA,A	NA,G	NA,1	NA,-inf	NA,inf	NA,0.934609	0.00022958	0.000491881
3	chr2:202932472:G:A	202932472	A,NA	G,NA	1,NA	inf,NA	inf,NA	0.880048,NA	0.000229541	0.000483414
3	chr2:203679883:C:T	203679883	NA,T	NA,C	NA,1	NA,inf	NA,inf	NA,0.905973	0.000228667	0.000487421
3	chr2:202514667:G:A	202514667	A,A	G,G	1,1	-inf,-inf	inf,inf	0.835922,1.63539	0.000228401	0.000502795
3	chr2:201701688:T:C	201701688	C,NA	T,NA	1,NA	inf,NA	inf,NA	0.999785,NA	0.00022837	0.000488796
3	chr2:203100717:T:G	203100717	G,NA	T,NA	1,NA	inf,NA	inf,NA	0.878927,NA	0.000227841	0.000479978
3	chr2:201937608:C:G	201937608	NA,G	NA,C	NA,1	NA,inf	NA,inf	NA,0.898092	0.000227731	0.000485302
3	chr2:203187790:C:T	203187790	T,NA	C,NA	1,NA	inf,NA	inf,NA	0.872703,NA	0.000227576	0.000479288
3	chr2:201994095:C:T	201994095	NA,T	NA,C	NA,1	NA,inf	NA,inf	NA,0.920362	0.000226952	0.000487287
3	chr2:203028233:A:G	203028233	G,G	A,A	1,1	-inf,inf	inf,inf	1.41594,0.513606	0.000226652	0.000471098
3	chr2:202405369:A:G	202405369	G,G	A,A	1,1	-inf,-inf	inf,inf	2.74442,0.263885	0.000226424	0.000535057
3	chr2:203622061:T:C	203622061	NA,C	NA,T	NA,1	NA,-inf	NA,inf	NA,0.96536	0.000226309	0.000486827
3	chr2:202202780:A:G	202202780	G,G	A,A	1,1	inf,inf	inf,inf	1.53294,0.234326	0.000226095	0.000473403
3	chr2:203112260:C:T	203112260	NA,T	NA,C	NA,1	NA,-inf	NA,inf	NA,0.915013	0.000225929	0.000483952
3	chr2:202966073:A:C	202966073	C,C	A,A	1,1	-inf,inf	inf,inf	1.49134,0.369288	0.000225562	0.000467742
3	chr2:203304804:C:T	203304804	T,T	C,C	1,1	-inf,inf	inf,inf	1.63054,0.0312327	0.000225422	0.000467626
3	chr2:202240769:A:T	202240769	T,NA	A,NA	1,NA	-inf,NA	inf,NA	1.12573,NA	0.000225316	0.000490953
3	chr2:203726423:T:C	203726423	NA,C	NA,T	NA,1	NA,inf	NA,inf	NA,0.883869	0.000225297	0.000480174
3	chr2:203980903:A:C	203980903	NA,C	NA,A	NA,1	NA,inf	NA,inf	NA,0.898188	0.000225253	0.000479761
3	chr2:203996093:T:A	203996093	NA,A	NA,T	NA,1	NA,inf	NA,inf	NA,0.897173	0.000224983	0.000478775
3	chr2:201955370:G:C	201955370	NA,C	NA,G	NA,1	NA,-inf	NA,inf	NA,0.900304	0.000224909	0.000481083
3	chr2:203921499:C:T	203921499	NA,T	NA,C	NA,1	NA,-inf	NA,inf	NA,0.942517	0.000224833	0.000481329
3	chr2:203922662:T:C	203922662	NA,C	NA,T	NA,1	NA,-inf	NA,inf	NA,0.941554	0.000224471	0.000480554
3	chr2:203525193:T:A	203525193	NA,A	NA,T	NA,1	NA,inf	NA,inf	NA,0.882803	0.000224446	0.000479039
3	chr2:203057849:C:T	203057849	T,T	C,C	1,1	-inf,inf	inf,inf	1.53439,0.279907	0.000224327	0.000465932
3	chr2:201998423:T:C	201998423	NA,C	NA,T	NA,1	NA,-inf	NA,inf	NA,0.913787	0.000224294	0.000481039
3	chr2:202294216:T:G	202294216	G,G	T,T	1,1	-inf,-inf	inf,inf	2.77651,0.0425128	0.000223768	0.000523777
3	chr2:203433123:G:GTGAT	203433123	GTGAT,NA	G,NA	1,NA	inf,NA	inf,NA	0.897413,NA	0.000223664	0.000469969
3	chr2:202959236:T:TAA	202959236	TAA,TAA	T,T	1,1	inf,inf	inf,inf	0.363607,2.01602	0.000223591	0.000510952
3	chr2:204047625:T:C	204047625	NA,C	NA,T	NA,1	NA,inf	NA,inf	NA,0.869219	0.000223526	0.000476341
3	chr2:202390762:A:C	202390762	C,C	A,A	1,1	-inf,inf	inf,inf	2.10334,0.557272	0.00022328	0.000483463
3	chr2:203667301:G:A	203667301	A,NA	G,NA	1,NA	inf,NA	inf,NA	0.882198,NA	0.000223157	0.000471156
3	chr2:203420107:T:C	203420107	NA,C	NA,T	NA,1	NA,-inf	NA,inf	NA,0.927142	0.000223053	0.000476528
3	chr2:202775160:C:T	202775160	T,T	C,C	1,1	inf,inf	inf,inf	1.61635,0.136372	0.000222857	0.000464976
3	chr2:203292034:G:A	203292034	A,A	G,G	1,1	-inf,inf	inf,inf	1.55504,0.296805	0.000222357	0.000463107
3	chr2:203895283:T:C	203895283	C,NA	T,NA	1,NA	inf,NA	inf,NA	1.10698,NA	0.000222353	0.000486622
3	chr2:203023985:T:G	203023985	G,NA	T,NA	1,NA	inf,NA	inf,NA	0.894774,NA	0.000221761	0.000465999
3	chr2:203449099:G:A	203449099	A,A	G,G	1,1	inf,-inf	inf,inf	1.60225,0.130402	0.000221636	0.00046054
3	chr2:202605131:T:C	202605131	NA,C	NA,T	NA,1	NA,inf	NA,inf	NA,0.853913	0.000221482	0.000468828
3	chr2:201935754:T:C	201935754	NA,C	NA,T	NA,1	NA,inf	NA,inf	NA,0.880592	0.000221312	0.000471699
3	chr2:203552198:G:A	203552198	A,A	G,G	1,1	inf,-inf	inf,inf	1.58172,0.208365	0.000220842	0.000459824
3	chr2:202526092:C:G	202526092	G,G	C,C	1,1	-inf,-inf	inf,inf	0.829049,1.62089	0.00022076	0.000485878
3	chr2:202148441:AAACT:A	202148441	A,A	AAACT,AAACT	1,1	-inf,-inf	inf,inf	1.94106,0.617765	0.000220519	0.000471996
3	chr2:201875335:A:G	201875335	NA,G	NA,A	NA,1	NA,inf	NA,inf	NA,0.877399	0.000220476	0.00046998
3	chr2:203795513:C:T	203795513	T,T	C,C	1,1	-inf,inf	inf,inf	0.147864,1.69327	0.000220374	0.000470317
3	chr2:202672340:G:A	202672340	NA,A	NA,G	NA,1	NA,-inf	NA,inf	NA,0.924058	0.000220019	0.000470162
3	chr2:203516558:G:A	203516558	NA,A	NA,G	NA,1	NA,-inf	NA,inf	NA,0.952015	0.000219641	0.000469509
3	chr2:201968231:G:A	201968231	A,NA	G,NA	1,NA	inf,NA	inf,NA	0.992318,NA	0.000219608	0.000471678
3	chr2:202419543:G:C	202419543	C,C	G,G	1,1	-inf,inf	inf,inf	2.16367,0.490351	0.000219574	0.000476287
3	chr2:203103259:A:G	203103259	G,G	A,A	1,1	inf,inf	inf,inf	1.58058,0.0356706	0.00021951	0.000455587
3	chr2:203291497:C:T	203291497	NA,T	NA,C	NA,1	NA,-inf	NA,inf	NA,0.943055	0.000219333	0.000468344
3	chr2:203799565:C:G	203799565	G,G	C,C	1,1	-inf,inf	inf,inf	0.152381,1.68905	0.000219318	0.000468056
3	chr2:201724749:T:C	201724749	C,NA	T,NA	1,NA	-inf,NA	inf,NA	0.863563,NA	0.000219263	0.000465122
3	chr2:203923089:G:A	203923089	NA,A	NA,G	NA,1	NA,-inf	NA,inf	NA,0.926532	0.000219026	0.000468876
3	chr2:202523934:T:C	202523934	C,C	T,T	1,1	-inf,-inf	inf,inf	0.843286,1.60583	0.000219014	0.000482216
3	chr2:202519337:TG:T	202519337	T,NA	TG,NA	1,NA	inf,NA	inf,NA	0.878697,NA	0.000218907	0.000463917
3	chr2:202696353:C:T	202696353	T,T	C,C	1,1	inf,inf	inf,inf	1.44384,0.421448	0.000218778	0.000459097
3	chr2:202560752:C:T	202560752	T,T	C,C	1,1	-inf,-inf	inf,inf	2.48879,0.554143	0.000218505	0.000515394
3	chr2:203764301:T:A	203764301	A,NA	T,NA	1,NA	-inf,NA	inf,NA	1.01096,NA	0.000218402	0.000470741
3	chr2:202316443:C:T	202316443	NA,T	NA,C	NA,1	NA,-inf	NA,inf	NA,0.941462	0.000218384	0.000466808
3	chr2:202555989:G:A	202555989	A,NA	G,NA	1,NA	inf,NA	inf,NA	0.81592,NA	0.00021813	0.00045962
3	chr2:202625200:AG:A	202625200	A,NA	AG,NA	1,NA	inf,NA	inf,NA	2.47498,NA	0.00021766	0.000813183
3	chr2:203248907:T:C	203248907	C,C	T,T	1,1	-inf,inf	inf,inf	1.53232,0.31762	0.000217651	0.00045347
3	chr2:202393571:C:T	202393571	T,NA	C,NA	1,NA	-inf,NA	inf,NA	1.0862,NA	0.000216576	0.000470811
3	chr2:203266777:T:TA	203266777	TA,NA	T,NA	1,NA	-inf,NA	inf,NA	1.08918,NA	0.000216408	0.000469479
3	chr2:201885279:T:C	201885279	NA,C	NA,T	NA,1	NA,inf	NA,inf	NA,0.872596	0.000216404	0.000461329
3	chr2:203678050:G:A	203678050	NA,A	NA,G	NA,1	NA,inf	NA,inf	NA,0.870641	0.000215736	0.000459839
3	chr2:202697099:A:G	202697099	G,NA	A,NA	1,NA	inf,NA	inf,NA	0.76022,NA	0.000214987	0.000452157
3	chr2:204021110:T:C	204021110	NA,C	NA,T	NA,1	NA,inf	NA,inf	NA,0.892146	0.000214891	0.000456823
3	chr2:202884793:C:T	202884793	NA,T	NA,C	NA,1	NA,-inf	NA,inf	NA,0.931437	0.000214602	0.000458613
3	chr2:202902901:C:T	202902901	NA,T	NA,C	NA,1	NA,-inf	NA,inf	NA,0.931437	0.000214602	0.000458613
3	chr2:202874289:C:T	202874289	T,T	C,C	1,1	-inf,inf	inf,inf	1.50648,0.299584	0.000214175	0.000444205
3	chr2:203024087:T:C	203024087	NA,C	NA,T	NA,1	NA,-inf	NA,inf	NA,0.929156	0.000213787	0.000456876
3	chr2:203285982:C:A	203285982	A,A	C,C	1,1	-inf,inf	inf,inf	1.50863,0.341994	0.000213498	0.000444988
3	chr2:202933484:T:G	202933484	NA,G	NA,T	NA,1	NA,-inf	NA,inf	NA,0.928092	0.000213443	0.00045614
3	chr2:203552119:A:G	203552119	G,G	A,A	1,1	inf,-inf	inf,inf	1.5471,0.249022	0.000213436	0.000444749
3	chr2:201989349:G:A	201989349	NA,A	NA,G	NA,1	NA,inf	NA,inf	NA,0.882226	0.000213116	0.000457518
3	chr2:201728834:AAAAC:A	201728834	A,A	AAAAC,AAAAC	1,1	inf,inf	inf,inf	0.150925,1.67408	0.000212683	0.00045428
3	chr2:202448915:T:C	202448915	C,C	T,T	1,1	-inf,-inf	inf,inf	2.63255,0.353786	0.000212483	0.000500128
3	chr2:203947315:A:G	203947315	NA,G	NA,A	NA,1	NA,-inf	NA,inf	NA,0.906602	0.00021219	0.000454345
3	chr2:202774848:A:G	202774848	G,NA	A,NA	1,NA	inf,NA	inf,NA	0.855691,NA	0.000211952	0.000446609
3	chr2:202384157:G:A	202384157	NA,A	NA,G	NA,1	NA,inf	NA,inf	NA,0.829612	0.000211802	0.000448595
3	chr2:204001972:A:T	204001972	T,NA	A,NA	1,NA	inf,NA	inf,NA	0.944692,NA	0.0002116	0.000453908
3	chr2:203697054:A:G	203697054	G,G	A,A	1,1	-inf,-inf	inf,inf	1.03682,1.13952	0.000211422	0.000461073
3	chr2:202398049:C:T	202398049	NA,T	NA,C	NA,1	NA,inf	NA,inf	NA,0.832792	0.000211405	0.000447921
3	chr2:202651217:A:G	202651217	NA,G	NA,A	NA,1	NA,-inf	NA,inf	NA,0.876452	0.000210805	0.000451261
3	chr2:201852701:A:G	201852701	NA,G	NA,A	NA,1	NA,inf	NA,inf	NA,0.861713	0.000210775	0.000449392
3	chr2:203008788:C:T	203008788	NA,T	NA,C	NA,1	NA,-inf	NA,inf	NA,0.891443	0.00021027	0.000449248
3	chr2:203874789:CTCTG:C	203874789	C,NA	CTCTG,NA	1,NA	-inf,NA	inf,NA	0.910378,NA	0.00021012	0.000448613
3	chr2:204011117:T:A	204011117	A,A	T,T	1,1	inf,inf	inf,inf	0.140722,1.75688	0.000209569	0.000448282
3	chr2:203408095:A:C	203408095	NA,C	NA,A	NA,1	NA,-inf	NA,inf	NA,0.922302	0.000209475	0.000447762
3	chr2:203978950:T:C	203978950	NA,C	NA,T	NA,1	NA,inf	NA,inf	NA,0.843768	0.000209374	0.000447039
3	chr2:202747001:C:G	202747001	NA,G	NA,C	NA,1	NA,inf	NA,inf	NA,0.871361	0.000209165	0.000446801
3	chr2:202440327:C:T	202440327	T,T	C,C	1,1	-inf,-inf	inf,inf	0.742874,1.63537	0.000208673	0.000457165
3	chr2:203288923:G:A	203288923	A,A	G,G	1,1	-inf,inf	inf,inf	1.57723,0.141426	0.000208487	0.000433388
3	chr2:203289852:T:G	203289852	NA,G	NA,T	NA,1	NA,-inf	NA,inf	NA,0.889259	0.000208342	0.000445318
3	chr2:201928543:G:A	201928543	A,A	G,G	1,1	inf,inf	inf,inf	0.592522,1.25027	0.000207664	0.000437492
3	chr2:202890015:C:T	202890015	T,T	C,C	1,1	inf,inf	inf,inf	1.58748,0.0507452	0.000207399	0.000431709
3	chr2:202387704:A:G	202387704	NA,G	NA,A	NA,1	NA,inf	NA,inf	NA,0.816368	0.000207317	0.00043911
3	chr2:201925093:C:T	201925093	NA,T	NA,C	NA,1	NA,inf	NA,inf	NA,0.842392	0.000206928	0.000441058
3	chr2:203266222:G:A	203266222	A,A	G,G	1,1	-inf,inf	inf,inf	1.53978,0.249902	0.000206601	0.000430184
3	chr2:203113065:T:C	203113065	NA,C	NA,T	NA,1	NA,-inf	NA,inf	NA,0.884104	0.000206483	0.000441346
3	chr2:203940193:T:G	203940193	NA,G	NA,T	NA,1	NA,-inf	NA,inf	NA,0.876537	0.000206134	0.000441657
3	chr2:203803733:G:C	203803733	C,C	G,G	1,1	-inf,inf	inf,inf	0.0518785,1.68557	0.00020558	0.000439128
3	chr2:203250242:C:T	203250242	T,T	C,C	1,1	-inf,inf	inf,inf	1.57554,0.116484	0.00020532	0.000426671
3	chr2:203233537:C:G	203233537	G,G	C,C	1,1	-inf,inf	inf,inf	1.56479,0.159489	0.000204987	0.000426315
3	chr2:202087058:C:A	202087058	A,A	C,C	1,1	inf,inf	inf,inf	0.732063,1.08978	0.000204727	0.000425625
3	chr2:203137018:A:G	203137018	G,G	A,A	1,1	inf,inf	inf,inf	1.54671,0.0295775	0.000204707	0.000425025
3	chr2:203852931:C:A	203852931	A,NA	C,NA	1,NA	-inf,NA	inf,NA	0.964929,NA	0.00020427	0.000437602
3	chr2:204017363:C:A	204017363	NA,A	NA,C	NA,1	NA,inf	NA,inf	NA,0.86089	0.000204159	0.000434067
3	chr2:203289963:A:G	203289963	G,G	A,A	1,1	-inf,inf	inf,inf	1.56891,0.129519	0.000203935	0.000423893
3	chr2:203719344:T:C	203719344	C,NA	T,NA	1,NA	inf,NA	inf,NA	0.829552,NA	0.000203907	0.000430685
3	chr2:202493199:T:C	202493199	C,C	T,T	1,1	inf,inf	inf,inf	0.632421,1.30719	0.000203856	0.000428799
3	chr2:202625203:AAGGATCAATAAACCAAAAGAGG:A	202625203	A,NA	AAGGATCAATAAACCAAAAGAGG,NA	1,NA	inf,NA	inf,NA	2.41308,NA	0.000203841	0.00074377
3	chr2:204019320:G:C	204019320	NA,C	NA,G	NA,1	NA,inf	NA,inf	NA,0.859485	0.000203751	0.000433197
3	chr2:204021100:A:G	204021100	NA,G	NA,A	NA,1	NA,inf	NA,inf	NA,0.859483	0.000203687	0.000433068
3	chr2:201923197:G:A	201923197	A,A	G,G	1,1	inf,inf	inf,inf	0.653932,1.18148	0.000203142	0.000427851
3	chr2:202737338:A:G	202737338	G,NA	A,NA	1,NA	-inf,NA	inf,NA	0.987544,NA	0.000203019	0.000439313
3	chr2:203140894:G:A	203140894	NA,A	NA,G	NA,1	NA,-inf	NA,inf	NA,0.872228	0.000202506	0.000432853
3	chr2:203576404:C:T	203576404	NA,T	NA,C	NA,1	NA,inf	NA,inf	NA,0.79584	0.000201489	0.000429248
3	chr2:203256396:G:C	203256396	NA,C	NA,G	NA,1	NA,-inf	NA,inf	NA,0.867373	0.00020104	0.000429716
3	chr2:202551254:T:C	202551254	C,C	T,T	1,1	-inf,-inf	inf,inf	2.45237,0.568987	0.000200943	0.000474406
3	chr2:202882587:C:T	202882587	T,NA	C,NA	1,NA	inf,NA	inf,NA	0.711889,NA	0.000200514	0.000421061
3	chr2:201987824:A:C	201987824	NA,C	NA,A	NA,1	NA,inf	NA,inf	NA,0.843619	0.000200512	0.000430328
3	chr2:203785307:G:A	203785307	A,NA	G,NA	1,NA	-inf,NA	inf,NA	0.931368,NA	0.000200297	0.000429045
3	chr2:202488724:T:C	202488724	C,C	T,T	1,1	-inf,-inf	inf,inf	2.52817,0.469919	0.000199373	0.000470511
3	chr2:203406573:G:C	203406573	NA,C	NA,G	NA,1	NA,-inf	NA,inf	NA,0.857184	0.000199091	0.000425335
3	chr2:201879597:C:T	201879597	T,NA	C,NA	1,NA	-inf,NA	inf,NA	0.827327,NA	0.000198961	0.000423063
3	chr2:202798413:A:T	202798413	NA,T	NA,A	NA,1	NA,-inf	NA,inf	NA,0.870381	0.000198385	0.000423803
3	chr2:202191592:CAACT:C	202191592	C,NA	CAACT,NA	1,NA	-inf,NA	inf,NA	1.025,NA	0.000198146	0.000430315
3	chr2:201944776:TAAATAG:T	201944776	NA,T	NA,TAAATAG	NA,1	NA,inf	NA,inf	NA,0.800916	0.000197659	0.000421118
3	chr2:202091097:G:A	202091097	A,A	G,G	1,1	-inf,-inf	inf,inf	0.581375,1.07308	0.000197193	0.000407136
3	chr2:202426809:G:C	202426809	C,NA	G,NA	1,NA	inf,NA	inf,NA	0.784165,NA	0.000196779	0.000415745
3	chr2:203709966:C:T	203709966	NA,T	NA,C	NA,1	NA,inf	NA,inf	NA,0.862732	0.000196751	0.000417569
3	chr2:203511270:A:T	203511270	T,NA	A,NA	1,NA	inf,NA	inf,NA	0.819907,NA	0.000196517	0.000411789
3	chr2:201978024:G:A	201978024	NA,A	NA,G	NA,1	NA,-inf	NA,inf	NA,0.83445	0.000196483	0.000420611
3	chr2:203168801:G:A	203168801	NA,A	NA,G	NA,1	NA,-inf	NA,inf	NA,0.875586	0.000196294	0.000419489
3	chr2:203040787:G:T	203040787	NA,T	NA,G	NA,1	NA,-inf	NA,inf	NA,0.829145	0.000196244	0.000420297
3	chr2:204045122:G:A	204045122	NA,A	NA,G	NA,1	NA,-inf	NA,inf	NA,0.836712	0.000195997	0.000419146
3	chr2:202986568:A:G	202986568	G,NA	A,NA	1,NA	inf,NA	inf,NA	0.820872,NA	0.000195902	0.000412029
3	chr2:203521086:C:T	203521086	T,NA	C,NA	1,NA	-inf,NA	inf,NA	1.11712,NA	0.000195703	0.000423849
3	chr2:201783863:T:C	201783863	NA,C	NA,T	NA,1	NA,inf	NA,inf	NA,0.800043	0.000195216	0.000416223
3	chr2:202082148:T:C	202082148	C,C	T,T	1,1	inf,inf	inf,inf	1.37723,0.502028	0.000194964	0.00041321
3	chr2:202531836:T:TAGTC	202531836	TAGTC,TAGTC	T,T	1,1	-inf,-inf	inf,inf	0.749753,1.60168	0.000194623	0.000427205
3	chr2:202080569:A:G	202080569	G,G	A,A	1,1	inf,inf	inf,inf	1.37746,0.518071	0.000194528	0.00041282
3	chr2:202568522:C:T	202568522	NA,T	NA,C	NA,1	NA,inf	NA,inf	NA,0.785766	0.000194364	0.000411929
3	chr2:202120535:A:G	202120535	NA,G	NA,A	NA,1	NA,inf	NA,inf	NA,0.795057	0.000194273	0.000413599
3	chr2:202075113:G:C	202075113	C,C	G,G	1,1	inf,inf	inf,inf	1.37303,0.523927	0.000194216	0.000412161
3	chr2:203270735:TC:T	203270735	NA,T	NA,TC	NA,1	NA,-inf	NA,inf	NA,0.822525	0.000193725	0.000414301
3	chr2:203550343:G:C	203550343	C,C	G,G	1,1	inf,-inf	inf,inf	1.51901,0.198073	0.000193652	0.000403428
3	chr2:202563853:G:C	202563853	C,C	G,G	1,1	-inf,-inf	inf,inf	0.814268,1.54772	0.000193641	0.000424419
3	chr2:202220233:C:T	202220233	T,NA	C,NA	1,NA	inf,NA	inf,NA	0.936581,NA	0.000193498	0.000413287
3	chr2:203610592:A:G	203610592	NA,G	NA,A	NA,1	NA,-inf	NA,inf	NA,0.867083	0.000193185	0.000415396
3	chr2:202430725:T:C	202430725	NA,C	NA,T	NA,1	NA,inf	NA,inf	NA,0.785213	0.000193041	0.000409473
3	chr2:202187629:T:C	202187629	C,NA	T,NA	1,NA	-inf,NA	inf,NA	0.954173,NA	0.000192365	0.000413735
3	chr2:202497345:G:A	202497345	A,NA	G,NA	1,NA	-inf,NA	inf,NA	0.943353,NA	0.000192068	0.000415283
3	chr2:202052348:A:G	202052348	G,G	A,A	1,1	-inf,inf	inf,inf	0.629007,1.48075	0.000192037	0.000417922
3	chr2:202424124:A:T	202424124	NA,T	NA,A	NA,1	NA,inf	NA,inf	NA,0.776583	0.00019189	0.000406814
3	chr2:203876137:C:T	203876137	NA,T	NA,C	NA,1	NA,-inf	NA,inf	NA,0.796255	0.000191788	0.000409574
3	chr2:203268654:C:G	203268654	G,G	C,C	1,1	-inf,inf	inf,inf	1.53317,0.146215	0.000191626	0.000398551
3	chr2:202581503:T:C	202581503	C,C	T,T	1,1	-inf,-inf	inf,inf	0.706781,1.61902	0.000191235	0.000419134
3	chr2:203611364:G:A	203611364	NA,A	NA,G	NA,1	NA,-inf	NA,inf	NA,0.859977	0.000191081	0.000410849
3	chr2:203434533:C:T	203434533	T,T	C,C	1,1	inf,-inf	inf,inf	1.09988,0.826224	0.000190713	0.000400887
3	chr2:202597838:T:G	202597838	G,NA	T,NA	1,NA	-inf,NA	inf,NA	0.907337,NA	0.000190707	0.00040973
3	chr2:202061228:G:A	202061228	A,A	G,G	1,1	-inf,inf	inf,inf	0.0227828,1.65319	0.000190649	0.000404707
3	chr2:204048503:T:G	204048503	G,NA	T,NA	1,NA	inf,NA	inf,NA	0.846016,NA	0.000190631	0.000405599
3	chr2:203244009:C:A	203244009	A,A	C,C	1,1	-inf,inf	inf,inf	1.31316,0.554647	0.000190453	0.000398143
3	chr2:202458043:T:C	202458043	NA,C	NA,T	NA,1	NA,inf	NA,inf	NA,0.772873	0.00019039	0.00040365
3	chr2:203800938:CA:C	203800938	C,C	CA,CA	1,1	inf,inf	inf,inf	1.02832,0.716581	0.000190367	0.000400605
3	chr2:203608592:C:T	203608592	NA,T	NA,C	NA,1	NA,-inf	NA,inf	NA,0.856081	0.000189926	0.000408346
3	chr2:202276273:G:A	202276273	A,A	G,G	1,1	inf,inf	inf,inf	0.864547,1.0374	0.000189897	0.000398418
3	chr2:203048330:T:C	203048330	C,C	T,T	1,1	-inf,inf	inf,inf	1.34317,0.476276	0.000189614	0.000394837
3	chr2:201900947:C:A	201900947	A,NA	C,NA	1,NA	inf,NA	inf,NA	0.853439,NA	0.000189612	0.000404979
3	chr2:202508161:T:C	202508161	C,C	T,T	1,1	-inf,-inf	inf,inf	0.735489,1.59597	0.000189436	0.000415641
3	chr2:202703359:A:G	202703359	G,G	A,A	1,1	inf,inf	inf,inf	1.33155,0.472358	0.000189084	0.000396922
3	chr2:203254108:AG:A	203254108	A,A	AG,AG	1,1	-inf,inf	inf,inf	1.52843,0.128833	0.000188292	0.000391554
3	chr2:202042238:G:A	202042238	A,NA	G,NA	1,NA	-inf,NA	inf,NA	0.895161,NA	0.000188101	0.000404457
3	chr2:202604713:CTT:C	202604713	C,C	CTT,CTT	1,1	-inf,-inf	inf,inf	1.43493,1.06212	0.000188092	0.000420199
3	chr2:203597121:A:G	203597121	NA,G	NA,A	NA,1	NA,-inf	NA,inf	NA,0.8164	0.000187956	0.00040247
3	chr2:201692605:C:T	201692605	NA,T	NA,C	NA,1	NA,inf	NA,inf	NA,0.77996	0.000187625	0.000400051
3	chr2:202329339:G:A	202329339	A,A	G,G	1,1	-inf,-inf	inf,inf	2.4138,0.127452	0.000187472	0.000411713
3	chr2:203554205:A:G	203554205	G,G	A,A	1,1	inf,-inf	inf,inf	1.50015,0.213706	0.000187132	0.000390184
3	chr2:204041448:A:C	204041448	NA,C	NA,A	NA,1	NA,-inf	NA,inf	NA,0.793083	0.000187035	0.000400372
3	chr2:202461117:T:C	202461117	NA,C	NA,T	NA,1	NA,inf	NA,inf	NA,0.76079	0.00018654	0.00039554
3	chr2:203220221:C:T	203220221	NA,T	NA,C	NA,1	NA,-inf	NA,inf	NA,0.865547	0.000185943	0.000399042
3	chr2:203596556:A:G	203596556	NA,G	NA,A	NA,1	NA,-inf	NA,inf	NA,0.809977	0.000185644	0.000396827
3	chr2:202423821:G:A	202423821	NA,A	NA,G	NA,1	NA,inf	NA,inf	NA,0.775233	0.000185555	0.000395219
3	chr2:203247274:G:A	203247274	A,A	G,G	1,1	-inf,inf	inf,inf	1.52494,0.0977976	0.000184913	0.000384369
3	chr2:201982962:A:G	201982962	G,NA	A,NA	1,NA	-inf,NA	inf,NA	0.833136,NA	0.000184488	0.000394302
3	chr2:203241273:G:A	203241273	A,A	G,G	1,1	-inf,inf	inf,inf	1.47069,0.268779	0.000183972	0.00038341
3	chr2:202999391:G:A	202999391	A,NA	G,NA	1,NA	inf,NA	inf,NA	0.790818,NA	0.00018334	0.00038598
3	chr2:202366927:A:G	202366927	G,G	A,A	1,1	-inf,-inf	inf,inf	0.732245,1.56878	0.000183027	0.000400066
3	chr2:201946690:C:A	201946690	A,NA	C,NA	1,NA	-inf,NA	inf,NA	0.831109,NA	0.000183007	0.00039105
3	chr2:201709156:C:G	201709156	G,G	C,C	1,1	inf,inf	inf,inf	0.0117672,1.65548	0.000182619	0.000391867
3	chr2:203679962:C:T	203679962	T,NA	C,NA	1,NA	-inf,NA	inf,NA	0.859463,NA	0.000182382	0.000391059
3	chr2:202057129:T:C	202057129	C,C	T,T	1,1	inf,inf	inf,inf	0.00663682,1.62019	0.000181835	0.00038551
3	chr2:202451290:C:T	202451290	NA,T	NA,C	NA,1	NA,inf	NA,inf	NA,0.740875	0.000181185	0.000384162
3	chr2:202828836:C:G	202828836	G,G	C,C	1,1	-inf,inf	inf,inf	1.48726,0.0926927	0.000181164	0.000375162
3	chr2:203265318:A:G	203265318	NA,G	NA,A	NA,1	NA,inf	NA,inf	NA,0.733391	0.000180993	0.000384842
3	chr2:202291096:C:G	202291096	NA,G	NA,C	NA,1	NA,inf	NA,inf	NA,0.758981	0.000180762	0.000385019
3	chr2:203169460:A:G	203169460	G,G	A,A	1,1	-inf,inf	inf,inf	1.45854,0.275929	0.000180625	0.00037626
3	chr2:203896535:T:C	203896535	NA,C	NA,T	NA,1	NA,-inf	NA,inf	NA,0.786564	0.00018035	0.000385761
3	chr2:202272624:G:A	202272624	A,A	G,G	1,1	-inf,inf	inf,inf	2.30791,0.160626	0.000180337	0.000394763
3	chr2:203242001:A:C	203242001	C,C	A,A	1,1	-inf,inf	inf,inf	1.44596,0.296398	0.000180054	0.000375448
3	chr2:202308747:C:T	202308747	NA,T	NA,C	NA,1	NA,inf	NA,inf	NA,0.752376	0.000179622	0.000382955
3	chr2:202095842:G:C	202095842	NA,C	NA,G	NA,1	NA,inf	NA,inf	NA,0.783664	0.000179378	0.000382475
3	chr2:202094510:A:C	202094510	NA,C	NA,A	NA,1	NA,-inf	NA,inf	NA,0.796264	0.000179033	0.000382667
3	chr2:201984180:C:T	201984180	NA,T	NA,C	NA,1	NA,-inf	NA,inf	NA,0.767535	0.000178819	0.000382469
3	chr2:202746107:A:G	202746107	G,G	A,A	1,1	inf,inf	inf,inf	2.63578,1.52307	0.000178749	0.00150197
3	chr2:202825664:G:A	202825664	A,A	G,G	1,1	-inf,inf	inf,inf	1.48309,0.0752817	0.000178616	0.000369829
3	chr2:201828168:G:A	201828168	NA,A	NA,G	NA,1	NA,-inf	NA,inf	NA,0.773078	0.000178524	0.000381729
3	chr2:202418759:T:C	202418759	NA,C	NA,T	NA,1	NA,inf	NA,inf	NA,0.729038	0.000177913	0.000377253
3	chr2:202681476:C:T	202681476	NA,T	NA,C	NA,1	NA,-inf	NA,inf	NA,0.791677	0.000177817	0.000379996
3	chr2:203205764:A:G	203205764	G,G	A,A	1,1	-inf,inf	inf,inf	1.13139,0.764156	0.000177145	0.000372083
3	chr2:203641056:G:A	203641056	NA,A	NA,G	NA,1	NA,-inf	NA,inf	NA,0.780303	0.000176937	0.000378811
3	chr2:202584549:A:G	202584549	G,G	A,A	1,1	-inf,-inf	inf,inf	0.767481,1.53507	0.000176706	0.000388137
3	chr2:203210778:G:A	203210778	A,NA	G,NA	1,NA	inf,NA	inf,NA	0.727475,NA	0.00017651	0.000372049
3	chr2:202072675:C:A	202072675	A,A	C,C	1,1	-inf,-inf	inf,inf	0.425252,1.47914	0.000176044	0.000379229
3	chr2:202076136:T:C	202076136	C,C	T,T	1,1	inf,inf	inf,inf	1.36104,0.466816	0.000176034	0.000373651
3	chr2:202199288:T:C	202199288	NA,C	NA,T	NA,1	NA,-inf	NA,inf	NA,0.764399	0.000175925	0.000376907
3	chr2:203983044:G:A	203983044	NA,A	NA,G	NA,1	NA,-inf	NA,inf	NA,0.802919	0.000175709	0.00037672
3	chr2:202682383:C:T	202682383	T,T	C,C	1,1	inf,inf	inf,inf	2.85354,1.13497	0.000174731	0.00119231
3	chr2:202682037:C:T	202682037	NA,T	NA,C	NA,1	NA,inf	NA,inf	NA,0.720902	0.000174483	0.000371285
3	chr2:202171977:G:C	202171977	NA,C	NA,G	NA,1	NA,-inf	NA,inf	NA,0.751736	0.00017443	0.000373465
3	chr2:203582630:C:T	203582630	NA,T	NA,C	NA,1	NA,inf	NA,inf	NA,0.737661	0.000174304	0.000371181
3	chr2:203286421:A:G	203286421	NA,G	NA,A	NA,1	NA,inf	NA,inf	NA,0.774027	0.000174273	0.000370623
3	chr2:202074613:C:T	202074613	T,T	C,C	1,1	inf,inf	inf,inf	1.36578,0.453839	0.000174232	0.000369847
3	chr2:202170967:C:G	202170967	G,G	C,C	1,1	inf,inf	inf,inf	1.99659,0.555448	0.000174086	0.00038701
3	chr2:203023892:A:C	203023892	NA,C	NA,A	NA,1	NA,-inf	NA,inf	NA,0.775941	0.000173829	0.00037158
3	chr2:201758862:G:T	201758862	T,NA	G,NA	1,NA	inf,NA	inf,NA	0.789749,NA	0.000173549	0.000370602
3	chr2:202655060:T:G	202655060	G,G	T,T	1,1	inf,inf	inf,inf	2.82639,1.15094	0.000173325	0.00116138
3	chr2:201691842:C:T	201691842	NA,T	NA,C	NA,1	NA,-inf	NA,inf	NA,0.754119	0.000173169	0.000371234
3	chr2:202162334:T:A	202162334	NA,A	NA,T	NA,1	NA,inf	NA,inf	NA,0.687178	0.000173103	0.000367377
3	chr2:203567784:G:A	203567784	NA,A	NA,G	NA,1	NA,-inf	NA,inf	NA,0.771024	0.00017243	0.000370353
3	chr2:203394957:A:G	203394957	NA,G	NA,A	NA,1	NA,inf	NA,inf	NA,0.71753	0.000172411	0.000367519
3	chr2:203252949:G:A	203252949	A,A	G,G	1,1	-inf,inf	inf,inf	1.49312,0.0741324	0.00017237	0.000358311
3	chr2:202361887:G:C	202361887	NA,C	NA,G	NA,1	NA,-inf	NA,inf	NA,0.754573	0.000172087	0.000368145
3	chr2:202003265:C:T	202003265	NA,T	NA,C	NA,1	NA,inf	NA,inf	NA,0.693558	0.000171924	0.00036667
3	chr2:202288359:C:T	202288359	T,T	C,C	1,1	inf,inf	inf,inf	3.00758,0.489798	0.000171868	0.000775036
3	chr2:202712166:A:C	202712166	NA,C	NA,A	NA,1	NA,inf	NA,inf	NA,0.708779	0.000171847	0.00036555
3	chr2:202497314:C:T	202497314	NA,T	NA,C	NA,1	NA,-inf	NA,inf	NA,0.748424	0.000171754	0.000367905
3	chr2:202273166:A:T	202273166	T,T	A,A	1,1	-inf,inf	inf,inf	2.25989,0.184323	0.00017168	0.000375426
3	chr2:202458664:CT:C	202458664	NA,C	NA,CT	NA,1	NA,inf	NA,inf	NA,0.706703	0.000171394	0.000363495
3	chr2:202362625:G:C	202362625	C,NA	G,NA	1,NA	-inf,NA	inf,NA	0.899118,NA	0.000171254	0.000370501
3	chr2:203491788:G:A	203491788	A,A	G,G	1,1	inf,-inf	inf,inf	1.48897,0.0826033	0.000171209	0.000356132
3	chr2:203548421:C:G	203548421	NA,G	NA,C	NA,1	NA,-inf	NA,inf	NA,0.751819	0.000171057	0.00036645
3	chr2:203995679:C:T	203995679	NA,T	NA,C	NA,1	NA,-inf	NA,inf	NA,0.73961	0.000170759	0.000365329
3	chr2:202733651:C:T	202733651	NA,T	NA,C	NA,1	NA,inf	NA,inf	NA,0.690499	0.000170314	0.000360902
3	chr2:202908673:G:A	202908673	NA,A	NA,G	NA,1	NA,inf	NA,inf	NA,0.699453	0.000170219	0.000362315
3	chr2:202524134:A:G	202524134	NA,G	NA,A	NA,1	NA,inf	NA,inf	NA,0.704441	0.000169911	0.000360312
3	chr2:203289602:G:A	203289602	A,A	G,G	1,1	-inf,inf	inf,inf	1.41626,0.293325	0.000169902	0.000354337
3	chr2:202535252:G:A	202535252	NA,A	NA,G	NA,1	NA,-inf	NA,inf	NA,0.739889	0.0001695	0.000363068
3	chr2:203628419:T:A	203628419	NA,A	NA,T	NA,1	NA,-inf	NA,inf	NA,0.763055	0.000169471	0.000363675
3	chr2:202583567:T:C	202583567	C,C	T,T	1,1	-inf,-inf	inf,inf	0.730634,1.5339	0.000169401	0.000371579
3	chr2:203137954:G:A	203137954	NA,A	NA,G	NA,1	NA,inf	NA,inf	NA,0.710944	0.000169362	0.00036137
3	chr2:203215352:A:T	203215352	NA,T	NA,A	NA,1	NA,-inf	NA,inf	NA,0.804265	0.000169231	0.000363127
3	chr2:202626502:TA:T	202626502	NA,T	NA,TA	NA,1	NA,inf	NA,inf	NA,0.69173	0.000169108	0.000358426
3	chr2:202499212:T:C	202499212	NA,C	NA,T	NA,1	NA,inf	NA,inf	NA,0.699217	0.000168773	0.000357934
3	chr2:202070955:T:C	202070955	C,C	T,T	1,1	inf,inf	inf,inf	1.39097,0.374009	0.000168658	0.000357608
3	chr2:202014841:C:T	202014841	T,NA	C,NA	1,NA	inf,NA	inf,NA	0.872198,NA	0.000168412	0.000361754
3	chr2:203046491:C:T	203046491	T,T	C,C	1,1	-inf,inf	inf,inf	1.2527,0.520249	0.000168209	0.000350757
3	chr2:203789656:G:T	203789656	NA,T	NA,G	NA,1	NA,inf	NA,inf	NA,0.685416	0.000167741	0.000357851
3	chr2:203753434:A:G	203753434	NA,G	NA,A	NA,1	NA,-inf	NA,inf	NA,0.739557	0.000167639	0.000358324
3	chr2:201780215:A:G	201780215	NA,G	NA,A	NA,1	NA,inf	NA,inf	NA,0.70326	0.000167282	0.000356676
3	chr2:203665226:G:A	203665226	A,A	G,G	1,1	inf,-inf	inf,inf	1.25787,0.183913	0.000166915	0.000346372
3	chr2:201789240:G:A	201789240	A,NA	G,NA	1,NA	inf,NA	inf,NA	0.822367,NA	0.000166827	0.000358949
3	chr2:202593160:C:T	202593160	T,NA	C,NA	1,NA	-inf,NA	inf,NA	0.90746,NA	0.000166787	0.000356797
3	chr2:202342908:G:A	202342908	A,NA	G,NA	1,NA	-inf,NA	inf,NA	0.862224,NA	0.000166724	0.000358337
3	chr2:203788370:A:T	203788370	NA,T	NA,A	NA,1	NA,inf	NA,inf	NA,0.681509	0.000166687	0.000355606
3	chr2:203029991:G:A	203029991	NA,A	NA,G	NA,1	NA,-inf	NA,inf	NA,0.744677	0.000166595	0.000355937
3	chr2:202556759:C:T	202556759	T,T	C,C	1,1	inf,inf	inf,inf	2.03833,0.983127	0.000166542	0.000424133
3	chr2:202847028:A:G	202847028	NA,G	NA,A	NA,1	NA,-inf	NA,inf	NA,0.768635	0.0001665	0.000355791
3	chr2:203614419:G:T	203614419	NA,T	NA,G	NA,1	NA,-inf	NA,inf	NA,0.768969	0.000166337	0.000358013
3	chr2:201907406:CTT:C	201907406	NA,C	NA,CTT	NA,1	NA,-inf	NA,inf	NA,0.720657	0.000166329	0.000356624
3	chr2:202283385:A:G	202283385	NA,G	NA,A	NA,1	NA,inf	NA,inf	NA,0.705864	0.00016602	0.000353667
3	chr2:203076740:C:T	203076740	T,NA	C,NA	1,NA	-inf,NA	inf,NA	0.936266,NA	0.000166019	0.000359358
3	chr2:203909894:C:T	203909894	T,T	C,C	1,1	-inf,inf	inf,inf	1.13056,0.803032	0.000165493	0.000359717
3	chr2:203187173:TC:T	203187173	NA,T	NA,TC	NA,1	NA,-inf	NA,inf	NA,0.789971	0.000165375	0.000354856
3	chr2:203580930:G:A	203580930	NA,A	NA,G	NA,1	NA,-inf	NA,inf	NA,0.776889	0.000165252	0.000353322
3	chr2:202418520:A:G	202418520	NA,G	NA,A	NA,1	NA,inf	NA,inf	NA,0.686929	0.000165109	0.000350345
3	chr2:202400379:G:A	202400379	NA,A	NA,G	NA,1	NA,inf	NA,inf	NA,0.684632	0.000164962	0.000349877
3	chr2:203892611:C:T	203892611	NA,T	NA,C	NA,1	NA,inf	NA,inf	NA,0.67878	0.000164896	0.000351502
3	chr2:201917489:AT:A	201917489	A,NA	AT,NA	1,NA	inf,NA	inf,NA	0.838335,NA	0.000164859	0.000354623
3	chr2:201786183:CTTA:C	201786183	NA,C	NA,CTTA	NA,1	NA,inf	NA,inf	NA,0.69395	0.000164858	0.000351507
3	chr2:202168445:A:G	202168445	NA,G	NA,A	NA,1	NA,inf	NA,inf	NA,0.658342	0.000164854	0.000349961
3	chr2:202518078:AG:A	202518078	A,A	AG,AG	1,1	-inf,-inf	inf,inf	0.691686,1.54965	0.000164761	0.000361341
3	chr2:202247938:A:T	202247938	T,T	A,A	1,1	inf,inf	inf,inf	2.61293,0.926636	0.000164741	0.000724116
3	chr2:203624163:C:T	203624163	T,NA	C,NA	1,NA	-inf,NA	inf,NA	0.352437,NA	0.000164475	0.000341158
3	chr2:203568740:C:T	203568740	NA,T	NA,C	NA,1	NA,-inf	NA,inf	NA,0.725249	0.000164393	0.000352569
3	chr2:203260270:C:T	203260270	T,T	C,C	1,1	-inf,inf	inf,inf	1.47547,0.0986203	0.000164378	0.000342061
3	chr2:202692785:A:G	202692785	G,NA	A,NA	1,NA	-inf,NA	inf,NA	0.949268,NA	0.000164222	0.000357719
3	chr2:202646288:A:G	202646288	NA,G	NA,A	NA,1	NA,inf	NA,inf	NA,0.716523	0.000164201	0.000351546
3	chr2:202525306:G:A	202525306	NA,A	NA,G	NA,1	NA,-inf	NA,inf	NA,0.719293	0.000163904	0.000351092
3	chr2:202047972:A:G	202047972	G,NA	A,NA	1,NA	inf,NA	inf,NA	0.716622,NA	0.000163814	0.000347889
3	chr2:203766989:A:G	203766989	G,NA	A,NA	1,NA	-inf,NA	inf,NA	0.741741,NA	0.000163684	0.000348977
3	chr2:201924344:G:A	201924344	NA,A	NA,G	NA,1	NA,inf	NA,inf	NA,0.697174	0.000163642	0.000349172
3	chr2:202395905:C:G	202395905	NA,G	NA,C	NA,1	NA,inf	NA,inf	NA,0.67882	0.000163277	0.000346337
3	chr2:202489119:A:G	202489119	NA,G	NA,A	NA,1	NA,inf	NA,inf	NA,0.679509	0.000163186	0.00034628
3	chr2:203540530:G:A	203540530	A,NA	G,NA	1,NA	inf,NA	inf,NA	0.7142,NA	0.000163092	0.000343514
3	chr2:203613832:A:G	203613832	NA,G	NA,A	NA,1	NA,-inf	NA,inf	NA,0.75532	0.000163024	0.000350833
3	chr2:203944156:A:T	203944156	NA,T	NA,A	NA,1	NA,-inf	NA,inf	NA,0.74139	0.000162999	0.000348966
3	chr2:202361626:G:A	202361626	NA,A	NA,G	NA,1	NA,inf	NA,inf	NA,0.673809	0.000162707	0.000345159
3	chr2:203617202:CA:C	203617202	NA,C	NA,CA	NA,1	NA,-inf	NA,inf	NA,0.75349	0.000162565	0.000349839
3	chr2:203088777:C:T	203088777	NA,T	NA,C	NA,1	NA,inf	NA,inf	NA,0.674784	0.000162538	0.000346264
3	chr2:204005256:G:A	204005256	NA,A	NA,G	NA,1	NA,-inf	NA,inf	NA,0.709829	0.000162503	0.000347775
3	chr2:203617333:T:C	203617333	NA,C	NA,T	NA,1	NA,-inf	NA,inf	NA,0.752481	0.000162312	0.0003493
3	chr2:203088905:G:A	203088905	NA,A	NA,G	NA,1	NA,inf	NA,inf	NA,0.673505	0.000162208	0.000345562
3	chr2:202650929:T:C	202650929	NA,C	NA,T	NA,1	NA,-inf	NA,inf	NA,0.690735	0.000162154	0.000347937
3	chr2:202929757:T:C	202929757	NA,C	NA,T	NA,1	NA,-inf	NA,inf	NA,0.730752	0.000162007	0.000346293
3	chr2:201925232:G:A	201925232	NA,A	NA,G	NA,1	NA,inf	NA,inf	NA,0.690998	0.000161991	0.000345656
3	chr2:203689470:A:T	203689470	NA,T	NA,A	NA,1	NA,-inf	NA,inf	NA,0.718988	0.00016167	0.000346103
3	chr2:203812884:A:G	203812884	NA,G	NA,A	NA,1	NA,inf	NA,inf	NA,0.66244	0.000161555	0.000344753
3	chr2:203246720:A:G	203246720	G,G	A,A	1,1	-inf,inf	inf,inf	1.46166,0.0585778	0.000161525	0.000335813
3	chr2:202429273:C:G	202429273	NA,G	NA,C	NA,1	NA,inf	NA,inf	NA,0.661789	0.000160927	0.000341303
3	chr2:203243786:C:T	203243786	T,T	C,C	1,1	-inf,inf	inf,inf	1.35349,0.35349	0.0001609	0.000335967
3	chr2:202532794:AC:A	202532794	NA,A	NA,AC	NA,1	NA,inf	NA,inf	NA,0.668781	0.000160812	0.000341114
3	chr2:201970162:G:A	201970162	A,NA	G,NA	1,NA	inf,NA	inf,NA	0.694871,NA	0.0001608	0.000341766
3	chr2:202716759:A:G	202716759	NA,G	NA,A	NA,1	NA,-inf	NA,inf	NA,0.726373	0.000160685	0.000343386
3	chr2:203640378:G:C	203640378	NA,C	NA,G	NA,1	NA,inf	NA,inf	NA,0.684503	0.000160676	0.000342306
3	chr2:202489008:T:TC	202489008	NA,TC	NA,T	NA,1	NA,inf	NA,inf	NA,0.666872	0.000160472	0.000340415
3	chr2:203943296:G:A	203943296	NA,A	NA,G	NA,1	NA,inf	NA,inf	NA,0.712354	0.00016045	0.000343255
3	chr2:202384753:C:A	202384753	NA,A	NA,C	NA,1	NA,inf	NA,inf	NA,0.666306	0.000160216	0.000339862
3	chr2:201995662:C:T	201995662	NA,T	NA,C	NA,1	NA,inf	NA,inf	NA,0.661613	0.000160073	0.00034039
3	chr2:202167603:T:C	202167603	NA,C	NA,T	NA,1	NA,inf	NA,inf	NA,0.639485	0.000159904	0.000339499
3	chr2:203935228:G:A	203935228	NA,A	NA,G	NA,1	NA,-inf	NA,inf	NA,0.737682	0.00015989	0.000342779
3	chr2:203246675:GTTAA:G	203246675	G,G	GTTAA,GTTAA	1,1	-inf,inf	inf,inf	1.42013,0.217	0.000159354	0.000332142
3	chr2:202956542:C:T	202956542	NA,T	NA,C	NA,1	NA,-inf	NA,inf	NA,0.718947	0.000159343	0.000340575
3	chr2:203649300:G:A	203649300	NA,A	NA,G	NA,1	NA,-inf	NA,inf	NA,0.725173	0.000159316	0.000341489
3	chr2:202625236:A:G	202625236	NA,G	NA,A	NA,1	NA,inf	NA,inf	NA,0.65326	0.000159277	0.000337657
3	chr2:203004715:C:T	203004715	NA,T	NA,C	NA,1	NA,-inf	NA,inf	NA,0.723696	0.000159267	0.000340624
3	chr2:202739307:G:A	202739307	NA,A	NA,G	NA,1	NA,-inf	NA,inf	NA,0.718215	0.000159253	0.000340322
3	chr2:203924772:C:T	203924772	NA,T	NA,C	NA,1	NA,-inf	NA,inf	NA,0.710594	0.000159156	0.000341237
3	chr2:201927250:A:G	201927250	NA,G	NA,A	NA,1	NA,inf	NA,inf	NA,0.676745	0.000159119	0.000339287
3	chr2:203208148:G:C	203208148	C,C	G,G	1,1	-inf,inf	inf,inf	1.19594,0.599621	0.000158815	0.000332844
3	chr2:202632849:G:C	202632849	C,C	G,G	1,1	inf,inf	inf,inf	1.04024,0.702009	0.000158781	0.000330733
3	chr2:202974170:CTA:C	202974170	NA,C	NA,CTA	NA,1	NA,inf	NA,inf	NA,0.664853	0.000158566	0.000338535
3	chr2:202668099:AT:A	202668099	NA,A	NA,AT	NA,1	NA,-inf	NA,inf	NA,0.710308	0.0001585	0.000339717
3	chr2:203610555:T:C	203610555	NA,C	NA,T	NA,1	NA,-inf	NA,inf	NA,0.736261	0.000158451	0.000340938
3	chr2:203145938:A:C	203145938	NA,C	NA,A	NA,1	NA,-inf	NA,inf	NA,0.71144	0.000158268	0.000338142
3	chr2:202171963:C:G	202171963	NA,G	NA,C	NA,1	NA,-inf	NA,inf	NA,0.689849	0.000158241	0.000338771
3	chr2:203616057:A:T	203616057	NA,T	NA,A	NA,1	NA,-inf	NA,inf	NA,0.735278	0.000158122	0.000340239
3	chr2:203858418:G:A	203858418	A,NA	G,NA	1,NA	-inf,NA	inf,NA	0.727015,NA	0.000157859	0.000336401
3	chr2:202496868:G:A	202496868	NA,A	NA,G	NA,1	NA,-inf	NA,inf	NA,0.692557	0.000157822	0.000337951
3	chr2:202283431:C:T	202283431	T,NA	C,NA	1,NA	-inf,NA	inf,NA	0.829346,NA	0.000157804	0.000339181
3	chr2:203783787:T:C	203783787	NA,C	NA,T	NA,1	NA,inf	NA,inf	NA,0.654829	0.000157728	0.000336753
3	chr2:203616231:A:G	203616231	NA,G	NA,A	NA,1	NA,-inf	NA,inf	NA,0.733528	0.000157704	0.000339334
3	chr2:203611246:A:G	203611246	NA,G	NA,A	NA,1	NA,-inf	NA,inf	NA,0.733076	0.000157639	0.00033919
3	chr2:202680404:A:T	202680404	T,T	A,A	1,1	inf,inf	inf,inf	2.85645,1.05243	0.000157489	0.00104892
3	chr2:201925962:A:C	201925962	NA,C	NA,A	NA,1	NA,inf	NA,inf	NA,0.669816	0.000157471	0.000336261
3	chr2:203602117:T:C	203602117	NA,C	NA,T	NA,1	NA,inf	NA,inf	NA,0.67511	0.000157336	0.000335242
3	chr2:202998001:T:A	202998001	A,A	T,T	1,1	-inf,inf	inf,inf	1.55755,1.17021	0.000157322	0.000406069
3	chr2:201770466:TA:T	201770466	NA,T	NA,TA	NA,1	NA,inf	NA,inf	NA,0.664217	0.000157183	0.000335183
3	chr2:202308159:C:G	202308159	NA,G	NA,C	NA,1	NA,inf	NA,inf	NA,0.670591	0.000157108	0.000334723
3	chr2:201879524:T:C	201879524	NA,C	NA,T	NA,1	NA,inf	NA,inf	NA,0.654635	0.000157097	0.000335144
3	chr2:203247837:A:G	203247837	G,G	A,A	1,1	-inf,inf	inf,inf	1.44027,0.109001	0.000157043	0.000326802
3	chr2:202421932:T:G	202421932	NA,G	NA,T	NA,1	NA,inf	NA,inf	NA,0.653204	0.000156939	0.00033294
3	chr2:203665424:C:T	203665424	NA,T	NA,C	NA,1	NA,inf	NA,inf	NA,0.670464	0.00015682	0.000334338
3	chr2:202352413:G:T	202352413	NA,T	NA,G	NA,1	NA,-inf	NA,inf	NA,0.705334	0.000156814	0.000335088
3	chr2:202287040:T:A	202287040	A,A	T,T	1,1	-inf,inf	inf,inf	2.23418,0.134963	0.000156779	0.000343149
3	chr2:203030625:C:T	203030625	NA,T	NA,C	NA,1	NA,inf	NA,inf	NA,0.651879	0.000156454	0.000333697
3	chr2:203171340:T:C	203171340	C,C	T,T	1,1	-inf,inf	inf,inf	1.41365,0.196256	0.000156181	0.000325303
3	chr2:202252329:G:A	202252329	NA,A	NA,G	NA,1	NA,inf	NA,inf	NA,0.643994	0.000156162	0.000331653
3	chr2:202079391:C:T	202079391	T,T	C,C	1,1	inf,inf	inf,inf	1.43639,0.214486	0.000156113	0.000330936
3	chr2:202726817:G:A	202726817	A,NA	G,NA	1,NA	inf,NA	inf,NA	2.15748,NA	0.000156059	0.000572083
3	chr2:203910984:T:G	203910984	NA,G	NA,T	NA,1	NA,inf	NA,inf	NA,0.640882	0.000155918	0.000332766
3	chr2:203680455:G:A	203680455	A,A	G,G	1,1	-inf,-inf	inf,inf	1.40418,0.586143	0.000155801	0.000341887
3	chr2:203560361:G:A	203560361	NA,A	NA,G	NA,1	NA,-inf	NA,inf	NA,0.705477	0.000155582	0.000334091
3	chr2:203646616:A:G	203646616	NA,G	NA,A	NA,1	NA,inf	NA,inf	NA,0.663568	0.000155524	0.000331357
3	chr2:203674716:G:A	203674716	NA,A	NA,G	NA,1	NA,-inf	NA,inf	NA,0.694772	0.000155291	0.000332481
3	chr2:202881897:A:G	202881897	NA,G	NA,A	NA,1	NA,inf	NA,inf	NA,0.649526	0.000155166	0.000331025
3	chr2:202922802:C:T	202922802	NA,T	NA,C	NA,1	NA,inf	NA,inf	NA,0.641082	0.00015514	0.000330287
3	chr2:201901098:G:A	201901098	NA,A	NA,G	NA,1	NA,inf	NA,inf	NA,0.660631	0.000155043	0.000330556
3	chr2:203190098:T:C	203190098	C,C	T,T	1,1	inf,-inf	inf,inf	1.40245,0.0236458	0.000154991	0.000322459
3	chr2:203566560:T:A	203566560	NA,A	NA,T	NA,1	NA,-inf	NA,inf	NA,0.70141	0.000154894	0.000332578
3	chr2:201880460:G:A	201880460	NA,A	NA,G	NA,1	NA,inf	NA,inf	NA,0.643837	0.000154842	0.000330129
3	chr2:201885102:T:C	201885102	NA,C	NA,T	NA,1	NA,inf	NA,inf	NA,0.661824	0.000154765	0.000330289
3	chr2:202007082:G:A	202007082	NA,A	NA,G	NA,1	NA,-inf	NA,inf	NA,0.690796	0.00015473	0.000330472
3	chr2:203617282:C:T	203617282	NA,T	NA,C	NA,1	NA,-inf	NA,inf	NA,0.720855	0.000154697	0.000332841
3	chr2:202649760:C:G	202649760	NA,G	NA,C	NA,1	NA,inf	NA,inf	NA,0.640032	0.000154342	0.000329181
3	chr2:203775670:C:G	203775670	NA,G	NA,C	NA,1	NA,inf	NA,inf	NA,0.657741	0.000154335	0.000329235
3	chr2:203236605:A:C	203236605	C,C	A,A	1,1	-inf,inf	inf,inf	1.42468,0.137031	0.000154258	0.000321196
3	chr2:202526870:G:A	202526870	NA,A	NA,G	NA,1	NA,-inf	NA,inf	NA,0.696564	0.000154239	0.000329616
3	chr2:203723312:C:A	203723312	NA,A	NA,C	NA,1	NA,inf	NA,inf	NA,0.633474	0.000154101	0.00032836
3	chr2:202669517:C:T	202669517	NA,T	NA,C	NA,1	NA,-inf	NA,inf	NA,0.696501	0.000154089	0.000329283
3	chr2:201883057:G:A	201883057	NA,A	NA,G	NA,1	NA,-inf	NA,inf	NA,0.645051	0.000153946	0.000328667
3	chr2:201986006:A:G	201986006	NA,G	NA,A	NA,1	NA,inf	NA,inf	NA,0.748377	0.000153938	0.000333007
3	chr2:203178953:G:A	203178953	A,A	G,G	1,1	-inf,inf	inf,inf	1.26155,0.481786	0.000153755	0.00032167
3	chr2:203172409:A:C	203172409	C,C	A,A	1,1	-inf,inf	inf,inf	1.39827,0.210465	0.0001536	0.000319992
3	chr2:202642940:C:T	202642940	T,T	C,C	1,1	inf,inf	inf,inf	2.79476,1.08399	0.000153536	0.000994896
3	chr2:202692428:T:C	202692428	C,C	T,T	1,1	inf,inf	inf,inf	2.78271,1.07228	0.000153365	0.00096633
3	chr2:202893245:A:C	202893245	NA,C	NA,A	NA,1	NA,inf	NA,inf	NA,0.64155	0.000153234	0.00032691
3	chr2:203253337:C:T	203253337	T,T	C,C	1,1	-inf,inf	inf,inf	1.4324,0.074771	0.000153227	0.000318719
3	chr2:203517617:T:C	203517617	NA,C	NA,T	NA,1	NA,-inf	NA,inf	NA,0.714828	0.000153015	0.00032714
3	chr2:202194699:C:T	202194699	NA,T	NA,C	NA,1	NA,inf	NA,inf	NA,0.631726	0.000152999	0.000324932
3	chr2:202351108:G:A	202351108	NA,A	NA,G	NA,1	NA,inf	NA,inf	NA,0.635796	0.000152994	0.000324618
3	chr2:202532349:G:T	202532349	NA,T	NA,G	NA,1	NA,inf	NA,inf	NA,0.636936	0.000152959	0.000324542
3	chr2:203616672:C:T	203616672	NA,T	NA,C	NA,1	NA,-inf	NA,inf	NA,0.712828	0.000152888	0.000328924
3	chr2:203225007:G:A	203225007	NA,A	NA,G	NA,1	NA,-inf	NA,inf	NA,0.736223	0.000152826	0.000327837
3	chr2:203442443:G:T	203442443	T,T	G,G	1,1	inf,-inf	inf,inf	1.40781,0.19128	0.000152589	0.000318247
3	chr2:203137001:G:A	203137001	A,A	G,G	1,1	-inf,inf	inf,inf	0.619644,1.18947	0.000152511	0.000322077
3	chr2:202428555:C:T	202428555	NA,T	NA,C	NA,1	NA,-inf	NA,inf	NA,0.688247	0.000152491	0.000325852
3	chr2:204043522:G:T	204043522	NA,T	NA,G	NA,1	NA,-inf	NA,inf	NA,0.665384	0.000152434	0.000326092
3	chr2:201711242:C:A	201711242	A,A	C,C	1,1	-inf,inf	inf,inf	0.0678435,1.54767	0.000152401	0.000326811
3	chr2:203657829:A:G	203657829	G,NA	A,NA	1,NA	inf,NA	inf,NA	0.692927,NA	0.000152187	0.000323061
3	chr2:202383670:G:A	202383670	A,NA	G,NA	1,NA	inf,NA	inf,NA	0.784693,NA	0.000152185	0.000325107
3	chr2:202665609:T:C	202665609	C,C	T,T	1,1	inf,inf	inf,inf	2.85219,1.01942	0.000152081	0.000991511
3	chr2:203610223:T:A	203610223	NA,A	NA,T	NA,1	NA,-inf	NA,inf	NA,0.707969	0.000151921	0.000326821
3	chr2:202192370:C:T	202192370	NA,T	NA,C	NA,1	NA,inf	NA,inf	NA,0.631773	0.000151892	0.000323552
3	chr2:202858446:G:A	202858446	A,A	G,G	1,1	-inf,inf	inf,inf	1.42349,1.17064	0.000151629	0.000371119
3	chr2:203999582:G:A	203999582	A,NA	G,NA	1,NA	inf,NA	inf,NA	0.688526,NA	0.000151541	0.000322797
3	chr2:203861641:A:C	203861641	C,NA	A,NA	1,NA	inf,NA	inf,NA	0.796653,NA	0.000151452	0.000326527
3	chr2:202754954:C:T	202754954	T,T	C,C	1,1	inf,inf	inf,inf	2.22909,1.63419	0.000151333	0.000942555
3	chr2:201820591:C:A	201820591	NA,A	NA,C	NA,1	NA,-inf	NA,inf	NA,0.664433	0.000151272	0.000324239
3	chr2:202750555:C:T	202750555	NA,T	NA,C	NA,1	NA,inf	NA,inf	NA,0.674695	0.000151266	0.000321664
3	chr2:203633698:A:T	203633698	T,NA	A,NA	1,NA	-inf,NA	inf,NA	0.793575,NA	0.000151119	0.000325658
3	chr2:202766180:A:T	202766180	T,NA	A,NA	1,NA	-inf,NA	inf,NA	0.854225,NA	0.000151114	0.000323648
3	chr2:202484987:AAG:A	202484987	A,NA	AAG,NA	1,NA	-inf,NA	inf,NA	0.759954,NA	0.000150953	0.000324537
3	chr2:201974534:G:A	201974534	A,NA	G,NA	1,NA	inf,NA	inf,NA	0.729945,NA	0.000150877	0.000321562
3	chr2:203492532:G:A	203492532	A,A	G,G	1,1	inf,-inf	inf,inf	1.42348,0.0887857	0.000150786	0.00031392
3	chr2:204054006:C:T	204054006	NA,T	NA,C	NA,1	NA,-inf	NA,inf	NA,0.657633	0.000150599	0.000322167
3	chr2:201680465:T:C	201680465	NA,C	NA,T	NA,1	NA,-inf	NA,inf	NA,0.663006	0.000150423	0.000322261
3	chr2:202165126:C:A	202165126	NA,A	NA,C	NA,1	NA,-inf	NA,inf	NA,0.655102	0.00015038	0.000321834
3	chr2:202053985:C:T	202053985	T,T	C,C	1,1	inf,inf	inf,inf	1.224,0.55112	0.000150325	0.000319527
3	chr2:203986725:T:C	203986725	NA,C	NA,T	NA,1	NA,-inf	NA,inf	NA,0.65818	0.000150093	0.000321168
3	chr2:203423307:T:C	203423307	C,NA	T,NA	1,NA	inf,NA	inf,NA	0.633533,NA	0.000149911	0.000316579
3	chr2:202657087:T:A	202657087	A,A	T,T	1,1	inf,inf	inf,inf	1.42456,0.213779	0.00014984	0.000316643
3	chr2:202701355:C:A	202701355	A,A	C,C	1,1	-inf,-inf	inf,inf	1.8491,0.441282	0.000149165	0.000338499
3	chr2:202350605:G:A	202350605	NA,A	NA,G	NA,1	NA,inf	NA,inf	NA,0.618572	0.000148994	0.00031617
3	chr2:202779144:AT:A	202779144	NA,A	NA,AT	NA,1	NA,inf	NA,inf	NA,0.669274	0.00014898	0.000318848
3	chr2:204005935:C:T	204005935	T,NA	C,NA	1,NA	-inf,NA	inf,NA	0.794909,NA	0.000148975	0.000321244
3	chr2:201742698:G:A	201742698	A,NA	G,NA	1,NA	-inf,NA	inf,NA	0.763768,NA	0.00014887	0.000318771
3	chr2:202735145:T:C	202735145	C,C	T,T	1,1	inf,inf	inf,inf	1.17049,0.516512	0.000148663	0.000312327
3	chr2:204029940:T:C	204029940	NA,C	NA,T	NA,1	NA,-inf	NA,inf	NA,0.648665	0.000148537	0.000317761
3	chr2:203291140:G:A	203291140	A,A	G,G	1,1	-inf,inf	inf,inf	1.41448,0.0830036	0.000148433	0.000308837
3	chr2:203204678:G:A	203204678	A,A	G,G	1,1	-inf,inf	inf,inf	1.20014,0.549594	0.000148254	0.000310638
3	chr2:202364661:T:C	202364661	NA,C	NA,T	NA,1	NA,inf	NA,inf	NA,0.615974	0.000148229	0.000314803
3	chr2:201694761:T:C	201694761	NA,C	NA,T	NA,1	NA,inf	NA,inf	NA,0.634399	0.000148029	0.000315971
3	chr2:202237873:T:C	202237873	NA,C	NA,T	NA,1	NA,-inf	NA,inf	NA,0.65147	0.000147846	0.000316658
3	chr2:202642759:G:C	202642759	NA,C	NA,G	NA,1	NA,-inf	NA,inf	NA,0.630894	0.000147773	0.000316999
3	chr2:203550933:G:A	203550933	A,A	G,G	1,1	inf,-inf	inf,inf	1.2736,0.412907	0.000147755	0.000309225
3	chr2:201802928:C:T	201802928	NA,T	NA,C	NA,1	NA,-inf	NA,inf	NA,0.628981	0.000147671	0.000315952
3	chr2:203180816:T:C	203180816	C,C	T,T	1,1	-inf,inf	inf,inf	1.34789,0.276064	0.00014766	0.000308005
3	chr2:201823467:A:G	201823467	NA,G	NA,A	NA,1	NA,-inf	NA,inf	NA,0.619819	0.000147606	0.000314723
3	chr2:202976335:C:T	202976335	T,T	C,C	1,1	inf,inf	inf,inf	1.42029,0.0582708	0.00014749	0.000308116
3	chr2:202428451:C:T	202428451	T,NA	C,NA	1,NA	-inf,NA	inf,NA	0.78492,NA	0.000147474	0.000316888
3	chr2:203703220:GC:G	203703220	NA,G	NA,GC	NA,1	NA,-inf	NA,inf	NA,0.66032	0.000147469	0.000315703
3	chr2:203197338:A:G	203197338	G,G	A,A	1,1	-inf,inf	inf,inf	1.34025,0.29418	0.000147301	0.000307399
3	chr2:202835017:G:C	202835017	C,C	G,G	1,1	-inf,-inf	inf,inf	1.32127,1.29639	0.000147178	0.000366954
3	chr2:204041857:G:T	204041857	NA,T	NA,G	NA,1	NA,-inf	NA,inf	NA,0.642781	0.000147091	0.000314591
3	chr2:203070256:A:G	203070256	NA,G	NA,A	NA,1	NA,inf	NA,inf	NA,0.61153	0.00014694	0.000313434
3	chr2:202349728:T:C	202349728	C,C	T,T	1,1	-inf,inf	inf,inf	0.798977,0.649828	0.000146887	0.000301727
3	chr2:203464188:T:C	203464188	NA,C	NA,T	NA,1	NA,inf	NA,inf	NA,0.617267	0.000146736	0.000313108
3	chr2:202887127:G:A	202887127	A,A	G,G	1,1	-inf,inf	inf,inf	1.3906,1.17161	0.000146708	0.000357251
3	chr2:201725747:C:G	201725747	NA,G	NA,C	NA,1	NA,inf	NA,inf	NA,0.606838	0.000146676	0.000312749
3	chr2:202221744:GACTATTACAGCAGCA:G	202221744	NA,G	NA,GACTATTACAGCAGCA	NA,1	NA,-inf	NA,inf	NA,0.639184	0.000146392	0.000313456
3	chr2:202465217:C:T	202465217	NA,T	NA,C	NA,1	NA,-inf	NA,inf	NA,0.628626	0.000146287	0.000312848
3	chr2:202245456:C:A	202245456	NA,A	NA,C	NA,1	NA,inf	NA,inf	NA,0.601677	0.000146234	0.000310657
3	chr2:203166785:A:C	203166785	C,C	A,A	1,1	-inf,inf	inf,inf	1.24094,0.474011	0.000146141	0.000305817
3	chr2:201916583:C:T	201916583	NA,T	NA,C	NA,1	NA,inf	NA,inf	NA,0.628258	0.000146117	0.000311933
3	chr2:203261740:A:G	203261740	G,G	A,A	1,1	-inf,inf	inf,inf	1.36864,0.229504	0.000145868	0.000304245
3	chr2:203800372:T:C	203800372	NA,C	NA,T	NA,1	NA,inf	NA,inf	NA,0.620135	0.000145852	0.00031115
3	chr2:203710121:G:C	203710121	NA,C	NA,G	NA,1	NA,inf	NA,inf	NA,0.609468	0.000145758	0.000310474
3	chr2:202823583:C:T	202823583	T,T	C,C	1,1	-inf,inf	inf,inf	1.39413,1.1631	0.000145631	0.000354855
3	chr2:203249280:C:T	203249280	T,T	C,C	1,1	-inf,inf	inf,inf	1.37199,0.216984	0.00014541	0.000303232
3	chr2:202957775:C:T	202957775	NA,T	NA,C	NA,1	NA,inf	NA,inf	NA,0.599532	0.000145396	0.000309594
3	chr2:201984933:A:G	201984933	NA,G	NA,A	NA,1	NA,-inf	NA,inf	NA,0.649706	0.000145361	0.00031102
3	chr2:203831758:A:G	203831758	NA,G	NA,A	NA,1	NA,-inf	NA,inf	NA,0.638693	0.00014488	0.000310058
3	chr2:201809713:A:G	201809713	G,G	A,A	1,1	inf,-inf	inf,inf	0.638195,1.07853	0.000144824	0.000306785
3	chr2:202056217:A:G	202056217	G,G	A,A	1,1	-inf,inf	inf,inf	0.0100601,1.50282	0.000144766	0.000307268
3	chr2:203269586:C:T	203269586	T,NA	C,NA	1,NA	-inf,NA	inf,NA	0.852519,NA	0.000144723	0.000313779
3	chr2:202685234:C:T	202685234	NA,T	NA,C	NA,1	NA,-inf	NA,inf	NA,0.645691	0.000144578	0.000309661
3	chr2:201810251:G:A	201810251	NA,A	NA,G	NA,1	NA,-inf	NA,inf	NA,0.613234	0.000144556	0.00030922
3	chr2:202383368:G:A	202383368	NA,A	NA,G	NA,1	NA,-inf	NA,inf	NA,0.65231	0.000144489	0.000308766
3	chr2:203840406:G:A	203840406	NA,A	NA,G	NA,1	NA,-inf	NA,inf	NA,0.629065	0.000144484	0.00030887
3	chr2:202747078:G:A	202747078	NA,A	NA,G	NA,1	NA,-inf	NA,inf	NA,0.656322	0.000144442	0.00030874
3	chr2:203653540:A:G	203653540	NA,G	NA,A	NA,1	NA,-inf	NA,inf	NA,0.646541	0.000144367	0.000309108
3	chr2:202531561:A:G	202531561	G,NA	A,NA	1,NA	-inf,NA	inf,NA	0.795249,NA	0.000144345	0.000312584
3	chr2:201851141:A:C	201851141	NA,C	NA,A	NA,1	NA,inf	NA,inf	NA,0.597889	0.000144337	0.000307824
3	chr2:202901644:T:C	202901644	C,C	T,T	1,1	-inf,inf	inf,inf	1.4192,1.14995	0.00014432	0.000353363
3	chr2:203850169:G:A	203850169	A,NA	G,NA	1,NA	-inf,NA	inf,NA	0.77861,NA	0.000144305	0.000310323
3	chr2:203802747:GGA:G	203802747	G,G	GGA,GGA	1,1	inf,inf	inf,inf	1.03793,0.541183	0.000144269	0.000303775
3	chr2:202731761:G:A	202731761	NA,A	NA,G	NA,1	NA,-inf	NA,inf	NA,0.654805	0.000144251	0.000308267
3	chr2:202719733:G:A	202719733	A,A	G,G	1,1	inf,inf	inf,inf	1.1705,0.495053	0.00014424	0.000303069
3	chr2:201929193:G:A	201929193	NA,A	NA,G	NA,1	NA,inf	NA,inf	NA,0.616317	0.000144147	0.000308186
3	chr2:203229206:C:T	203229206	NA,T	NA,C	NA,1	NA,-inf	NA,inf	NA,0.631883	0.000143825	0.00030794
3	chr2:202783536:A:G	202783536	NA,G	NA,A	NA,1	NA,-inf	NA,inf	NA,0.662607	0.000143616	0.000306892
3	chr2:201892021:C:T	201892021	NA,T	NA,C	NA,1	NA,inf	NA,inf	NA,0.611953	0.000143578	0.000306432
3	chr2:201832300:T:C	201832300	NA,C	NA,T	NA,1	NA,-inf	NA,inf	NA,0.599872	0.000143497	0.000305935
3	chr2:202783509:G:C	202783509	NA,C	NA,G	NA,1	NA,-inf	NA,inf	NA,0.661622	0.000143409	0.00030645
3	chr2:203279515:G:A	203279515	A,NA	G,NA	1,NA	inf,NA	inf,NA	0.576491,NA	0.000143328	0.000302499
3	chr2:202368419:C:A	202368419	NA,A	NA,C	NA,1	NA,-inf	NA,inf	NA,0.641395	0.00014324	0.000306823
3	chr2:203803598:G:GT	203803598	NA,GT	NA,G	NA,1	NA,inf	NA,inf	NA,0.596587	0.00014312	0.000305234
3	chr2:201994049:A:G	201994049	NA,G	NA,A	NA,1	NA,inf	NA,inf	NA,0.602859	0.000143099	0.000305499
3	chr2:201736467:T:C	201736467	C,NA	T,NA	1,NA	inf,NA	inf,NA	0.744428,NA	0.00014307	0.000308112
3	chr2:201821685:T:G	201821685	G,NA	T,NA	1,NA	-inf,NA	inf,NA	0.789531,NA	0.000143048	0.000308173
3	chr2:201880817:G:A	201880817	NA,A	NA,G	NA,1	NA,inf	NA,inf	NA,0.59271	0.000143041	0.000305
3	chr2:202612512:A:G	202612512	NA,G	NA,A	NA,1	NA,inf	NA,inf	NA,0.582995	0.000142903	0.000303055
3	chr2:203186347:G:A	203186347	NA,A	NA,G	NA,1	NA,-inf	NA,inf	NA,0.69869	0.000142825	0.000306881
3	chr2:202312116:ATCAG:A	202312116	NA,A	NA,ATCAG	NA,1	NA,inf	NA,inf	NA,0.592159	0.000142793	0.000303356
3	chr2:202309883:G:A	202309883	NA,A	NA,G	NA,1	NA,inf	NA,inf	NA,0.592159	0.000142793	0.000303356
3	chr2:202717424:A:G	202717424	NA,G	NA,A	NA,1	NA,-inf	NA,inf	NA,0.646537	0.00014249	0.000304504
3	chr2:203965949:G:A	203965949	A,NA	G,NA	1,NA	inf,NA	inf,NA	0.651508,NA	0.000142471	0.000303501
3	chr2:203802683:C:T	203802683	T,T	C,C	1,1	inf,inf	inf,inf	1.03153,0.540497	0.000142435	0.000299922
3	chr2:202288169:G:A	202288169	A,A	G,G	1,1	-inf,inf	inf,inf	2.16237,0.146893	0.000142359	0.00031124
3	chr2:202467723:C:T	202467723	NA,T	NA,C	NA,1	NA,-inf	NA,inf	NA,0.626735	0.000142287	0.000304729
3	chr2:203300448:T:C	203300448	C,C	T,T	1,1	-inf,inf	inf,inf	1.18359,0.433072	0.000142255	0.000297228
3	chr2:202925080:A:G	202925080	G,NA	A,NA	1,NA	inf,NA	inf,NA	0.603624,NA	0.000142028	0.000300157
3	chr2:201879441:G:A	201879441	NA,A	NA,G	NA,1	NA,inf	NA,inf	NA,0.594909	0.000141997	0.000303013
3	chr2:202347582:T:C	202347582	C,C	T,T	1,1	inf,inf	inf,inf	1.25219,0.314659	0.000141961	0.000297462
3	chr2:202258948:T:C	202258948	NA,C	NA,T	NA,1	NA,inf	NA,inf	NA,0.587796	0.000141823	0.000301293
3	chr2:202677308:C:T	202677308	NA,T	NA,C	NA,1	NA,-inf	NA,inf	NA,0.632015	0.000141805	0.000303723
3	chr2:203939491:G:A	203939491	A,NA	G,NA	1,NA	-inf,NA	inf,NA	0.618684,NA	0.000141694	0.000301419
3	chr2:201925505:CTG:C	201925505	NA,C	NA,CTG	NA,1	NA,-inf	NA,inf	NA,0.614247	0.000141614	0.000302755
3	chr2:203813598:A:G	203813598	NA,G	NA,A	NA,1	NA,inf	NA,inf	NA,0.584229	0.000141611	0.000302335
3	chr2:202048813:C:T	202048813	NA,T	NA,C	NA,1	NA,-inf	NA,inf	NA,0.622118	0.000141464	0.000303069
3	chr2:203260037:C:T	203260037	NA,T	NA,C	NA,1	NA,-inf	NA,inf	NA,0.618246	0.000141427	0.000302741
3	chr2:204002827:G:A	204002827	NA,A	NA,G	NA,1	NA,inf	NA,inf	NA,0.597646	0.000141224	0.000301432
3	chr2:203441703:G:A	203441703	NA,A	NA,G	NA,1	NA,inf	NA,inf	NA,0.597952	0.000140916	0.000300296
3	chr2:202522596:G:A	202522596	NA,A	NA,G	NA,1	NA,-inf	NA,inf	NA,0.635155	0.000140844	0.000300971
3	chr2:203336104:C:A	203336104	NA,A	NA,C	NA,1	NA,-inf	NA,inf	NA,0.61509	0.000140761	0.000301311
3	chr2:202204820:C:T	202204820	NA,T	NA,C	NA,1	NA,-inf	NA,inf	NA,0.618607	0.000140724	0.000301376
3	chr2:202718531:G:A	202718531	A,A	G,G	1,1	inf,inf	inf,inf	1.93595,0.573751	0.000140672	0.000375976
3	chr2:202289964:A:T	202289964	NA,T	NA,A	NA,1	NA,-inf	NA,inf	NA,0.609158	0.000140635	0.000300933
3	chr2:203622810:C:T	203622810	NA,T	NA,C	NA,1	NA,-inf	NA,inf	NA,0.636914	0.000140521	0.000301428
3	chr2:203681311:A:G	203681311	NA,G	NA,A	NA,1	NA,-inf	NA,inf	NA,0.626067	0.000140519	0.000300778
3	chr2:202956261:T:G	202956261	NA,G	NA,T	NA,1	NA,inf	NA,inf	NA,0.589369	0.000140416	0.000299625
3	chr2:201923633:A:G	201923633	NA,G	NA,A	NA,1	NA,inf	NA,inf	NA,0.600977	0.00014036	0.000299353
3	chr2:202782391:G:T	202782391	NA,T	NA,G	NA,1	NA,-inf	NA,inf	NA,0.587398	0.000140216	0.000300994
3	chr2:201906356:G:A	201906356	NA,A	NA,G	NA,1	NA,inf	NA,inf	NA,0.581881	0.000140178	0.000299046
3	chr2:202369529:A:G	202369529	G,G	A,A	1,1	inf,inf	inf,inf	0.915579,0.53097	0.0001401	0.000290725
3	chr2:203309669:A:T	203309669	T,T	A,A	1,1	inf,-inf	inf,inf	1.43358,0.101412	0.000139822	0.000294041
3	chr2:201975806:G:A	201975806	A,A	G,G	1,1	-inf,-inf	inf,inf	1.06504,0.466956	0.000139786	0.000291961
3	chr2:203284264:T:G	203284264	G,G	T,T	1,1	-inf,inf	inf,inf	1.37384,0.127511	0.000139647	0.000290854
3	chr2:202647415:C:A	202647415	A,A	C,C	1,1	inf,inf	inf,inf	2.84869,0.953287	0.000139567	0.000889837
3	chr2:203629574:A:G	203629574	NA,G	NA,A	NA,1	NA,-inf	NA,inf	NA,0.632449	0.000139469	0.000299155
3	chr2:203712812:A:C	203712812	NA,C	NA,A	NA,1	NA,inf	NA,inf	NA,0.586349	0.000139436	0.000297396
3	chr2:203793632:T:TC	203793632	NA,TC	NA,T	NA,1	NA,inf	NA,inf	NA,0.580207	0.000139419	0.000297381
3	chr2:202466645:T:C	202466645	NA,C	NA,T	NA,1	NA,-inf	NA,inf	NA,0.622381	0.000139333	0.000298429
3	chr2:202727244:A:G	202727244	G,G	A,A	1,1	inf,inf	inf,inf	3.2185,0.414774	0.000139312	0.000856077
3	chr2:202644722:T:C	202644722	NA,C	NA,T	NA,1	NA,inf	NA,inf	NA,0.567158	0.000139242	0.000295457
3	chr2:202804698:A:C	202804698	NA,C	NA,A	NA,1	NA,inf	NA,inf	NA,0.562032	0.000139232	0.000296541
3	chr2:202573440:C:T	202573440	NA,T	NA,C	NA,1	NA,-inf	NA,inf	NA,0.621868	0.000139229	0.000298207
3	chr2:202494895:A:G	202494895	NA,G	NA,A	NA,1	NA,-inf	NA,inf	NA,0.621868	0.000139229	0.000298207
3	chr2:202419630:C:T	202419630	NA,T	NA,C	NA,1	NA,-inf	NA,inf	NA,0.621868	0.000139229	0.000298207
3	chr2:203659072:G:A	203659072	NA,A	NA,G	NA,1	NA,-inf	NA,inf	NA,0.624442	0.000139098	0.000297822
3	chr2:202691803:T:C	202691803	C,C	T,T	1,1	inf,inf	inf,inf	2.83781,0.96326	0.000139001	0.000885987
3	chr2:203252164:T:G	203252164	G,G	T,T	1,1	-inf,inf	inf,inf	1.37963,0.0870465	0.000138937	0.000289204
3	chr2:202293790:G:A	202293790	A,A	G,G	1,1	inf,inf	inf,inf	1.0726,0.543458	0.000138776	0.000290653
3	chr2:202292815:A:G	202292815	G,NA	A,NA	1,NA	inf,NA	inf,NA	0.58227,NA	0.000138668	0.000293817
3	chr2:203778534:T:C	203778534	C,NA	T,NA	1,NA	inf,NA	inf,NA	0.657051,NA	0.000138653	0.000294121
3	chr2:202974136:T:C	202974136	NA,C	NA,T	NA,1	NA,inf	NA,inf	NA,0.575428	0.000138522	0.000295547
3	chr2:203110068:G:A	203110068	NA,A	NA,G	NA,1	NA,-inf	NA,inf	NA,0.627018	0.000138336	0.000295743
3	chr2:202111413:G:A	202111413	NA,A	NA,G	NA,1	NA,-inf	NA,inf	NA,0.614647	0.000138187	0.000296053
3	chr2:202852587:G:A	202852587	A,A	G,G	1,1	-inf,inf	inf,inf	1.2335,1.18479	0.000138163	0.000324702
3	chr2:201845252:T:G	201845252	G,NA	T,NA	1,NA	-inf,NA	inf,NA	0.59654,NA	0.000138044	0.000293376
3	chr2:202760760:G:A	202760760	A,NA	G,NA	1,NA	-inf,NA	inf,NA	0.839196,NA	0.000137857	0.000300221
3	chr2:202904520:A:G	202904520	NA,G	NA,A	NA,1	NA,-inf	NA,inf	NA,0.621937	0.000137562	0.000294054
3	chr2:202690484:C:T	202690484	NA,T	NA,C	NA,1	NA,-inf	NA,inf	NA,0.611228	0.000137424	0.00029431
3	chr2:204055747:G:GA	204055747	NA,GA	NA,G	NA,1	NA,-inf	NA,inf	NA,0.596874	0.000137404	0.000293923
3	chr2:203675526:G:T	203675526	NA,T	NA,G	NA,1	NA,-inf	NA,inf	NA,0.615473	0.000137342	0.000294601
3	chr2:202625718:T:G	202625718	G,G	T,T	1,1	inf,inf	inf,inf	2.62744,0.863603	0.000137028	0.000581216
3	chr2:202485060:C:T	202485060	T,NA	C,NA	1,NA	-inf,NA	inf,NA	0.735312,NA	0.000136821	0.000293897
3	chr2:203715830:C:T	203715830	NA,T	NA,C	NA,1	NA,inf	NA,inf	NA,0.551178	0.00013663	0.000291361
3	chr2:203265995:C:T	203265995	T,T	C,C	1,1	-inf,inf	inf,inf	1.36614,0.112797	0.000136621	0.000284526
3	chr2:203710398:T:C	203710398	NA,C	NA,T	NA,1	NA,inf	NA,inf	NA,0.572357	0.000136551	0.000291258
3	chr2:202285715:T:C	202285715	NA,C	NA,T	NA,1	NA,inf	NA,inf	NA,0.563692	0.000136476	0.000289812
3	chr2:202888768:A:C	202888768	NA,C	NA,A	NA,1	NA,-inf	NA,inf	NA,0.568711	0.000136443	0.000292873
3	chr2:203800812:T:C	203800812	C,C	T,T	1,1	inf,inf	inf,inf	1.03884,0.716881	0.000136434	0.000292137
3	chr2:203600058:C:A	203600058	NA,A	NA,C	NA,1	NA,-inf	NA,inf	NA,0.605517	0.000136376	0.000292463
3	chr2:201921137:T:C	201921137	NA,C	NA,T	NA,1	NA,inf	NA,inf	NA,0.570055	0.000136341	0.000290506
3	chr2:203939861:A:T	203939861	T,NA	A,NA	1,NA	inf,NA	inf,NA	0.851029,NA	0.000136335	0.000298195
3	chr2:202636968:C:T	202636968	T,T	C,C	1,1	inf,inf	inf,inf	1.29205,0.272246	0.000136309	0.000286625
3	chr2:203632264:C:A	203632264	NA,A	NA,C	NA,1	NA,-inf	NA,inf	NA,0.610228	0.000136177	0.000291523
3	chr2:203979300:G:A	203979300	NA,A	NA,G	NA,1	NA,inf	NA,inf	NA,0.559603	0.000136095	0.000290902
3	chr2:203896398:C:A	203896398	NA,A	NA,C	NA,1	NA,inf	NA,inf	NA,0.56125	0.000136074	0.000290571
3	chr2:203174675:A:G	203174675	G,G	A,A	1,1	-inf,inf	inf,inf	1.31882,0.251834	0.000136066	0.00028391
3	chr2:203181737:C:G	203181737	G,G	C,C	1,1	-inf,inf	inf,inf	1.34723,0.172789	0.000136036	0.00028343
3	chr2:203561706:C:T	203561706	NA,T	NA,C	NA,1	NA,inf	NA,inf	NA,0.545492	0.000135892	0.000289556
3	chr2:203178343:A:T	203178343	T,T	A,A	1,1	-inf,inf	inf,inf	1.19378,0.486532	0.000135891	0.000284576
3	chr2:203694126:G:A	203694126	NA,A	NA,G	NA,1	NA,-inf	NA,inf	NA,0.603957	0.00013584	0.000290744
3	chr2:203088405:CAAAT:C	203088405	NA,C	NA,CAAAT	NA,1	NA,inf	NA,inf	NA,0.563268	0.000135514	0.000289371
3	chr2:202748543:A:T	202748543	NA,T	NA,A	NA,1	NA,inf	NA,inf	NA,0.560119	0.00013551	0.000288561
3	chr2:202992285:A:G	202992285	NA,G	NA,A	NA,1	NA,-inf	NA,inf	NA,0.613012	0.000135473	0.000289624
3	chr2:202482737:C:T	202482737	T,T	C,C	1,1	-inf,-inf	inf,inf	2.21667,0.0212712	0.000135296	0.000296224
3	chr2:202928364:G:C	202928364	NA,C	NA,G	NA,1	NA,-inf	NA,inf	NA,0.61186	0.000135253	0.000289153
3	chr2:203473761:C:T	203473761	T,T	C,C	1,1	inf,-inf	inf,inf	1.34478,0.179329	0.000135201	0.000282041
3	chr2:202816378:A:C	202816378	NA,C	NA,A	NA,1	NA,inf	NA,inf	NA,0.542787	0.000135162	0.000287905
3	chr2:202182020:A:G	202182020	NA,G	NA,A	NA,1	NA,inf	NA,inf	NA,0.549353	0.000135161	0.000286992
3	chr2:203591983:A:G	203591983	G,NA	A,NA	1,NA	inf,NA	inf,NA	0.596383,NA	0.000134974	0.00028548
3	chr2:202961730:T:C	202961730	NA,C	NA,T	NA,1	NA,-inf	NA,inf	NA,0.610048	0.000134896	0.000288391
3	chr2:202918347:C:T	202918347	NA,T	NA,C	NA,1	NA,-inf	NA,inf	NA,0.609747	0.000134845	0.00028828
3	chr2:203492102:C:T	203492102	T,T	C,C	1,1	inf,-inf	inf,inf	1.36533,0.0908804	0.000134811	0.000280853
3	chr2:202819761:C:T	202819761	NA,T	NA,C	NA,1	NA,-inf	NA,inf	NA,0.561007	0.000134795	0.00028932
3	chr2:203132147:A:G	203132147	G,G	A,A	1,1	-inf,inf	inf,inf	1.23638,0.412398	0.000134733	0.000281724
3	chr2:203182865:A:G	203182865	G,G	A,A	1,1	-inf,inf	inf,inf	1.32539,0.220035	0.000134699	0.000280862
3	chr2:202973825:C:T	202973825	NA,T	NA,C	NA,1	NA,-inf	NA,inf	NA,0.609	0.000134697	0.000287965
3	chr2:202960075:T:C	202960075	C,NA	T,NA	1,NA	-inf,NA	inf,NA	0.789367,NA	0.000134583	0.000289079
3	chr2:201875985:T:G	201875985	NA,G	NA,T	NA,1	NA,inf	NA,inf	NA,0.558991	0.000134549	0.000287132
3	chr2:203983306:C:T	203983306	T,NA	C,NA	1,NA	-inf,NA	inf,NA	0.689054,NA	0.000134463	0.000288936
3	chr2:203309668:C:T	203309668	T,T	C,C	1,1	inf,-inf	inf,inf	1.41178,0.103112	0.00013434	0.000282559
3	chr2:202469133:C:T	202469133	T,T	C,C	1,1	inf,inf	inf,inf	0.936625,0.48423	0.000134322	0.000278843
3	chr2:203587343:A:G	203587343	NA,G	NA,A	NA,1	NA,-inf	NA,inf	NA,0.616179	0.000134303	0.00028693
3	chr2:203033807:T:C	203033807	C,C	T,T	1,1	inf,-inf	inf,inf	1.31443,0.227959	0.000134246	0.000281603
3	chr2:203791358:T:C	203791358	NA,C	NA,T	NA,1	NA,inf	NA,inf	NA,0.548467	0.00013423	0.000286586
3	chr2:203595657:G:T	203595657	T,NA	G,NA	1,NA	inf,NA	inf,NA	1.61722,NA	0.00013414	0.000366026
3	chr2:202843584:A:G	202843584	G,G	A,A	1,1	-inf,-inf	inf,inf	5.0996,0.0477567	0.000134114	0.0130634
3	chr2:202470720:C:T	202470720	NA,T	NA,C	NA,1	NA,-inf	NA,inf	NA,0.569947	0.000134068	0.000286668
3	chr2:202683812:T:G	202683812	NA,G	NA,T	NA,1	NA,-inf	NA,inf	NA,0.594314	0.000133992	0.000286949
3	chr2:202686163:T:C	202686163	NA,C	NA,T	NA,1	NA,-inf	NA,inf	NA,0.594314	0.000133992	0.000286949
3	chr2:204036448:A:G	204036448	NA,G	NA,A	NA,1	NA,-inf	NA,inf	NA,0.614058	0.000133784	0.000285965
3	chr2:202379700:A:G	202379700	NA,G	NA,A	NA,1	NA,-inf	NA,inf	NA,0.593793	0.000133727	0.000286142
3	chr2:203623383:T:A	203623383	NA,A	NA,T	NA,1	NA,-inf	NA,inf	NA,0.602856	0.000133722	0.000286806
3	chr2:202587625:G:A	202587625	NA,A	NA,G	NA,1	NA,inf	NA,inf	NA,0.544569	0.000133661	0.000285358
3	chr2:201905228:G:A	201905228	NA,A	NA,G	NA,1	NA,-inf	NA,inf	NA,0.575165	0.000133602	0.000285622
3	chr2:202834605:G:T	202834605	T,T	G,G	1,1	-inf,-inf	inf,inf	1.21035,1.30947	0.000133521	0.000328024
3	chr2:201974151:T:C	201974151	C,C	T,T	1,1	-inf,-inf	inf,inf	1.21935,0.223951	0.000133494	0.000279213
3	chr2:203624114:T:C	203624114	NA,C	NA,T	NA,1	NA,-inf	NA,inf	NA,0.610249	0.000133494	0.000286186
3	chr2:202677781:A:G	202677781	NA,G	NA,A	NA,1	NA,-inf	NA,inf	NA,0.590994	0.000133438	0.000285758
3	chr2:201809159:A:G	201809159	NA,G	NA,A	NA,1	NA,-inf	NA,inf	NA,0.586857	0.000133402	0.000285751
3	chr2:203607142:A:G	203607142	NA,G	NA,A	NA,1	NA,-inf	NA,inf	NA,0.617602	0.000133196	0.00028636
3	chr2:203663263:G:A	203663263	NA,A	NA,G	NA,1	NA,inf	NA,inf	NA,0.569421	0.000133196	0.000284222
3	chr2:203550516:T:G	203550516	G,G	T,T	1,1	inf,-inf	inf,inf	1.32508,0.198828	0.000133156	0.000277896
3	chr2:203865658:T:G	203865658	NA,G	NA,T	NA,1	NA,-inf	NA,inf	NA,0.562183	0.000133051	0.00028419
3	chr2:201848772:C:T	201848772	T,T	C,C	1,1	-inf,inf	inf,inf	0.137108,1.46623	0.000133048	0.000285599
3	chr2:202152444:G:A	202152444	A,A	G,G	1,1	-inf,-inf	inf,inf	2.09659,0.00392679	0.000133041	0.000289856
3	chr2:203958148:A:G	203958148	G,NA	A,NA	1,NA	-inf,NA	inf,NA	0.69036,NA	0.000132961	0.000286007
3	chr2:202410240:T:C	202410240	C,C	T,T	1,1	-inf,inf	inf,inf	1.02045,0.0650295	0.000132944	0.000271395
3	chr2:203971887:C:T	203971887	NA,T	NA,C	NA,1	NA,inf	NA,inf	NA,0.547113	0.000132916	0.000283685
3	chr2:202976099:A:C	202976099	C,C	A,A	1,1	-inf,inf	inf,inf	1.52107,1.09799	0.000132885	0.000340231
3	chr2:201721846:G:A	201721846	NA,A	NA,G	NA,1	NA,-inf	NA,inf	NA,0.577304	0.00013287	0.00028454
3	chr2:201851887:G:A	201851887	A,NA	G,NA	1,NA	-inf,NA	inf,NA	0.570896,NA	0.000132811	0.000282258
3	chr2:202677862:A:G	202677862	NA,G	NA,A	NA,1	NA,-inf	NA,inf	NA,0.587669	0.000132792	0.000284373
3	chr2:202698669:C:T	202698669	NA,T	NA,C	NA,1	NA,-inf	NA,inf	NA,0.61059	0.000132704	0.000283869
3	chr2:203027164:A:G	203027164	NA,G	NA,A	NA,1	NA,-inf	NA,inf	NA,0.598177	0.000132604	0.000283494
3	chr2:203038880:A:G	203038880	NA,G	NA,A	NA,1	NA,inf	NA,inf	NA,0.558345	0.000132599	0.000283503
3	chr2:203110811:T:G	203110811	G,NA	T,NA	1,NA	-inf,NA	inf,NA	1.62906,NA	0.000132438	0.000362704
3	chr2:201919732:G:A	201919732	NA,A	NA,G	NA,1	NA,inf	NA,inf	NA,0.562571	0.000132421	0.000282719
3	chr2:203853671:G:A	203853671	NA,A	NA,G	NA,1	NA,-inf	NA,inf	NA,0.571828	0.000132385	0.000283254
3	chr2:203202545:A:G	203202545	G,G	A,A	1,1	-inf,inf	inf,inf	1.28348,0.297242	0.000132297	0.000276246
3	chr2:202054132:C:T	202054132	T,NA	C,NA	1,NA	-inf,NA	inf,NA	0.70008,NA	0.000132245	0.000284831
3	chr2:202608201:C:A	202608201	NA,A	NA,C	NA,1	NA,inf	NA,inf	NA,0.532173	0.000132114	0.000280239
3	chr2:203220054:A:G	203220054	G,G	A,A	1,1	-inf,inf	inf,inf	1.28592,0.290321	0.000132079	0.000275814
3	chr2:202733739:C:T	202733739	NA,T	NA,C	NA,1	NA,inf	NA,inf	NA,0.544332	0.000131982	0.000280306
3	chr2:202442209:A:G	202442209	G,NA	A,NA	1,NA	-inf,NA	inf,NA	0.682065,NA	0.000131979	0.000284314
3	chr2:202807965:C:T	202807965	NA,T	NA,C	NA,1	NA,inf	NA,inf	NA,0.543661	0.000131965	0.000281465
3	chr2:202734221:A:G	202734221	G,NA	A,NA	1,NA	-inf,NA	inf,NA	0.760846,NA	0.000131939	0.00028248
3	chr2:202356711:C:T	202356711	NA,T	NA,C	NA,1	NA,-inf	NA,inf	NA,0.583571	0.000131739	0.000281887
3	chr2:202082551:G:A	202082551	NA,A	NA,G	NA,1	NA,-inf	NA,inf	NA,0.571278	0.00013168	0.000281867
3	chr2:203901980:T:G	203901980	NA,G	NA,T	NA,1	NA,-inf	NA,inf	NA,0.556718	0.000131662	0.000281217
3	chr2:202916288:C:T	202916288	NA,T	NA,C	NA,1	NA,inf	NA,inf	NA,0.54307	0.000131648	0.000280379
3	chr2:203915907:A:G	203915907	NA,G	NA,A	NA,1	NA,inf	NA,inf	NA,0.532203	0.000131614	0.000280993
3	chr2:203625729:A:G	203625729	NA,G	NA,A	NA,1	NA,inf	NA,inf	NA,0.555748	0.000131513	0.000280165
3	chr2:203262868:T:C	203262868	NA,C	NA,T	NA,1	NA,inf	NA,inf	NA,0.542378	0.000131482	0.000280769
3	chr2:202591822:C:G	202591822	NA,G	NA,C	NA,1	NA,inf	NA,inf	NA,0.526241	0.000131432	0.000278929
3	chr2:203463225:A:G	203463225	G,G	A,A	1,1	inf,-inf	inf,inf	1.3286,0.182916	0.000131406	0.000274187
3	chr2:202225540:G:A	202225540	NA,A	NA,G	NA,1	NA,inf	NA,inf	NA,0.531467	0.000131367	0.000279148
3	chr2:202407499:G:A	202407499	NA,A	NA,G	NA,1	NA,-inf	NA,inf	NA,0.586923	0.000131349	0.00028069
3	chr2:202673651:T:G	202673651	NA,G	NA,T	NA,1	NA,-inf	NA,inf	NA,0.579674	0.000131208	0.00028098
3	chr2:202906701:A:G	202906701	NA,G	NA,A	NA,1	NA,inf	NA,inf	NA,0.58155	0.00013112	0.000278972
3	chr2:202027196:T:C	202027196	C,NA	T,NA	1,NA	inf,NA	inf,NA	0.466959,NA	0.000131118	0.000279321
3	chr2:202852612:G:A	202852612	A,A	G,G	1,1	-inf,-inf	inf,inf	0.668903,1.60001	0.000131116	0.000304421
3	chr2:203684924:C:T	203684924	NA,T	NA,C	NA,1	NA,inf	NA,inf	NA,0.521929	0.000131043	0.000279064
3	chr2:202345088:T:C	202345088	C,C	T,T	1,1	inf,inf	inf,inf	1.21058,0.311308	0.000130949	0.000274425
3	chr2:202666500:T:C	202666500	NA,C	NA,T	NA,1	NA,-inf	NA,inf	NA,0.577973	0.00013089	0.000280298
3	chr2:203180049:T:C	203180049	C,C	T,T	1,1	-inf,inf	inf,inf	1.32099,0.191055	0.000130887	0.000272874
3	chr2:203204245:A:T	203204245	NA,T	NA,A	NA,1	NA,inf	NA,inf	NA,0.532759	0.000130863	0.000278498
3	chr2:202640803:G:A	202640803	NA,A	NA,G	NA,1	NA,-inf	NA,inf	NA,0.578253	0.000130815	0.000280214
3	chr2:203139826:C:G	203139826	G,NA	C,NA	1,NA	inf,NA	inf,NA	0.554914,NA	0.000130704	0.000276446
3	chr2:202641266:T:A	202641266	NA,A	NA,T	NA,1	NA,-inf	NA,inf	NA,0.577032	0.000130591	0.000279733
3	chr2:202926845:C:G	202926845	NA,G	NA,C	NA,1	NA,inf	NA,inf	NA,0.536407	0.000130501	0.000278478
3	chr2:202321658:T:G	202321658	NA,G	NA,T	NA,1	NA,inf	NA,inf	NA,0.531746	0.000130355	0.000277035
3	chr2:203807992:G:A	203807992	A,NA	G,NA	1,NA	inf,NA	inf,NA	0.734304,NA	0.000130231	0.000281862
3	chr2:202390551:C:T	202390551	NA,T	NA,C	NA,1	NA,-inf	NA,inf	NA,0.575555	0.000130182	0.000278798
3	chr2:203403782:C:T	203403782	T,NA	C,NA	1,NA	-inf,NA	inf,NA	1.65182,NA	0.000130163	0.00035692
3	chr2:203355703:C:T	203355703	T,T	C,C	1,1	-inf,inf	inf,inf	1.2967,0.253946	0.000130154	0.000271736
3	chr2:202382011:C:T	202382011	NA,T	NA,C	NA,1	NA,-inf	NA,inf	NA,0.575348	0.000130141	0.00027871
3	chr2:201975820:G:A	201975820	NA,A	NA,G	NA,1	NA,-inf	NA,inf	NA,0.560539	0.00013012	0.000278408
3	chr2:203437673:T:C	203437673	C,C	T,T	1,1	inf,-inf	inf,inf	1.32873,0.152258	0.00013007	0.000271144
3	chr2:202167659:T:C	202167659	C,NA	T,NA	1,NA	inf,NA	inf,NA	1.69033,NA	0.000130048	0.00036755
3	chr2:203635123:C:G	203635123	NA,G	NA,C	NA,1	NA,-inf	NA,inf	NA,0.573003	0.000129974	0.000278679
3	chr2:203580962:A:G	203580962	NA,G	NA,A	NA,1	NA,-inf	NA,inf	NA,0.582423	0.000129963	0.00027895
3	chr2:202486075:G:A	202486075	NA,A	NA,G	NA,1	NA,-inf	NA,inf	NA,0.546763	0.00012996	0.00027779
3	chr2:201775471:T:C	201775471	C,NA	T,NA	1,NA	inf,NA	inf,NA	0.649012,NA	0.000129735	0.000277596
3	chr2:202654541:G:T	202654541	T,T	G,G	1,1	inf,inf	inf,inf	2.72062,1.01668	0.000129735	0.000790567
3	chr2:202064022:C:T	202064022	T,T	C,C	1,1	-inf,-inf	inf,inf	0.341947,1.15069	0.000129727	0.000270028
3	chr2:202608399:T:A	202608399	NA,A	NA,T	NA,1	NA,inf	NA,inf	NA,0.519849	0.000129657	0.000275064
3	chr2:202984605:T:C	202984605	NA,C	NA,T	NA,1	NA,inf	NA,inf	NA,0.52792	0.000129619	0.000276294
3	chr2:203428187:T:C	203428187	NA,C	NA,T	NA,1	NA,inf	NA,inf	NA,0.534502	0.000129602	0.000276319
3	chr2:203463443:A:G	203463443	G,G	A,A	1,1	inf,-inf	inf,inf	1.32505,0.171818	0.000129552	0.000270294
3	chr2:202729724:T:C	202729724	C,C	T,T	1,1	inf,inf	inf,inf	1.89724,0.553343	0.000129523	0.000344149
3	chr2:202730435:C:T	202730435	T,NA	C,NA	1,NA	-inf,NA	inf,NA	0.750788,NA	0.00012949	0.00027905
3	chr2:202718152:G:A	202718152	NA,A	NA,G	NA,1	NA,inf	NA,inf	NA,0.531047	0.000129454	0.000274962
3	chr2:202711276:A:G	202711276	G,G	A,A	1,1	inf,inf	inf,inf	1.15529,0.437025	0.000129413	0.000272047
3	chr2:201695077:G:A	201695077	NA,A	NA,G	NA,1	NA,inf	NA,inf	NA,0.542551	0.000129401	0.00027622
3	chr2:203964472:G:A	203964472	A,NA	G,NA	1,NA	-inf,NA	inf,NA	0.672786,NA	0.000129381	0.000278293
3	chr2:202202871:G:A	202202871	NA,A	NA,G	NA,1	NA,inf	NA,inf	NA,0.526207	0.000129185	0.000274454
3	chr2:203374222:G:C	203374222	C,NA	G,NA	1,NA	inf,NA	inf,NA	0.50626,NA	0.000129133	0.000273479
3	chr2:203752751:C:A	203752751	NA,A	NA,C	NA,1	NA,-inf	NA,inf	NA,0.568282	0.000129126	0.000276826
3	chr2:202623726:G:A	202623726	A,A	G,G	1,1	inf,inf	inf,inf	2.50338,0.889212	0.00012895	0.00051107
3	chr2:202597569:G:A	202597569	NA,A	NA,G	NA,1	NA,-inf	NA,inf	NA,0.540445	0.000128932	0.000276412
3	chr2:203692137:G:A	203692137	NA,A	NA,G	NA,1	NA,inf	NA,inf	NA,0.524596	0.000128893	0.000275145
3	chr2:203167600:C:T	203167600	T,T	C,C	1,1	-inf,inf	inf,inf	1.18573,0.452534	0.00012883	0.000269694
3	chr2:202406019:C:T	202406019	NA,T	NA,C	NA,1	NA,inf	NA,inf	NA,0.513225	0.000128665	0.00027353
3	chr2:201983651:T:C	201983651	NA,C	NA,T	NA,1	NA,-inf	NA,inf	NA,0.555157	0.000128662	0.00027554
3	chr2:203853782:C:A	203853782	NA,A	NA,C	NA,1	NA,-inf	NA,inf	NA,0.539056	0.000128634	0.000274759
3	chr2:203085240:C:G	203085240	NA,G	NA,C	NA,1	NA,-inf	NA,inf	NA,0.576362	0.000128566	0.000274853
3	chr2:201905499:TTC:T	201905499	NA,T	NA,TTC	NA,1	NA,inf	NA,inf	NA,0.531133	0.000128495	0.000274016
3	chr2:203696906:T:C	203696906	NA,C	NA,T	NA,1	NA,inf	NA,inf	NA,0.522074	0.000128416	0.000274127
3	chr2:202958723:GGTAAAACCCT:G	202958723	NA,G	NA,GGTAAAACCCT	NA,1	NA,inf	NA,inf	NA,0.526738	0.000128395	0.000274179
3	chr2:203010306:G:A	203010306	NA,A	NA,G	NA,1	NA,-inf	NA,inf	NA,0.575225	0.00012836	0.000274413
3	chr2:203102086:G:A	203102086	NA,A	NA,G	NA,1	NA,-inf	NA,inf	NA,0.575225	0.00012836	0.000274413
3	chr2:203028927:C:T	203028927	NA,T	NA,C	NA,1	NA,-inf	NA,inf	NA,0.575225	0.00012836	0.000274413
3	chr2:202593785:G:A	202593785	A,NA	G,NA	1,NA	inf,NA	inf,NA	0.59067,NA	0.000128317	0.000272339
3	chr2:202764254:G:A	202764254	NA,A	NA,G	NA,1	NA,-inf	NA,inf	NA,0.593972	0.000128301	0.000275765
3	chr2:203857238:T:C	203857238	NA,C	NA,T	NA,1	NA,-inf	NA,inf	NA,0.537221	0.000128292	0.000274029
3	chr2:203854991:A:G	203854991	NA,G	NA,A	NA,1	NA,-inf	NA,inf	NA,0.536927	0.000128238	0.000273914
3	chr2:203695849:C:T	203695849	T,T	C,C	1,1	inf,-inf	inf,inf	1.42432,0.0957222	0.000128148	0.000272404
3	chr2:201985849:A:G	201985849	G,NA	A,NA	1,NA	inf,NA	inf,NA	0.725174,NA	0.00012814	0.000276968
3	chr2:202390118:T:C	202390118	NA,C	NA,T	NA,1	NA,inf	NA,inf	NA,0.515044	0.000128138	0.000272239
3	chr2:202052286:T:C	202052286	C,C	T,T	1,1	-inf,inf	inf,inf	0.553128,1.30124	0.000128067	0.000278035
3	chr2:203490968:T:C	203490968	C,C	T,T	1,1	inf,-inf	inf,inf	1.34219,0.0356143	0.000128044	0.000266572
3	chr2:203853734:T:A	203853734	NA,A	NA,T	NA,1	NA,-inf	NA,inf	NA,0.535792	0.000128025	0.00027346
3	chr2:202631711:T:C	202631711	NA,C	NA,T	NA,1	NA,inf	NA,inf	NA,0.509837	0.000127988	0.000271611
3	chr2:203857192:C:T	203857192	NA,T	NA,C	NA,1	NA,-inf	NA,inf	NA,0.534736	0.000127834	0.000273051
3	chr2:203228041:G:A	203228041	A,A	G,G	1,1	-inf,inf	inf,inf	1.27736,0.27151	0.000127799	0.000266796
3	chr2:202334714:T:C	202334714	NA,C	NA,T	NA,1	NA,inf	NA,inf	NA,0.472522	0.000127703	0.00027073
3	chr2:203685774:T:C	203685774	C,NA	T,NA	1,NA	-inf,NA	inf,NA	0.664409,NA	0.000127636	0.000274254
3	chr2:203657215:G:T	203657215	NA,T	NA,G	NA,1	NA,inf	NA,inf	NA,0.540371	0.000127611	0.000272322
3	chr2:203669098:G:A	203669098	NA,A	NA,G	NA,1	NA,inf	NA,inf	NA,0.505187	0.000127604	0.000271412
3	chr2:202000039:T:C	202000039	NA,C	NA,T	NA,1	NA,inf	NA,inf	NA,0.506531	0.000127417	0.00027189
3	chr2:203526461:A:G	203526461	NA,G	NA,A	NA,1	NA,-inf	NA,inf	NA,0.600773	0.000127356	0.000272183
3	chr2:202915580:C:T	202915580	NA,T	NA,C	NA,1	NA,inf	NA,inf	NA,0.522255	0.000127288	0.000271703
3	chr2:203824455:T:C	203824455	NA,C	NA,T	NA,1	NA,-inf	NA,inf	NA,0.556602	0.0001272	0.000271935
3	chr2:202346425:AG:A	202346425	A,A	AG,AG	1,1	inf,inf	inf,inf	1.17906,0.336746	0.000127172	0.000266522
3	chr2:202724338:C:T	202724338	NA,T	NA,C	NA,1	NA,inf	NA,inf	NA,0.519137	0.000127114	0.000270032
3	chr2:202829755:G:A	202829755	A,NA	G,NA	1,NA	-inf,NA	inf,NA	0.79968,NA	0.000127078	0.000277345
3	chr2:202354683:G:A	202354683	NA,A	NA,G	NA,1	NA,inf	NA,inf	NA,0.510101	0.000126883	0.000269461
3	chr2:203977115:T:C	203977115	C,C	T,T	1,1	-inf,-inf	inf,inf	0.556735,1.25705	0.000126797	0.00027343
3	chr2:202173565:A:G	202173565	NA,G	NA,A	NA,1	NA,inf	NA,inf	NA,0.48799	0.000126717	0.000269318
3	chr2:203995193:A:G	203995193	NA,G	NA,A	NA,1	NA,-inf	NA,inf	NA,0.577165	0.000126552	0.000271109
3	chr2:201733804:T:C	201733804	NA,C	NA,T	NA,1	NA,inf	NA,inf	NA,0.508727	0.000126502	0.000269812
3	chr2:203936122:G:A	203936122	A,A	G,G	1,1	-inf,inf	inf,inf	0.496351,1.0948	0.000126479	0.000266076
3	chr2:202590573:TCTC:T	202590573	T,NA	TCTC,NA	1,NA	inf,NA	inf,NA	0.672622,NA	0.000126438	0.000270341
3	chr2:203691669:A:G	203691669	NA,G	NA,A	NA,1	NA,-inf	NA,inf	NA,0.424215	0.000126251	0.000267676
3	chr2:202299026:T:C	202299026	C,C	T,T	1,1	-inf,inf	inf,inf	2.36671,0.0594317	0.000126228	0.000291606
3	chr2:202652864:G:A	202652864	A,NA	G,NA	1,NA	inf,NA	inf,NA	1.92507,NA	0.000126198	0.000419136
3	chr2:202608887:A:G	202608887	NA,G	NA,A	NA,1	NA,inf	NA,inf	NA,0.515667	0.000126191	0.000269072
3	chr2:203537514:A:G	203537514	NA,G	NA,A	NA,1	NA,inf	NA,inf	NA,0.51169	0.00012611	0.000269097
3	chr2:203556561:T:C	203556561	C,C	T,T	1,1	-inf,-inf	inf,inf	2.46295,0.0979909	0.00012593	0.000333831
3	chr2:203251967:C:T	203251967	T,T	C,C	1,1	-inf,inf	inf,inf	1.32688,0.0981175	0.00012587	0.000262215
3	chr2:203616809:C:T	203616809	NA,T	NA,C	NA,1	NA,inf	NA,inf	NA,0.525719	0.000125783	0.000268001
3	chr2:202597530:C:T	202597530	NA,T	NA,C	NA,1	NA,-inf	NA,inf	NA,0.544454	0.000125774	0.000269044
3	chr2:203539229:A:G	203539229	G,G	A,A	1,1	inf,-inf	inf,inf	1.32098,0.120548	0.000125772	0.000262234
3	chr2:203797704:A:G	203797704	G,NA	A,NA	1,NA	-inf,NA	inf,NA	0.449009,NA	0.000125704	0.000265311
3	chr2:202702055:G:T	202702055	T,T	G,G	1,1	inf,inf	inf,inf	1.20956,0.337822	0.000125668	0.000264293
3	chr2:202292515:G:T	202292515	NA,T	NA,G	NA,1	NA,inf	NA,inf	NA,0.507775	0.00012555	0.000266746
3	chr2:203961923:T:C	203961923	C,NA	T,NA	1,NA	-inf,NA	inf,NA	0.626251,NA	0.00012555	0.000269375
3	chr2:203216588:A:G	203216588	G,G	A,A	1,1	-inf,inf	inf,inf	1.26357,0.277302	0.000125546	0.000262161
3	chr2:203312337:G:A	203312337	NA,A	NA,G	NA,1	NA,-inf	NA,inf	NA,0.589982	0.000125512	0.000268249
3	chr2:203182882:A:C	203182882	C,C	A,A	1,1	-inf,inf	inf,inf	1.28719,0.222432	0.000125476	0.000261755
3	chr2:202753548:A:C	202753548	NA,C	NA,A	NA,1	NA,-inf	NA,inf	NA,0.559148	0.000125404	0.000268068
3	chr2:203180021:A:G	203180021	G,G	A,A	1,1	-inf,inf	inf,inf	1.28073,0.236024	0.000125334	0.000261546
3	chr2:203763693:G:A	203763693	NA,A	NA,G	NA,1	NA,inf	NA,inf	NA,0.503814	0.000125263	0.000267555
3	chr2:203933007:C:CT	203933007	NA,CT	NA,C	NA,1	NA,-inf	NA,inf	NA,0.542907	0.000125229	0.000268127
3	chr2:203099763:G:A	203099763	NA,A	NA,G	NA,1	NA,-inf	NA,inf	NA,0.532534	0.000125152	0.0002679
3	chr2:202939198:T:G	202939198	NA,G	NA,T	NA,1	NA,-inf	NA,inf	NA,0.557257	0.000125149	0.000267555
3	chr2:202938144:T:A	202938144	NA,A	NA,T	NA,1	NA,-inf	NA,inf	NA,0.557257	0.000125149	0.000267555
3	chr2:201679876:C:T	201679876	NA,T	NA,C	NA,1	NA,inf	NA,inf	NA,0.519992	0.000125021	0.000266842
3	chr2:203671077:A:G	203671077	G,G	A,A	1,1	inf,-inf	inf,inf	1.40969,0.102936	0.000125002	0.000265749
3	chr2:202408034:C:T	202408034	NA,T	NA,C	NA,1	NA,inf	NA,inf	NA,0.497428	0.00012484	0.000265988
3	chr2:203378865:C:T	203378865	NA,T	NA,C	NA,1	NA,-inf	NA,inf	NA,0.585509	0.000124749	0.000266615
3	chr2:203575599:G:A	203575599	NA,A	NA,G	NA,1	NA,-inf	NA,inf	NA,0.5535	0.00012467	0.000267481
3	chr2:202661744:C:T	202661744	T,NA	C,NA	1,NA	-inf,NA	inf,NA	0.224313,NA	0.000124617	0.000259697
3	chr2:201856277:A:C	201856277	NA,C	NA,A	NA,1	NA,inf	NA,inf	NA,0.499467	0.00012461	0.000265837
3	chr2:203957571:C:T	203957571	T,T	C,C	1,1	-inf,-inf	inf,inf	0.613345,1.17251	0.00012461	0.000268343
3	chr2:202430530:C:T	202430530	NA,T	NA,C	NA,1	NA,-inf	NA,inf	NA,0.537603	0.000124545	0.000266361
3	chr2:203963808:C:T	203963808	T,NA	C,NA	1,NA	-inf,NA	inf,NA	0.647156,NA	0.000124539	0.000267842
3	chr2:203303407:T:C	203303407	NA,C	NA,T	NA,1	NA,-inf	NA,inf	NA,0.565102	0.000124509	0.000265896
3	chr2:202729669:A:G	202729669	G,G	A,A	1,1	inf,inf	inf,inf	1.14883,0.417516	0.00012442	0.000261605
3	chr2:202624512:C:T	202624512	NA,T	NA,C	NA,1	NA,-inf	NA,inf	NA,0.591388	0.000124414	0.000265717
3	chr2:203402831:G:T	203402831	T,T	G,G	1,1	inf,-inf	inf,inf	1.25585,0.287466	0.00012441	0.000259941
3	chr2:203698373:C:A	203698373	NA,A	NA,C	NA,1	NA,inf	NA,inf	NA,0.500255	0.000124393	0.000265547
3	chr2:203223239:A:T	203223239	NA,T	NA,A	NA,1	NA,-inf	NA,inf	NA,0.544574	0.00012434	0.000266358
3	chr2:203947082:G:C	203947082	NA,C	NA,G	NA,1	NA,-inf	NA,inf	NA,0.543569	0.000124337	0.000266047
3	chr2:203949568:A:T	203949568	T,NA	A,NA	1,NA	-inf,NA	inf,NA	0.642594,NA	0.000124327	0.000267717
3	chr2:203578169:A:G	203578169	NA,G	NA,A	NA,1	NA,-inf	NA,inf	NA,0.551373	0.000124297	0.000266681
3	chr2:202590294:G:A	202590294	NA,A	NA,G	NA,1	NA,-inf	NA,inf	NA,0.567978	0.00012426	0.000265336
3	chr2:203607244:T:C	203607244	NA,C	NA,T	NA,1	NA,-inf	NA,inf	NA,0.569636	0.000124253	0.00026706
3	chr2:203471977:C:T	203471977	T,T	C,C	1,1	inf,-inf	inf,inf	1.3096,0.151475	0.000124209	0.000259128
3	chr2:203687417:A:T	203687417	NA,T	NA,A	NA,1	NA,inf	NA,inf	NA,0.498422	0.000124035	0.000264788
3	chr2:202370754:C:A	202370754	NA,A	NA,C	NA,1	NA,-inf	NA,inf	NA,0.550447	0.000123974	0.0002651
3	chr2:201889021:A:G	201889021	NA,G	NA,A	NA,1	NA,inf	NA,inf	NA,0.491087	0.000123972	0.000264485
3	chr2:203679704:T:A	203679704	A,NA	T,NA	1,NA	inf,NA	inf,NA	1.2847,NA	0.000123949	0.00030106
3	chr2:202646137:C:G	202646137	NA,G	NA,C	NA,1	NA,-inf	NA,inf	NA,0.540065	0.000123949	0.000265438
3	chr2:202646691:T:A	202646691	NA,A	NA,T	NA,1	NA,-inf	NA,inf	NA,0.540065	0.000123949	0.000265438
3	chr2:202655552:T:C	202655552	NA,C	NA,T	NA,1	NA,-inf	NA,inf	NA,0.540065	0.000123949	0.000265438
3	chr2:202348074:C:T	202348074	T,NA	C,NA	1,NA	inf,NA	inf,NA	0.537534,NA	0.0001239	0.000262385
3	chr2:202656444:T:C	202656444	NA,C	NA,T	NA,1	NA,-inf	NA,inf	NA,0.539458	0.000123842	0.000265209
3	chr2:203546066:A:G	203546066	G,G	A,A	1,1	inf,-inf	inf,inf	1.30837,0.140369	0.000123825	0.000258294
3	chr2:203171119:A:G	203171119	NA,G	NA,A	NA,1	NA,-inf	NA,inf	NA,0.549768	0.000123812	0.000264695
3	chr2:202647420:A:T	202647420	NA,T	NA,A	NA,1	NA,-inf	NA,inf	NA,0.539155	0.000123799	0.000265115
3	chr2:203619630:A:G	203619630	NA,G	NA,A	NA,1	NA,-inf	NA,inf	NA,0.538344	0.00012377	0.000265346
3	chr2:202652572:T:C	202652572	NA,C	NA,T	NA,1	NA,-inf	NA,inf	NA,0.538571	0.000123688	0.000264877
3	chr2:202413653:ATG:A	202413653	A,NA	ATG,NA	1,NA	inf,NA	inf,NA	0.511087,NA	0.000123674	0.000262215
3	chr2:201772579:G:A	201772579	A,NA	G,NA	1,NA	inf,NA	inf,NA	0.605529,NA	0.000123644	0.000263739
3	chr2:203124624:G:A	203124624	A,A	G,G	1,1	-inf,inf	inf,inf	1.03155,0.648143	0.000123508	0.000259256
3	chr2:201907762:T:C	201907762	NA,C	NA,T	NA,1	NA,inf	NA,inf	NA,0.513784	0.000123508	0.000263478
3	chr2:203656887:C:T	203656887	T,T	C,C	1,1	inf,-inf	inf,inf	1.25019,0.393576	0.000123459	0.000262538
3	chr2:203598348:G:A	203598348	A,A	G,G	1,1	inf,inf	inf,inf	1.39371,0.206477	0.000123456	0.000263015
3	chr2:202157979:T:C	202157979	NA,C	NA,T	NA,1	NA,inf	NA,inf	NA,0.531439	0.00012341	0.000263896
3	chr2:202344153:C:G	202344153	G,G	C,C	1,1	inf,inf	inf,inf	1.18265,0.307655	0.000123288	0.000258475
3	chr2:203451910:A:G	203451910	G,G	A,A	1,1	inf,-inf	inf,inf	1.29946,0.16681	0.000123258	0.0002572
3	chr2:203624354:C:T	203624354	NA,T	NA,C	NA,1	NA,-inf	NA,inf	NA,0.545461	0.000123256	0.000264288
3	chr2:203652809:C:T	203652809	NA,T	NA,C	NA,1	NA,inf	NA,inf	NA,0.508291	0.000123229	0.000262713
3	chr2:202757305:G:A	202757305	NA,A	NA,G	NA,1	NA,inf	NA,inf	NA,0.516741	0.000123202	0.000262669
3	chr2:201810586:G:A	201810586	NA,A	NA,G	NA,1	NA,-inf	NA,inf	NA,0.526004	0.000123162	0.000263557
3	chr2:203997877:A:C	203997877	C,NA	A,NA	1,NA	inf,NA	inf,NA	0.558113,NA	0.00012311	0.000262363
3	chr2:203541106:TG:T	203541106	T,T	TG,TG	1,1	inf,-inf	inf,inf	3.23194,0.316719	0.000123081	0.000731372
3	chr2:203665632:G:A	203665632	A,A	G,G	1,1	inf,-inf	inf,inf	1.40483,0.00356639	0.000122857	0.000260886
3	chr2:202252883:G:A	202252883	NA,A	NA,G	NA,1	NA,inf	NA,inf	NA,0.486892	0.000122834	0.000261163
3	chr2:202791801:T:C	202791801	C,C	T,T	1,1	-inf,inf	inf,inf	0.934168,0.538155	0.000122619	0.00025439
3	chr2:203724538:C:T	203724538	NA,T	NA,C	NA,1	NA,inf	NA,inf	NA,0.506105	0.000122544	0.000261479
3	chr2:202201563:G:T	202201563	T,T	G,G	1,1	inf,inf	inf,inf	1.86911,0.46212	0.000122521	0.000272346
3	chr2:202440793:G:A	202440793	NA,A	NA,G	NA,1	NA,-inf	NA,inf	NA,0.508891	0.000122495	0.000261973
3	chr2:202626976:G:C	202626976	C,C	G,G	1,1	inf,inf	inf,inf	2.55246,0.843235	0.000122473	0.000502727
3	chr2:202346737:C:G	202346737	G,G	C,C	1,1	inf,inf	inf,inf	1.18091,0.304505	0.000122424	0.000256676
3	chr2:201879958:G:A	201879958	NA,A	NA,G	NA,1	NA,inf	NA,inf	NA,0.490289	0.000122334	0.000260997
3	chr2:202924969:C:G	202924969	NA,G	NA,C	NA,1	NA,inf	NA,inf	NA,0.487826	0.000122283	0.000260717
3	chr2:203467735:A:C	203467735	C,NA	A,NA	1,NA	inf,NA	inf,NA	0.511166,NA	0.000122275	0.000258712
3	chr2:203082161:G:T	203082161	NA,T	NA,G	NA,1	NA,inf	NA,inf	NA,0.489862	0.000122184	0.00026066
3	chr2:201689063:C:T	201689063	NA,T	NA,C	NA,1	NA,inf	NA,inf	NA,0.501566	0.000122176	0.000260856
3	chr2:203587338:C:T	203587338	NA,T	NA,C	NA,1	NA,inf	NA,inf	NA,0.463103	0.00012213	0.000259839
3	chr2:202782553:C:T	202782553	T,T	C,C	1,1	-inf,-inf	inf,inf	4.1191,0.00743236	0.000122112	0.0020461
3	chr2:202697590:G:A	202697590	A,A	G,G	1,1	inf,inf	inf,inf	1.20706,0.317538	0.000122071	0.000256778
3	chr2:203614693:C:T	203614693	NA,T	NA,C	NA,1	NA,-inf	NA,inf	NA,0.554733	0.000122025	0.000262224
3	chr2:202984001:G:A	202984001	A,A	G,G	1,1	-inf,inf	inf,inf	1.40916,1.10368	0.000121995	0.000305358
3	chr2:201867853:C:T	201867853	NA,T	NA,C	NA,1	NA,inf	NA,inf	NA,0.491473	0.000121941	0.00026022
3	chr2:202592702:G:A	202592702	A,NA	G,NA	1,NA	inf,NA	inf,NA	0.502188,NA	0.000121852	0.000258391
3	chr2:202905306:T:C	202905306	C,C	T,T	1,1	-inf,-inf	inf,inf	1.45149,1.10285	0.000121808	0.000309823
3	chr2:202503646:C:T	202503646	NA,T	NA,C	NA,1	NA,-inf	NA,inf	NA,0.526116	0.000121794	0.000260625
3	chr2:202811747:T:G	202811747	NA,G	NA,T	NA,1	NA,-inf	NA,inf	NA,0.532816	0.000121726	0.000260112
3	chr2:202705537:C:CTGAG	202705537	NA,CTGAG	NA,C	NA,1	NA,-inf	NA,inf	NA,0.537606	0.000121649	0.000260766
3	chr2:202174267:G:C	202174267	NA,C	NA,G	NA,1	NA,inf	NA,inf	NA,0.460479	0.000121546	0.000258399
3	chr2:203794067:A:T	203794067	NA,T	NA,A	NA,1	NA,inf	NA,inf	NA,0.491431	0.000121542	0.000259314
3	chr2:203633677:C:T	203633677	NA,T	NA,C	NA,1	NA,-inf	NA,inf	NA,0.528847	0.000121523	0.000260076
3	chr2:203659372:A:G	203659372	G,G	A,A	1,1	inf,-inf	inf,inf	1.28464,0.323168	0.000121456	0.000258048
3	chr2:203025983:G:A	203025983	A,NA	G,NA	1,NA	-inf,NA	inf,NA	0.78481,NA	0.000121405	0.000261357
3	chr2:201969314:T:C	201969314	C,C	T,T	1,1	inf,-inf	inf,inf	1.42016,0.199213	0.000121325	0.000261688
3	chr2:202756234:T:C	202756234	NA,C	NA,T	NA,1	NA,-inf	NA,inf	NA,0.502921	0.000121173	0.000259399
3	chr2:202888957:G:A	202888957	A,NA	G,NA	1,NA	inf,NA	inf,NA	0.542689,NA	0.000121145	0.000256958
3	chr2:201861718:A:G	201861718	NA,G	NA,A	NA,1	NA,-inf	NA,inf	NA,0.525667	0.000121131	0.000259506
3	chr2:201728557:G:A	201728557	A,A	G,G	1,1	inf,inf	inf,inf	0.120576,1.38521	0.000121115	0.000258765
3	chr2:203323029:C:T	203323029	NA,T	NA,C	NA,1	NA,-inf	NA,inf	NA,0.56387	0.000121102	0.000258824
3	chr2:202620013:G:A	202620013	A,A	G,G	1,1	inf,inf	inf,inf	2.5016,0.8691	0.000121015	0.000486036
3	chr2:203770965:C:T	203770965	NA,T	NA,C	NA,1	NA,inf	NA,inf	NA,0.496587	0.000120948	0.00025807
3	chr2:203935425:C:T	203935425	NA,T	NA,C	NA,1	NA,inf	NA,inf	NA,0.500706	0.000120945	0.000258221
3	chr2:203497015:C:T	203497015	T,NA	C,NA	1,NA	inf,NA	inf,NA	0.504469,NA	0.000120915	0.000255866
3	chr2:203727389:C:A	203727389	NA,A	NA,C	NA,1	NA,inf	NA,inf	NA,0.496513	0.000120909	0.000257992
3	chr2:203136798:C:T	203136798	NA,T	NA,C	NA,1	NA,-inf	NA,inf	NA,0.515252	0.000120906	0.000258688
3	chr2:201717675:G:A	201717675	NA,A	NA,G	NA,1	NA,inf	NA,inf	NA,0.475727	0.000120823	0.000257673
3	chr2:203296432:C:T	203296432	NA,T	NA,C	NA,1	NA,inf	NA,inf	NA,0.51397	0.000120805	0.000257321
3	chr2:202543773:A:G	202543773	G,NA	A,NA	1,NA	inf,NA	inf,NA	0.496762,NA	0.000120795	0.000256165
3	chr2:203645888:G:A	203645888	NA,A	NA,G	NA,1	NA,-inf	NA,inf	NA,0.521067	0.000120667	0.000258262
3	chr2:202298858:A:G	202298858	G,G	A,A	1,1	inf,inf	inf,inf	1.00187,0.536543	0.000120641	0.000252809
3	chr2:203947844:A:T	203947844	NA,T	NA,A	NA,1	NA,-inf	NA,inf	NA,0.505184	0.0001206	0.000258024
3	chr2:203752910:A:T	203752910	NA,T	NA,A	NA,1	NA,inf	NA,inf	NA,0.464822	0.000120577	0.000256903
3	chr2:201943475:C:T	201943475	NA,T	NA,C	NA,1	NA,inf	NA,inf	NA,0.490859	0.000120562	0.000257238
3	chr2:202522604:T:A	202522604	NA,A	NA,T	NA,1	NA,-inf	NA,inf	NA,0.47672	0.00012055	0.000257215
3	chr2:203378401:A:G	203378401	NA,G	NA,A	NA,1	NA,-inf	NA,inf	NA,0.542549	0.000120514	0.000257413
3	chr2:203654308:C:T	203654308	T,NA	C,NA	1,NA	inf,NA	inf,NA	1.63166,NA	0.000120468	0.000341349
3	chr2:202674580:C:T	202674580	T,NA	C,NA	1,NA	-inf,NA	inf,NA	0.691458,NA	0.000120443	0.000259366
3	chr2:202342801:A:G	202342801	G,G	A,A	1,1	inf,inf	inf,inf	1.18263,0.288663	0.000120412	0.000252509
3	chr2:202732752:C:T	202732752	NA,T	NA,C	NA,1	NA,-inf	NA,inf	NA,0.530244	0.000120375	0.000258037
3	chr2:203580075:A:G	203580075	NA,G	NA,A	NA,1	NA,inf	NA,inf	NA,0.47998	0.000120347	0.000256553
3	chr2:202233456:T:G	202233456	NA,G	NA,T	NA,1	NA,inf	NA,inf	NA,0.477057	0.000120303	0.000255691
3	chr2:202806700:T:G	202806700	G,G	T,T	1,1	-inf,inf	inf,inf	1.32419,1.08893	0.000120267	0.000290126
3	chr2:203308848:C:T	203308848	T,T	C,C	1,1	-inf,inf	inf,inf	1.31177,0.0874973	0.000120164	0.000250485
3	chr2:202165462:C:T	202165462	NA,T	NA,C	NA,1	NA,inf	NA,inf	NA,0.454038	0.000120097	0.000255346
3	chr2:203548291:C:T	203548291	T,T	C,C	1,1	inf,-inf	inf,inf	1.27191,0.199165	0.000120094	0.000250804
3	chr2:202299346:A:T	202299346	T,T	A,A	1,1	inf,inf	inf,inf	0.928537,0.617275	0.000120036	0.000251506
3	chr2:202767344:T:G	202767344	G,G	T,T	1,1	-inf,-inf	inf,inf	0.595709,0.734678	0.000120035	0.000247357
3	chr2:202671362:C:T	202671362	NA,T	NA,C	NA,1	NA,-inf	NA,inf	NA,0.517061	0.000120016	0.000257003
3	chr2:202378694:A:T	202378694	T,NA	A,NA	1,NA	inf,NA	inf,NA	0.49237,NA	0.000120006	0.000254493
3	chr2:202876855:C:T	202876855	NA,T	NA,C	NA,1	NA,-inf	NA,inf	NA,0.52017	0.00011991	0.000256894
3	chr2:203583800:C:A	203583800	NA,A	NA,C	NA,1	NA,-inf	NA,inf	NA,0.531246	0.000119894	0.000256043
3	chr2:202736873:C:T	202736873	NA,T	NA,C	NA,1	NA,-inf	NA,inf	NA,0.56439	0.000119862	0.000256155
3	chr2:203222314:A:G	203222314	G,G	A,A	1,1	-inf,inf	inf,inf	1.25267,0.252667	0.00011982	0.000250181
3	chr2:203679628:C:T	203679628	NA,T	NA,C	NA,1	NA,inf	NA,inf	NA,0.488546	0.000119786	0.00025549
3	chr2:202865191:G:A	202865191	NA,A	NA,G	NA,1	NA,inf	NA,inf	NA,0.460956	0.000119759	0.000254638
3	chr2:203869098:G:A	203869098	NA,A	NA,G	NA,1	NA,inf	NA,inf	NA,0.507133	0.000119744	0.000256196
3	chr2:202315335:A:G	202315335	NA,G	NA,A	NA,1	NA,inf	NA,inf	NA,0.473945	0.000119741	0.000254595
3	chr2:202493870:A:G	202493870	G,NA	A,NA	1,NA	inf,NA	inf,NA	0.490412,NA	0.000119613	0.000253671
3	chr2:201880207:C:T	201880207	NA,T	NA,C	NA,1	NA,-inf	NA,inf	NA,0.495605	0.000119612	0.000255862
3	chr2:202295226:A:C	202295226	NA,C	NA,A	NA,1	NA,inf	NA,inf	NA,0.473083	0.000119514	0.000254115
3	chr2:202488214:A:G	202488214	G,G	A,A	1,1	-inf,-inf	inf,inf	0.965833,0.00332536	0.00011949	0.000243965
3	chr2:203970954:A:G	203970954	G,NA	A,NA	1,NA	-inf,NA	inf,NA	0.61796,NA	0.000119421	0.000256764
3	chr2:203463903:A:G	203463903	G,G	A,A	1,1	inf,-inf	inf,inf	1.28455,0.163089	0.000119397	0.000249187
3	chr2:201754859:A:C	201754859	NA,C	NA,A	NA,1	NA,inf	NA,inf	NA,0.478475	0.000119342	0.000254582
3	chr2:203837871:A:G	203837871	NA,G	NA,A	NA,1	NA,-inf	NA,inf	NA,0.520916	0.000119339	0.000255625
3	chr2:203195054:A:G	203195054	G,G	A,A	1,1	-inf,inf	inf,inf	1.26721,0.214457	0.000119334	0.000249044
3	chr2:203975174:C:T	203975174	T,NA	C,NA	1,NA	-inf,NA	inf,NA	0.616976,NA	0.000119256	0.000256408
3	chr2:203861575:T:A	203861575	NA,A	NA,T	NA,1	NA,-inf	NA,inf	NA,0.484526	0.000119219	0.000254621
3	chr2:201924582:C:G	201924582	NA,G	NA,C	NA,1	NA,inf	NA,inf	NA,0.48616	0.000119187	0.000254785
3	chr2:202166405:C:A	202166405	NA,A	NA,C	NA,1	NA,inf	NA,inf	NA,0.448204	0.000119083	0.000253204
3	chr2:203879807:C:T	203879807	T,T	C,C	1,1	inf,inf	inf,inf	0.718207,1.02532	0.000119002	0.000256085
3	chr2:202738908:G:A	202738908	NA,A	NA,G	NA,1	NA,inf	NA,inf	NA,0.459944	0.00011892	0.00025259
3	chr2:202742896:A:G	202742896	NA,G	NA,A	NA,1	NA,inf	NA,inf	NA,0.489181	0.000118905	0.000253624
3	chr2:202403117:C:T	202403117	NA,T	NA,C	NA,1	NA,-inf	NA,inf	NA,0.523698	0.000118815	0.000254251
3	chr2:203623924:G:A	203623924	NA,A	NA,G	NA,1	NA,-inf	NA,inf	NA,0.52618	0.000118774	0.000254543
3	chr2:203379235:T:C	203379235	NA,C	NA,T	NA,1	NA,inf	NA,inf	NA,0.485684	0.000118743	0.000253254
3	chr2:203109718:C:T	203109718	NA,T	NA,C	NA,1	NA,inf	NA,inf	NA,0.470858	0.000118725	0.000252904
3	chr2:201878488:T:C	201878488	C,NA	T,NA	1,NA	-inf,NA	inf,NA	0.482995,NA	0.000118661	0.000251879
3	chr2:201712055:A:G	201712055	G,NA	A,NA	1,NA	-inf,NA	inf,NA	0.579517,NA	0.000118619	0.000253857
3	chr2:202171764:T:C	202171764	NA,C	NA,T	NA,1	NA,inf	NA,inf	NA,0.443939	0.000118547	0.000252061
3	chr2:202266571:C:T	202266571	NA,T	NA,C	NA,1	NA,inf	NA,inf	NA,0.466988	0.000118504	0.000251978
3	chr2:203614053:G:A	203614053	A,NA	G,NA	1,NA	inf,NA	inf,NA	1.62842,NA	0.000118502	0.000337104
3	chr2:202438998:G:A	202438998	NA,A	NA,G	NA,1	NA,-inf	NA,inf	NA,0.513429	0.00011846	0.000253733
3	chr2:201832491:A:G	201832491	G,G	A,A	1,1	inf,-inf	inf,inf	0.328287,1.2791	0.000118443	0.000253377
3	chr2:202421621:G:A	202421621	NA,A	NA,G	NA,1	NA,-inf	NA,inf	NA,0.505759	0.000118438	0.000253432
3	chr2:201687086:C:T	201687086	T,NA	C,NA	1,NA	inf,NA	inf,NA	0.474508,NA	0.000118393	0.00025119
3	chr2:203485565:A:G	203485565	G,G	A,A	1,1	inf,-inf	inf,inf	1.27908,0.166143	0.000118363	0.000247057
3	chr2:202554459:A:G	202554459	NA,G	NA,A	NA,1	NA,-inf	NA,inf	NA,0.534304	0.000118348	0.000252764
3	chr2:202920353:C:T	202920353	NA,T	NA,C	NA,1	NA,-inf	NA,inf	NA,0.516466	0.000118321	0.000252945
3	chr2:202180007:C:T	202180007	NA,T	NA,C	NA,1	NA,inf	NA,inf	NA,0.44217	0.000118265	0.000251462
3	chr2:203762624:T:C	203762624	NA,C	NA,T	NA,1	NA,-inf	NA,inf	NA,0.514319	0.000118208	0.000252983
3	chr2:202908388:G:A	202908388	NA,A	NA,G	NA,1	NA,-inf	NA,inf	NA,0.511037	0.000118201	0.000253257
3	chr2:203543278:T:C	203543278	C,C	T,T	1,1	inf,-inf	inf,inf	1.29311,0.0979076	0.000118149	0.000246337
3	chr2:203947637:T:G	203947637	NA,G	NA,T	NA,1	NA,-inf	NA,inf	NA,0.490356	0.00011812	0.000252716
3	chr2:202470214:T:C	202470214	NA,C	NA,T	NA,1	NA,-inf	NA,inf	NA,0.503415	0.000118048	0.000252601
3	chr2:201984454:T:C	201984454	NA,C	NA,T	NA,1	NA,-inf	NA,inf	NA,0.483046	0.000118047	0.000252754
3	chr2:202759746:AT:A	202759746	NA,A	NA,AT	NA,1	NA,inf	NA,inf	NA,0.503474	0.000117988	0.000251163
3	chr2:202298850:G:T	202298850	NA,T	NA,G	NA,1	NA,inf	NA,inf	NA,0.464658	0.00011798	0.000250763
3	chr2:203591073:G:A	203591073	NA,A	NA,G	NA,1	NA,inf	NA,inf	NA,0.470501	0.000117958	0.000251547
3	chr2:203623908:A:C	203623908	NA,C	NA,A	NA,1	NA,-inf	NA,inf	NA,0.521087	0.000117955	0.000252784
3	chr2:202583610:A:G	202583610	G,NA	A,NA	1,NA	inf,NA	inf,NA	0.522028,NA	0.00011794	0.000250843
3	chr2:203888597:G:A	203888597	NA,A	NA,G	NA,1	NA,-inf	NA,inf	NA,0.514776	0.000117939	0.000252293
3	chr2:203615090:C:A	203615090	NA,A	NA,C	NA,1	NA,-inf	NA,inf	NA,0.51963	0.000117931	0.000251851
3	chr2:202893008:C:T	202893008	NA,T	NA,C	NA,1	NA,-inf	NA,inf	NA,0.509065	0.000117883	0.000252573
3	chr2:201989242:G:A	201989242	NA,A	NA,G	NA,1	NA,-inf	NA,inf	NA,0.504834	0.00011787	0.000252061
3	chr2:203325017:C:T	203325017	T,NA	C,NA	1,NA	inf,NA	inf,NA	1.75269,NA	0.0001178	0.000360073
3	chr2:202018401:A:G	202018401	G,NA	A,NA	1,NA	inf,NA	inf,NA	0.522771,NA	0.000117763	0.000251207
3	chr2:202916095:G:T	202916095	NA,T	NA,G	NA,1	NA,-inf	NA,inf	NA,0.508213	0.000117746	0.000252279
3	chr2:202294041:G:A	202294041	NA,A	NA,G	NA,1	NA,inf	NA,inf	NA,0.463718	0.000117745	0.000250276
3	chr2:203365601:C:T	203365601	NA,T	NA,C	NA,1	NA,-inf	NA,inf	NA,0.526256	0.000117715	0.000251408
3	chr2:202266399:A:G	202266399	NA,G	NA,A	NA,1	NA,inf	NA,inf	NA,0.462153	0.000117697	0.000250273
3	chr2:203663661:G:A	203663661	NA,A	NA,G	NA,1	NA,-inf	NA,inf	NA,0.519817	0.000117668	0.000252346
3	chr2:202678139:A:G	202678139	NA,G	NA,A	NA,1	NA,-inf	NA,inf	NA,0.477204	0.000117663	0.000252252
3	chr2:202882474:G:A	202882474	NA,A	NA,G	NA,1	NA,-inf	NA,inf	NA,0.492219	0.000117578	0.000251531
3	chr2:201980520:G:A	201980520	A,NA	G,NA	1,NA	-inf,NA	inf,NA	0.582736,NA	0.000117566	0.000252198
3	chr2:203132011:G:A	203132011	NA,A	NA,G	NA,1	NA,-inf	NA,inf	NA,0.511931	0.000117565	0.000251334
3	chr2:201845026:G:A	201845026	NA,A	NA,G	NA,1	NA,inf	NA,inf	NA,0.476488	0.000117502	0.000250787
3	chr2:202739645:C:T	202739645	NA,T	NA,C	NA,1	NA,inf	NA,inf	NA,0.462756	0.000117471	0.000249659
3	chr2:203404102:T:G	203404102	NA,G	NA,T	NA,1	NA,-inf	NA,inf	NA,0.540698	0.000117433	0.000250985
3	chr2:203817964:A:G	203817964	G,NA	A,NA	1,NA	inf,NA	inf,NA	0.899582,NA	0.000117401	0.000263226
3	chr2:203780316:G:A	203780316	NA,A	NA,G	NA,1	NA,inf	NA,inf	NA,0.466404	0.000117336	0.000250164
3	chr2:203587228:T:C	203587228	NA,C	NA,T	NA,1	NA,-inf	NA,inf	NA,0.515248	0.0001173	0.000250497
3	chr2:203878546:C:T	203878546	NA,T	NA,C	NA,1	NA,-inf	NA,inf	NA,0.51325	0.000117238	0.000250837
3	chr2:202679491:C:G	202679491	NA,G	NA,C	NA,1	NA,inf	NA,inf	NA,0.461371	0.000117211	0.000249969
3	chr2:203030410:C:T	203030410	NA,T	NA,C	NA,1	NA,inf	NA,inf	NA,0.461372	0.000117185	0.000249999
3	chr2:202797056:A:G	202797056	G,G	A,A	1,1	-inf,inf	inf,inf	1.03192,0.332485	0.000117169	0.000242429
3	chr2:203855809:A:T	203855809	NA,T	NA,A	NA,1	NA,-inf	NA,inf	NA,0.502767	0.000117152	0.00025085
3	chr2:203855994:A:G	203855994	NA,G	NA,A	NA,1	NA,-inf	NA,inf	NA,0.502767	0.000117152	0.00025085
3	chr2:203997124:G:A	203997124	NA,A	NA,G	NA,1	NA,-inf	NA,inf	NA,0.520495	0.000117055	0.000250718
3	chr2:203882585:C:T	203882585	NA,T	NA,C	NA,1	NA,-inf	NA,inf	NA,0.508816	0.000116994	0.000250272
3	chr2:202520930:A:G	202520930	NA,G	NA,A	NA,1	NA,-inf	NA,inf	NA,0.473598	0.000116983	0.000250083
3	chr2:202405970:C:T	202405970	NA,T	NA,C	NA,1	NA,-inf	NA,inf	NA,0.473598	0.000116983	0.000250083
3	chr2:202429679:T:G	202429679	NA,G	NA,T	NA,1	NA,-inf	NA,inf	NA,0.473598	0.000116983	0.000250083
3	chr2:203025050:T:A	203025050	NA,A	NA,T	NA,1	NA,inf	NA,inf	NA,0.460125	0.000116978	0.000249559
3	chr2:203277279:T:C	203277279	C,C	T,T	1,1	-inf,inf	inf,inf	1.273,0.144859	0.000116839	0.000244221
3	chr2:203483393:T:G	203483393	G,G	T,T	1,1	inf,-inf	inf,inf	1.26792,0.178693	0.000116818	0.000243905
3	chr2:202497255:C:T	202497255	NA,T	NA,C	NA,1	NA,inf	NA,inf	NA,0.456718	0.000116805	0.000248393
3	chr2:202752317:C:G	202752317	NA,G	NA,C	NA,1	NA,-inf	NA,inf	NA,0.524884	0.000116738	0.000250816
3	chr2:202885326:T:C	202885326	C,C	T,T	1,1	-inf,-inf	inf,inf	0.595008,1.17124	0.000116703	0.000251111
3	chr2:202422360:G:A	202422360	NA,A	NA,G	NA,1	NA,-inf	NA,inf	NA,0.495016	0.000116701	0.000249711
3	chr2:202294487:C:G	202294487	G,G	C,C	1,1	inf,inf	inf,inf	0.975476,0.546486	0.000116687	0.000244543
3	chr2:202162324:G:A	202162324	NA,A	NA,G	NA,1	NA,inf	NA,inf	NA,0.433751	0.000116633	0.000248024
3	chr2:202699752:C:A	202699752	A,A	C,C	1,1	inf,inf	inf,inf	1.17545,0.32918	0.000116604	0.00024531
3	chr2:201743133:G:A	201743133	A,NA	G,NA	1,NA	inf,NA	inf,NA	0.552463,NA	0.000116602	0.000249036
3	chr2:203895847:T:G	203895847	NA,G	NA,T	NA,1	NA,-inf	NA,inf	NA,0.483392	0.000116589	0.00024939
3	chr2:202504870:G:A	202504870	NA,A	NA,G	NA,1	NA,-inf	NA,inf	NA,0.469423	0.000116585	0.00024917
3	chr2:202385548:T:A	202385548	NA,A	NA,T	NA,1	NA,-inf	NA,inf	NA,0.469283	0.000116565	0.000249121
3	chr2:202694528:C:G	202694528	NA,G	NA,C	NA,1	NA,-inf	NA,inf	NA,0.494093	0.000116487	0.000249404
3	chr2:202273629:T:C	202273629	NA,C	NA,T	NA,1	NA,inf	NA,inf	NA,0.454527	0.000116452	0.000247638
3	chr2:202915381:T:G	202915381	NA,G	NA,T	NA,1	NA,inf	NA,inf	NA,0.457445	0.000116449	0.000248105
3	chr2:202062568:G:A	202062568	A,A	G,G	1,1	inf,inf	inf,inf	1.13051,0.490526	0.000116434	0.000247617
3	chr2:202497172:C:T	202497172	NA,T	NA,C	NA,1	NA,inf	NA,inf	NA,0.449018	0.00011642	0.000247484
3	chr2:202252864:G:A	202252864	NA,A	NA,G	NA,1	NA,inf	NA,inf	NA,0.432963	0.000116404	0.000247476
3	chr2:202742732:CAG:C	202742732	NA,C	NA,CAG	NA,1	NA,-inf	NA,inf	NA,0.519971	0.000116229	0.00024964
3	chr2:201682142:T:C	201682142	NA,C	NA,T	NA,1	NA,inf	NA,inf	NA,0.461747	0.000116226	0.000248118
3	chr2:203134517:A:G	203134517	NA,G	NA,A	NA,1	NA,inf	NA,inf	NA,0.455845	0.000116205	0.000247885
3	chr2:202840836:T:A	202840836	A,NA	T,NA	1,NA	-inf,NA	inf,NA	0.679967,NA	0.000116162	0.000250473
3	chr2:202866387:A:G	202866387	G,NA	A,NA	1,NA	inf,NA	inf,NA	0.51547,NA	0.000116138	0.000246416
3	chr2:203812693:G:A	203812693	NA,A	NA,G	NA,1	NA,inf	NA,inf	NA,0.452465	0.000116127	0.000247691
3	chr2:202983780:A:G	202983780	NA,G	NA,A	NA,1	NA,-inf	NA,inf	NA,0.48442	0.000116116	0.000248443
3	chr2:202311344:C:G	202311344	NA,G	NA,C	NA,1	NA,inf	NA,inf	NA,0.452086	0.000116084	0.000246862
3	chr2:202769714:G:A	202769714	NA,A	NA,G	NA,1	NA,inf	NA,inf	NA,0.465795	0.000116018	0.000247423
3	chr2:202968144:C:T	202968144	T,NA	C,NA	1,NA	inf,NA	inf,NA	2.057,NA	0.00011601	0.000450945
3	chr2:202843945:CCT:C	202843945	NA,C	NA,CCT	NA,1	NA,inf	NA,inf	NA,0.45099	0.000115956	0.000247249
3	chr2:203662002:T:C	203662002	NA,C	NA,T	NA,1	NA,inf	NA,inf	NA,0.449225	0.000115892	0.00024715
3	chr2:203708669:C:G	203708669	G,G	C,C	1,1	-inf,-inf	inf,inf	0.110485,1.30541	0.000115816	0.000245006
3	chr2:203261270:G:A	203261270	A,NA	G,NA	1,NA	-inf,NA	inf,NA	0.68048,NA	0.000115745	0.00024848
3	chr2:202178966:T:C	202178966	NA,C	NA,T	NA,1	NA,inf	NA,inf	NA,0.426777	0.000115687	0.000246005
3	chr2:203120947:C:T	203120947	NA,T	NA,C	NA,1	NA,-inf	NA,inf	NA,0.499331	0.000115647	0.000247215
3	chr2:202254401:T:C	202254401	NA,C	NA,T	NA,1	NA,inf	NA,inf	NA,0.428252	0.000115607	0.000245792
3	chr2:202732763:C:G	202732763	NA,G	NA,C	NA,1	NA,-inf	NA,inf	NA,0.4885	0.000115579	0.00024745
3	chr2:202027310:AG:A	202027310	NA,A	NA,AG	NA,1	NA,inf	NA,inf	NA,0.460864	0.000115526	0.000246286
3	chr2:203861659:C:A	203861659	NA,A	NA,C	NA,1	NA,inf	NA,inf	NA,0.480139	0.00011542	0.000246931
3	chr2:201719316:C:T	201719316	NA,T	NA,C	NA,1	NA,inf	NA,inf	NA,0.443072	0.000115352	0.000246026
3	chr2:203123629:C:T	203123629	NA,T	NA,C	NA,1	NA,-inf	NA,inf	NA,0.4752	0.000115282	0.000246069
3	chr2:202895487:A:C	202895487	NA,C	NA,A	NA,1	NA,-inf	NA,inf	NA,0.49226	0.000115239	0.000246893
3	chr2:201684583:A:G	201684583	NA,G	NA,A	NA,1	NA,inf	NA,inf	NA,0.461916	0.00011523	0.000245967
3	chr2:202738458:G:A	202738458	NA,A	NA,G	NA,1	NA,-inf	NA,inf	NA,0.485669	0.0001152	0.000246636
3	chr2:203087800:A:C	203087800	C,NA	A,NA	1,NA	-inf,NA	inf,NA	0.724735,NA	0.000115177	0.000250908
3	chr2:203858620:C:T	203858620	NA,T	NA,C	NA,1	NA,-inf	NA,inf	NA,0.459639	0.000115062	0.000245778
3	chr2:201723857:C:T	201723857	NA,T	NA,C	NA,1	NA,inf	NA,inf	NA,0.442438	0.000115056	0.00024541
3	chr2:203952155:AT:A	203952155	A,A	AT,AT	1,1	-inf,-inf	inf,inf	0.48806,1.24654	0.000115047	0.000247549
3	chr2:204011072:G:A	204011072	A,NA	G,NA	1,NA	inf,NA	inf,NA	0.542307,NA	0.000115019	0.000246025
3	chr2:201682043:A:T	201682043	NA,T	NA,A	NA,1	NA,inf	NA,inf	NA,0.453778	0.000114947	0.000245393
3	chr2:202086949:T:A	202086949	A,NA	T,NA	1,NA	inf,NA	inf,NA	0.703142,NA	0.000114939	0.000249735
3	chr2:203442280:G:A	203442280	A,A	G,G	1,1	inf,-inf	inf,inf	1.2756,0.138552	0.000114882	0.000239794
3	chr2:201880518:G:A	201880518	NA,A	NA,G	NA,1	NA,inf	NA,inf	NA,0.445473	0.000114874	0.000245095
3	chr2:202624435:C:T	202624435	NA,T	NA,C	NA,1	NA,inf	NA,inf	NA,0.44493	0.000114861	0.000244685
3	chr2:203038030:G:T	203038030	NA,T	NA,G	NA,1	NA,inf	NA,inf	NA,0.458065	0.000114836	0.00024523
3	chr2:202173542:C:A	202173542	NA,A	NA,C	NA,1	NA,inf	NA,inf	NA,0.420361	0.000114829	0.000244173
3	chr2:203589730:A:G	203589730	NA,G	NA,A	NA,1	NA,-inf	NA,inf	NA,0.505133	0.000114825	0.00024616
3	chr2:203542239:C:T	203542239	T,T	C,C	1,1	inf,-inf	inf,inf	1.27721,0.104577	0.000114772	0.000239374
3	chr2:203619887:G:A	203619887	NA,A	NA,G	NA,1	NA,-inf	NA,inf	NA,0.493291	0.000114766	0.000246013
3	chr2:203667176:G:A	203667176	NA,A	NA,G	NA,1	NA,inf	NA,inf	NA,0.443614	0.000114758	0.000245008
3	chr2:203967359:G:A	203967359	A,NA	G,NA	1,NA	-inf,NA	inf,NA	0.590329,NA	0.000114745	0.000246667
3	chr2:203485873:A:G	203485873	G,G	A,A	1,1	inf,-inf	inf,inf	1.26524,0.157577	0.000114713	0.000239448
3	chr2:202261282:C:A	202261282	NA,A	NA,C	NA,1	NA,inf	NA,inf	NA,0.443773	0.000114703	0.000243944
3	chr2:202741231:T:G	202741231	NA,G	NA,T	NA,1	NA,-inf	NA,inf	NA,0.497628	0.000114674	0.000245908
3	chr2:202927408:T:G	202927408	NA,G	NA,T	NA,1	NA,inf	NA,inf	NA,0.482956	0.00011465	0.000245259
3	chr2:202702313:C:T	202702313	NA,T	NA,C	NA,1	NA,-inf	NA,inf	NA,0.482645	0.000114647	0.000245457
3	chr2:202698549:A:G	202698549	NA,G	NA,A	NA,1	NA,-inf	NA,inf	NA,0.482885	0.000114625	0.000245407
3	chr2:203032881:T:C	203032881	NA,C	NA,T	NA,1	NA,inf	NA,inf	NA,0.442134	0.000114619	0.000244402
3	chr2:203894638:G:A	203894638	A,NA	G,NA	1,NA	-inf,NA	inf,NA	0.61651,NA	0.000114613	0.000246192
3	chr2:203673747:C:T	203673747	NA,T	NA,C	NA,1	NA,inf	NA,inf	NA,0.442645	0.000114596	0.000244664
3	chr2:203683668:T:C	203683668	NA,C	NA,T	NA,1	NA,inf	NA,inf	NA,0.442612	0.000114591	0.000244654
3	chr2:202322334:C:T	202322334	NA,T	NA,C	NA,1	NA,-inf	NA,inf	NA,0.511294	0.000114581	0.000244766
3	chr2:202280942:C:T	202280942	NA,T	NA,C	NA,1	NA,inf	NA,inf	NA,0.442701	0.000114535	0.000243589
3	chr2:203666025:G:A	203666025	NA,A	NA,G	NA,1	NA,inf	NA,inf	NA,0.442232	0.000114533	0.00024453
3	chr2:203544989:G:A	203544989	A,A	G,G	1,1	inf,-inf	inf,inf	1.27452,0.113209	0.000114505	0.000238865
3	chr2:202696832:G:A	202696832	NA,A	NA,G	NA,1	NA,-inf	NA,inf	NA,0.481498	0.000114479	0.000245091
3	chr2:203699263:C:A	203699263	NA,A	NA,C	NA,1	NA,inf	NA,inf	NA,0.430643	0.000114454	0.000244201
3	chr2:202659062:A:AGT	202659062	AGT,NA	A,NA	1,NA	-inf,NA	inf,NA	0.660269,NA	0.000114445	0.000245002
3	chr2:202966723:T:A	202966723	NA,A	NA,T	NA,1	NA,inf	NA,inf	NA,0.441273	0.000114437	0.000244016
3	chr2:201816592:G:A	201816592	NA,A	NA,G	NA,1	NA,-inf	NA,inf	NA,0.473115	0.000114418	0.000244847
3	chr2:203313979:C:T	203313979	NA,T	NA,C	NA,1	NA,-inf	NA,inf	NA,0.520619	0.000114369	0.000244439
3	chr2:203408288:G:A	203408288	A,NA	G,NA	1,NA	inf,NA	inf,NA	0.480195,NA	0.000114328	0.000242889
3	chr2:202827792:G:A	202827792	NA,A	NA,G	NA,1	NA,-inf	NA,inf	NA,0.486163	0.000114326	0.000244927
3	chr2:202734054:G:A	202734054	NA,A	NA,G	NA,1	NA,-inf	NA,inf	NA,0.480398	0.000114312	0.000244731
3	chr2:203882459:C:A	203882459	NA,A	NA,C	NA,1	NA,inf	NA,inf	NA,0.431699	0.000114202	0.000243859
3	chr2:202556720:G:C	202556720	NA,C	NA,G	NA,1	NA,inf	NA,inf	NA,0.433804	0.000114107	0.00024259
3	chr2:203696045:A:T	203696045	NA,T	NA,A	NA,1	NA,inf	NA,inf	NA,0.435019	0.000114089	0.000243182
3	chr2:203226503:A:G	203226503	G,G	A,A	1,1	-inf,inf	inf,inf	1.19099,0.324396	0.000114078	0.000238591
3	chr2:203902402:G:T	203902402	NA,T	NA,G	NA,1	NA,inf	NA,inf	NA,0.443352	0.000114074	0.000243565
3	chr2:203198283:C:T	203198283	NA,T	NA,C	NA,1	NA,-inf	NA,inf	NA,0.482354	0.000114011	0.000244218
3	chr2:202668259:A:G	202668259	NA,G	NA,A	NA,1	NA,-inf	NA,inf	NA,0.468073	0.000113973	0.000243908
3	chr2:202765387:T:A	202765387	NA,A	NA,T	NA,1	NA,inf	NA,inf	NA,0.452628	0.000113945	0.00024301
3	chr2:201883860:C:A	201883860	NA,A	NA,C	NA,1	NA,inf	NA,inf	NA,0.450485	0.000113887	0.000243153
3	chr2:203262742:G:A	203262742	NA,A	NA,G	NA,1	NA,inf	NA,inf	NA,0.436753	0.000113824	0.00024271
3	chr2:202192543:T:C	202192543	NA,C	NA,T	NA,1	NA,inf	NA,inf	NA,0.415354	0.00011381	0.00024202
3	chr2:203191924:C:T	203191924	T,NA	C,NA	1,NA	-inf,NA	inf,NA	0.683307,NA	0.000113803	0.000246747
3	chr2:202877031:C:T	202877031	NA,T	NA,C	NA,1	NA,inf	NA,inf	NA,0.442327	0.000113779	0.000242782
3	chr2:203103334:C:T	203103334	NA,T	NA,C	NA,1	NA,-inf	NA,inf	NA,0.476459	0.000113772	0.000243766
3	chr2:203348780:T:C	203348780	C,C	T,T	1,1	-inf,inf	inf,inf	1.19146,0.317827	0.000113715	0.000237851
3	chr2:202378414:G:A	202378414	NA,A	NA,G	NA,1	NA,-inf	NA,inf	NA,0.452791	0.00011369	0.000243011
3	chr2:202680283:G:C	202680283	NA,C	NA,G	NA,1	NA,-inf	NA,inf	NA,0.46782	0.000113672	0.000243271
3	chr2:202589700:C:A	202589700	A,NA	C,NA	1,NA	-inf,NA	inf,NA	0.299675,NA	0.000113647	0.000239085
3	chr2:203349669:T:C	203349669	NA,C	NA,T	NA,1	NA,-inf	NA,inf	NA,0.500486	0.000113569	0.000242771
3	chr2:201682947:G:C	201682947	NA,C	NA,G	NA,1	NA,-inf	NA,inf	NA,0.469512	0.000113563	0.000243081
3	chr2:202278920:G:T	202278920	T,T	G,G	1,1	inf,inf	inf,inf	0.958787,0.54873	0.00011356	0.000238015
3	chr2:202438776:A:G	202438776	NA,G	NA,A	NA,1	NA,-inf	NA,inf	NA,0.454045	0.000113553	0.000242823
3	chr2:202887817:A:G	202887817	NA,G	NA,A	NA,1	NA,-inf	NA,inf	NA,0.476877	0.000113493	0.00024305
3	chr2:203375280:T:C	203375280	NA,C	NA,T	NA,1	NA,-inf	NA,inf	NA,0.499906	0.000113486	0.000242594
3	chr2:204034637:T:G	204034637	NA,G	NA,T	NA,1	NA,-inf	NA,inf	NA,0.459423	0.000113476	0.000242729
3	chr2:202751920:C:G	202751920	NA,G	NA,C	NA,1	NA,-inf	NA,inf	NA,0.501416	0.000113416	0.000242432
3	chr2:203354509:G:C	203354509	NA,C	NA,G	NA,1	NA,-inf	NA,inf	NA,0.499233	0.000113387	0.000242382
3	chr2:203743692:C:T	203743692	NA,T	NA,C	NA,1	NA,-inf	NA,inf	NA,0.479564	0.000113363	0.000242987
3	chr2:202875949:T:G	202875949	G,G	T,T	1,1	-inf,inf	inf,inf	1.51499,0.946608	0.000113358	0.000279768
3	chr2:202361481:T:G	202361481	NA,G	NA,T	NA,1	NA,-inf	NA,inf	NA,0.468196	0.000113352	0.000242414
3	chr2:201723019:A:G	201723019	NA,G	NA,A	NA,1	NA,-inf	NA,inf	NA,0.473232	0.00011323	0.000242562
3	chr2:202673974:T:C	202673974	NA,C	NA,T	NA,1	NA,inf	NA,inf	NA,0.436253	0.000113149	0.000241328
3	chr2:203874165:T:C	203874165	NA,C	NA,T	NA,1	NA,-inf	NA,inf	NA,0.476574	0.000113069	0.000242083
3	chr2:202700713:G:A	202700713	A,A	G,G	1,1	inf,inf	inf,inf	1.15892,0.327963	0.000113065	0.000237873
3	chr2:203081997:A:G	203081997	NA,G	NA,A	NA,1	NA,-inf	NA,inf	NA,0.49166	0.000113063	0.000241756
3	chr2:202450329:C:T	202450329	NA,T	NA,C	NA,1	NA,inf	NA,inf	NA,0.425618	0.000112793	0.000239833
3	chr2:202879321:G:A	202879321	NA,A	NA,G	NA,1	NA,inf	NA,inf	NA,0.435953	0.000112748	0.000240587
3	chr2:203687481:C:T	203687481	NA,T	NA,C	NA,1	NA,-inf	NA,inf	NA,0.353788	0.000112617	0.000239131
3	chr2:202635123:T:TC	202635123	NA,TC	NA,T	NA,1	NA,-inf	NA,inf	NA,0.480533	0.000112555	0.000241223
3	chr2:203654483:G:A	203654483	NA,A	NA,G	NA,1	NA,-inf	NA,inf	NA,0.471391	0.000112547	0.000240883
3	chr2:202421323:A:G	202421323	NA,G	NA,A	NA,1	NA,inf	NA,inf	NA,0.424806	0.000112511	0.000240244
3	chr2:201854166:TC:T	201854166	NA,T	NA,TC	NA,1	NA,inf	NA,inf	NA,0.427596	0.000112492	0.000240022
3	chr2:202537823:A:G	202537823	G,NA	A,NA	1,NA	-inf,NA	inf,NA	0.662287,NA	0.000112477	0.000244283
3	chr2:203300541:A:G	203300541	NA,G	NA,A	NA,1	NA,inf	NA,inf	NA,0.44659	0.00011247	0.000239911
3	chr2:203976742:G:A	203976742	A,NA	G,NA	1,NA	-inf,NA	inf,NA	0.576152,NA	0.000112461	0.000241735
3	chr2:202620363:G:T	202620363	T,T	G,G	1,1	inf,inf	inf,inf	2.47041,0.840739	0.000112419	0.000444747
3	chr2:202639992:G:A	202639992	NA,A	NA,G	NA,1	NA,-inf	NA,inf	NA,0.510948	0.000112416	0.000240073
3	chr2:202323202:C:T	202323202	NA,T	NA,C	NA,1	NA,inf	NA,inf	NA,0.428836	0.000112399	0.000239053
3	chr2:202040170:A:T	202040170	NA,T	NA,A	NA,1	NA,-inf	NA,inf	NA,0.450877	0.000112352	0.000240612
3	chr2:202851408:T:C	202851408	NA,C	NA,T	NA,1	NA,-inf	NA,inf	NA,0.473081	0.000112308	0.000240598
3	chr2:202147883:A:C	202147883	C,C	A,A	1,1	inf,-inf	inf,inf	1.37063,0.430575	0.000112269	0.000243404
3	chr2:203201948:G:A	203201948	A,NA	G,NA	1,NA	-inf,NA	inf,NA	0.704631,NA	0.000112248	0.000244395
3	chr2:202741492:G:A	202741492	A,NA	G,NA	1,NA	inf,NA	inf,NA	1.17531,NA	0.000112235	0.000275582
3	chr2:201918523:A:G	201918523	NA,G	NA,A	NA,1	NA,inf	NA,inf	NA,0.411771	0.000112135	0.000239076
3	chr2:202385082:T:A	202385082	A,NA	T,NA	1,NA	inf,NA	inf,NA	0.449072,NA	0.00011211	0.00023787
3	chr2:203059715:G:A	203059715	NA,A	NA,G	NA,1	NA,inf	NA,inf	NA,0.428543	0.000112092	0.00023907
3	chr2:201975141:T:C	201975141	NA,C	NA,T	NA,1	NA,inf	NA,inf	NA,0.431535	0.000112039	0.000238832
3	chr2:202955552:T:C	202955552	C,C	T,T	1,1	-inf,inf	inf,inf	1.4922,0.99679	0.000112014	0.000282036
3	chr2:202334368:T:C	202334368	NA,C	NA,T	NA,1	NA,inf	NA,inf	NA,0.427342	0.000112007	0.000238242
3	chr2:203144736:A:T	203144736	NA,T	NA,A	NA,1	NA,inf	NA,inf	NA,0.425629	0.000111992	0.000238818
3	chr2:203048266:C:T	203048266	NA,T	NA,C	NA,1	NA,inf	NA,inf	NA,0.428041	0.00011191	0.00023877
3	chr2:203066180:T:G	203066180	G,NA	T,NA	1,NA	-inf,NA	inf,NA	0.70208,NA	0.000111864	0.000243552
3	chr2:202856022:G:A	202856022	A,A	G,G	1,1	-inf,-inf	inf,inf	4.90032,0.158314	0.000111824	0.00935701
3	chr2:201907889:C:T	201907889	T,T	C,C	1,1	-inf,inf	inf,inf	0.924325,0.707179	0.000111802	0.000239376
3	chr2:201745670:C:T	201745670	T,NA	C,NA	1,NA	inf,NA	inf,NA	0.523351,NA	0.000111782	0.000238744
3	chr2:202209634:G:A	202209634	NA,A	NA,G	NA,1	NA,-inf	NA,inf	NA,0.49152	0.00011178	0.000238793
3	chr2:201983629:T:C	201983629	NA,C	NA,T	NA,1	NA,inf	NA,inf	NA,0.422269	0.00011172	0.00023801
3	chr2:202181258:C:A	202181258	NA,A	NA,C	NA,1	NA,-inf	NA,inf	NA,0.451517	0.00011172	0.000239101
3	chr2:203402240:G:A	203402240	A,NA	G,NA	1,NA	inf,NA	inf,NA	0.438596,NA	0.000111717	0.000236875
3	chr2:203456807:A:G	203456807	G,G	A,A	1,1	inf,-inf	inf,inf	1.23912,0.189526	0.000111546	0.000232999
3	chr2:201921989:G:A	201921989	NA,A	NA,G	NA,1	NA,-inf	NA,inf	NA,0.425162	0.000111488	0.000237596
3	chr2:201988240:C:T	201988240	NA,T	NA,C	NA,1	NA,-inf	NA,inf	NA,0.462912	0.000111486	0.000238237
3	chr2:202721313:A:G	202721313	NA,G	NA,A	NA,1	NA,-inf	NA,inf	NA,0.461905	0.000111461	0.000238621
3	chr2:203796898:A:G	203796898	G,G	A,A	1,1	inf,inf	inf,inf	0.957612,0.46545	0.000111391	0.000234706
3	chr2:203698011:G:A	203698011	NA,A	NA,G	NA,1	NA,-inf	NA,inf	NA,0.464778	0.000111344	0.000238737
3	chr2:202646825:A:G	202646825	NA,G	NA,A	NA,1	NA,-inf	NA,inf	NA,0.472129	0.000111343	0.00023862
3	chr2:203691317:A:C	203691317	NA,C	NA,A	NA,1	NA,inf	NA,inf	NA,0.421304	0.000111283	0.000237596
3	chr2:202419349:T:A	202419349	NA,A	NA,T	NA,1	NA,-inf	NA,inf	NA,0.434899	0.000111222	0.000237708
3	chr2:202356851:A:G	202356851	G,G	A,A	1,1	-inf,inf	inf,inf	0.944301,0.0590673	0.000111164	0.000227257
3	chr2:203161853:G:A	203161853	NA,A	NA,G	NA,1	NA,-inf	NA,inf	NA,0.471598	0.000111156	0.000237663
3	chr2:202707672:A:G	202707672	NA,G	NA,A	NA,1	NA,-inf	NA,inf	NA,0.459475	0.000111144	0.000237934
3	chr2:202598001:G:T	202598001	NA,T	NA,G	NA,1	NA,inf	NA,inf	NA,0.409066	0.000111138	0.000236131
3	chr2:203907443:C:T	203907443	T,T	C,C	1,1	-inf,inf	inf,inf	1.18493,0.52358	0.000111032	0.000241884
3	chr2:203095353:G:A	203095353	NA,A	NA,G	NA,1	NA,inf	NA,inf	NA,0.436973	0.000111006	0.000236785
3	chr2:201701404:C:T	201701404	NA,T	NA,C	NA,1	NA,-inf	NA,inf	NA,0.441529	0.000110977	0.000237531
3	chr2:201994587:G:A	201994587	NA,A	NA,G	NA,1	NA,-inf	NA,inf	NA,0.43781	0.000110953	0.000237561
3	chr2:202698713:G:A	202698713	NA,A	NA,G	NA,1	NA,-inf	NA,inf	NA,0.469481	0.000110937	0.000237744
3	chr2:202978410:G:T	202978410	T,T	G,G	1,1	-inf,inf	inf,inf	1.44763,1.01055	0.000110772	0.000276332
3	chr2:203293904:A:G	203293904	NA,G	NA,A	NA,1	NA,inf	NA,inf	NA,0.434783	0.000110767	0.000236074
3	chr2:202684465:C:T	202684465	T,NA	C,NA	1,NA	-inf,NA	inf,NA	0.60241,NA	0.000110767	0.00023912
3	chr2:203456920:A:G	203456920	G,G	A,A	1,1	inf,-inf	inf,inf	1.23222,0.196843	0.000110675	0.000231219
3	chr2:203112133:T:C	203112133	NA,C	NA,T	NA,1	NA,inf	NA,inf	NA,0.416891	0.000110653	0.000235972
3	chr2:202234483:C:CA	202234483	NA,CA	NA,C	NA,1	NA,-inf	NA,inf	NA,0.454136	0.000110631	0.000236833
3	chr2:202910134:G:A	202910134	A,NA	G,NA	1,NA	inf,NA	inf,NA	0.482918,NA	0.00011062	0.000234789
3	chr2:203457664:C:T	203457664	T,T	C,C	1,1	inf,-inf	inf,inf	1.22703,0.211304	0.000110606	0.00023115
3	chr2:202658338:C:T	202658338	NA,T	NA,C	NA,1	NA,inf	NA,inf	NA,0.419547	0.000110589	0.000235883
3	chr2:202620190:T:C	202620190	NA,C	NA,T	NA,1	NA,-inf	NA,inf	NA,0.465879	0.000110524	0.000236292
3	chr2:202085865:G:C	202085865	NA,C	NA,G	NA,1	NA,-inf	NA,inf	NA,0.452132	0.000110511	0.00023677
3	chr2:203262513:T:C	203262513	NA,C	NA,T	NA,1	NA,-inf	NA,inf	NA,0.452731	0.000110509	0.000236752
3	chr2:203665742:T:C	203665742	NA,C	NA,T	NA,1	NA,inf	NA,inf	NA,0.416097	0.000110498	0.000235925
3	chr2:203289637:A:C	203289637	NA,C	NA,A	NA,1	NA,-inf	NA,inf	NA,0.451546	0.000110392	0.00023651
3	chr2:203234017:T:C	203234017	NA,C	NA,T	NA,1	NA,inf	NA,inf	NA,0.414516	0.00011039	0.000235409
3	chr2:203775798:C:T	203775798	NA,T	NA,C	NA,1	NA,inf	NA,inf	NA,0.430786	0.000110374	0.000235554
3	chr2:203234522:G:T	203234522	NA,T	NA,G	NA,1	NA,inf	NA,inf	NA,0.414264	0.00011035	0.000235325
3	chr2:201696549:G:A	201696549	NA,A	NA,G	NA,1	NA,-inf	NA,inf	NA,0.438989	0.000110335	0.00023617
3	chr2:202509997:C:CA	202509997	CA,NA	C,NA	1,NA	-inf,NA	inf,NA	0.647591,NA	0.000110296	0.000239478
3	chr2:202948912:CT:C	202948912	NA,C	NA,CT	NA,1	NA,inf	NA,inf	NA,0.419199	0.000110279	0.000235035
3	chr2:203371941:A:T	203371941	T,T	A,A	1,1	-inf,inf	inf,inf	1.234,0.293306	0.000110104	0.000231221
3	chr2:202894058:T:C	202894058	NA,C	NA,T	NA,1	NA,inf	NA,inf	NA,0.417974	0.000110078	0.000234898
3	chr2:203729524:C:G	203729524	NA,G	NA,C	NA,1	NA,inf	NA,inf	NA,0.410277	0.000110016	0.000234791
3	chr2:202973452:A:G	202973452	G,NA	A,NA	1,NA	inf,NA	inf,NA	0.478392,NA	0.000109986	0.000233444
3	chr2:202796202:C:A	202796202	NA,A	NA,C	NA,1	NA,inf	NA,inf	NA,0.411777	0.000109949	0.000234475
3	chr2:203096915:C:G	203096915	NA,G	NA,C	NA,1	NA,inf	NA,inf	NA,0.427241	0.000109941	0.000234524
3	chr2:201771259:C:T	201771259	T,NA	C,NA	1,NA	inf,NA	inf,NA	0.50914,NA	0.000109912	0.000234694
3	chr2:203233625:T:C	203233625	NA,C	NA,T	NA,1	NA,inf	NA,inf	NA,0.411195	0.000109887	0.000234342
3	chr2:202942144:C:T	202942144	T,NA	C,NA	1,NA	-inf,NA	inf,NA	0.657215,NA	0.000109865	0.000236828
3	chr2:202480209:T:C	202480209	C,NA	T,NA	1,NA	inf,NA	inf,NA	1.46026,NA	0.000109846	0.000291411
3	chr2:202271844:C:T	202271844	T,T	C,C	1,1	inf,inf	inf,inf	0.987364,0.491935	0.000109735	0.00023008
3	chr2:202334607:C:T	202334607	NA,T	NA,C	NA,1	NA,inf	NA,inf	NA,0.411851	0.000109729	0.000233418
3	chr2:202823312:C:G	202823312	G,G	C,C	1,1	inf,inf	inf,inf	0.118663,1.57008	0.000109698	0.000241696
3	chr2:203811515:T:C	203811515	C,C	T,T	1,1	-inf,inf	inf,inf	0.0906978,1.26812	0.000109688	0.000231282
3	chr2:203462332:T:C	203462332	C,C	T,T	1,1	inf,-inf	inf,inf	1.24809,0.136174	0.000109687	0.000228939
3	chr2:202766744:T:G	202766744	NA,G	NA,T	NA,1	NA,-inf	NA,inf	NA,0.461812	0.000109669	0.000234412
3	chr2:203774774:G:A	203774774	A,NA	G,NA	1,NA	inf,NA	inf,NA	0.550435,NA	0.000109665	0.000235471
3	chr2:203890579:C:T	203890579	T,T	C,C	1,1	-inf,-inf	inf,inf	0.738538,0.809108	0.000109605	0.000232566
3	chr2:202988089:C:T	202988089	NA,T	NA,C	NA,1	NA,-inf	NA,inf	NA,0.447015	0.000109605	0.000234774
3	chr2:202775116:T:C	202775116	C,C	T,T	1,1	-inf,inf	inf,inf	3.95147,0.0436077	0.000109601	0.00154193
3	chr2:203465805:A:C	203465805	C,C	A,A	1,1	inf,-inf	inf,inf	1.22914,0.189714	0.000109567	0.000228888
3	chr2:202030440:G:A	202030440	A,A	G,G	1,1	inf,-inf	inf,inf	0.466861,0.985137	0.000109554	0.000231056
3	chr2:203618468:C:T	203618468	NA,T	NA,C	NA,1	NA,inf	NA,inf	NA,0.39656	0.000109547	0.000233645
3	chr2:203860783:C:T	203860783	NA,T	NA,C	NA,1	NA,-inf	NA,inf	NA,0.466368	0.000109545	0.000234383
3	chr2:203859715:C:T	203859715	NA,T	NA,C	NA,1	NA,-inf	NA,inf	NA,0.466394	0.000109536	0.000234366
3	chr2:203887854:G:A	203887854	NA,A	NA,G	NA,1	NA,-inf	NA,inf	NA,0.439269	0.000109517	0.000234282
3	chr2:202594121:C:T	202594121	NA,T	NA,C	NA,1	NA,inf	NA,inf	NA,0.393714	0.000109502	0.000233125
3	chr2:202657055:ATTG:A	202657055	NA,A	NA,ATTG	NA,1	NA,-inf	NA,inf	NA,0.448089	0.00010938	0.000234195
3	chr2:201933125:A:G	201933125	NA,G	NA,A	NA,1	NA,inf	NA,inf	NA,0.424253	0.000109374	0.00023384
3	chr2:201703895:G:A	201703895	NA,A	NA,G	NA,1	NA,-inf	NA,inf	NA,0.446852	0.000109347	0.00023422
3	chr2:202763455:CT:C	202763455	NA,C	NA,CT	NA,1	NA,inf	NA,inf	NA,0.422192	0.000109333	0.000233204
3	chr2:202718159:G:A	202718159	NA,A	NA,G	NA,1	NA,-inf	NA,inf	NA,0.446776	0.000109307	0.000233996
3	chr2:202466496:A:G	202466496	NA,G	NA,A	NA,1	NA,-inf	NA,inf	NA,0.44593	0.000109284	0.000233824
3	chr2:202695055:G:A	202695055	NA,A	NA,G	NA,1	NA,inf	NA,inf	NA,0.461193	0.000109235	0.000233834
3	chr2:201682888:T:C	201682888	NA,C	NA,T	NA,1	NA,inf	NA,inf	NA,0.420642	0.000109191	0.000233177
3	chr2:202278881:T:C	202278881	NA,C	NA,T	NA,1	NA,-inf	NA,inf	NA,0.351421	0.000109156	0.000231983
3	chr2:203539955:C:T	203539955	T,NA	C,NA	1,NA	inf,NA	inf,NA	0.435908,NA	0.000109109	0.000231076
3	chr2:201750190:AAAG:A	201750190	A,NA	AAAG,NA	1,NA	inf,NA	inf,NA	0.39936,NA	0.000109035	0.000231124
3	chr2:201680508:G:A	201680508	NA,A	NA,G	NA,1	NA,inf	NA,inf	NA,0.419236	0.000109006	0.000232782
3	chr2:202769650:A:G	202769650	NA,G	NA,A	NA,1	NA,inf	NA,inf	NA,0.419767	0.000108988	0.000232471
3	chr2:201754142:A:G	201754142	NA,G	NA,A	NA,1	NA,-inf	NA,inf	NA,0.441067	0.000108944	0.000233281
3	chr2:202549637:T:C	202549637	NA,C	NA,T	NA,1	NA,inf	NA,inf	NA,0.399858	0.000108927	0.000231647
3	chr2:202153670:T:C	202153670	NA,C	NA,T	NA,1	NA,inf	NA,inf	NA,0.393746	0.000108913	0.000232128
3	chr2:202829384:C:A	202829384	A,A	C,C	1,1	-inf,inf	inf,inf	1.19382,1.09393	0.000108875	0.000257782
3	chr2:202189219:A:G	202189219	NA,G	NA,A	NA,1	NA,-inf	NA,inf	NA,0.42856	0.000108869	0.000232955
3	chr2:203796801:G:A	203796801	A,A	G,G	1,1	inf,-inf	inf,inf	0.124074,1.23046	0.000108833	0.00022914
3	chr2:202735366:A:G	202735366	NA,G	NA,A	NA,1	NA,-inf	NA,inf	NA,0.442376	0.00010869	0.00023267
3	chr2:202721386:G:T	202721386	NA,T	NA,G	NA,1	NA,inf	NA,inf	NA,0.405908	0.000108657	0.000231775
3	chr2:202620892:T:TG	202620892	NA,TG	NA,T	NA,1	NA,-inf	NA,inf	NA,0.452217	0.000108582	0.000232139
3	chr2:201694500:G:A	201694500	NA,A	NA,G	NA,1	NA,inf	NA,inf	NA,0.449771	0.000108534	0.000232814
3	chr2:203889646:C:T	203889646	T,T	C,C	1,1	-inf,-inf	inf,inf	0.730833,0.810947	0.000108456	0.000230138
3	chr2:201765319:T:TGCCCA	201765319	NA,TGCCCA	NA,T	NA,1	NA,-inf	NA,inf	NA,0.435727	0.000108446	0.000232088
3	chr2:202664438:G:T	202664438	NA,T	NA,G	NA,1	NA,inf	NA,inf	NA,0.404822	0.000108439	0.000231316
3	chr2:202671174:T:G	202671174	NA,G	NA,T	NA,1	NA,inf	NA,inf	NA,0.404822	0.000108439	0.000231316
3	chr2:202967529:T:C	202967529	NA,C	NA,T	NA,1	NA,inf	NA,inf	NA,0.406568	0.000108437	0.000231397
3	chr2:201773832:G:A	201773832	NA,A	NA,G	NA,1	NA,-inf	NA,inf	NA,0.435286	0.000108383	0.000231955
3	chr2:203147377:T:G	203147377	NA,G	NA,T	NA,1	NA,-inf	NA,inf	NA,0.478655	0.000108379	0.000231618
3	chr2:201775823:A:C	201775823	NA,C	NA,A	NA,1	NA,-inf	NA,inf	NA,0.435109	0.000108358	0.000231901
3	chr2:202161791:G:A	202161791	NA,A	NA,G	NA,1	NA,inf	NA,inf	NA,0.380609	0.000108262	0.000230317
3	chr2:202721383:TC:T	202721383	NA,T	NA,TC	NA,1	NA,inf	NA,inf	NA,0.403037	0.000108239	0.000230888
3	chr2:202553814:G:A	202553814	A,A	G,G	1,1	-inf,-inf	inf,inf	2.02933,0.0122312	0.000108231	0.000236108
3	chr2:202747374:G:A	202747374	A,NA	G,NA	1,NA	-inf,NA	inf,NA	0.235986,NA	0.00010823	0.000226683
3	chr2:202156840:A:G	202156840	NA,G	NA,A	NA,1	NA,inf	NA,inf	NA,0.388378	0.000108178	0.000230556
3	chr2:203819311:C:T	203819311	T,NA	C,NA	1,NA	inf,NA	inf,NA	0.744518,NA	0.000108139	0.00023881
3	chr2:202338365:A:G	202338365	NA,G	NA,A	NA,1	NA,inf	NA,inf	NA,0.397334	0.000108107	0.000229889
3	chr2:203458373:AAAAC:A	203458373	NA,A	NA,AAAAC	NA,1	NA,-inf	NA,inf	NA,0.476466	0.000108103	0.00023105
3	chr2:204021661:G:A	204021661	A,A	G,G	1,1	-inf,-inf	inf,inf	0.115693,1.32032	0.000108087	0.000230765
3	chr2:203812563:C:T	203812563	NA,T	NA,C	NA,1	NA,inf	NA,inf	NA,0.39411	0.000108077	0.000230741
3	chr2:203527727:G:A	203527727	NA,A	NA,G	NA,1	NA,-inf	NA,inf	NA,0.436108	0.000108061	0.000231512
3	chr2:202888198:G:A	202888198	NA,A	NA,G	NA,1	NA,-inf	NA,inf	NA,0.431349	0.000107998	0.000231046
3	chr2:202296491:G:A	202296491	NA,A	NA,G	NA,1	NA,inf	NA,inf	NA,0.393519	0.000107886	0.000230332
3	chr2:203291292:C:A	203291292	NA,A	NA,C	NA,1	NA,inf	NA,inf	NA,0.397667	0.000107879	0.000230073
3	chr2:202466491:T:G	202466491	NA,G	NA,T	NA,1	NA,-inf	NA,inf	NA,0.435635	0.000107837	0.00023072
3	chr2:202762716:A:G	202762716	G,NA	A,NA	1,NA	inf,NA	inf,NA	0.445816,NA	0.000107791	0.000228505
3	chr2:203571126:A:G	203571126	G,NA	A,NA	1,NA	-inf,NA	inf,NA	0.685312,NA	0.000107783	0.000232475
3	chr2:202462932:C:T	202462932	T,NA	C,NA	1,NA	inf,NA	inf,NA	0.43222,NA	0.00010776	0.000227672
3	chr2:202727265:G:A	202727265	NA,A	NA,G	NA,1	NA,-inf	NA,inf	NA,0.435634	0.000107757	0.000230671
3	chr2:202186579:C:T	202186579	NA,T	NA,C	NA,1	NA,-inf	NA,inf	NA,0.420453	0.000107709	0.000230466
3	chr2:203962449:T:C	203962449	C,C	T,T	1,1	-inf,-inf	inf,inf	0.654968,1.04714	0.000107709	0.000231923
3	chr2:202634296:A:C	202634296	NA,C	NA,A	NA,1	NA,inf	NA,inf	NA,0.380193	0.000107697	0.000228824
3	chr2:202671092:C:T	202671092	T,T	C,C	1,1	inf,inf	inf,inf	1.91488,0.369213	0.000107689	0.000283408
3	chr2:202220976:G:A	202220976	NA,A	NA,G	NA,1	NA,inf	NA,inf	NA,0.392042	0.00010768	0.000229892
3	chr2:201960201:G:A	201960201	NA,A	NA,G	NA,1	NA,-inf	NA,inf	NA,0.429525	0.000107645	0.000230477
3	chr2:203049110:G:A	203049110	NA,A	NA,G	NA,1	NA,inf	NA,inf	NA,0.38494	0.000107577	0.000229109
3	chr2:202186578:A:ATG	202186578	NA,ATG	NA,A	NA,1	NA,-inf	NA,inf	NA,0.419346	0.000107551	0.000230128
3	chr2:203460843:G:A	203460843	NA,A	NA,G	NA,1	NA,inf	NA,inf	NA,0.395555	0.000107545	0.000229365
3	chr2:202444540:A:T	202444540	T,NA	A,NA	1,NA	inf,NA	inf,NA	0.421754,NA	0.000107544	0.000228248
3	chr2:204040482:T:C	204040482	C,NA	T,NA	1,NA	inf,NA	inf,NA	0.478129,NA	0.00010754	0.000228573
3	chr2:203387602:A:G	203387602	G,G	A,A	1,1	inf,-inf	inf,inf	1.3013,0.0631056	0.000107534	0.000226261
3	chr2:202767301:CAG:C	202767301	NA,C	NA,CAG	NA,1	NA,inf	NA,inf	NA,0.409364	0.000107507	0.000229316
3	chr2:203444696:C:A	203444696	NA,A	NA,C	NA,1	NA,inf	NA,inf	NA,0.394895	0.000107446	0.000229157
3	chr2:203950173:G:A	203950173	A,A	G,G	1,1	-inf,inf	inf,inf	0.461181,1.01386	0.000107305	0.000226904
3	chr2:202712199:T:C	202712199	NA,C	NA,T	NA,1	NA,-inf	NA,inf	NA,0.432617	0.000107287	0.000229662
3	chr2:202888442:T:C	202888442	NA,C	NA,T	NA,1	NA,inf	NA,inf	NA,0.39366	0.000107263	0.000228765
3	chr2:202703510:A:ATG	202703510	NA,ATG	NA,A	NA,1	NA,-inf	NA,inf	NA,0.432234	0.000107244	0.000229576
3	chr2:203875952:G:A	203875952	A,A	G,G	1,1	inf,-inf	inf,inf	1.29751,0.200858	0.000107233	0.000229898
3	chr2:202287214:G:A	202287214	NA,A	NA,G	NA,1	NA,inf	NA,inf	NA,0.38852	0.000107166	0.000228797
3	chr2:203876827:G:A	203876827	A,A	G,G	1,1	inf,-inf	inf,inf	1.2835,0.234126	0.000107163	0.000229771
3	chr2:203864720:T:G	203864720	NA,G	NA,T	NA,1	NA,-inf	NA,inf	NA,0.420033	0.000107089	0.000229219
3	chr2:202757179:T:C	202757179	NA,C	NA,T	NA,1	NA,inf	NA,inf	NA,0.405891	0.00010707	0.00022839
3	chr2:203729597:C:T	203729597	NA,T	NA,C	NA,1	NA,inf	NA,inf	NA,0.391772	0.000107066	0.000228327
3	chr2:202182331:G:A	202182331	A,NA	G,NA	1,NA	-inf,NA	inf,NA	0.582123,NA	0.000107065	0.00022876
3	chr2:203695398:G:A	203695398	A,A	G,G	1,1	inf,inf	inf,inf	1.27295,0.149162	0.000107036	0.000226996
3	chr2:201975453:G:A	201975453	A,NA	G,NA	1,NA	-inf,NA	inf,NA	0.565968,NA	0.000106961	0.000230845
3	chr2:203457245:T:C	203457245	C,C	T,T	1,1	inf,-inf	inf,inf	1.22368,0.17043	0.000106948	0.000223379
3	chr2:202908113:T:C	202908113	NA,C	NA,T	NA,1	NA,inf	NA,inf	NA,0.404616	0.000106947	0.0002278
3	chr2:202712729:A:G	202712729	NA,G	NA,A	NA,1	NA,-inf	NA,inf	NA,0.429741	0.000106892	0.000228815
3	chr2:203714315:T:G	203714315	G,NA	T,NA	1,NA	inf,NA	inf,NA	0.522254,NA	0.000106858	0.00023019
3	chr2:202516412:C:T	202516412	T,T	C,C	1,1	-inf,-inf	inf,inf	2.0552,0.0175118	0.000106812	0.00023345
3	chr2:201973899:A:T	201973899	T,T	A,A	1,1	inf,inf	inf,inf	0.844778,0.709895	0.000106747	0.000226676
3	chr2:202771344:T:A	202771344	NA,A	NA,T	NA,1	NA,-inf	NA,inf	NA,0.409043	0.000106712	0.000228123
3	chr2:202037754:T:G	202037754	NA,G	NA,T	NA,1	NA,-inf	NA,inf	NA,0.414742	0.000106637	0.000228188
3	chr2:202956200:T:C	202956200	C,NA	T,NA	1,NA	inf,NA	inf,NA	1.95169,NA	0.000106619	0.000392592
3	chr2:201768227:G:GT	201768227	GT,NA	G,NA	1,NA	inf,NA	inf,NA	0.488103,NA	0.000106617	0.000227669
3	chr2:201684806:C:T	201684806	NA,T	NA,C	NA,1	NA,inf	NA,inf	NA,0.402657	0.000106587	0.000227698
3	chr2:202888912:G:A	202888912	A,NA	G,NA	1,NA	-inf,NA	inf,NA	0.630672,NA	0.000106492	0.000229255
3	chr2:202711229:C:T	202711229	NA,T	NA,C	NA,1	NA,-inf	NA,inf	NA,0.426172	0.00010646	0.000227887
3	chr2:202706919:C:T	202706919	NA,T	NA,C	NA,1	NA,-inf	NA,inf	NA,0.426172	0.00010646	0.000227887
3	chr2:203587973:G:A	203587973	NA,A	NA,G	NA,1	NA,-inf	NA,inf	NA,0.442056	0.000106432	0.000227327
3	chr2:202706928:TGA:T	202706928	NA,T	NA,TGA	NA,1	NA,-inf	NA,inf	NA,0.425951	0.000106429	0.00022782
3	chr2:201755733:A:C	201755733	C,NA	A,NA	1,NA	inf,NA	inf,NA	0.443335,NA	0.000106424	0.000227051
3	chr2:203181433:T:C	203181433	C,NA	T,NA	1,NA	-inf,NA	inf,NA	0.630656,NA	0.000106387	0.000229231
3	chr2:202770946:A:G	202770946	NA,G	NA,A	NA,1	NA,inf	NA,inf	NA,0.435445	0.000106387	0.000227977
3	chr2:202716655:T:C	202716655	NA,C	NA,T	NA,1	NA,-inf	NA,inf	NA,0.426114	0.000106387	0.000227734
3	chr2:202714367:T:G	202714367	NA,G	NA,T	NA,1	NA,-inf	NA,inf	NA,0.425588	0.00010638	0.000227714
3	chr2:202713967:C:T	202713967	NA,T	NA,C	NA,1	NA,-inf	NA,inf	NA,0.425512	0.000106369	0.000227692
3	chr2:201832676:C:G	201832676	NA,G	NA,C	NA,1	NA,-inf	NA,inf	NA,0.415601	0.000106285	0.000227399
3	chr2:201724062:G:C	201724062	NA,C	NA,G	NA,1	NA,-inf	NA,inf	NA,0.423272	0.000106248	0.000227532
3	chr2:202958350:G:A	202958350	NA,A	NA,G	NA,1	NA,-inf	NA,inf	NA,0.419509	0.000106224	0.000227263
3	chr2:202556413:T:C	202556413	NA,C	NA,T	NA,1	NA,inf	NA,inf	NA,0.382438	0.000106167	0.000226722
3	chr2:203921847:G:C	203921847	C,C	G,G	1,1	-inf,inf	inf,inf	0.877922,0.538244	0.000106162	0.000223748
3	chr2:203875723:CAAGG:C	203875723	C,C	CAAGG,CAAGG	1,1	inf,-inf	inf,inf	1.2819,0.224	0.000106119	0.000227506
3	chr2:201920432:A:G	201920432	NA,G	NA,A	NA,1	NA,-inf	NA,inf	NA,0.414056	0.000106101	0.00022709
3	chr2:202519115:A:T	202519115	NA,T	NA,A	NA,1	NA,-inf	NA,inf	NA,0.422969	0.000106093	0.000226984
3	chr2:202204264:A:G	202204264	G,G	A,A	1,1	inf,inf	inf,inf	2.38399,0.306042	0.000106073	0.00029579
3	chr2:203128786:T:C	203128786	C,C	T,T	1,1	-inf,inf	inf,inf	1.04576,0.505737	0.00010605	0.000222291
3	chr2:202377174:G:A	202377174	A,NA	G,NA	1,NA	inf,NA	inf,NA	0.412319,NA	0.000105991	0.000224982
3	chr2:201787442:G:A	201787442	NA,A	NA,G	NA,1	NA,inf	NA,inf	NA,0.388397	0.00010593	0.000226005
3	chr2:203648887:T:C	203648887	C,NA	T,NA	1,NA	-inf,NA	inf,NA	0.302203,NA	0.000105921	0.000223405
3	chr2:202918645:G:A	202918645	NA,A	NA,G	NA,1	NA,inf	NA,inf	NA,0.388847	0.000105901	0.000226
3	chr2:202156359:G:A	202156359	NA,A	NA,G	NA,1	NA,inf	NA,inf	NA,0.372706	0.000105856	0.000225638
3	chr2:202831884:A:G	202831884	G,G	A,A	1,1	-inf,-inf	inf,inf	1.17558,1.1885	0.000105854	0.000258083
3	chr2:202708667:G:A	202708667	NA,A	NA,G	NA,1	NA,-inf	NA,inf	NA,0.420782	0.000105726	0.000226313
3	chr2:203678100:C:T	203678100	NA,T	NA,C	NA,1	NA,inf	NA,inf	NA,0.372987	0.000105653	0.000225515
3	chr2:203404442:A:G	203404442	G,NA	A,NA	1,NA	inf,NA	inf,NA	0.453055,NA	0.000105647	0.000224338
3	chr2:201720267:C:A	201720267	NA,A	NA,C	NA,1	NA,-inf	NA,inf	NA,0.413944	0.000105578	0.000226127
3	chr2:203645297:T:C	203645297	NA,C	NA,T	NA,1	NA,-inf	NA,inf	NA,0.420533	0.000105569	0.000225857
3	chr2:201740149:A:AC	201740149	AC,NA	A,NA	1,NA	inf,NA	inf,NA	0.483382,NA	0.000105567	0.000225481
3	chr2:202714443:CTATT:C	202714443	NA,C	NA,CTATT	NA,1	NA,-inf	NA,inf	NA,0.419487	0.000105544	0.000225922
3	chr2:202346998:T:C	202346998	C,NA	T,NA	1,NA	inf,NA	inf,NA	0.389226,NA	0.000105507	0.00022381
3	chr2:202573367:C:T	202573367	T,T	C,C	1,1	inf,inf	inf,inf	0.904552,0.273443	0.000105472	0.000216672
3	chr2:203186025:C:G	203186025	NA,G	NA,C	NA,1	NA,inf	NA,inf	NA,0.380348	0.000105433	0.000224874
3	chr2:203044051:G:T	203044051	NA,T	NA,G	NA,1	NA,-inf	NA,inf	NA,0.424265	0.000105284	0.000225522
3	chr2:203196499:T:G	203196499	NA,G	NA,T	NA,1	NA,inf	NA,inf	NA,0.379157	0.000105268	0.000224524
3	chr2:201999908:C:T	201999908	NA,T	NA,C	NA,1	NA,-inf	NA,inf	NA,0.429825	0.000105242	0.000225342
3	chr2:201683071:CTTACATCACCCCCAGAAATGTGTGAACAGTCCATTTTTCTACCTCGTCATAAATACTTGGCATTGACTTATGGTCATA:C	201683071	NA,C	NA,CTTACATCACCCCCAGAAATGTGTGAACAGTCCATTTTTCTACCTCGTCATAAATACTTGGCATTGACTTATGGTCATA	NA,1	NA,inf	NA,inf	NA,0.392697	0.000105205	0.000224698
3	chr2:203671178:C:T	203671178	T,NA	C,NA	1,NA	inf,NA	inf,NA	0.401335,NA	0.000105186	0.000223668
3	chr2:202269011:G:T	202269011	T,T	G,G	1,1	inf,inf	inf,inf	0.949027,0.509929	0.000105153	0.000220496
3	chr2:203066859:G:A	203066859	A,NA	G,NA	1,NA	-inf,NA	inf,NA	0.553429,NA	0.000105089	0.000226484
3	chr2:203622206:G:A	203622206	NA,A	NA,G	NA,1	NA,inf	NA,inf	NA,0.376581	0.000105069	0.000224312
3	chr2:202547464:T:C	202547464	NA,C	NA,T	NA,1	NA,inf	NA,inf	NA,0.374273	0.000105058	0.00022351
3	chr2:203201533:G:A	203201533	NA,A	NA,G	NA,1	NA,-inf	NA,inf	NA,0.453514	0.000105037	0.000224488
3	chr2:201926127:C:T	201926127	T,NA	C,NA	1,NA	-inf,NA	inf,NA	0.375558,NA	0.000104983	0.000222508
3	chr2:203523772:C:T	203523772	T,T	C,C	1,1	inf,-inf	inf,inf	1.20659,0.187293	0.000104982	0.000219399
3	chr2:202759789:C:A	202759789	A,NA	C,NA	1,NA	inf,NA	inf,NA	0.442123,NA	0.00010498	0.000223443
3	chr2:201808220:A:G	201808220	G,G	A,A	1,1	inf,-inf	inf,inf	0.234407,1.2763	0.000104953	0.000224838
3	chr2:203621569:G:T	203621569	NA,T	NA,G	NA,1	NA,-inf	NA,inf	NA,0.424306	0.000104949	0.000224897
3	chr2:202022071:T:C	202022071	C,NA	T,NA	1,NA	inf,NA	inf,NA	0.492771,NA	0.000104905	0.000223869
3	chr2:201709298:T:C	201709298	NA,C	NA,T	NA,1	NA,-inf	NA,inf	NA,0.412891	0.000104852	0.000224533
3	chr2:203545253:G:A	203545253	NA,A	NA,G	NA,1	NA,inf	NA,inf	NA,0.3777	0.000104821	0.000223599
3	chr2:201822356:A:C	201822356	NA,C	NA,A	NA,1	NA,-inf	NA,inf	NA,0.409476	0.000104602	0.000223952
3	chr2:202158283:C:T	202158283	NA,T	NA,C	NA,1	NA,inf	NA,inf	NA,0.363347	0.000104586	0.000222942
3	chr2:202591177:T:G	202591177	NA,G	NA,T	NA,1	NA,inf	NA,inf	NA,0.393395	0.000104577	0.000223125
3	chr2:203290003:C:T	203290003	T,NA	C,NA	1,NA	inf,NA	inf,NA	0.350617,NA	0.000104539	0.000222296
3	chr2:203888764:T:G	203888764	G,G	T,T	1,1	-inf,-inf	inf,inf	0.726002,0.793575	0.000104512	0.00022179
3	chr2:201712334:TA:T	201712334	NA,T	NA,TA	NA,1	NA,-inf	NA,inf	NA,0.402368	0.000104483	0.000223661
3	chr2:202233836:C:T	202233836	T,T	C,C	1,1	inf,inf	inf,inf	2.38845,0.288523	0.000104383	0.000291613
3	chr2:201854792:T:C	201854792	NA,C	NA,T	NA,1	NA,inf	NA,inf	NA,0.36678	0.000104382	0.000222467
3	chr2:202715365:C:T	202715365	NA,T	NA,C	NA,1	NA,-inf	NA,inf	NA,0.378287	0.000104352	0.000223446
3	chr2:202159297:C:T	202159297	NA,T	NA,C	NA,1	NA,inf	NA,inf	NA,0.361737	0.000104351	0.000222444
3	chr2:202473872:C:T	202473872	T,NA	C,NA	1,NA	-inf,NA	inf,NA	0.564828,NA	0.000104305	0.000222923
3	chr2:202191191:T:G	202191191	NA,G	NA,T	NA,1	NA,-inf	NA,inf	NA,0.395486	0.00010428	0.000223121
3	chr2:203011162:A:G	203011162	NA,G	NA,A	NA,1	NA,inf	NA,inf	NA,0.371748	0.000104228	0.000222311
3	chr2:201712718:A:G	201712718	NA,G	NA,A	NA,1	NA,-inf	NA,inf	NA,0.383262	0.000104143	0.000222683
3	chr2:201756111:T:C	201756111	C,NA	T,NA	1,NA	inf,NA	inf,NA	0.366931,NA	0.000104004	0.000220532
3	chr2:203777517:A:G	203777517	NA,G	NA,A	NA,1	NA,inf	NA,inf	NA,0.368145	0.000103931	0.000222009
3	chr2:203726444:G:A	203726444	NA,A	NA,G	NA,1	NA,inf	NA,inf	NA,0.366745	0.000103888	0.000221543
3	chr2:201806658:C:G	201806658	G,G	C,C	1,1	inf,-inf	inf,inf	0.54256,1.05598	0.000103876	0.000223155
3	chr2:202294401:G:A	202294401	A,NA	G,NA	1,NA	inf,NA	inf,NA	0.398041,NA	0.000103824	0.000220412
3	chr2:203726443:T:C	203726443	NA,C	NA,T	NA,1	NA,inf	NA,inf	NA,0.365759	0.000103754	0.000221259
3	chr2:202734440:G:A	202734440	NA,A	NA,G	NA,1	NA,inf	NA,inf	NA,0.370479	0.000103669	0.000221166
3	chr2:202478739:G:A	202478739	NA,A	NA,G	NA,1	NA,-inf	NA,inf	NA,0.403373	0.000103657	0.000221743
3	chr2:202948783:C:T	202948783	NA,T	NA,C	NA,1	NA,-inf	NA,inf	NA,0.41098	0.000103581	0.000221867
3	chr2:202445350:C:T	202445350	NA,T	NA,C	NA,1	NA,-inf	NA,inf	NA,0.400193	0.00010357	0.00022179
3	chr2:202654870:C:A	202654870	NA,A	NA,C	NA,1	NA,-inf	NA,inf	NA,0.414801	0.000103527	0.000221777
3	chr2:201837196:G:A	201837196	A,NA	G,NA	1,NA	inf,NA	inf,NA	0.496455,NA	0.000103517	0.000221916
3	chr2:201714012:T:C	201714012	C,C	T,T	1,1	inf,inf	inf,inf	0.0227291,1.34057	0.000103507	0.000221891
3	chr2:201825282:T:C	201825282	C,C	T,T	1,1	inf,-inf	inf,inf	0.414178,1.14181	0.000103506	0.000221518
3	chr2:203628559:T:G	203628559	G,NA	T,NA	1,NA	inf,NA	inf,NA	0.459991,NA	0.000103467	0.000219739
3	chr2:202155270:G:A	202155270	NA,A	NA,G	NA,1	NA,-inf	NA,inf	NA,0.430386	0.000103466	0.000221734
3	chr2:201832325:C:T	201832325	NA,T	NA,C	NA,1	NA,-inf	NA,inf	NA,0.399579	0.000103305	0.000221168
3	chr2:202952758:C:A	202952758	NA,A	NA,C	NA,1	NA,-inf	NA,inf	NA,0.408507	0.000103265	0.000221187
3	chr2:201708753:C:T	201708753	NA,T	NA,C	NA,1	NA,-inf	NA,inf	NA,0.392624	0.000103219	0.000220949
3	chr2:203741624:G:T	203741624	NA,T	NA,G	NA,1	NA,inf	NA,inf	NA,0.359697	0.000103199	0.000219788
3	chr2:201847478:G:A	201847478	NA,A	NA,G	NA,1	NA,inf	NA,inf	NA,0.364708	0.00010318	0.000220241
3	chr2:202237685:T:C	202237685	NA,C	NA,T	NA,1	NA,-inf	NA,inf	NA,0.428324	0.000103113	0.000220287
3	chr2:201819637:A:G	201819637	NA,G	NA,A	NA,1	NA,inf	NA,inf	NA,0.371072	0.000103098	0.000220046
3	chr2:202766645:C:T	202766645	NA,T	NA,C	NA,1	NA,-inf	NA,inf	NA,0.439292	0.00010303	0.000221525
3	chr2:203505658:CCA:C	203505658	NA,C	NA,CCA	NA,1	NA,inf	NA,inf	NA,0.362632	0.000102988	0.000219679
3	chr2:202638911:C:T	202638911	NA,T	NA,C	NA,1	NA,inf	NA,inf	NA,0.408685	0.000102974	0.000220305
3	chr2:203766848:A:G	203766848	NA,G	NA,A	NA,1	NA,inf	NA,inf	NA,0.377581	0.000102956	0.000219776
3	chr2:202622300:G:C	202622300	C,C	G,G	1,1	inf,inf	inf,inf	2.42316,0.818165	0.000102941	0.000399937
3	chr2:201684778:G:A	201684778	NA,A	NA,G	NA,1	NA,-inf	NA,inf	NA,0.403468	0.000102834	0.000220277
3	chr2:203224807:C:T	203224807	NA,T	NA,C	NA,1	NA,-inf	NA,inf	NA,0.416536	0.000102824	0.000219853
3	chr2:204006789:A:T	204006789	NA,T	NA,A	NA,1	NA,-inf	NA,inf	NA,0.386668	0.000102817	0.00022009
3	chr2:202139636:A:G	202139636	G,NA	A,NA	1,NA	-inf,NA	inf,NA	0.549199,NA	0.000102742	0.000219545
3	chr2:201962335:C:T	201962335	NA,T	NA,C	NA,1	NA,inf	NA,inf	NA,0.37846	0.000102618	0.000219161
3	chr2:202667347:C:T	202667347	T,T	C,C	1,1	inf,inf	inf,inf	1.17981,0.20048	0.000102609	0.000216034
3	chr2:202088145:G:A	202088145	NA,A	NA,G	NA,1	NA,inf	NA,inf	NA,0.374466	0.000102574	0.000218814
3	chr2:203808480:A:G	203808480	NA,G	NA,A	NA,1	NA,inf	NA,inf	NA,0.361387	0.000102574	0.000219081
3	chr2:203930590:C:T	203930590	NA,T	NA,C	NA,1	NA,inf	NA,inf	NA,0.35447	0.000102551	0.000219057
3	chr2:201833985:C:T	201833985	NA,T	NA,C	NA,1	NA,-inf	NA,inf	NA,0.37589	0.000102549	0.000219374
3	chr2:202453895:C:T	202453895	T,NA	C,NA	1,NA	-inf,NA	inf,NA	0.551638,NA	0.000102539	0.00021914
3	chr2:202225870:C:G	202225870	G,G	C,C	1,1	inf,inf	inf,inf	2.35454,0.311296	0.000102525	0.000284742
3	chr2:202151556:C:T	202151556	NA,T	NA,C	NA,1	NA,inf	NA,inf	NA,0.348279	0.000102503	0.000218519
3	chr2:202516552:C:T	202516552	T,T	C,C	1,1	inf,inf	inf,inf	0.852054,0.412209	0.000102457	0.00021297
3	chr2:201898067:G:A	201898067	NA,A	NA,G	NA,1	NA,inf	NA,inf	NA,0.343928	0.000102413	0.000218419
3	chr2:202158500:G:A	202158500	NA,A	NA,G	NA,1	NA,inf	NA,inf	NA,0.347136	0.000102389	0.000218278
3	chr2:202777607:C:G	202777607	NA,G	NA,C	NA,1	NA,-inf	NA,inf	NA,0.386645	0.00010236	0.000218929
3	chr2:203908534:A:G	203908534	NA,G	NA,A	NA,1	NA,-inf	NA,inf	NA,0.35423	0.000102325	0.00021845
3	chr2:203398313:A:G	203398313	G,NA	A,NA	1,NA	inf,NA	inf,NA	2.12426,NA	0.000102302	0.000453247
3	chr2:203712324:G:A	203712324	NA,A	NA,G	NA,1	NA,-inf	NA,inf	NA,0.413222	0.000102297	0.000218812
3	chr2:202524287:G:A	202524287	NA,A	NA,G	NA,1	NA,-inf	NA,inf	NA,0.395655	0.000102294	0.000218842
3	chr2:202485224:T:C	202485224	NA,C	NA,T	NA,1	NA,-inf	NA,inf	NA,0.395234	0.000102237	0.000218721
3	chr2:203606859:G:A	203606859	NA,A	NA,G	NA,1	NA,inf	NA,inf	NA,0.376433	0.000102212	0.000217941
3	chr2:203684418:A:G	203684418	G,NA	A,NA	1,NA	inf,NA	inf,NA	0.383039,NA	0.000102182	0.000217334
3	chr2:202928084:T:C	202928084	NA,C	NA,T	NA,1	NA,-inf	NA,inf	NA,0.387613	0.000102124	0.000218472
3	chr2:201880673:C:T	201880673	NA,T	NA,C	NA,1	NA,inf	NA,inf	NA,0.357108	0.000102073	0.00021784
3	chr2:202600068:T:C	202600068	NA,C	NA,T	NA,1	NA,inf	NA,inf	NA,0.36413	0.000102045	0.000217643
3	chr2:202237528:C:T	202237528	NA,T	NA,C	NA,1	NA,-inf	NA,inf	NA,0.390889	0.000101967	0.000218251
3	chr2:203320615:T:C	203320615	C,NA	T,NA	1,NA	-inf,NA	inf,NA	0.594214,NA	0.000101964	0.000220187
3	chr2:203467704:T:C	203467704	C,C	T,T	1,1	inf,-inf	inf,inf	1.20649,0.145168	0.000101918	0.000212857
3	chr2:203032054:A:G	203032054	NA,G	NA,A	NA,1	NA,-inf	NA,inf	NA,0.398123	0.000101902	0.000218251
3	chr2:202450297:C:T	202450297	NA,T	NA,C	NA,1	NA,-inf	NA,inf	NA,0.391227	0.000101898	0.000217999
3	chr2:202640462:G:A	202640462	NA,A	NA,G	NA,1	NA,inf	NA,inf	NA,0.354646	0.000101868	0.000216708
3	chr2:201971560:T:C	201971560	C,C	T,T	1,1	-inf,inf	inf,inf	1.00723,0.366784	0.000101804	0.000213779
3	chr2:203905331:A:G	203905331	G,G	A,A	1,1	-inf,inf	inf,inf	1.16324,0.488663	0.000101764	0.000221769
3	chr2:201763237:T:C	201763237	C,C	T,T	1,1	inf,inf	inf,inf	0.00364978,1.3382	0.000101735	0.000218299
3	chr2:203967753:G:A	203967753	NA,A	NA,G	NA,1	NA,-inf	NA,inf	NA,0.378261	0.00010172	0.000217557
3	chr2:203626533:A:G	203626533	NA,G	NA,A	NA,1	NA,inf	NA,inf	NA,0.365391	0.000101714	0.000216911
3	chr2:203643860:G:C	203643860	C,NA	G,NA	1,NA	inf,NA	inf,NA	0.399727,NA	0.00010171	0.00021616
3	chr2:202538724:G:A	202538724	NA,A	NA,G	NA,1	NA,-inf	NA,inf	NA,0.389219	0.0001017	0.000217577
3	chr2:202422904:C:G	202422904	NA,G	NA,C	NA,1	NA,-inf	NA,inf	NA,0.389898	0.000101692	0.000217565
3	chr2:202170225:C:T	202170225	NA,T	NA,C	NA,1	NA,inf	NA,inf	NA,0.344615	0.000101676	0.000216557
3	chr2:202973669:A:G	202973669	NA,G	NA,A	NA,1	NA,-inf	NA,inf	NA,0.395453	0.000101671	0.00021775
3	chr2:201791420:C:T	201791420	T,NA	C,NA	1,NA	-inf,NA	inf,NA	0.45191,NA	0.000101618	0.000217391
3	chr2:203857824:A:G	203857824	NA,G	NA,A	NA,1	NA,-inf	NA,inf	NA,0.369335	0.000101582	0.000217083
3	chr2:202151792:T:C	202151792	NA,C	NA,T	NA,1	NA,inf	NA,inf	NA,0.341037	0.000101561	0.000216519
3	chr2:203101468:C:T	203101468	T,NA	C,NA	1,NA	inf,NA	inf,NA	0.364938,NA	0.000101559	0.000215332
3	chr2:203600396:A:G	203600396	G,G	A,A	1,1	inf,-inf	inf,inf	0.153007,1.2646	0.000101549	0.000216311
3	chr2:202007728:A:C	202007728	C,C	A,A	1,1	inf,-inf	inf,inf	0.018671,1.09762	0.000101501	0.000211659
3	chr2:203916069:C:T	203916069	NA,T	NA,C	NA,1	NA,inf	NA,inf	NA,0.413208	0.000101382	0.000217123
3	chr2:202871777:C:T	202871777	T,NA	C,NA	1,NA	inf,NA	inf,NA	0.398113,NA	0.00010138	0.000215494
3	chr2:203456597:T:A	203456597	NA,A	NA,T	NA,1	NA,-inf	NA,inf	NA,0.379735	0.000101337	0.000216784
3	chr2:202267942:C:A	202267942	A,NA	C,NA	1,NA	-inf,NA	inf,NA	0.721826,NA	0.000101327	0.000217584
3	chr2:203966008:A:G	203966008	NA,G	NA,A	NA,1	NA,-inf	NA,inf	NA,0.37454	0.000101265	0.000216584
3	chr2:202787748:T:G	202787748	NA,G	NA,T	NA,1	NA,inf	NA,inf	NA,0.367199	0.000101255	0.000215932
3	chr2:202149538:T:C	202149538	NA,C	NA,T	NA,1	NA,inf	NA,inf	NA,0.360753	0.00010119	0.000216215
3	chr2:203797393:G:A	203797393	A,A	G,G	1,1	inf,inf	inf,inf	0.941612,0.420232	0.000101169	0.00021323
3	chr2:202429732:G:A	202429732	A,NA	G,NA	1,NA	-inf,NA	inf,NA	0.332686,NA	0.000101085	0.00021529
3	chr2:202675090:C:G	202675090	G,G	C,C	1,1	inf,inf	inf,inf	1.1323,0.27239	0.000101079	0.00021276
3	chr2:202266218:G:A	202266218	NA,A	NA,G	NA,1	NA,inf	NA,inf	NA,0.39721	0.00010101	0.000216394
3	chr2:203523325:G:A	203523325	NA,A	NA,G	NA,1	NA,inf	NA,inf	NA,0.347127	0.000100981	0.000215469
3	chr2:202286226:C:T	202286226	T,T	C,C	1,1	-inf,inf	inf,inf	1.96932,0.0879081	0.000100943	0.000220732
3	chr2:202203334:AACC:A	202203334	NA,A	NA,AACC	NA,1	NA,-inf	NA,inf	NA,0.382368	0.000100908	0.000215976
3	chr2:202601807:T:C	202601807	NA,C	NA,T	NA,1	NA,inf	NA,inf	NA,0.33606	0.000100878	0.000214475
3	chr2:202490962:T:G	202490962	NA,G	NA,T	NA,1	NA,inf	NA,inf	NA,0.367604	0.000100797	0.000215618
3	chr2:203653146:C:T	203653146	T,T	C,C	1,1	inf,-inf	inf,inf	1.24451,0.198504	0.00010077	0.000214035
3	chr2:201801225:C:T	201801225	NA,T	NA,C	NA,1	NA,-inf	NA,inf	NA,0.375426	0.000100656	0.00021539
3	chr2:203787913:G:A	203787913	NA,A	NA,G	NA,1	NA,inf	NA,inf	NA,0.345959	0.00010065	0.000214826
3	chr2:202363957:C:T	202363957	NA,T	NA,C	NA,1	NA,inf	NA,inf	NA,0.343824	0.00010063	0.000214931
3	chr2:203396509:G:A	203396509	NA,A	NA,G	NA,1	NA,inf	NA,inf	NA,0.360393	0.000100605	0.000214666
3	chr2:203526018:GAA:G	203526018	G,G	GAA,GAA	1,1	inf,-inf	inf,inf	1.18912,0.172394	0.000100595	0.000210232
3	chr2:203607601:G:A	203607601	A,NA	G,NA	1,NA	inf,NA	inf,NA	0.367971,NA	0.000100551	0.00021465
3	chr2:202050684:T:A	202050684	NA,A	NA,T	NA,1	NA,-inf	NA,inf	NA,0.363172	0.000100489	0.000214894
3	chr2:202697573:T:G	202697573	NA,G	NA,T	NA,1	NA,-inf	NA,inf	NA,0.423526	0.000100464	0.000214936
3	chr2:203876143:C:T	203876143	T,T	C,C	1,1	inf,-inf	inf,inf	1.25333,0.216846	0.000100435	0.00021542
3	chr2:203271691:A:G	203271691	NA,G	NA,A	NA,1	NA,-inf	NA,inf	NA,0.37641	0.000100354	0.000214935
3	chr2:202081578:G:A	202081578	A,A	G,G	1,1	-inf,-inf	inf,inf	0.318884,1.21874	0.000100341	0.000215481
3	chr2:203645286:G:A	203645286	NA,A	NA,G	NA,1	NA,-inf	NA,inf	NA,0.3854	0.000100337	0.000214956
3	chr2:202060761:C:T	202060761	NA,T	NA,C	NA,1	NA,-inf	NA,inf	NA,0.372331	0.000100264	0.000214833
3	chr2:202446562:CAG:C	202446562	NA,C	NA,CAG	NA,1	NA,-inf	NA,inf	NA,0.374119	0.000100228	0.000214619
3	chr2:203638587:A:G	203638587	NA,G	NA,A	NA,1	NA,-inf	NA,inf	NA,0.372857	0.000100149	0.000214165
3	chr2:201727098:A:G	201727098	NA,G	NA,A	NA,1	NA,-inf	NA,inf	NA,0.375556	0.000100128	0.000214389
3	chr2:202637148:T:C	202637148	C,C	T,T	1,1	inf,-inf	inf,inf	1.22524,0.00647004	0.000100108	0.000211078
3	chr2:202637184:A:C	202637184	NA,C	NA,A	NA,1	NA,-inf	NA,inf	NA,0.375858	0.000100044	0.00021406
3	chr2:202905920:G:A	202905920	A,NA	G,NA	1,NA	-inf,NA	inf,NA	0.555279,NA	9.99867e-05	0.000214083
3	chr2:202421478:A:T	202421478	NA,T	NA,A	NA,1	NA,-inf	NA,inf	NA,0.353	9.99823e-05	0.000213695
3	chr2:201960914:C:T	201960914	NA,T	NA,C	NA,1	NA,inf	NA,inf	NA,0.322232	9.99448e-05	0.000213648
3	chr2:203504886:G:A	203504886	A,NA	G,NA	1,NA	-inf,NA	inf,NA	0.515039,NA	9.99011e-05	0.000215034
3	chr2:202197496:G:A	202197496	NA,A	NA,G	NA,1	NA,inf	NA,inf	NA,0.320874	9.98958e-05	0.000212645
3	chr2:203755226:A:C	203755226	NA,C	NA,A	NA,1	NA,inf	NA,inf	NA,0.336983	9.98224e-05	0.000213174
3	chr2:202877376:G:A	202877376	NA,A	NA,G	NA,1	NA,-inf	NA,inf	NA,0.373817	9.98075e-05	0.000213753
3	chr2:202123222:G:A	202123222	A,A	G,G	1,1	inf,inf	inf,inf	0.119967,1.17849	9.97772e-05	0.000211318
3	chr2:203817462:G:A	203817462	NA,A	NA,G	NA,1	NA,inf	NA,inf	NA,0.330278	9.96939e-05	0.000212754
3	chr2:202814416:A:T	202814416	NA,T	NA,A	NA,1	NA,inf	NA,inf	NA,0.338242	9.96182e-05	0.000212533
3	chr2:203084168:G:A	203084168	NA,A	NA,G	NA,1	NA,inf	NA,inf	NA,0.353048	9.96139e-05	0.000212567
3	chr2:203449472:C:G	203449472	NA,G	NA,C	NA,1	NA,-inf	NA,inf	NA,0.376279	9.95553e-05	0.000212871
3	chr2:202998820:C:T	202998820	NA,T	NA,C	NA,1	NA,-inf	NA,inf	NA,0.378892	9.95037e-05	0.000213144
3	chr2:202670257:C:G	202670257	G,G	C,C	1,1	inf,inf	inf,inf	1.13861,0.245893	9.9401e-05	0.000209269
3	chr2:202360505:G:A	202360505	NA,A	NA,G	NA,1	NA,inf	NA,inf	NA,0.335314	9.93832e-05	0.000211581
3	chr2:203646270:A:C	203646270	NA,C	NA,A	NA,1	NA,-inf	NA,inf	NA,0.371767	9.93523e-05	0.000212545
3	chr2:202598266:G:T	202598266	NA,T	NA,G	NA,1	NA,inf	NA,inf	NA,0.32346	9.93024e-05	0.000211153
3	chr2:203646698:A:C	203646698	NA,C	NA,A	NA,1	NA,-inf	NA,inf	NA,0.371233	9.92883e-05	0.000212408
3	chr2:202936276:T:G	202936276	NA,G	NA,T	NA,1	NA,-inf	NA,inf	NA,0.37574	9.92689e-05	0.00021259
3	chr2:203121977:G:A	203121977	NA,A	NA,G	NA,1	NA,inf	NA,inf	NA,0.335239	9.92369e-05	0.000211722
3	chr2:201797063:C:A	201797063	NA,A	NA,C	NA,1	NA,-inf	NA,inf	NA,0.357771	9.92251e-05	0.000212365
3	chr2:202178554:T:C	202178554	NA,C	NA,T	NA,1	NA,inf	NA,inf	NA,0.331861	9.91882e-05	0.00021175
3	chr2:201733026:A:T	201733026	NA,T	NA,A	NA,1	NA,-inf	NA,inf	NA,0.366648	9.91814e-05	0.000212337
3	chr2:202159396:GAATT:G	202159396	NA,G	NA,GAATT	NA,1	NA,inf	NA,inf	NA,0.347839	9.90779e-05	0.000211378
3	chr2:201786825:G:A	201786825	A,NA	G,NA	1,NA	inf,NA	inf,NA	0.435198,NA	9.90669e-05	0.000211563
3	chr2:203948549:C:T	203948549	NA,T	NA,C	NA,1	NA,-inf	NA,inf	NA,0.35064	9.90578e-05	0.000211921
3	chr2:203129654:G:A	203129654	NA,A	NA,G	NA,1	NA,inf	NA,inf	NA,0.348164	9.9029e-05	0.000211322
3	chr2:202913882:A:G	202913882	NA,G	NA,A	NA,1	NA,-inf	NA,inf	NA,0.367298	9.90282e-05	0.000212078
3	chr2:202486874:A:T	202486874	NA,T	NA,A	NA,1	NA,inf	NA,inf	NA,0.332798	9.90237e-05	0.000211512
3	chr2:202657832:C:T	202657832	NA,T	NA,C	NA,1	NA,inf	NA,inf	NA,0.315288	9.89778e-05	0.000210943
3	chr2:202692746:G:A	202692746	NA,A	NA,G	NA,1	NA,inf	NA,inf	NA,0.317104	9.89437e-05	0.000210888
3	chr2:202598557:T:C	202598557	NA,C	NA,T	NA,1	NA,inf	NA,inf	NA,0.320616	9.89302e-05	0.000210375
3	chr2:202906422:C:T	202906422	NA,T	NA,C	NA,1	NA,-inf	NA,inf	NA,0.366374	9.89176e-05	0.00021184
3	chr2:201737956:A:C	201737956	NA,C	NA,A	NA,1	NA,-inf	NA,inf	NA,0.363123	9.8901e-05	0.000211712
3	chr2:203257203:A:C	203257203	C,NA	A,NA	1,NA	-inf,NA	inf,NA	0.571742,NA	9.88728e-05	0.000213447
3	chr2:203905297:C:T	203905297	NA,T	NA,C	NA,1	NA,inf	NA,inf	NA,0.320811	9.88668e-05	0.000211121
3	chr2:202909125:C:G	202909125	NA,G	NA,C	NA,1	NA,inf	NA,inf	NA,0.338085	9.88481e-05	0.000210601
3	chr2:203460050:G:A	203460050	A,A	G,G	1,1	inf,-inf	inf,inf	1.19177,0.138998	9.88441e-05	0.000206453
3	chr2:202994968:A:G	202994968	NA,G	NA,A	NA,1	NA,inf	NA,inf	NA,0.346765	9.88353e-05	0.000210773
3	chr2:202945109:C:T	202945109	NA,T	NA,C	NA,1	NA,inf	NA,inf	NA,0.334363	9.88078e-05	0.000210897
3	chr2:203520070:G:C	203520070	NA,C	NA,G	NA,1	NA,inf	NA,inf	NA,0.329892	9.87712e-05	0.000210718
3	chr2:203069961:G:T	203069961	NA,T	NA,G	NA,1	NA,-inf	NA,inf	NA,0.364456	9.86988e-05	0.000211368
3	chr2:203699318:T:A	203699318	NA,A	NA,T	NA,1	NA,inf	NA,inf	NA,0.32461	9.86622e-05	0.000210428
3	chr2:201767106:A:T	201767106	NA,T	NA,A	NA,1	NA,inf	NA,inf	NA,0.340518	9.86566e-05	0.000210802
3	chr2:203054254:C:T	203054254	NA,T	NA,C	NA,1	NA,-inf	NA,inf	NA,0.370852	9.86521e-05	0.000211277
3	chr2:202789944:C:G	202789944	NA,G	NA,C	NA,1	NA,-inf	NA,inf	NA,0.365109	9.86461e-05	0.000211277
3	chr2:202796470:A:G	202796470	NA,G	NA,A	NA,1	NA,-inf	NA,inf	NA,0.365109	9.86461e-05	0.000211277
3	chr2:203789240:C:T	203789240	NA,T	NA,C	NA,1	NA,inf	NA,inf	NA,0.336589	9.86386e-05	0.000210522
3	chr2:203001041:A:C	203001041	NA,C	NA,A	NA,1	NA,-inf	NA,inf	NA,0.370747	9.86307e-05	0.000211217
3	chr2:202358622:C:T	202358622	T,NA	C,NA	1,NA	-inf,NA	inf,NA	0.519566,NA	9.85266e-05	0.00021055
3	chr2:203719596:T:C	203719596	C,C	T,T	1,1	inf,inf	inf,inf	0.327974,1.14727	9.84759e-05	0.000209669
3	chr2:202603991:C:T	202603991	NA,T	NA,C	NA,1	NA,inf	NA,inf	NA,0.317079	9.84674e-05	0.000209405
3	chr2:202170130:G:A	202170130	NA,A	NA,G	NA,1	NA,-inf	NA,inf	NA,0.35441	9.84512e-05	0.000210514
3	chr2:202047213:TA:T	202047213	T,NA	TA,NA	1,NA	-inf,NA	inf,NA	0.483538,NA	9.83761e-05	0.000211401
3	chr2:202183584:A:G	202183584	NA,G	NA,A	NA,1	NA,inf	NA,inf	NA,0.321787	9.83515e-05	0.000210003
3	chr2:202317852:C:G	202317852	G,NA	C,NA	1,NA	-inf,NA	inf,NA	0.69495,NA	9.83473e-05	0.000211143
3	chr2:201996496:C:T	201996496	T,T	C,C	1,1	inf,inf	inf,inf	0.848381,0.822124	9.83441e-05	0.00021206
3	chr2:202894411:G:A	202894411	NA,A	NA,G	NA,1	NA,inf	NA,inf	NA,0.365112	9.82981e-05	0.000210293
3	chr2:201701073:T:C	201701073	NA,C	NA,T	NA,1	NA,-inf	NA,inf	NA,0.339289	9.82619e-05	0.000210029
3	chr2:202436408:C:T	202436408	NA,T	NA,C	NA,1	NA,-inf	NA,inf	NA,0.35721	9.82474e-05	0.000210357
3	chr2:202603936:A:G	202603936	NA,G	NA,A	NA,1	NA,inf	NA,inf	NA,0.315086	9.82231e-05	0.000208891
3	chr2:203187105:C:G	203187105	NA,G	NA,C	NA,1	NA,-inf	NA,inf	NA,0.386934	9.82182e-05	0.00021023
3	chr2:202222148:G:A	202222148	A,A	G,G	1,1	inf,inf	inf,inf	2.38811,0.222625	9.82099e-05	0.000274323
3	chr2:203776534:A:C	203776534	NA,C	NA,A	NA,1	NA,inf	NA,inf	NA,0.327078	9.82043e-05	0.000209616
3	chr2:203209494:C:T	203209494	NA,T	NA,C	NA,1	NA,-inf	NA,inf	NA,0.386285	9.8143e-05	0.000210069
3	chr2:202345957:C:T	202345957	NA,T	NA,C	NA,1	NA,-inf	NA,inf	NA,0.362549	9.80479e-05	0.000209729
3	chr2:202657626:C:T	202657626	T,T	C,C	1,1	inf,inf	inf,inf	1.8945,0.296115	9.80314e-05	0.000256137
3	chr2:204041595:G:T	204041595	NA,T	NA,G	NA,1	NA,inf	NA,inf	NA,0.342752	9.80193e-05	0.000209132
3	chr2:201703466:T:C	201703466	NA,C	NA,T	NA,1	NA,inf	NA,inf	NA,0.329189	9.79932e-05	0.000209192
3	chr2:202878980:A:T	202878980	NA,T	NA,A	NA,1	NA,inf	NA,inf	NA,0.351438	9.79895e-05	0.000209617
3	chr2:203068271:A:G	203068271	G,G	A,A	1,1	inf,-inf	inf,inf	0.949373,0.533702	9.79831e-05	0.000205904
3	chr2:203594552:C:A	203594552	A,NA	C,NA	1,NA	inf,NA	inf,NA	0.350518,NA	9.79753e-05	0.000209186
3	chr2:202438603:G:A	202438603	NA,A	NA,G	NA,1	NA,-inf	NA,inf	NA,0.365128	9.79441e-05	0.000209689
3	chr2:202797670:C:T	202797670	NA,T	NA,C	NA,1	NA,-inf	NA,inf	NA,0.352061	9.79439e-05	0.000209544
3	chr2:203715072:C:G	203715072	G,NA	C,NA	1,NA	inf,NA	inf,NA	0.401133,NA	9.79238e-05	0.000208847
3	chr2:202628570:C:A	202628570	A,A	C,C	1,1	inf,inf	inf,inf	2.38327,1.00135	9.79228e-05	0.000469833
3	chr2:203200363:AT:A	203200363	NA,A	NA,AT	NA,1	NA,inf	NA,inf	NA,0.321281	9.79142e-05	0.000208924
3	chr2:201731399:A:G	201731399	NA,G	NA,A	NA,1	NA,inf	NA,inf	NA,0.321482	9.78736e-05	0.000208922
3	chr2:203718874:T:C	203718874	C,C	T,T	1,1	inf,inf	inf,inf	0.508102,0.94995	9.78335e-05	0.000207452
3	chr2:201932238:G:A	201932238	A,A	G,G	1,1	-inf,-inf	inf,inf	0.603058,0.839937	9.78092e-05	0.000206445
3	chr2:202496988:G:A	202496988	NA,A	NA,G	NA,1	NA,-inf	NA,inf	NA,0.356493	9.77819e-05	0.000209168
3	chr2:202516453:T:C	202516453	NA,C	NA,T	NA,1	NA,-inf	NA,inf	NA,0.356493	9.77819e-05	0.000209168
3	chr2:202318629:C:T	202318629	NA,T	NA,C	NA,1	NA,-inf	NA,inf	NA,0.365376	9.7768e-05	0.000209128
3	chr2:203954688:G:A	203954688	A,NA	G,NA	1,NA	inf,NA	inf,NA	0.410044,NA	9.77589e-05	0.000208055
3	chr2:202234756:CCT:C	202234756	C,NA	CCT,NA	1,NA	-inf,NA	inf,NA	0.48623,NA	9.77324e-05	0.000210267
3	chr2:202682902:TATA:T	202682902	NA,T	NA,TATA	NA,1	NA,-inf	NA,inf	NA,0.355931	9.76889e-05	0.000209013
3	chr2:202091604:C:T	202091604	NA,T	NA,C	NA,1	NA,-inf	NA,inf	NA,0.374802	9.76777e-05	0.000208714
3	chr2:203058004:C:T	203058004	NA,T	NA,C	NA,1	NA,-inf	NA,inf	NA,0.361836	9.76706e-05	0.000209149
3	chr2:202368443:T:C	202368443	NA,C	NA,T	NA,1	NA,-inf	NA,inf	NA,0.350254	9.76493e-05	0.000208981
3	chr2:203317013:A:G	203317013	NA,G	NA,A	NA,1	NA,inf	NA,inf	NA,0.319541	9.75637e-05	0.000208147
3	chr2:203597804:C:T	203597804	NA,T	NA,C	NA,1	NA,inf	NA,inf	NA,0.336083	9.75545e-05	0.000208071
3	chr2:202783637:T:C	202783637	NA,C	NA,T	NA,1	NA,inf	NA,inf	NA,0.337569	9.75371e-05	0.000208322
3	chr2:203941729:A:G	203941729	G,G	A,A	1,1	-inf,-inf	inf,inf	0.90204,0.415796	9.75134e-05	0.000204987
3	chr2:202279098:T:C	202279098	NA,C	NA,T	NA,1	NA,-inf	NA,inf	NA,0.335277	9.75108e-05	0.000208495
3	chr2:203657267:C:T	203657267	T,T	C,C	1,1	inf,-inf	inf,inf	1.2724,0.110433	9.74682e-05	0.000207278
3	chr2:202928786:A:G	202928786	NA,G	NA,A	NA,1	NA,inf	NA,inf	NA,0.320643	9.74578e-05	0.000207946
3	chr2:201773449:A:G	201773449	NA,G	NA,A	NA,1	NA,-inf	NA,inf	NA,0.346608	9.74492e-05	0.000208605
3	chr2:203336050:A:G	203336050	NA,G	NA,A	NA,1	NA,inf	NA,inf	NA,0.318533	9.74308e-05	0.000207865
3	chr2:201760263:A:G	201760263	NA,G	NA,A	NA,1	NA,-inf	NA,inf	NA,0.345167	9.7371e-05	0.000208426
3	chr2:201711235:A:G	201711235	G,NA	A,NA	1,NA	inf,NA	inf,NA	0.472817,NA	9.7345e-05	0.000208895
3	chr2:202008849:A:G	202008849	NA,G	NA,A	NA,1	NA,inf	NA,inf	NA,0.328544	9.72873e-05	0.000207907
3	chr2:203938791:C:T	203938791	NA,T	NA,C	NA,1	NA,-inf	NA,inf	NA,0.336006	9.72813e-05	0.000208112
3	chr2:202544097:G:A	202544097	NA,A	NA,G	NA,1	NA,-inf	NA,inf	NA,0.3519	9.72542e-05	0.000208038
3	chr2:202213260:G:A	202213260	NA,A	NA,G	NA,1	NA,inf	NA,inf	NA,0.32756	9.71991e-05	0.000207689
3	chr2:203271309:T:C	203271309	NA,C	NA,T	NA,1	NA,inf	NA,inf	NA,0.343362	9.71982e-05	0.000207901
3	chr2:202525062:G:A	202525062	NA,A	NA,G	NA,1	NA,inf	NA,inf	NA,0.304606	9.71495e-05	0.000206792
3	chr2:203944558:A:G	203944558	NA,G	NA,A	NA,1	NA,-inf	NA,inf	NA,0.342495	9.71338e-05	0.000207845
3	chr2:202595946:T:C	202595946	NA,C	NA,T	NA,1	NA,inf	NA,inf	NA,0.306275	9.71022e-05	0.000206565
3	chr2:202012490:G:A	202012490	NA,A	NA,G	NA,1	NA,-inf	NA,inf	NA,0.326075	9.71015e-05	0.000207555
3	chr2:202659918:C:T	202659918	T,T	C,C	1,1	inf,inf	inf,inf	1.13489,0.229975	9.70862e-05	0.000204431
3	chr2:202692887:G:C	202692887	C,NA	G,NA	1,NA	-inf,NA	inf,NA	0.516206,NA	9.70526e-05	0.000208599
3	chr2:201881796:A:G	201881796	NA,G	NA,A	NA,1	NA,-inf	NA,inf	NA,0.34491	9.69356e-05	0.000207435
3	chr2:203456592:G:A	203456592	NA,A	NA,G	NA,1	NA,inf	NA,inf	NA,0.314488	9.69233e-05	0.00020679
3	chr2:204042414:T:C	204042414	C,NA	T,NA	1,NA	-inf,NA	inf,NA	0.33685,NA	9.69007e-05	0.000205589
3	chr2:202060340:T:C	202060340	NA,C	NA,T	NA,1	NA,-inf	NA,inf	NA,0.341064	9.68747e-05	0.000207289
3	chr2:203361940:A:G	203361940	NA,G	NA,A	NA,1	NA,inf	NA,inf	NA,0.340364	9.68543e-05	0.000207164
3	chr2:203121588:G:A	203121588	NA,A	NA,G	NA,1	NA,inf	NA,inf	NA,0.31533	9.68361e-05	0.000206624
3	chr2:202890899:T:C	202890899	C,C	T,T	1,1	inf,inf	inf,inf	0.158742,1.14084	9.6799e-05	0.000204283
3	chr2:202264016:T:C	202264016	C,C	T,T	1,1	inf,inf	inf,inf	0.920097,0.489135	9.67497e-05	0.00020296
3	chr2:203409772:G:A	203409772	NA,A	NA,G	NA,1	NA,-inf	NA,inf	NA,0.33944	9.67488e-05	0.000206938
3	chr2:203412920:T:A	203412920	NA,A	NA,T	NA,1	NA,-inf	NA,inf	NA,0.33944	9.67488e-05	0.000206938
3	chr2:203244032:G:C	203244032	NA,C	NA,G	NA,1	NA,inf	NA,inf	NA,0.33944	9.67488e-05	0.000206938
3	chr2:201756816:C:T	201756816	NA,T	NA,C	NA,1	NA,-inf	NA,inf	NA,0.335745	9.67332e-05	0.000206892
3	chr2:203732774:G:A	203732774	NA,A	NA,G	NA,1	NA,inf	NA,inf	NA,0.320785	9.66749e-05	0.000206312
3	chr2:203657091:A:G	203657091	G,G	A,A	1,1	inf,-inf	inf,inf	1.26699,0.10993	9.66593e-05	0.000205533
3	chr2:202054605:C:T	202054605	NA,T	NA,C	NA,1	NA,inf	NA,inf	NA,0.363407	9.66539e-05	0.000207217
3	chr2:203473627:T:TA	203473627	NA,TA	NA,T	NA,1	NA,inf	NA,inf	NA,0.309955	9.66292e-05	0.000206133
3	chr2:201701746:T:G	201701746	NA,G	NA,T	NA,1	NA,inf	NA,inf	NA,0.315919	9.66048e-05	0.000206179
3	chr2:202212445:T:C	202212445	C,C	T,T	1,1	inf,inf	inf,inf	2.29089,0.332271	9.65941e-05	0.000265557
3	chr2:202630335:G:A	202630335	A,A	G,G	1,1	inf,inf	inf,inf	2.38403,0.988309	9.65821e-05	0.00046156
3	chr2:203578293:T:C	203578293	NA,C	NA,T	NA,1	NA,inf	NA,inf	NA,0.304693	9.65803e-05	0.000205927
3	chr2:203927371:TA:T	203927371	NA,T	NA,TA	NA,1	NA,inf	NA,inf	NA,0.313069	9.64597e-05	0.000205876
3	chr2:202634097:G:C	202634097	NA,C	NA,G	NA,1	NA,inf	NA,inf	NA,0.300891	9.64571e-05	0.000205712
3	chr2:202502900:C:T	202502900	NA,T	NA,C	NA,1	NA,inf	NA,inf	NA,0.306826	9.64406e-05	0.000205308
3	chr2:202791398:T:C	202791398	C,C	T,T	1,1	-inf,-inf	inf,inf	1.40952,0.887887	9.64101e-05	0.000233457
3	chr2:202948200:C:A	202948200	A,A	C,C	1,1	-inf,-inf	inf,inf	1.29953,1.00405	9.63936e-05	0.000233113
3	chr2:202643910:G:A	202643910	NA,A	NA,G	NA,1	NA,inf	NA,inf	NA,0.288742	9.63906e-05	0.000205
3	chr2:202317970:A:G	202317970	NA,G	NA,A	NA,1	NA,-inf	NA,inf	NA,0.366385	9.63831e-05	0.000206117
3	chr2:202443422:C:T	202443422	NA,T	NA,C	NA,1	NA,-inf	NA,inf	NA,0.342556	9.63736e-05	0.000206321
3	chr2:202301968:C:T	202301968	NA,T	NA,C	NA,1	NA,inf	NA,inf	NA,0.307174	9.63437e-05	0.000205656
3	chr2:202282595:A:G	202282595	NA,G	NA,A	NA,1	NA,-inf	NA,inf	NA,0.366455	9.63246e-05	0.000205993
3	chr2:203664737:C:T	203664737	NA,T	NA,C	NA,1	NA,-inf	NA,inf	NA,0.358031	9.63146e-05	0.000206351
3	chr2:202542765:C:T	202542765	NA,T	NA,C	NA,1	NA,inf	NA,inf	NA,0.302147	9.62578e-05	0.000204901
3	chr2:202602615:A:T	202602615	NA,T	NA,A	NA,1	NA,inf	NA,inf	NA,0.298651	9.62479e-05	0.000204734
3	chr2:203348291:T:C	203348291	C,NA	T,NA	1,NA	-inf,NA	inf,NA	0.475728,NA	9.62466e-05	0.000206768
3	chr2:202773473:ATC:A	202773473	NA,A	NA,ATC	NA,1	NA,-inf	NA,inf	NA,0.343252	9.61355e-05	0.000205878
3	chr2:202572852:T:C	202572852	NA,C	NA,T	NA,1	NA,-inf	NA,inf	NA,0.34258	9.61154e-05	0.000205612
3	chr2:203314974:A:G	203314974	G,NA	A,NA	1,NA	-inf,NA	inf,NA	0.475068,NA	9.60868e-05	0.000206437
3	chr2:203516685:T:C	203516685	NA,C	NA,T	NA,1	NA,inf	NA,inf	NA,0.307337	9.60682e-05	0.000204997
3	chr2:202980808:T:G	202980808	NA,G	NA,T	NA,1	NA,-inf	NA,inf	NA,0.341517	9.60624e-05	0.000205705
3	chr2:201701472:A:T	201701472	NA,T	NA,A	NA,1	NA,inf	NA,inf	NA,0.310779	9.60125e-05	0.000204919
3	chr2:202270312:A:G	202270312	G,NA	A,NA	1,NA	-inf,NA	inf,NA	0.456021,NA	9.60005e-05	0.000206187
3	chr2:202944650:C:T	202944650	NA,T	NA,C	NA,1	NA,inf	NA,inf	NA,0.289812	9.59955e-05	0.00020444
3	chr2:203542513:A:G	203542513	NA,G	NA,A	NA,1	NA,inf	NA,inf	NA,0.307471	9.59576e-05	0.000204755
3	chr2:203925911:C:T	203925911	T,NA	C,NA	1,NA	-inf,NA	inf,NA	0.405444,NA	9.59451e-05	0.000204887
3	chr2:203012882:T:C	203012882	NA,C	NA,T	NA,1	NA,inf	NA,inf	NA,0.308442	9.58929e-05	0.000204659
3	chr2:202947441:AC:A	202947441	NA,A	NA,AC	NA,1	NA,inf	NA,inf	NA,0.304317	9.58903e-05	0.00020462
3	chr2:203893081:C:T	203893081	T,T	C,C	1,1	-inf,-inf	inf,inf	0.707218,0.758859	9.58655e-05	0.000203453
3	chr2:202262706:C:T	202262706	NA,T	NA,C	NA,1	NA,inf	NA,inf	NA,0.287396	9.58573e-05	0.000204087
3	chr2:202679627:G:A	202679627	NA,A	NA,G	NA,1	NA,-inf	NA,inf	NA,0.350695	9.58392e-05	0.000205278
3	chr2:201999589:T:C	201999589	NA,C	NA,T	NA,1	NA,-inf	NA,inf	NA,0.352808	9.58123e-05	0.000205119
3	chr2:201907287:C:T	201907287	NA,T	NA,C	NA,1	NA,inf	NA,inf	NA,0.310877	9.57948e-05	0.000204431
3	chr2:203908753:C:T	203908753	NA,T	NA,C	NA,1	NA,-inf	NA,inf	NA,0.353604	9.57612e-05	0.000204819
3	chr2:201895669:A:G	201895669	NA,G	NA,A	NA,1	NA,inf	NA,inf	NA,0.317047	9.57249e-05	0.000204453
3	chr2:201753295:G:A	201753295	NA,A	NA,G	NA,1	NA,-inf	NA,inf	NA,0.334941	9.5667e-05	0.000204768
3	chr2:203885194:T:C	203885194	C,C	T,T	1,1	inf,-inf	inf,inf	1.28112,0.210884	9.56647e-05	0.000207435
3	chr2:201919949:C:T	201919949	NA,T	NA,C	NA,1	NA,-inf	NA,inf	NA,0.329626	9.56467e-05	0.000204699
3	chr2:202685779:A:C	202685779	C,C	A,A	1,1	inf,inf	inf,inf	1.11316,0.253402	9.56243e-05	0.000201335
3	chr2:202323117:G:A	202323117	NA,A	NA,G	NA,1	NA,-inf	NA,inf	NA,0.359076	9.56154e-05	0.000204475
3	chr2:203255920:T:C	203255920	NA,C	NA,T	NA,1	NA,inf	NA,inf	NA,0.318034	9.55802e-05	0.000203832
3	chr2:202140223:G:A	202140223	A,NA	G,NA	1,NA	inf,NA	inf,NA	0.262238,NA	9.55748e-05	0.000202225
3	chr2:203841247:C:T	203841247	NA,T	NA,C	NA,1	NA,inf	NA,inf	NA,0.30174	9.55413e-05	0.000204115
3	chr2:202123535:C:T	202123535	NA,T	NA,C	NA,1	NA,inf	NA,inf	NA,0.318375	9.55269e-05	0.000203668
3	chr2:202685751:C:T	202685751	T,T	C,C	1,1	inf,inf	inf,inf	1.11295,0.252751	9.55185e-05	0.000201114
3	chr2:202495173:G:A	202495173	NA,A	NA,G	NA,1	NA,inf	NA,inf	NA,0.295906	9.55064e-05	0.000203317
3	chr2:202786956:T:C	202786956	NA,C	NA,T	NA,1	NA,inf	NA,inf	NA,0.31978	9.55004e-05	0.000203985
3	chr2:203603500:C:T	203603500	NA,T	NA,C	NA,1	NA,-inf	NA,inf	NA,0.345066	9.54371e-05	0.000204464
3	chr2:203104713:C:T	203104713	T,T	C,C	1,1	-inf,inf	inf,inf	0.933516,0.580139	9.5412e-05	0.000200425
3	chr2:203718361:G:T	203718361	NA,T	NA,G	NA,1	NA,inf	NA,inf	NA,0.291235	9.53874e-05	0.000203634
3	chr2:202694177:A:C	202694177	NA,C	NA,A	NA,1	NA,inf	NA,inf	NA,0.300978	9.53788e-05	0.000203072
3	chr2:201977982:C:T	201977982	NA,T	NA,C	NA,1	NA,-inf	NA,inf	NA,0.326182	9.53749e-05	0.000204025
3	chr2:203761532:C:T	203761532	T,NA	C,NA	1,NA	inf,NA	inf,NA	0.372165,NA	9.53684e-05	0.000203252
3	chr2:203363525:C:T	203363525	NA,T	NA,C	NA,1	NA,inf	NA,inf	NA,0.300638	9.53353e-05	0.000203411
3	chr2:202373767:C:T	202373767	NA,T	NA,C	NA,1	NA,-inf	NA,inf	NA,0.329291	9.53343e-05	0.000204011
3	chr2:203800850:A:G	203800850	G,NA	A,NA	1,NA	inf,NA	inf,NA	0.401932,NA	9.5282e-05	0.000202608
3	chr2:202579150:TTACTC:T	202579150	NA,T	NA,TTACTC	NA,1	NA,inf	NA,inf	NA,0.314226	9.52761e-05	0.000203312
3	chr2:203759302:C:T	203759302	NA,T	NA,C	NA,1	NA,-inf	NA,inf	NA,0.356824	9.52203e-05	0.000203493
3	chr2:204014121:G:A	204014121	A,NA	G,NA	1,NA	inf,NA	inf,NA	0.46431,NA	9.5213e-05	0.000204335
3	chr2:203525186:C:G	203525186	NA,G	NA,C	NA,1	NA,-inf	NA,inf	NA,0.366398	9.51747e-05	0.000203896
3	chr2:202060105:G:A	202060105	NA,A	NA,G	NA,1	NA,inf	NA,inf	NA,0.34966	9.51363e-05	0.000203991
3	chr2:201687568:A:C	201687568	C,NA	A,NA	1,NA	inf,NA	inf,NA	0.390771,NA	9.51314e-05	0.000202894
3	chr2:203804929:C:T	203804929	NA,T	NA,C	NA,1	NA,inf	NA,inf	NA,0.295673	9.50239e-05	0.000202988
3	chr2:201923440:C:T	201923440	NA,T	NA,C	NA,1	NA,inf	NA,inf	NA,0.310061	9.50048e-05	0.000203077
3	chr2:202040450:G:C	202040450	NA,C	NA,G	NA,1	NA,-inf	NA,inf	NA,0.344164	9.49945e-05	0.00020363
3	chr2:201777963:T:C	201777963	NA,C	NA,T	NA,1	NA,-inf	NA,inf	NA,0.324603	9.49793e-05	0.000203303
3	chr2:201702386:C:T	201702386	NA,T	NA,C	NA,1	NA,inf	NA,inf	NA,0.294934	9.49685e-05	0.000202694
3	chr2:202199869:T:C	202199869	NA,C	NA,T	NA,1	NA,-inf	NA,inf	NA,0.329211	9.49636e-05	0.000203226
3	chr2:202311907:C:A	202311907	NA,A	NA,C	NA,1	NA,inf	NA,inf	NA,0.295619	9.49587e-05	0.000202723
3	chr2:202702821:G:A	202702821	NA,A	NA,G	NA,1	NA,-inf	NA,inf	NA,0.373087	9.48609e-05	0.000202721
3	chr2:203466356:A:C	203466356	C,C	A,A	1,1	inf,-inf	inf,inf	1.16704,0.146552	9.48515e-05	0.000198186
3	chr2:202062208:T:C	202062208	NA,C	NA,T	NA,1	NA,-inf	NA,inf	NA,0.319754	9.48227e-05	0.000202857
3	chr2:202247434:T:A	202247434	NA,A	NA,T	NA,1	NA,inf	NA,inf	NA,0.293539	9.4821e-05	0.000202438
3	chr2:203635178:A:G	203635178	NA,G	NA,A	NA,1	NA,-inf	NA,inf	NA,0.332961	9.4731e-05	0.000203079
3	chr2:203975243:T:C	203975243	C,NA	T,NA	1,NA	-inf,NA	inf,NA	0.338305,NA	9.46987e-05	0.000201155
3	chr2:202763164:C:T	202763164	T,T	C,C	1,1	inf,inf	inf,inf	2.54566,1.14647	9.46791e-05	0.000670899
3	chr2:203598127:A:G	203598127	G,NA	A,NA	1,NA	inf,NA	inf,NA	0.364363,NA	9.45856e-05	0.000201009
3	chr2:203113981:C:T	203113981	T,T	C,C	1,1	-inf,inf	inf,inf	0.927033,0.58092	9.45394e-05	0.000198609
3	chr2:202383496:C:T	202383496	T,T	C,C	1,1	inf,inf	inf,inf	0.816206,0.403542	9.4535e-05	0.000196606
3	chr2:201727303:CCAGGA:C	201727303	NA,C	NA,CCAGGA	NA,1	NA,-inf	NA,inf	NA,0.325432	9.45289e-05	0.000202341
3	chr2:203456033:AAAACAAAAAC:A	203456033	NA,A	NA,AAAACAAAAAC	NA,1	NA,inf	NA,inf	NA,0.281036	9.45209e-05	0.000201528
3	chr2:203425044:G:T	203425044	NA,T	NA,G	NA,1	NA,inf	NA,inf	NA,0.304684	9.45189e-05	0.00020142
3	chr2:201726892:A:T	201726892	NA,T	NA,A	NA,1	NA,-inf	NA,inf	NA,0.324799	9.44611e-05	0.000202196
3	chr2:201989397:G:A	201989397	NA,A	NA,G	NA,1	NA,inf	NA,inf	NA,0.292736	9.44462e-05	0.000201526
3	chr2:201774318:A:G	201774318	NA,G	NA,A	NA,1	NA,-inf	NA,inf	NA,0.319504	9.44379e-05	0.000202138
3	chr2:203539693:G:A	203539693	NA,A	NA,G	NA,1	NA,-inf	NA,inf	NA,0.325158	9.44281e-05	0.000202218
3	chr2:203503105:T:C	203503105	NA,C	NA,T	NA,1	NA,-inf	NA,inf	NA,0.324969	9.44057e-05	0.00020217
3	chr2:203538965:T:C	203538965	C,C	T,T	1,1	inf,-inf	inf,inf	1.21038,0.163014	9.43977e-05	0.000199217
3	chr2:202192882:C:G	202192882	G,G	C,C	1,1	inf,-inf	inf,inf	2.42497,0.0601498	9.43533e-05	0.000265981
3	chr2:201847133:TCTA:T	201847133	NA,T	NA,TCTA	NA,1	NA,inf	NA,inf	NA,0.307852	9.43348e-05	0.000201459
3	chr2:203441710:T:C	203441710	C,C	T,T	1,1	inf,-inf	inf,inf	1.03598,0.40181	9.43106e-05	0.00019822
3	chr2:203539096:G:A	203539096	NA,A	NA,G	NA,1	NA,-inf	NA,inf	NA,0.323986	9.43035e-05	0.00020195
3	chr2:201942809:T:C	201942809	NA,C	NA,T	NA,1	NA,-inf	NA,inf	NA,0.319177	9.43029e-05	0.000201858
3	chr2:203663564:C:T	203663564	NA,T	NA,C	NA,1	NA,-inf	NA,inf	NA,0.339255	9.43015e-05	0.000202017
3	chr2:202409162:C:T	202409162	T,T	C,C	1,1	-inf,-inf	inf,inf	0.85306,0.0675845	9.423e-05	0.000192773
3	chr2:203638491:C:T	203638491	NA,T	NA,C	NA,1	NA,-inf	NA,inf	NA,0.320936	9.42197e-05	0.000201479
3	chr2:201993836:G:C	201993836	NA,C	NA,G	NA,1	NA,-inf	NA,inf	NA,0.307863	9.42111e-05	0.000201629
3	chr2:202668539:A:G	202668539	NA,G	NA,A	NA,1	NA,-inf	NA,inf	NA,0.319609	9.41781e-05	0.000201733
3	chr2:201774266:G:A	201774266	NA,A	NA,G	NA,1	NA,-inf	NA,inf	NA,0.317034	9.41738e-05	0.000201571
3	chr2:203872264:C:T	203872264	T,NA	C,NA	1,NA	inf,NA	inf,NA	0.328399,NA	9.41702e-05	0.00020009
3	chr2:202137606:C:T	202137606	NA,T	NA,C	NA,1	NA,inf	NA,inf	NA,0.276859	9.41631e-05	0.000200762
3	chr2:202236195:T:C	202236195	C,C	T,T	1,1	inf,-inf	inf,inf	2.41452,0.0898872	9.41105e-05	0.000265072
3	chr2:203648432:T:A	203648432	NA,A	NA,T	NA,1	NA,inf	NA,inf	NA,0.290511	9.41028e-05	0.000200982
3	chr2:202740994:T:TG	202740994	NA,TG	NA,T	NA,1	NA,-inf	NA,inf	NA,0.347724	9.40639e-05	0.000201752
3	chr2:202684685:T:TTA	202684685	TTA,TTA	T,T	1,1	inf,inf	inf,inf	1.11262,0.239073	9.40591e-05	0.000198068
3	chr2:201984396:A:T	201984396	NA,T	NA,A	NA,1	NA,-inf	NA,inf	NA,0.324074	9.4018e-05	0.000201048
3	chr2:202175944:T:A	202175944	A,A	T,T	1,1	inf,-inf	inf,inf	2.04588,0.424674	9.40133e-05	0.000243217
3	chr2:202177355:G:A	202177355	A,A	G,G	1,1	inf,-inf	inf,inf	2.04925,0.420426	9.3942e-05	0.000243115
3	chr2:203077524:A:G	203077524	G,NA	A,NA	1,NA	-inf,NA	inf,NA	0.518939,NA	9.39352e-05	0.00020185
3	chr2:202349647:G:A	202349647	A,NA	G,NA	1,NA	-inf,NA	inf,NA	0.193102,NA	9.39112e-05	0.000198283
3	chr2:203884365:AC:A	203884365	A,NA	AC,NA	1,NA	inf,NA	inf,NA	0.326615,NA	9.38782e-05	0.000199474
3	chr2:202223315:T:C	202223315	NA,C	NA,T	NA,1	NA,inf	NA,inf	NA,0.298291	9.38758e-05	0.000200603
3	chr2:203246600:A:G	203246600	NA,G	NA,A	NA,1	NA,inf	NA,inf	NA,0.289935	9.38754e-05	0.000200386
3	chr2:202339404:C:T	202339404	NA,T	NA,C	NA,1	NA,inf	NA,inf	NA,0.285299	9.3836e-05	0.000200367
3	chr2:202223250:A:T	202223250	NA,T	NA,A	NA,1	NA,inf	NA,inf	NA,0.297278	9.3769e-05	0.000200374
3	chr2:202609608:ATATT:A	202609608	NA,A	NA,ATATT	NA,1	NA,inf	NA,inf	NA,0.270451	9.3756e-05	0.000199485
3	chr2:201769841:G:T	201769841	NA,T	NA,G	NA,1	NA,-inf	NA,inf	NA,0.306049	9.37371e-05	0.000200472
3	chr2:201688520:A:G	201688520	G,G	A,A	1,1	inf,-inf	inf,inf	0.377035,1.11969	9.37221e-05	0.000201113
3	chr2:203021219:C:T	203021219	NA,T	NA,C	NA,1	NA,inf	NA,inf	NA,0.269783	9.37077e-05	0.000199611
3	chr2:203245187:C:T	203245187	NA,T	NA,C	NA,1	NA,-inf	NA,inf	NA,0.317995	9.36627e-05	0.00020055
3	chr2:203424146:C:T	203424146	NA,T	NA,C	NA,1	NA,-inf	NA,inf	NA,0.311237	9.36457e-05	0.000200293
3	chr2:203048342:A:G	203048342	G,NA	A,NA	1,NA	inf,NA	inf,NA	0.28305,NA	9.35763e-05	0.000198642
3	chr2:203299328:C:T	203299328	NA,T	NA,C	NA,1	NA,-inf	NA,inf	NA,0.315944	9.35603e-05	0.000200309
3	chr2:202522030:G:A	202522030	A,NA	G,NA	1,NA	-inf,NA	inf,NA	0.280738,NA	9.35461e-05	0.000199306
3	chr2:203787410:A:G	203787410	NA,G	NA,A	NA,1	NA,inf	NA,inf	NA,0.281716	9.35301e-05	0.000199799
3	chr2:202027433:A:G	202027433	NA,G	NA,A	NA,1	NA,-inf	NA,inf	NA,0.303828	9.34914e-05	0.000200119
3	chr2:201895535:C:G	201895535	NA,G	NA,C	NA,1	NA,-inf	NA,inf	NA,0.297079	9.34878e-05	0.000199892
3	chr2:203181673:C:T	203181673	NA,T	NA,C	NA,1	NA,inf	NA,inf	NA,0.263641	9.34775e-05	0.000199061
3	chr2:203141197:A:G	203141197	G,NA	A,NA	1,NA	-inf,NA	inf,NA	0.46353,NA	9.34774e-05	0.000201261
3	chr2:202899141:C:T	202899141	T,NA	C,NA	1,NA	-inf,NA	inf,NA	0.954813,NA	9.34342e-05	0.000216018
3	chr2:203484561:T:G	203484561	G,G	T,T	1,1	inf,-inf	inf,inf	1.16057,0.143054	9.34322e-05	0.000195237
3	chr2:201861915:C:T	201861915	NA,T	NA,C	NA,1	NA,inf	NA,inf	NA,0.299686	9.34311e-05	0.000199447
3	chr2:202666403:C:T	202666403	T,T	C,C	1,1	inf,inf	inf,inf	0.728221,0.670643	9.34292e-05	0.000195144
3	chr2:203985306:C:T	203985306	NA,T	NA,C	NA,1	NA,-inf	NA,inf	NA,0.320594	9.34077e-05	0.000200005
3	chr2:203846420:C:T	203846420	NA,T	NA,C	NA,1	NA,inf	NA,inf	NA,0.282923	9.34006e-05	0.000199557
3	chr2:201835171:C:A	201835171	A,NA	C,NA	1,NA	inf,NA	inf,NA	0.440622,NA	9.33747e-05	0.000200709
3	chr2:202856051:T:C	202856051	C,NA	T,NA	1,NA	inf,NA	inf,NA	3.74286,NA	9.33403e-05	0.00581966
3	chr2:203547035:T:C	203547035	NA,C	NA,T	NA,1	NA,-inf	NA,inf	NA,0.32705	9.33358e-05	0.000200022
3	chr2:202990587:T:A	202990587	NA,A	NA,T	NA,1	NA,inf	NA,inf	NA,0.265649	9.33111e-05	0.000198766
3	chr2:202343211:G:T	202343211	T,T	G,G	1,1	inf,inf	inf,inf	1.03589,0.302783	9.33049e-05	0.000195818
3	chr2:202368280:A:G	202368280	NA,G	NA,A	NA,1	NA,-inf	NA,inf	NA,0.313281	9.32371e-05	0.000199587
3	chr2:202685475:G:A	202685475	A,A	G,G	1,1	inf,inf	inf,inf	1.11553,0.225513	9.32307e-05	0.000196347
3	chr2:202633722:G:A	202633722	NA,A	NA,G	NA,1	NA,-inf	NA,inf	NA,0.301365	9.32305e-05	0.000199339
3	chr2:202804838:G:T	202804838	NA,T	NA,G	NA,1	NA,-inf	NA,inf	NA,0.315771	9.32226e-05	0.000199614
3	chr2:202661864:C:T	202661864	T,T	C,C	1,1	inf,inf	inf,inf	1.10975,0.235172	9.32086e-05	0.000196286
3	chr2:202784306:G:A	202784306	NA,A	NA,G	NA,1	NA,inf	NA,inf	NA,0.298471	9.31953e-05	0.000199066
3	chr2:203403179:C:T	203403179	NA,T	NA,C	NA,1	NA,-inf	NA,inf	NA,0.313846	9.31894e-05	0.000199542
3	chr2:203508002:G:C	203508002	NA,C	NA,G	NA,1	NA,-inf	NA,inf	NA,0.345213	9.31871e-05	0.000199581
3	chr2:203024940:AAG:A	203024940	NA,A	NA,AAG	NA,1	NA,inf	NA,inf	NA,0.265127	9.31859e-05	0.000198509
3	chr2:202014720:G:A	202014720	A,NA	G,NA	1,NA	-inf,NA	inf,NA	0.049681,NA	9.31507e-05	0.000195638
3	chr2:201683131:G:T	201683131	NA,T	NA,G	NA,1	NA,inf	NA,inf	NA,0.291725	9.31494e-05	0.000198943
3	chr2:203117239:C:T	203117239	NA,T	NA,C	NA,1	NA,-inf	NA,inf	NA,0.31974	9.3091e-05	0.000199308
3	chr2:203976225:G:C	203976225	C,NA	G,NA	1,NA	inf,NA	inf,NA	0.371517,NA	9.30763e-05	0.000198056
3	chr2:203862923:C:T	203862923	T,NA	C,NA	1,NA	-inf,NA	inf,NA	0.340259,NA	9.30471e-05	0.000198233
3	chr2:203680196:G:A	203680196	A,NA	G,NA	1,NA	-inf,NA	inf,NA	0.432809,NA	9.30443e-05	0.000199567
3	chr2:201886005:C:T	201886005	NA,T	NA,C	NA,1	NA,inf	NA,inf	NA,0.289999	9.30374e-05	0.000198709
3	chr2:202791480:T:C	202791480	C,NA	T,NA	1,NA	inf,NA	inf,NA	0.302729,NA	9.29996e-05	0.000197361
3	chr2:202753240:A:G	202753240	NA,G	NA,A	NA,1	NA,-inf	NA,inf	NA,0.288931	9.29821e-05	0.000199106
3	chr2:201889779:G:A	201889779	NA,A	NA,G	NA,1	NA,-inf	NA,inf	NA,0.303907	9.29697e-05	0.000198917
3	chr2:202680543:C:T	202680543	T,T	C,C	1,1	inf,inf	inf,inf	1.11975,0.214012	9.29429e-05	0.000195749
3	chr2:202009931:T:A	202009931	NA,A	NA,T	NA,1	NA,inf	NA,inf	NA,0.260049	9.29246e-05	0.000198168
3	chr2:203143016:G:C	203143016	C,C	G,G	1,1	-inf,inf	inf,inf	1.1345,0.22477	9.2867e-05	0.000194127
3	chr2:202608666:G:A	202608666	NA,A	NA,G	NA,1	NA,inf	NA,inf	NA,0.262268	9.28607e-05	0.000197602
3	chr2:201974503:T:A	201974503	A,NA	T,NA	1,NA	-inf,NA	inf,NA	0.46796,NA	9.28409e-05	0.000198861
3	chr2:202337491:GA:G	202337491	G,G	GA,GA	1,1	-inf,inf	inf,inf	1.92114,0.0786494	9.28194e-05	0.000202852
3	chr2:202676109:A:G	202676109	NA,G	NA,A	NA,1	NA,inf	NA,inf	NA,0.277424	9.27265e-05	0.000197423
3	chr2:202576128:C:A	202576128	NA,A	NA,C	NA,1	NA,inf	NA,inf	NA,0.283479	9.27116e-05	0.000197904
3	chr2:201697904:C:T	201697904	NA,T	NA,C	NA,1	NA,inf	NA,inf	NA,0.283547	9.2696e-05	0.000197894
3	chr2:203312893:G:A	203312893	NA,A	NA,G	NA,1	NA,inf	NA,inf	NA,0.27657	9.26868e-05	0.000197784
3	chr2:202836546:T:A	202836546	NA,A	NA,T	NA,1	NA,-inf	NA,inf	NA,0.309678	9.26812e-05	0.000198237
3	chr2:201903446:T:A	201903446	NA,A	NA,T	NA,1	NA,inf	NA,inf	NA,0.287015	9.26659e-05	0.000197816
3	chr2:203649967:C:T	203649967	NA,T	NA,C	NA,1	NA,-inf	NA,inf	NA,0.311948	9.26622e-05	0.000198404
3	chr2:202715190:C:T	202715190	NA,T	NA,C	NA,1	NA,-inf	NA,inf	NA,0.287832	9.26579e-05	0.000198454
3	chr2:202515868:A:G	202515868	NA,G	NA,A	NA,1	NA,inf	NA,inf	NA,0.275765	9.26042e-05	0.000197627
3	chr2:202516590:A:G	202516590	NA,G	NA,A	NA,1	NA,inf	NA,inf	NA,0.264828	9.26009e-05	0.000197202
3	chr2:202542263:A:G	202542263	NA,G	NA,A	NA,1	NA,inf	NA,inf	NA,0.275273	9.25516e-05	0.000197516
3	chr2:202701998:A:G	202701998	NA,G	NA,A	NA,1	NA,inf	NA,inf	NA,0.264693	9.25138e-05	0.000197314
3	chr2:202137267:A:G	202137267	G,G	A,A	1,1	-inf,-inf	inf,inf	1.74728,0.0320455	9.24845e-05	0.000198915
3	chr2:203426890:A:G	203426890	NA,G	NA,A	NA,1	NA,-inf	NA,inf	NA,0.324363	9.24833e-05	0.000197733
3	chr2:201978270:G:T	201978270	NA,T	NA,G	NA,1	NA,inf	NA,inf	NA,0.271831	9.24592e-05	0.0001974
3	chr2:203561901:C:T	203561901	NA,T	NA,C	NA,1	NA,inf	NA,inf	NA,0.275983	9.24563e-05	0.000197327
3	chr2:202024898:A:G	202024898	G,NA	A,NA	1,NA	-inf,NA	inf,NA	0.339537,NA	9.24398e-05	0.000196972
3	chr2:202449918:C:T	202449918	T,NA	C,NA	1,NA	-inf,NA	inf,NA	0.102403,NA	9.24357e-05	0.000194416
3	chr2:203543686:G:A	203543686	NA,A	NA,G	NA,1	NA,-inf	NA,inf	NA,0.317649	9.24023e-05	0.000197568
3	chr2:203615084:A:G	203615084	NA,G	NA,A	NA,1	NA,-inf	NA,inf	NA,0.335726	9.23763e-05	0.000198231
3	chr2:202819645:C:G	202819645	NA,G	NA,C	NA,1	NA,-inf	NA,inf	NA,0.316216	9.23248e-05	0.000197345
3	chr2:202077408:T:A	202077408	NA,A	NA,T	NA,1	NA,inf	NA,inf	NA,0.283393	9.23121e-05	0.000197097
3	chr2:203871138:G:A	203871138	A,NA	G,NA	1,NA	inf,NA	inf,NA	0.313892,NA	9.23088e-05	0.00019617
3	chr2:202828419:ACT:A	202828419	NA,A	NA,ACT	NA,1	NA,-inf	NA,inf	NA,0.324879	9.22881e-05	0.000197137
3	chr2:203120254:C:A	203120254	NA,A	NA,C	NA,1	NA,-inf	NA,inf	NA,0.324879	9.22881e-05	0.000197137
3	chr2:202872818:C:T	202872818	NA,T	NA,C	NA,1	NA,inf	NA,inf	NA,0.309686	9.2276e-05	0.000197387
3	chr2:202362815:G:A	202362815	NA,A	NA,G	NA,1	NA,-inf	NA,inf	NA,0.303708	9.22647e-05	0.000197484
3	chr2:202327430:A:G	202327430	G,NA	A,NA	1,NA	-inf,NA	inf,NA	0.182274,NA	9.22269e-05	0.000194807
3	chr2:202060196:G:A	202060196	NA,A	NA,G	NA,1	NA,-inf	NA,inf	NA,0.293987	9.22126e-05	0.000197082
3	chr2:202016771:C:T	202016771	NA,T	NA,C	NA,1	NA,-inf	NA,inf	NA,0.318315	9.21916e-05	0.000197063
3	chr2:202444304:CAT:C	202444304	C,NA	CAT,NA	1,NA	-inf,NA	inf,NA	0.271613,NA	9.21794e-05	0.00019643
3	chr2:202408836:A:G	202408836	G,G	A,A	1,1	-inf,-inf	inf,inf	0.847723,0.0503474	9.21701e-05	0.000188603
3	chr2:203944785:A:G	203944785	NA,G	NA,A	NA,1	NA,-inf	NA,inf	NA,0.295339	9.217e-05	0.00019718
3	chr2:201857316:C:T	201857316	T,NA	C,NA	1,NA	inf,NA	inf,NA	0.369439,NA	9.2133e-05	0.000196599
3	chr2:202504328:G:C	202504328	C,C	G,G	1,1	-inf,-inf	inf,inf	1.95482,0.0225434	9.21139e-05	0.000201149
3	chr2:203042920:A:G	203042920	NA,G	NA,A	NA,1	NA,inf	NA,inf	NA,0.285923	9.2044e-05	0.000196353
3	chr2:203510670:G:GC	203510670	NA,GC	NA,G	NA,1	NA,-inf	NA,inf	NA,0.301638	9.20421e-05	0.000197075
3	chr2:202860222:C:T	202860222	NA,T	NA,C	NA,1	NA,inf	NA,inf	NA,0.305485	9.20337e-05	0.000196856
3	chr2:203299029:T:C	203299029	NA,C	NA,T	NA,1	NA,inf	NA,inf	NA,0.295995	9.20192e-05	0.00019681
3	chr2:202118600:CT:C	202118600	C,C	CT,CT	1,1	-inf,inf	inf,inf	1.90617,0.0561904	9.20125e-05	0.000212842
3	chr2:202167184:A:C	202167184	NA,C	NA,A	NA,1	NA,-inf	NA,inf	NA,0.296749	9.20089e-05	0.00019675
3	chr2:203925103:C:T	203925103	NA,T	NA,C	NA,1	NA,-inf	NA,inf	NA,0.308068	9.19982e-05	0.00019684
3	chr2:201962945:T:C	201962945	NA,C	NA,T	NA,1	NA,inf	NA,inf	NA,0.270216	9.19754e-05	0.000196232
3	chr2:203262273:G:A	203262273	NA,A	NA,G	NA,1	NA,-inf	NA,inf	NA,0.30462	9.19098e-05	0.000196727
3	chr2:203115382:T:C	203115382	C,C	T,T	1,1	-inf,inf	inf,inf	0.946043,0.53879	9.19086e-05	0.000193024
3	chr2:203555742:C:T	203555742	T,NA	C,NA	1,NA	-inf,NA	inf,NA	0.00976425,NA	9.19073e-05	0.000193038
3	chr2:203047507:A:G	203047507	NA,G	NA,A	NA,1	NA,inf	NA,inf	NA,0.278774	9.18895e-05	0.000195921
3	chr2:201918371:A:G	201918371	G,NA	A,NA	1,NA	inf,NA	inf,NA	0.35041,NA	9.18758e-05	0.000195947
3	chr2:202450418:G:A	202450418	A,NA	G,NA	1,NA	-inf,NA	inf,NA	0.458794,NA	9.18674e-05	0.000197988
3	chr2:202316169:G:C	202316169	NA,C	NA,G	NA,1	NA,-inf	NA,inf	NA,0.270933	9.18653e-05	0.000196346
3	chr2:201984932:G:A	201984932	A,A	G,G	1,1	-inf,inf	inf,inf	0.382987,1.03143	9.186e-05	0.000195509
3	chr2:203491570:A:G	203491570	G,NA	A,NA	1,NA	inf,NA	inf,NA	1.71594,NA	9.18436e-05	0.000299836
3	chr2:202769842:G:A	202769842	NA,A	NA,G	NA,1	NA,-inf	NA,inf	NA,0.311924	9.18321e-05	0.000196292
3	chr2:203563458:G:A	203563458	NA,A	NA,G	NA,1	NA,inf	NA,inf	NA,0.272066	9.18171e-05	0.000195783
3	chr2:203084584:T:C	203084584	NA,C	NA,T	NA,1	NA,inf	NA,inf	NA,0.283194	9.17935e-05	0.000195824
3	chr2:201696854:A:G	201696854	NA,G	NA,A	NA,1	NA,inf	NA,inf	NA,0.275444	9.17925e-05	0.000195988
3	chr2:202743385:A:G	202743385	NA,G	NA,A	NA,1	NA,-inf	NA,inf	NA,0.301275	9.17828e-05	0.000196419
3	chr2:202495569:G:T	202495569	NA,T	NA,G	NA,1	NA,inf	NA,inf	NA,0.261601	9.17619e-05	0.000195421
3	chr2:202908780:G:T	202908780	T,NA	G,NA	1,NA	inf,NA	inf,NA	0.263878,NA	9.17011e-05	0.000195227
3	chr2:203853245:C:T	203853245	NA,T	NA,C	NA,1	NA,inf	NA,inf	NA,0.270118	9.16222e-05	0.000195801
3	chr2:202135559:T:C	202135559	NA,C	NA,T	NA,1	NA,inf	NA,inf	NA,0.277539	9.16029e-05	0.000195747
3	chr2:203082098:A:G	203082098	NA,G	NA,A	NA,1	NA,inf	NA,inf	NA,0.281242	9.15951e-05	0.000195403
3	chr2:201719370:C:T	201719370	NA,T	NA,C	NA,1	NA,inf	NA,inf	NA,0.272007	9.15909e-05	0.000195553
3	chr2:202649106:G:T	202649106	T,T	G,G	1,1	inf,inf	inf,inf	1.11246,0.212671	9.15077e-05	0.000192748
3	chr2:203850929:A:G	203850929	NA,G	NA,A	NA,1	NA,-inf	NA,inf	NA,0.306886	9.14747e-05	0.000195808
3	chr2:202106631:G:A	202106631	NA,A	NA,G	NA,1	NA,inf	NA,inf	NA,0.279155	9.14647e-05	0.000195243
3	chr2:202132124:C:T	202132124	NA,T	NA,C	NA,1	NA,inf	NA,inf	NA,0.276061	9.14526e-05	0.000195426
3	chr2:202096064:A:G	202096064	G,NA	A,NA	1,NA	-inf,NA	inf,NA	0.412009,NA	9.14451e-05	0.000196065
3	chr2:202014038:T:G	202014038	NA,G	NA,T	NA,1	NA,-inf	NA,inf	NA,0.27423	9.14165e-05	0.000195402
3	chr2:202064217:G:T	202064217	T,T	G,G	1,1	inf,-inf	inf,inf	0.1998,1.20925	9.13937e-05	0.000194375
3	chr2:203923934:T:C	203923934	NA,C	NA,T	NA,1	NA,inf	NA,inf	NA,0.270296	9.13895e-05	0.000195187
3	chr2:202656468:G:A	202656468	NA,A	NA,G	NA,1	NA,-inf	NA,inf	NA,0.291549	9.13623e-05	0.000195677
3	chr2:201829894:G:A	201829894	A,NA	G,NA	1,NA	-inf,NA	inf,NA	0.391122,NA	9.1349e-05	0.000195464
3	chr2:203437071:T:TCAGGCA	203437071	NA,TCAGGCA	NA,T	NA,1	NA,inf	NA,inf	NA,0.26303	9.13127e-05	0.000194864
3	chr2:203140686:T:A	203140686	A,A	T,T	1,1	-inf,inf	inf,inf	1.14107,0.17707	9.13109e-05	0.000190757
3	chr2:202105253:G:C	202105253	NA,C	NA,G	NA,1	NA,inf	NA,inf	NA,0.269179	9.12887e-05	0.000194845
3	chr2:202795472:G:A	202795472	NA,A	NA,G	NA,1	NA,inf	NA,inf	NA,0.279668	9.12465e-05	0.000194912
3	chr2:203197751:T:C	203197751	C,NA	T,NA	1,NA	-inf,NA	inf,NA	0.441836,NA	9.12034e-05	0.00019629
3	chr2:202976091:A:C	202976091	C,C	A,A	1,1	-inf,inf	inf,inf	1.51779,0.890739	9.11582e-05	0.000234327
3	chr2:203910455:G:A	203910455	NA,A	NA,G	NA,1	NA,inf	NA,inf	NA,0.253515	9.1102e-05	0.000194657
3	chr2:202307263:G:A	202307263	NA,A	NA,G	NA,1	NA,inf	NA,inf	NA,0.260432	9.10712e-05	0.000194465
3	chr2:202574311:A:G	202574311	G,G	A,A	1,1	-inf,-inf	inf,inf	1.94654,0.0450425	9.10658e-05	0.000199044
3	chr2:202672948:T:C	202672948	NA,C	NA,T	NA,1	NA,-inf	NA,inf	NA,0.334454	9.10603e-05	0.000194598
3	chr2:202724334:C:T	202724334	NA,T	NA,C	NA,1	NA,-inf	NA,inf	NA,0.334053	9.10427e-05	0.000194742
3	chr2:203113971:G:A	203113971	A,A	G,G	1,1	-inf,inf	inf,inf	0.91365,0.571363	9.1032e-05	0.000191279
3	chr2:203524682:C:T	203524682	T,T	C,C	1,1	inf,-inf	inf,inf	1.15507,0.0800195	9.09904e-05	0.000190475
3	chr2:203921829:CAGGCCCCCTGGCAGGG:C	203921829	C,C	CAGGCCCCCTGGCAGGG,CAGGCCCCCTGGCAGGG	1,1	-inf,inf	inf,inf	0.799445,0.535009	9.09142e-05	0.000191793
3	chr2:202004386:T:C	202004386	NA,C	NA,T	NA,1	NA,inf	NA,inf	NA,0.248963	9.09042e-05	0.000194109
3	chr2:202277739:T:C	202277739	NA,C	NA,T	NA,1	NA,inf	NA,inf	NA,0.257719	9.09011e-05	0.000194086
3	chr2:202752316:T:C	202752316	NA,C	NA,T	NA,1	NA,-inf	NA,inf	NA,0.290005	9.09004e-05	0.000194524
3	chr2:203222255:A:G	203222255	NA,G	NA,A	NA,1	NA,inf	NA,inf	NA,0.256553	9.0899e-05	0.000193992
3	chr2:203235041:C:A	203235041	NA,A	NA,C	NA,1	NA,inf	NA,inf	NA,0.256553	9.0899e-05	0.000193992
3	chr2:202292639:T:G	202292639	NA,G	NA,T	NA,1	NA,inf	NA,inf	NA,0.257674	9.08938e-05	0.000194071
3	chr2:203848851:A:G	203848851	NA,G	NA,A	NA,1	NA,inf	NA,inf	NA,0.253211	9.0883e-05	0.000193967
3	chr2:202085620:C:T	202085620	T,T	C,C	1,1	inf,inf	inf,inf	0.786445,0.546655	9.08605e-05	0.000189938
3	chr2:203350959:T:G	203350959	NA,G	NA,T	NA,1	NA,inf	NA,inf	NA,0.261027	9.08202e-05	0.00019388
3	chr2:202302524:T:C	202302524	NA,C	NA,T	NA,1	NA,inf	NA,inf	NA,0.256512	9.0779e-05	0.000193826
3	chr2:202610317:A:G	202610317	NA,G	NA,A	NA,1	NA,inf	NA,inf	NA,0.242254	9.07709e-05	0.000193208
3	chr2:202625687:C:T	202625687	T,NA	C,NA	1,NA	inf,NA	inf,NA	0.327823,NA	9.07364e-05	0.00019318
3	chr2:202290195:A:C	202290195	C,C	A,A	1,1	-inf,inf	inf,inf	1.84734,0.171532	9.0718e-05	0.000197593
3	chr2:201998056:C:T	201998056	NA,T	NA,C	NA,1	NA,inf	NA,inf	NA,0.24642	9.07042e-05	0.000193524
3	chr2:202211385:C:T	202211385	NA,T	NA,C	NA,1	NA,-inf	NA,inf	NA,0.279917	9.07008e-05	0.000193999
3	chr2:202386783:T:C	202386783	C,C	T,T	1,1	-inf,-inf	inf,inf	0.832185,0.0676719	9.06868e-05	0.000185571
3	chr2:203918740:A:C	203918740	NA,C	NA,A	NA,1	NA,inf	NA,inf	NA,0.263405	9.06765e-05	0.000193665
3	chr2:201796740:T:C	201796740	NA,C	NA,T	NA,1	NA,-inf	NA,inf	NA,0.276057	9.06635e-05	0.00019389
3	chr2:203294720:C:T	203294720	NA,T	NA,C	NA,1	NA,inf	NA,inf	NA,0.369896	9.06528e-05	0.00019511
3	chr2:202524084:C:T	202524084	NA,T	NA,C	NA,1	NA,inf	NA,inf	NA,0.247834	9.06351e-05	0.000193324
3	chr2:203919609:A:AAGCT	203919609	NA,AAGCT	NA,A	NA,1	NA,inf	NA,inf	NA,0.262749	9.06113e-05	0.000193526
3	chr2:202007537:G:T	202007537	T,NA	G,NA	1,NA	-inf,NA	inf,NA	0.415855,NA	9.0573e-05	0.000194479
3	chr2:202137625:T:C	202137625	NA,C	NA,T	NA,1	NA,inf	NA,inf	NA,0.243401	9.05634e-05	0.000193138
3	chr2:203820223:A:G	203820223	NA,G	NA,A	NA,1	NA,inf	NA,inf	NA,0.250401	9.05308e-05	0.00019327
3	chr2:201782308:C:T	201782308	NA,T	NA,C	NA,1	NA,-inf	NA,inf	NA,0.281353	9.0523e-05	0.000193733
3	chr2:203836352:G:A	203836352	NA,A	NA,G	NA,1	NA,inf	NA,inf	NA,0.25487	9.05193e-05	0.000193401
3	chr2:202200997:C:T	202200997	NA,T	NA,C	NA,1	NA,-inf	NA,inf	NA,0.308392	9.05142e-05	0.000193551
3	chr2:202765181:T:C	202765181	NA,C	NA,T	NA,1	NA,-inf	NA,inf	NA,0.29078	9.04803e-05	0.000193297
3	chr2:203922079:A:G	203922079	NA,G	NA,A	NA,1	NA,inf	NA,inf	NA,0.261184	9.04725e-05	0.00019323
3	chr2:203821391:C:T	203821391	NA,T	NA,C	NA,1	NA,inf	NA,inf	NA,0.252633	9.04659e-05	0.000193172
3	chr2:201909894:C:G	201909894	NA,G	NA,C	NA,1	NA,-inf	NA,inf	NA,0.282693	9.04458e-05	0.000193578
3	chr2:202950092:A:C	202950092	NA,C	NA,A	NA,1	NA,-inf	NA,inf	NA,0.305911	9.04396e-05	0.000193192
3	chr2:203817387:C:T	203817387	NA,T	NA,C	NA,1	NA,inf	NA,inf	NA,0.251902	9.03812e-05	0.000193017
3	chr2:202596809:C:G	202596809	NA,G	NA,C	NA,1	NA,inf	NA,inf	NA,0.246026	9.03416e-05	0.000192323
3	chr2:202588805:T:C	202588805	NA,C	NA,T	NA,1	NA,inf	NA,inf	NA,0.264954	9.03334e-05	0.000192978
3	chr2:201923237:G:C	201923237	NA,C	NA,G	NA,1	NA,inf	NA,inf	NA,0.26518	9.0318e-05	0.000193058
3	chr2:202776844:G:A	202776844	NA,A	NA,G	NA,1	NA,-inf	NA,inf	NA,0.3044	9.02996e-05	0.000192894
3	chr2:202086989:T:C	202086989	C,C	T,T	1,1	inf,inf	inf,inf	0.813391,0.45849	9.02773e-05	0.000187587
3	chr2:202733606:A:G	202733606	NA,G	NA,A	NA,1	NA,-inf	NA,inf	NA,0.32578	9.02758e-05	0.000193098
3	chr2:201831844:T:G	201831844	NA,G	NA,T	NA,1	NA,inf	NA,inf	NA,0.256207	9.02506e-05	0.000192844
3	chr2:204040536:T:A	204040536	A,NA	T,NA	1,NA	inf,NA	inf,NA	0.415109,NA	9.02393e-05	0.000193772
3	chr2:202713173:C:T	202713173	NA,T	NA,C	NA,1	NA,-inf	NA,inf	NA,0.279176	9.0209e-05	0.000193073
3	chr2:203664090:C:T	203664090	NA,T	NA,C	NA,1	NA,inf	NA,inf	NA,0.249282	9.01963e-05	0.000192509
3	chr2:203865579:T:C	203865579	NA,C	NA,T	NA,1	NA,inf	NA,inf	NA,0.250954	9.01744e-05	0.00019266
3	chr2:203273644:T:A	203273644	NA,A	NA,T	NA,1	NA,inf	NA,inf	NA,0.236013	9.0174e-05	0.000192151
3	chr2:202323293:G:A	202323293	A,NA	G,NA	1,NA	inf,NA	inf,NA	0.288511,NA	9.01205e-05	0.00019157
3	chr2:201797176:C:A	201797176	NA,A	NA,C	NA,1	NA,-inf	NA,inf	NA,0.280853	9.00548e-05	0.000192685
3	chr2:202179215:A:G	202179215	NA,G	NA,A	NA,1	NA,-inf	NA,inf	NA,0.276429	9.00419e-05	0.00019255
3	chr2:202466191:G:A	202466191	NA,A	NA,G	NA,1	NA,inf	NA,inf	NA,0.263982	9.00408e-05	0.000192183
3	chr2:203265472:T:C	203265472	C,NA	T,NA	1,NA	-inf,NA	inf,NA	0.491168,NA	9.00083e-05	0.000194059
3	chr2:202491848:T:A	202491848	NA,A	NA,T	NA,1	NA,inf	NA,inf	NA,0.263481	8.99921e-05	0.000192079
3	chr2:203413150:G:C	203413150	NA,C	NA,G	NA,1	NA,inf	NA,inf	NA,0.264553	8.99698e-05	0.000191932
3	chr2:203691983:C:T	203691983	T,T	C,C	1,1	inf,inf	inf,inf	0.881183,0.298221	8.99246e-05	0.000187908
3	chr2:203863216:G:C	203863216	NA,C	NA,G	NA,1	NA,inf	NA,inf	NA,0.251997	8.99147e-05	0.000191953
3	chr2:202481772:C:G	202481772	G,NA	C,NA	1,NA	-inf,NA	inf,NA	0.438192,NA	8.99063e-05	0.000193664
3	chr2:203923320:A:T	203923320	NA,T	NA,A	NA,1	NA,inf	NA,inf	NA,0.264076	8.98955e-05	0.000191989
3	chr2:203768579:G:A	203768579	NA,A	NA,G	NA,1	NA,inf	NA,inf	NA,0.245004	8.98846e-05	0.000191959
3	chr2:202895846:A:C	202895846	C,NA	A,NA	1,NA	inf,NA	inf,NA	0.249868,NA	8.98636e-05	0.000191344
3	chr2:203898128:TTC:T	203898128	T,NA	TTC,NA	1,NA	inf,NA	inf,NA	0.294291,NA	8.98303e-05	0.000190953
3	chr2:203924476:G:A	203924476	NA,A	NA,G	NA,1	NA,inf	NA,inf	NA,0.263138	8.9807e-05	0.0001918
3	chr2:202066039:CT:C	202066039	C,C	CT,CT	1,1	inf,-inf	inf,inf	0.20903,1.20132	8.98011e-05	0.000191131
3	chr2:202845342:TG:T	202845342	NA,T	NA,TG	NA,1	NA,-inf	NA,inf	NA,0.288553	8.97966e-05	0.000191958
3	chr2:202686825:T:C	202686825	C,NA	T,NA	1,NA	inf,NA	inf,NA	0.295179,NA	8.97903e-05	0.000190867
3	chr2:202224425:CTT:C	202224425	C,NA	CTT,NA	1,NA	-inf,NA	inf,NA	0.608524,NA	8.97826e-05	0.000192637
3	chr2:202509656:C:A	202509656	NA,A	NA,C	NA,1	NA,inf	NA,inf	NA,0.261156	8.97629e-05	0.000191593
3	chr2:202358890:A:T	202358890	NA,T	NA,A	NA,1	NA,inf	NA,inf	NA,0.26095	8.97413e-05	0.000191546
3	chr2:201910817:T:C	201910817	NA,C	NA,T	NA,1	NA,inf	NA,inf	NA,0.257335	8.97228e-05	0.000191547
3	chr2:202287163:C:T	202287163	NA,T	NA,C	NA,1	NA,-inf	NA,inf	NA,0.250069	8.9717e-05	0.000191765
3	chr2:203437068:GTGT:G	203437068	NA,G	NA,GTGT	NA,1	NA,inf	NA,inf	NA,0.246605	8.96764e-05	0.000191388
3	chr2:203270325:C:T	203270325	NA,T	NA,C	NA,1	NA,-inf	NA,inf	NA,0.278298	8.9664e-05	0.000191965
3	chr2:201910768:A:G	201910768	NA,G	NA,A	NA,1	NA,inf	NA,inf	NA,0.256598	8.96513e-05	0.000191395
3	chr2:202223324:T:C	202223324	NA,C	NA,T	NA,1	NA,-inf	NA,inf	NA,0.273418	8.96448e-05	0.000191731
3	chr2:201702122:C:T	201702122	NA,T	NA,C	NA,1	NA,inf	NA,inf	NA,0.253093	8.96353e-05	0.000191404
3	chr2:203558013:G:A	203558013	A,A	G,G	1,1	inf,-inf	inf,inf	1.17343,0.185028	8.9635e-05	0.000189272
3	chr2:202580600:A:T	202580600	NA,T	NA,A	NA,1	NA,inf	NA,inf	NA,0.240011	8.96318e-05	0.000190928
3	chr2:202657561:C:T	202657561	NA,T	NA,C	NA,1	NA,inf	NA,inf	NA,0.286838	8.95517e-05	0.000191555
3	chr2:203659721:A:G	203659721	NA,G	NA,A	NA,1	NA,-inf	NA,inf	NA,0.285507	8.95431e-05	0.000191617
3	chr2:202249159:AAAG:A	202249159	NA,A	NA,AAAG	NA,1	NA,-inf	NA,inf	NA,0.259255	8.95112e-05	0.000191376
3	chr2:202294659:A:G	202294659	G,NA	A,NA	1,NA	inf,NA	inf,NA	0.352393,NA	8.95097e-05	0.000190335
3	chr2:202242450:C:T	202242450	NA,T	NA,C	NA,1	NA,-inf	NA,inf	NA,0.258959	8.94834e-05	0.000191316
3	chr2:201682169:G:A	201682169	NA,A	NA,G	NA,1	NA,inf	NA,inf	NA,0.247011	8.94747e-05	0.000190998
3	chr2:202334165:G:C	202334165	C,C	G,G	1,1	-inf,inf	inf,inf	1.91338,0.0368482	8.94646e-05	0.000195718
3	chr2:202252042:G:C	202252042	NA,C	NA,G	NA,1	NA,-inf	NA,inf	NA,0.258475	8.94373e-05	0.000191217
3	chr2:203645834:T:C	203645834	NA,C	NA,T	NA,1	NA,-inf	NA,inf	NA,0.276155	8.94114e-05	0.000191218
3	chr2:202671597:C:T	202671597	T,T	C,C	1,1	inf,inf	inf,inf	1.10057,0.21062	8.93753e-05	0.000188271
3	chr2:203154852:T:A	203154852	NA,A	NA,T	NA,1	NA,inf	NA,inf	NA,0.25531	8.9373e-05	0.00019058
3	chr2:202218752:A:T	202218752	NA,T	NA,A	NA,1	NA,inf	NA,inf	NA,0.243622	8.93723e-05	0.000190859
3	chr2:202591443:G:A	202591443	NA,A	NA,G	NA,1	NA,inf	NA,inf	NA,0.238234	8.93598e-05	0.000190264
3	chr2:201682758:G:A	201682758	NA,A	NA,G	NA,1	NA,inf	NA,inf	NA,0.253237	8.93535e-05	0.000190856
3	chr2:203924879:T:C	203924879	NA,C	NA,T	NA,1	NA,inf	NA,inf	NA,0.231361	8.93417e-05	0.000190872
3	chr2:203133481:G:A	203133481	A,NA	G,NA	1,NA	-inf,NA	inf,NA	0.424629,NA	8.92147e-05	0.000192537
3	chr2:202300753:C:T	202300753	NA,T	NA,C	NA,1	NA,inf	NA,inf	NA,0.225344	8.92066e-05	0.00019006
3	chr2:203367876:C:T	203367876	NA,T	NA,C	NA,1	NA,inf	NA,inf	NA,0.241474	8.91892e-05	0.000190357
3	chr2:203416239:C:G	203416239	G,NA	C,NA	1,NA	inf,NA	inf,NA	0.244791,NA	8.91846e-05	0.000189848
3	chr2:202268689:A:G	202268689	G,G	A,A	1,1	-inf,-inf	inf,inf	1.93466,0.00434774	8.91748e-05	0.000195636
3	chr2:203065564:A:G	203065564	NA,G	NA,A	NA,1	NA,inf	NA,inf	NA,0.255204	8.91646e-05	0.000190501
3	chr2:202528494:C:T	202528494	NA,T	NA,C	NA,1	NA,inf	NA,inf	NA,0.256696	8.91639e-05	0.000190355
3	chr2:202708091:GA:G	202708091	NA,G	NA,GA	NA,1	NA,-inf	NA,inf	NA,0.268707	8.91131e-05	0.000190845
3	chr2:202759543:C:A	202759543	NA,A	NA,C	NA,1	NA,-inf	NA,inf	NA,0.269923	8.91071e-05	0.000190734
3	chr2:202184983:G:T	202184983	NA,T	NA,G	NA,1	NA,-inf	NA,inf	NA,0.265979	8.91054e-05	0.000190542
3	chr2:201834957:C:T	201834957	T,NA	C,NA	1,NA	inf,NA	inf,NA	0.33435,NA	8.91002e-05	0.000190082
3	chr2:202966918:T:C	202966918	NA,C	NA,T	NA,1	NA,inf	NA,inf	NA,0.222283	8.91e-05	0.00018997
3	chr2:201751823:T:C	201751823	NA,C	NA,T	NA,1	NA,-inf	NA,inf	NA,0.263448	8.90915e-05	0.000190584
3	chr2:203033006:A:T	203033006	NA,T	NA,A	NA,1	NA,inf	NA,inf	NA,0.224545	8.90315e-05	0.000189736
3	chr2:201759296:A:C	201759296	C,NA	A,NA	1,NA	-inf,NA	inf,NA	0.356481,NA	8.90226e-05	0.000190353
3	chr2:202476006:G:A	202476006	NA,A	NA,G	NA,1	NA,inf	NA,inf	NA,0.253889	8.90116e-05	0.000190024
3	chr2:201953169:A:G	201953169	G,NA	A,NA	1,NA	inf,NA	inf,NA	0.316484,NA	8.90102e-05	0.000190086
3	chr2:202878320:T:C	202878320	NA,C	NA,T	NA,1	NA,-inf	NA,inf	NA,0.277974	8.90041e-05	0.000190712
3	chr2:202291827:AAAG:A	202291827	NA,A	NA,AAAG	NA,1	NA,inf	NA,inf	NA,0.24035	8.89941e-05	0.000189646
3	chr2:202814349:T:A	202814349	NA,A	NA,T	NA,1	NA,-inf	NA,inf	NA,0.304623	8.89938e-05	0.000190184
3	chr2:203658346:A:G	203658346	NA,G	NA,A	NA,1	NA,-inf	NA,inf	NA,0.279463	8.89918e-05	0.000190433
3	chr2:202706456:A:G	202706456	NA,G	NA,A	NA,1	NA,-inf	NA,inf	NA,0.267253	8.89748e-05	0.000190547
3	chr2:203633405:TATGC:T	203633405	T,NA	TATGC,NA	1,NA	inf,NA	inf,NA	0.364743,NA	8.89693e-05	0.000190824
3	chr2:202327007:T:C	202327007	NA,C	NA,T	NA,1	NA,-inf	NA,inf	NA,0.267854	8.89567e-05	0.000190189
3	chr2:203655897:TC:T	203655897	NA,T	NA,TC	NA,1	NA,-inf	NA,inf	NA,0.27875	8.8926e-05	0.000190292
3	chr2:202876890:C:T	202876890	NA,T	NA,C	NA,1	NA,-inf	NA,inf	NA,0.278381	8.89002e-05	0.000190051
3	chr2:203438073:A:G	203438073	NA,G	NA,A	NA,1	NA,inf	NA,inf	NA,0.238277	8.88748e-05	0.000189686
3	chr2:203860772:C:T	203860772	NA,T	NA,C	NA,1	NA,inf	NA,inf	NA,0.237403	8.88693e-05	0.000189874
3	chr2:203404764:G:A	203404764	A,A	G,G	1,1	inf,-inf	inf,inf	1.19872,0.0630131	8.88352e-05	0.000187093
3	chr2:201694962:T:C	201694962	NA,C	NA,T	NA,1	NA,-inf	NA,inf	NA,0.255335	8.87857e-05	0.000189824
3	chr2:203921835:C:T	203921835	NA,T	NA,C	NA,1	NA,inf	NA,inf	NA,0.254209	8.87759e-05	0.000189609
3	chr2:202174125:C:T	202174125	NA,T	NA,C	NA,1	NA,inf	NA,inf	NA,0.248691	8.8756e-05	0.000189666
3	chr2:202451075:C:T	202451075	NA,T	NA,C	NA,1	NA,-inf	NA,inf	NA,0.266806	8.87459e-05	0.000189928
3	chr2:203142828:C:T	203142828	NA,T	NA,C	NA,1	NA,-inf	NA,inf	NA,0.269971	8.87261e-05	0.000189784
3	chr2:203219969:T:C	203219969	NA,C	NA,T	NA,1	NA,inf	NA,inf	NA,0.26148	8.86667e-05	0.000189639
3	chr2:202016742:C:T	202016742	NA,T	NA,C	NA,1	NA,inf	NA,inf	NA,0.234899	8.86588e-05	0.000189307
3	chr2:202006910:G:A	202006910	NA,A	NA,G	NA,1	NA,-inf	NA,inf	NA,0.244566	8.86444e-05	0.000189473
3	chr2:202419978:G:A	202419978	A,A	G,G	1,1	-inf,-inf	inf,inf	0.830832,0.0402779	8.86298e-05	0.000181423
3	chr2:201709014:C:T	201709014	NA,T	NA,C	NA,1	NA,-inf	NA,inf	NA,0.250067	8.8628e-05	0.00018946
3	chr2:202600204:A:G	202600204	NA,G	NA,A	NA,1	NA,inf	NA,inf	NA,0.237637	8.86225e-05	0.000189286
3	chr2:203248235:A:G	203248235	NA,G	NA,A	NA,1	NA,inf	NA,inf	NA,0.232789	8.8605e-05	0.000189117
3	chr2:203609065:A:G	203609065	NA,G	NA,A	NA,1	NA,inf	NA,inf	NA,0.217929	8.85791e-05	0.000189128
3	chr2:203945855:A:C	203945855	NA,C	NA,A	NA,1	NA,-inf	NA,inf	NA,0.258046	8.85635e-05	0.000189448
3	chr2:201972252:T:C	201972252	NA,C	NA,T	NA,1	NA,-inf	NA,inf	NA,0.250539	8.85548e-05	0.00018935
3	chr2:202292238:T:C	202292238	NA,C	NA,T	NA,1	NA,-inf	NA,inf	NA,0.31862	8.8548e-05	0.000190325
3	chr2:203769846:A:T	203769846	T,T	A,A	1,1	-inf,inf	inf,inf	0.79376,0.669509	8.85031e-05	0.00018938
3	chr2:202014657:G:A	202014657	NA,A	NA,G	NA,1	NA,-inf	NA,inf	NA,0.245213	8.8449e-05	0.00018907
3	chr2:201950807:G:A	201950807	A,A	G,G	1,1	-inf,-inf	inf,inf	1.13647,0.260361	8.84476e-05	0.000188716
3	chr2:202706098:A:T	202706098	T,NA	A,NA	1,NA	inf,NA	inf,NA	0.340149,NA	8.8424e-05	0.000188008
3	chr2:203523369:G:A	203523369	A,A	G,G	1,1	inf,-inf	inf,inf	1.11899,0.1747	8.84161e-05	0.000184943
3	chr2:203510412:G:A	203510412	NA,A	NA,G	NA,1	NA,inf	NA,inf	NA,0.221595	8.83985e-05	0.000188373
3	chr2:203616787:G:C	203616787	NA,C	NA,G	NA,1	NA,inf	NA,inf	NA,0.23477	8.83585e-05	0.000188745
3	chr2:202166465:C:T	202166465	T,NA	C,NA	1,NA	-inf,NA	inf,NA	0.157277,NA	8.83511e-05	0.000186819
3	chr2:202721616:A:G	202721616	G,NA	A,NA	1,NA	inf,NA	inf,NA	0.322007,NA	8.83489e-05	0.000188345
3	chr2:202312372:G:A	202312372	NA,A	NA,G	NA,1	NA,-inf	NA,inf	NA,0.285849	8.83475e-05	0.000188762
3	chr2:204046310:A:C	204046310	NA,C	NA,A	NA,1	NA,inf	NA,inf	NA,0.235874	8.82822e-05	0.000188527
3	chr2:203725245:G:A	203725245	NA,A	NA,G	NA,1	NA,-inf	NA,inf	NA,0.264972	8.82232e-05	0.00018889
3	chr2:203623643:G:T	203623643	NA,T	NA,G	NA,1	NA,inf	NA,inf	NA,0.233264	8.82167e-05	0.000188444
3	chr2:201876131:T:TA	201876131	TA,NA	T,NA	1,NA	-inf,NA	inf,NA	0.375876,NA	8.81949e-05	0.00018883
3	chr2:202167388:G:A	202167388	A,A	G,G	1,1	inf,inf	inf,inf	2.4175,0.534847	8.81936e-05	0.000325152
3	chr2:202852100:G:T	202852100	T,T	G,G	1,1	-inf,inf	inf,inf	1.39919,0.863252	8.81722e-05	0.000214051
3	chr2:202949756:G:A	202949756	NA,A	NA,G	NA,1	NA,inf	NA,inf	NA,0.230521	8.81353e-05	0.000188141
3	chr2:202509219:A:T	202509219	NA,T	NA,A	NA,1	NA,-inf	NA,inf	NA,0.260861	8.81003e-05	0.000188559
3	chr2:202280300:A:G	202280300	NA,G	NA,A	NA,1	NA,inf	NA,inf	NA,0.228906	8.80664e-05	0.000187973
3	chr2:201947091:T:C	201947091	C,NA	T,NA	1,NA	-inf,NA	inf,NA	0.374635,NA	8.80437e-05	0.000188659
3	chr2:203708480:G:A	203708480	NA,A	NA,G	NA,1	NA,inf	NA,inf	NA,0.234562	8.80403e-05	0.000187985
3	chr2:203658220:C:T	203658220	NA,T	NA,C	NA,1	NA,inf	NA,inf	NA,0.231639	8.80216e-05	0.000187989
3	chr2:203715531:G:C	203715531	NA,C	NA,G	NA,1	NA,-inf	NA,inf	NA,0.264276	8.80058e-05	0.000188434
3	chr2:202820769:G:A	202820769	NA,A	NA,G	NA,1	NA,-inf	NA,inf	NA,0.269914	8.79969e-05	0.000188101
3	chr2:203735980:C:T	203735980	NA,T	NA,C	NA,1	NA,inf	NA,inf	NA,0.236544	8.79848e-05	0.000187836
3	chr2:201706147:AGGCC:A	201706147	NA,A	NA,AGGCC	NA,1	NA,inf	NA,inf	NA,0.229102	8.79767e-05	0.000187858
3	chr2:203888965:G:A	203888965	NA,A	NA,G	NA,1	NA,inf	NA,inf	NA,0.23146	8.79693e-05	0.000187872
3	chr2:202821977:G:A	202821977	NA,A	NA,G	NA,1	NA,-inf	NA,inf	NA,0.269573	8.79673e-05	0.000188038
3	chr2:203571098:G:A	203571098	NA,A	NA,G	NA,1	NA,-inf	NA,inf	NA,0.252964	8.79367e-05	0.000188065
3	chr2:203893930:A:G	203893930	NA,G	NA,A	NA,1	NA,inf	NA,inf	NA,0.270598	8.7936e-05	0.000187582
3	chr2:203950216:T:C	203950216	NA,C	NA,T	NA,1	NA,-inf	NA,inf	NA,0.255162	8.79111e-05	0.000188045
3	chr2:203203612:G:A	203203612	NA,A	NA,G	NA,1	NA,-inf	NA,inf	NA,0.294601	8.79056e-05	0.00018789
3	chr2:203655836:A:G	203655836	NA,G	NA,A	NA,1	NA,-inf	NA,inf	NA,0.266934	8.78985e-05	0.000188082
3	chr2:203363334:G:A	203363334	NA,A	NA,G	NA,1	NA,inf	NA,inf	NA,0.237381	8.78981e-05	0.000187466
3	chr2:202305288:C:T	202305288	NA,T	NA,C	NA,1	NA,inf	NA,inf	NA,0.227481	8.78954e-05	0.000187699
3	chr2:201727480:T:C	201727480	NA,C	NA,T	NA,1	NA,-inf	NA,inf	NA,0.250106	8.78935e-05	0.000188006
3	chr2:202973859:G:A	202973859	NA,A	NA,G	NA,1	NA,inf	NA,inf	NA,0.262318	8.78249e-05	0.000187853
3	chr2:201793943:G:A	201793943	NA,A	NA,G	NA,1	NA,inf	NA,inf	NA,0.217586	8.78135e-05	0.000187357
3	chr2:203001322:C:G	203001322	NA,G	NA,C	NA,1	NA,inf	NA,inf	NA,0.230198	8.77998e-05	0.000187454
3	chr2:202335348:G:A	202335348	NA,A	NA,G	NA,1	NA,inf	NA,inf	NA,0.218103	8.77106e-05	0.000187134
3	chr2:202392953:T:C	202392953	NA,C	NA,T	NA,1	NA,-inf	NA,inf	NA,0.252447	8.77074e-05	0.000187669
3	chr2:202831734:T:C	202831734	NA,C	NA,T	NA,1	NA,-inf	NA,inf	NA,0.266534	8.76782e-05	0.000187419
3	chr2:202471251:A:G	202471251	NA,G	NA,A	NA,1	NA,-inf	NA,inf	NA,0.254884	8.76515e-05	0.000187582
3	chr2:202461254:A:G	202461254	NA,G	NA,A	NA,1	NA,-inf	NA,inf	NA,0.254799	8.76443e-05	0.000187567
3	chr2:202053979:A:G	202053979	NA,G	NA,A	NA,1	NA,inf	NA,inf	NA,0.230873	8.76343e-05	0.000187094
3	chr2:203915952:A:G	203915952	NA,G	NA,A	NA,1	NA,-inf	NA,inf	NA,0.222258	8.7631e-05	0.000187164
3	chr2:202261098:C:T	202261098	NA,T	NA,C	NA,1	NA,inf	NA,inf	NA,0.223145	8.76305e-05	0.000187114
3	chr2:203286747:G:A	203286747	NA,A	NA,G	NA,1	NA,inf	NA,inf	NA,0.226868	8.76166e-05	0.000187039
3	chr2:202517167:C:T	202517167	T,NA	C,NA	1,NA	inf,NA	inf,NA	1.32728,NA	8.76071e-05	0.000230993
3	chr2:202549118:T:A	202549118	NA,A	NA,T	NA,1	NA,-inf	NA,inf	NA,0.244725	8.7607e-05	0.000187402
3	chr2:203766145:T:C	203766145	NA,C	NA,T	NA,1	NA,inf	NA,inf	NA,0.220927	8.76037e-05	0.000187105
3	chr2:202645147:T:G	202645147	NA,G	NA,T	NA,1	NA,-inf	NA,inf	NA,0.257629	8.76021e-05	0.000187534
3	chr2:201805612:C:A	201805612	NA,A	NA,C	NA,1	NA,-inf	NA,inf	NA,0.256629	8.76002e-05	0.000187483
3	chr2:203524168:A:C	203524168	C,NA	A,NA	1,NA	-inf,NA	inf,NA	0.442316,NA	8.75842e-05	0.000187525
3	chr2:202155698:T:C	202155698	NA,C	NA,T	NA,1	NA,-inf	NA,inf	NA,0.256705	8.75832e-05	0.000187406
3	chr2:202318949:G:A	202318949	NA,A	NA,G	NA,1	NA,-inf	NA,inf	NA,0.237868	8.75433e-05	0.000187162
3	chr2:202613440:T:C	202613440	C,NA	T,NA	1,NA	-inf,NA	inf,NA	0.0693976,NA	8.75338e-05	0.00018445
3	chr2:202164487:C:T	202164487	NA,T	NA,C	NA,1	NA,-inf	NA,inf	NA,0.257927	8.75336e-05	0.000187123
3	chr2:202218376:A:AC	202218376	NA,AC	NA,A	NA,1	NA,inf	NA,inf	NA,0.209737	8.75298e-05	0.000186562
3	chr2:202590817:G:A	202590817	NA,A	NA,G	NA,1	NA,-inf	NA,inf	NA,0.26616	8.75184e-05	0.000187394
3	chr2:203644064:G:A	203644064	NA,A	NA,G	NA,1	NA,inf	NA,inf	NA,0.225076	8.75061e-05	0.000186928
3	chr2:202435717:C:T	202435717	NA,T	NA,C	NA,1	NA,-inf	NA,inf	NA,0.252072	8.74965e-05	0.000187182
3	chr2:202310107:G:A	202310107	NA,A	NA,G	NA,1	NA,inf	NA,inf	NA,0.223262	8.74928e-05	0.000186863
3	chr2:202203068:T:C	202203068	NA,C	NA,T	NA,1	NA,-inf	NA,inf	NA,0.254313	8.74914e-05	0.000187192
3	chr2:202651829:G:A	202651829	NA,A	NA,G	NA,1	NA,inf	NA,inf	NA,0.263386	8.74747e-05	0.000187105
3	chr2:202419632:G:A	202419632	NA,A	NA,G	NA,1	NA,-inf	NA,inf	NA,0.25273	8.7465e-05	0.000187182
3	chr2:202461253:C:T	202461253	NA,T	NA,C	NA,1	NA,-inf	NA,inf	NA,0.25273	8.7465e-05	0.000187182
3	chr2:203725487:AAG:A	203725487	NA,A	NA,AAG	NA,1	NA,-inf	NA,inf	NA,0.257196	8.7459e-05	0.000187257
3	chr2:202551350:A:T	202551350	NA,T	NA,A	NA,1	NA,inf	NA,inf	NA,0.331021	8.74566e-05	0.000188162
3	chr2:202745570:CAATT:C	202745570	NA,C	NA,CAATT	NA,1	NA,-inf	NA,inf	NA,0.253669	8.7455e-05	0.000187125
3	chr2:202275404:C:T	202275404	NA,T	NA,C	NA,1	NA,inf	NA,inf	NA,0.205085	8.74529e-05	0.000186369
3	chr2:202796915:T:G	202796915	NA,G	NA,T	NA,1	NA,-inf	NA,inf	NA,0.242558	8.74235e-05	0.00018688
3	chr2:202710273:G:A	202710273	A,NA	G,NA	1,NA	inf,NA	inf,NA	0.309875,NA	8.74216e-05	0.000186287
3	chr2:202082609:AAG:A	202082609	A,NA	AAG,NA	1,NA	inf,NA	inf,NA	0.563311,NA	8.73894e-05	0.000189879
3	chr2:202006797:C:A	202006797	NA,A	NA,C	NA,1	NA,inf	NA,inf	NA,0.214911	8.73826e-05	0.000186576
3	chr2:204051005:C:T	204051005	T,NA	C,NA	1,NA	inf,NA	inf,NA	0.295211,NA	8.73824e-05	0.000186783
3	chr2:202426381:A:G	202426381	G,G	A,A	1,1	-inf,-inf	inf,inf	0.821779,0.0372872	8.73598e-05	0.000178832
3	chr2:203604555:C:G	203604555	NA,G	NA,C	NA,1	NA,inf	NA,inf	NA,0.207458	8.73575e-05	0.000186508
3	chr2:203892262:C:T	203892262	NA,T	NA,C	NA,1	NA,inf	NA,inf	NA,0.215992	8.73525e-05	0.000186474
3	chr2:203437358:ACT:A	203437358	NA,A	NA,ACT	NA,1	NA,inf	NA,inf	NA,0.222814	8.73231e-05	0.000186411
3	chr2:202798000:T:C	202798000	NA,C	NA,T	NA,1	NA,-inf	NA,inf	NA,0.241163	8.73011e-05	0.000186618
3	chr2:203943518:G:T	203943518	NA,T	NA,G	NA,1	NA,-inf	NA,inf	NA,0.243026	8.73004e-05	0.000186651
3	chr2:202439264:C:T	202439264	T,NA	C,NA	1,NA	-inf,NA	inf,NA	0.413722,NA	8.72976e-05	0.00018799
3	chr2:202625646:C:T	202625646	NA,T	NA,C	NA,1	NA,inf	NA,inf	NA,0.211042	8.72894e-05	0.000186219
3	chr2:202735394:G:A	202735394	NA,A	NA,G	NA,1	NA,-inf	NA,inf	NA,0.241334	8.72828e-05	0.000186603
3	chr2:204018913:C:T	204018913	T,NA	C,NA	1,NA	-inf,NA	inf,NA	0.260954,NA	8.72691e-05	0.000185377
3	chr2:203545356:C:A	203545356	NA,A	NA,C	NA,1	NA,inf	NA,inf	NA,0.209446	8.72124e-05	0.000185877
3	chr2:202156618:A:G	202156618	NA,G	NA,A	NA,1	NA,inf	NA,inf	NA,0.217355	8.72066e-05	0.000185878
3	chr2:202873519:A:G	202873519	NA,G	NA,A	NA,1	NA,-inf	NA,inf	NA,0.259283	8.71968e-05	0.000186394
3	chr2:203029269:C:T	203029269	NA,T	NA,C	NA,1	NA,inf	NA,inf	NA,0.20894	8.71124e-05	0.000185828
3	chr2:202312922:C:T	202312922	NA,T	NA,C	NA,1	NA,inf	NA,inf	NA,0.217829	8.70705e-05	0.000185857
3	chr2:201853678:A:G	201853678	NA,G	NA,A	NA,1	NA,inf	NA,inf	NA,0.213097	8.7062e-05	0.000185772
3	chr2:203642034:T:C	203642034	NA,C	NA,T	NA,1	NA,inf	NA,inf	NA,0.2049	8.7048e-05	0.000185886
3	chr2:201969205:G:C	201969205	NA,C	NA,G	NA,1	NA,-inf	NA,inf	NA,0.254724	8.70465e-05	0.000186412
3	chr2:202677093:C:T	202677093	NA,T	NA,C	NA,1	NA,-inf	NA,inf	NA,0.245753	8.69835e-05	0.000186264
3	chr2:203036661:T:C	203036661	NA,C	NA,T	NA,1	NA,inf	NA,inf	NA,0.230416	8.69815e-05	0.000185814
3	chr2:201762057:G:A	201762057	NA,A	NA,G	NA,1	NA,-inf	NA,inf	NA,0.245337	8.69727e-05	0.000186054
3	chr2:203087693:A:G	203087693	NA,G	NA,A	NA,1	NA,-inf	NA,inf	NA,0.255493	8.69668e-05	0.000186327
3	chr2:203704738:GA:G	203704738	NA,G	NA,GA	NA,1	NA,-inf	NA,inf	NA,0.235595	8.69335e-05	0.000186032
3	chr2:201813142:A:G	201813142	NA,G	NA,A	NA,1	NA,-inf	NA,inf	NA,0.250774	8.69324e-05	0.000186033
3	chr2:202872657:G:A	202872657	NA,A	NA,G	NA,1	NA,inf	NA,inf	NA,0.249194	8.69269e-05	0.000185891
3	chr2:203704994:G:T	203704994	T,T	G,G	1,1	inf,inf	inf,inf	0.231269,1.14995	8.69207e-05	0.000186253
3	chr2:202431747:A:G	202431747	NA,G	NA,A	NA,1	NA,-inf	NA,inf	NA,0.248931	8.69097e-05	0.000185925
3	chr2:201804875:G:A	201804875	NA,A	NA,G	NA,1	NA,inf	NA,inf	NA,0.219957	8.69014e-05	0.00018553
3	chr2:202924205:T:G	202924205	NA,G	NA,T	NA,1	NA,-inf	NA,inf	NA,0.25387	8.6893e-05	0.000186154
3	chr2:203038124:G:A	203038124	NA,A	NA,G	NA,1	NA,-inf	NA,inf	NA,0.230888	8.6885e-05	0.000185751
3	chr2:203461769:T:C	203461769	NA,C	NA,T	NA,1	NA,-inf	NA,inf	NA,0.25241	8.68507e-05	0.000186045
3	chr2:203515049:A:G	203515049	NA,G	NA,A	NA,1	NA,inf	NA,inf	NA,0.204397	8.6787e-05	0.000184982
3	chr2:203520399:G:A	203520399	A,NA	G,NA	1,NA	inf,NA	inf,NA	1.62616,NA	8.6777e-05	0.000271744
3	chr2:202958984:CTT:C	202958984	C,C	CTT,CTT	1,1	-inf,inf	inf,inf	1.254,0.962451	8.67762e-05	0.000209374
3	chr2:203802470:A:G	203802470	G,NA	A,NA	1,NA	inf,NA	inf,NA	0.272364,NA	8.67721e-05	0.000184853
3	chr2:202055780:T:C	202055780	NA,C	NA,T	NA,1	NA,inf	NA,inf	NA,0.257491	8.67711e-05	0.000185854
3	chr2:202890069:A:T	202890069	T,NA	A,NA	1,NA	-inf,NA	inf,NA	0.415849,NA	8.67576e-05	0.00018645
3	chr2:203379128:G:A	203379128	A,NA	G,NA	1,NA	inf,NA	inf,NA	0.235876,NA	8.67475e-05	0.000184665
3	chr2:203515991:A:G	203515991	NA,G	NA,A	NA,1	NA,inf	NA,inf	NA,0.215958	8.67395e-05	0.000185166
3	chr2:204054827:A:G	204054827	G,NA	A,NA	1,NA	-inf,NA	inf,NA	0.344203,NA	8.67379e-05	0.000185546
3	chr2:203176910:G:A	203176910	NA,A	NA,G	NA,1	NA,inf	NA,inf	NA,0.230168	8.67319e-05	0.000185076
3	chr2:203716491:GA:G	203716491	NA,G	NA,GA	NA,1	NA,-inf	NA,inf	NA,0.249223	8.67246e-05	0.000185683
3	chr2:202767564:C:T	202767564	NA,T	NA,C	NA,1	NA,-inf	NA,inf	NA,0.24783	8.67182e-05	0.000185266
3	chr2:202475199:T:C	202475199	NA,C	NA,T	NA,1	NA,inf	NA,inf	NA,0.217514	8.67114e-05	0.00018511
3	chr2:203954264:T:A	203954264	NA,A	NA,T	NA,1	NA,inf	NA,inf	NA,0.236211	8.6684e-05	0.00018541
3	chr2:202371288:G:A	202371288	NA,A	NA,G	NA,1	NA,inf	NA,inf	NA,0.208669	8.66801e-05	0.000184768
3	chr2:201940848:G:C	201940848	NA,C	NA,G	NA,1	NA,inf	NA,inf	NA,0.216813	8.66523e-05	0.00018506
3	chr2:202260664:C:T	202260664	NA,T	NA,C	NA,1	NA,inf	NA,inf	NA,0.212401	8.66242e-05	0.000184985
3	chr2:202412577:C:T	202412577	NA,T	NA,C	NA,1	NA,inf	NA,inf	NA,0.216256	8.66137e-05	0.000184905
3	chr2:204052557:A:C	204052557	NA,C	NA,A	NA,1	NA,inf	NA,inf	NA,0.217068	8.65891e-05	0.000184922
3	chr2:201701008:C:T	201701008	NA,T	NA,C	NA,1	NA,inf	NA,inf	NA,0.214969	8.65874e-05	0.000184915
3	chr2:201702838:A:G	201702838	NA,G	NA,A	NA,1	NA,inf	NA,inf	NA,0.238772	8.65843e-05	0.000185318
3	chr2:203404546:C:T	203404546	NA,T	NA,C	NA,1	NA,-inf	NA,inf	NA,0.263644	8.65827e-05	0.000185653
3	chr2:202254095:C:T	202254095	T,T	C,C	1,1	inf,inf	inf,inf	2.19387,0.353459	8.65248e-05	0.000234071
3	chr2:201705468:T:C	201705468	NA,C	NA,T	NA,1	NA,inf	NA,inf	NA,0.218909	8.65204e-05	0.000184777
3	chr2:201742863:G:A	201742863	NA,A	NA,G	NA,1	NA,-inf	NA,inf	NA,0.23834	8.6508e-05	0.000185104
3	chr2:201861710:G:A	201861710	NA,A	NA,G	NA,1	NA,inf	NA,inf	NA,0.205828	8.6471e-05	0.000184425
3	chr2:202608683:C:G	202608683	NA,G	NA,C	NA,1	NA,inf	NA,inf	NA,0.207875	8.645e-05	0.000184606
3	chr2:201939092:T:C	201939092	C,NA	T,NA	1,NA	inf,NA	inf,NA	0.288369,NA	8.64251e-05	0.000184515
3	chr2:202007871:C:T	202007871	T,T	C,C	1,1	inf,-inf	inf,inf	0.00203623,0.994634	8.64243e-05	0.000180119
3	chr2:202314010:G:A	202314010	NA,A	NA,G	NA,1	NA,-inf	NA,inf	NA,0.223132	8.64227e-05	0.000184746
3	chr2:202915496:A:G	202915496	NA,G	NA,A	NA,1	NA,inf	NA,inf	NA,0.19337	8.64118e-05	0.00018429
3	chr2:203736621:G:C	203736621	NA,C	NA,G	NA,1	NA,inf	NA,inf	NA,0.218437	8.64043e-05	0.000184474
3	chr2:204020212:C:T	204020212	NA,T	NA,C	NA,1	NA,-inf	NA,inf	NA,0.236599	8.64036e-05	0.000184806
3	chr2:202639438:C:T	202639438	NA,T	NA,C	NA,1	NA,inf	NA,inf	NA,0.250084	8.63969e-05	0.000184789
3	chr2:202704907:T:A	202704907	NA,A	NA,T	NA,1	NA,inf	NA,inf	NA,0.20243	8.63951e-05	0.000184344
3	chr2:203445952:TC:T	203445952	T,NA	TC,NA	1,NA	-inf,NA	inf,NA	0.430874,NA	8.63943e-05	0.000184983
3	chr2:203642908:G:A	203642908	NA,A	NA,G	NA,1	NA,inf	NA,inf	NA,0.212549	8.6388e-05	0.000184543
3	chr2:203102787:G:T	203102787	T,T	G,G	1,1	-inf,inf	inf,inf	0.985624,0.430264	8.6386e-05	0.000181184
3	chr2:203445954:TCCTTTGGGG:T	203445954	T,NA	TCCTTTGGGG,NA	1,NA	-inf,NA	inf,NA	0.430625,NA	8.63719e-05	0.000184935
3	chr2:203301004:C:G	203301004	NA,G	NA,C	NA,1	NA,-inf	NA,inf	NA,0.244323	8.63635e-05	0.000184825
3	chr2:203852706:A:G	203852706	NA,G	NA,A	NA,1	NA,inf	NA,inf	NA,0.214035	8.6357e-05	0.000184551
3	chr2:201744600:C:G	201744600	NA,G	NA,C	NA,1	NA,-inf	NA,inf	NA,0.232539	8.63358e-05	0.000184672
3	chr2:203815412:C:T	203815412	NA,T	NA,C	NA,1	NA,inf	NA,inf	NA,0.208357	8.63203e-05	0.000184401
3	chr2:201941829:G:A	201941829	NA,A	NA,G	NA,1	NA,inf	NA,inf	NA,0.212638	8.6308e-05	0.000184305
3	chr2:203712806:A:G	203712806	NA,G	NA,A	NA,1	NA,inf	NA,inf	NA,0.20532	8.62679e-05	0.000184263
3	chr2:202784310:T:C	202784310	NA,C	NA,T	NA,1	NA,-inf	NA,inf	NA,0.221054	8.62677e-05	0.000184318
3	chr2:202647023:T:G	202647023	NA,G	NA,T	NA,1	NA,-inf	NA,inf	NA,0.237025	8.6262e-05	0.000184688
3	chr2:203299830:C:T	203299830	NA,T	NA,C	NA,1	NA,inf	NA,inf	NA,0.218756	8.62441e-05	0.000183972
3	chr2:202253274:A:G	202253274	NA,G	NA,A	NA,1	NA,inf	NA,inf	NA,0.208269	8.62432e-05	0.000184173
3	chr2:202354092:T:G	202354092	NA,G	NA,T	NA,1	NA,inf	NA,inf	NA,0.234852	8.6242e-05	0.000184562
3	chr2:203382007:C:T	203382007	NA,T	NA,C	NA,1	NA,inf	NA,inf	NA,0.206796	8.61648e-05	0.000183948
3	chr2:203912100:A:G	203912100	NA,G	NA,A	NA,1	NA,inf	NA,inf	NA,0.212586	8.61556e-05	0.000184013
3	chr2:201878489:C:T	201878489	NA,T	NA,C	NA,1	NA,-inf	NA,inf	NA,0.230267	8.61553e-05	0.00018433
3	chr2:203870454:G:A	203870454	NA,A	NA,G	NA,1	NA,inf	NA,inf	NA,0.206479	8.61508e-05	0.000184065
3	chr2:203098247:C:T	203098247	NA,T	NA,C	NA,1	NA,-inf	NA,inf	NA,0.255732	8.61319e-05	0.000184006
3	chr2:203145550:C:G	203145550	NA,G	NA,C	NA,1	NA,inf	NA,inf	NA,0.212142	8.61243e-05	0.000183788
3	chr2:202212391:G:A	202212391	A,NA	G,NA	1,NA	-inf,NA	inf,NA	0.068854,NA	8.61225e-05	0.000181637
3	chr2:203502058:A:G	203502058	G,G	A,A	1,1	inf,-inf	inf,inf	1.11053,0.158299	8.61135e-05	0.000180095
3	chr2:202752206:C:T	202752206	T,NA	C,NA	1,NA	-inf,NA	inf,NA	0.132437,NA	8.60989e-05	0.00018213
3	chr2:203528526:ACTT:A	203528526	A,NA	ACTT,NA	1,NA	-inf,NA	inf,NA	0.427751,NA	8.60857e-05	0.000184326
3	chr2:202012651:A:C	202012651	NA,C	NA,A	NA,1	NA,-inf	NA,inf	NA,0.235893	8.6072e-05	0.00018419
3	chr2:202359885:G:A	202359885	NA,A	NA,G	NA,1	NA,-inf	NA,inf	NA,0.236859	8.60705e-05	0.000184186
3	chr2:203512969:A:G	203512969	NA,G	NA,A	NA,1	NA,inf	NA,inf	NA,0.205442	8.6061e-05	0.000183726
3	chr2:203870365:C:CT	203870365	NA,CT	NA,C	NA,1	NA,inf	NA,inf	NA,0.205054	8.60405e-05	0.000183827
3	chr2:202241108:A:G	202241108	NA,G	NA,A	NA,1	NA,inf	NA,inf	NA,0.205888	8.60396e-05	0.000183741
3	chr2:201700191:C:T	201700191	NA,T	NA,C	NA,1	NA,inf	NA,inf	NA,0.210823	8.60283e-05	0.000183692
3	chr2:202426059:G:C	202426059	NA,C	NA,G	NA,1	NA,inf	NA,inf	NA,0.196219	8.59946e-05	0.000183279
3	chr2:202304557:C:T	202304557	NA,T	NA,C	NA,1	NA,inf	NA,inf	NA,0.204287	8.59928e-05	0.000183629
3	chr2:203118941:T:G	203118941	NA,G	NA,T	NA,1	NA,-inf	NA,inf	NA,0.265695	8.59787e-05	0.000183877
3	chr2:203867624:C:T	203867624	T,T	C,C	1,1	-inf,-inf	inf,inf	0.95075,0.229505	8.59783e-05	0.0001805
3	chr2:201755115:G:A	201755115	NA,A	NA,G	NA,1	NA,inf	NA,inf	NA,0.217061	8.59673e-05	0.000183714
3	chr2:202401069:C:T	202401069	NA,T	NA,C	NA,1	NA,inf	NA,inf	NA,0.208231	8.59326e-05	0.000183458
3	chr2:202629245:CTA:C	202629245	NA,C	NA,CTA	NA,1	NA,inf	NA,inf	NA,0.189779	8.5873e-05	0.000182923
3	chr2:202357197:G:A	202357197	NA,A	NA,G	NA,1	NA,inf	NA,inf	NA,0.21328	8.58672e-05	0.000183649
3	chr2:201768215:T:C	201768215	C,C	T,T	1,1	-inf,inf	inf,inf	0.347873,1.12411	8.57961e-05	0.000184908
3	chr2:203211644:A:G	203211644	NA,G	NA,A	NA,1	NA,inf	NA,inf	NA,0.204853	8.57739e-05	0.000183124
3	chr2:202321330:G:A	202321330	NA,A	NA,G	NA,1	NA,-inf	NA,inf	NA,0.20569	8.57567e-05	0.000183296
3	chr2:201864525:G:A	201864525	NA,A	NA,G	NA,1	NA,-inf	NA,inf	NA,0.222111	8.56207e-05	0.000183055
3	chr2:202922088:C:A	202922088	NA,A	NA,C	NA,1	NA,inf	NA,inf	NA,0.216666	8.56181e-05	0.000182906
3	chr2:202339786:C:T	202339786	NA,T	NA,C	NA,1	NA,inf	NA,inf	NA,0.201165	8.56166e-05	0.000182847
3	chr2:202964210:G:A	202964210	NA,A	NA,G	NA,1	NA,inf	NA,inf	NA,0.184045	8.56092e-05	0.000182593
3	chr2:202411226:C:G	202411226	NA,G	NA,C	NA,1	NA,-inf	NA,inf	NA,0.230593	8.56025e-05	0.000183179
3	chr2:202807705:A:G	202807705	NA,G	NA,A	NA,1	NA,-inf	NA,inf	NA,0.229791	8.558e-05	0.000183148
3	chr2:202544156:A:C	202544156	NA,C	NA,A	NA,1	NA,-inf	NA,inf	NA,0.230007	8.55725e-05	0.000183116
3	chr2:203417307:G:A	203417307	NA,A	NA,G	NA,1	NA,inf	NA,inf	NA,0.202321	8.55588e-05	0.000182657
3	chr2:201980705:C:T	201980705	NA,T	NA,C	NA,1	NA,-inf	NA,inf	NA,0.214245	8.55485e-05	0.000182906
3	chr2:203739511:C:CA	203739511	NA,CA	NA,C	NA,1	NA,inf	NA,inf	NA,0.1989	8.55261e-05	0.000182665
3	chr2:203478330:G:A	203478330	NA,A	NA,G	NA,1	NA,-inf	NA,inf	NA,0.263333	8.5504e-05	0.000183067
3	chr2:202160603:A:G	202160603	NA,G	NA,A	NA,1	NA,-inf	NA,inf	NA,0.239336	8.55037e-05	0.000182828
3	chr2:202919479:A:G	202919479	G,G	A,A	1,1	-inf,inf	inf,inf	1.30687,0.942618	8.54921e-05	0.000209676
3	chr2:203709040:T:A	203709040	NA,A	NA,T	NA,1	NA,-inf	NA,inf	NA,0.234442	8.54547e-05	0.000182949
3	chr2:202438594:T:C	202438594	NA,C	NA,T	NA,1	NA,-inf	NA,inf	NA,0.221143	8.54483e-05	0.000182825
3	chr2:201869523:T:C	201869523	NA,C	NA,T	NA,1	NA,inf	NA,inf	NA,0.19233	8.54436e-05	0.0001823
3	chr2:203986772:G:A	203986772	NA,A	NA,G	NA,1	NA,-inf	NA,inf	NA,0.219564	8.54374e-05	0.00018266
3	chr2:203986667:C:T	203986667	NA,T	NA,C	NA,1	NA,-inf	NA,inf	NA,0.219564	8.54374e-05	0.00018266
3	chr2:201967371:C:T	201967371	T,T	C,C	1,1	inf,-inf	inf,inf	0.470892,0.920825	8.54164e-05	0.000181436
3	chr2:203881082:A:G	203881082	NA,G	NA,A	NA,1	NA,-inf	NA,inf	NA,0.211304	8.54154e-05	0.000182524
3	chr2:203769412:C:T	203769412	NA,T	NA,C	NA,1	NA,inf	NA,inf	NA,0.184952	8.54073e-05	0.000182261
3	chr2:203714654:A:G	203714654	NA,G	NA,A	NA,1	NA,-inf	NA,inf	NA,0.232894	8.53942e-05	0.000182819
3	chr2:202563296:G:T	202563296	NA,T	NA,G	NA,1	NA,-inf	NA,inf	NA,0.227575	8.53853e-05	0.000182714
3	chr2:202383362:C:T	202383362	NA,T	NA,C	NA,1	NA,inf	NA,inf	NA,0.189354	8.53793e-05	0.000181988
3	chr2:201917540:C:T	201917540	NA,T	NA,C	NA,1	NA,inf	NA,inf	NA,0.211747	8.53746e-05	0.000182363
3	chr2:203141154:T:C	203141154	C,C	T,T	1,1	-inf,inf	inf,inf	1.1121,0.165496	8.53707e-05	0.000178425
3	chr2:203870163:GAGCTATAT:G	203870163	NA,G	NA,GAGCTATAT	NA,1	NA,inf	NA,inf	NA,0.178745	8.53682e-05	0.000182319
3	chr2:202713511:A:T	202713511	NA,T	NA,A	NA,1	NA,-inf	NA,inf	NA,0.218696	8.53596e-05	0.000182493
3	chr2:203081146:A:T	203081146	NA,T	NA,A	NA,1	NA,-inf	NA,inf	NA,0.26283	8.53575e-05	0.000182442
3	chr2:202060254:G:C	202060254	NA,C	NA,G	NA,1	NA,-inf	NA,inf	NA,0.225072	8.5352e-05	0.000182595
3	chr2:202007214:A:G	202007214	NA,G	NA,A	NA,1	NA,inf	NA,inf	NA,0.211789	8.53505e-05	0.000182308
3	chr2:202549936:C:G	202549936	NA,G	NA,C	NA,1	NA,-inf	NA,inf	NA,0.227054	8.5344e-05	0.000182625
3	chr2:202553731:C:G	202553731	NA,G	NA,C	NA,1	NA,-inf	NA,inf	NA,0.226902	8.53325e-05	0.0001826
3	chr2:202522276:G:A	202522276	NA,A	NA,G	NA,1	NA,-inf	NA,inf	NA,0.226902	8.53325e-05	0.0001826
3	chr2:203789264:G:A	203789264	NA,A	NA,G	NA,1	NA,-inf	NA,inf	NA,0.21534	8.53263e-05	0.000182567
3	chr2:202341390:C:T	202341390	NA,T	NA,C	NA,1	NA,inf	NA,inf	NA,0.197308	8.5299e-05	0.000182171
3	chr2:203816707:T:C	203816707	NA,C	NA,T	NA,1	NA,inf	NA,inf	NA,0.192444	8.52958e-05	0.000182127
3	chr2:203488804:C:T	203488804	T,NA	C,NA	1,NA	inf,NA	inf,NA	0.267263,NA	8.52796e-05	0.000181226
3	chr2:203952969:T:G	203952969	NA,G	NA,T	NA,1	NA,inf	NA,inf	NA,0.202467	8.52464e-05	0.000182175
3	chr2:201711183:C:T	201711183	NA,T	NA,C	NA,1	NA,inf	NA,inf	NA,0.202458	8.52357e-05	0.000182027
3	chr2:202746379:A:T	202746379	T,T	A,A	1,1	-inf,-inf	inf,inf	0.883408,0.137905	8.52157e-05	0.000175438
3	chr2:202201327:G:C	202201327	C,C	G,G	1,1	inf,-inf	inf,inf	2.34932,0.0658839	8.52008e-05	0.000237672
3	chr2:202946920:G:A	202946920	NA,A	NA,G	NA,1	NA,inf	NA,inf	NA,0.196713	8.5197e-05	0.000181903
3	chr2:203846422:C:T	203846422	NA,T	NA,C	NA,1	NA,inf	NA,inf	NA,0.188011	8.51903e-05	0.000181894
3	chr2:203960899:C:T	203960899	NA,T	NA,C	NA,1	NA,inf	NA,inf	NA,0.200744	8.51823e-05	0.000182028
3	chr2:201743410:G:A	201743410	A,A	G,G	1,1	-inf,-inf	inf,inf	0.354366,1.04817	8.51811e-05	0.000181524
3	chr2:202142423:T:C	202142423	NA,C	NA,T	NA,1	NA,-inf	NA,inf	NA,0.241943	8.51793e-05	0.000182139
3	chr2:202503080:T:G	202503080	NA,G	NA,T	NA,1	NA,inf	NA,inf	NA,0.201661	8.51736e-05	0.000181958
3	chr2:202582534:T:C	202582534	NA,C	NA,T	NA,1	NA,-inf	NA,inf	NA,0.226836	8.51678e-05	0.000182142
3	chr2:202271385:G:A	202271385	NA,A	NA,G	NA,1	NA,-inf	NA,inf	NA,0.198331	8.51676e-05	0.000182035
3	chr2:202786702:G:A	202786702	NA,A	NA,G	NA,1	NA,-inf	NA,inf	NA,0.236396	8.51597e-05	0.000182042
3	chr2:202546476:T:A	202546476	NA,A	NA,T	NA,1	NA,-inf	NA,inf	NA,0.224681	8.51565e-05	0.000182222
3	chr2:203372865:G:A	203372865	NA,A	NA,G	NA,1	NA,-inf	NA,inf	NA,0.23161	8.51493e-05	0.000182379
3	chr2:203110723:C:T	203110723	NA,T	NA,C	NA,1	NA,inf	NA,inf	NA,0.22008	8.51477e-05	0.000182096
3	chr2:201907297:A:G	201907297	NA,G	NA,A	NA,1	NA,-inf	NA,inf	NA,0.206879	8.51147e-05	0.000181923
3	chr2:202067478:G:A	202067478	A,NA	G,NA	1,NA	-inf,NA	inf,NA	0.41144,NA	8.51123e-05	0.000182182
3	chr2:202689027:G:A	202689027	NA,A	NA,G	NA,1	NA,-inf	NA,inf	NA,0.209593	8.50914e-05	0.00018189
3	chr2:203673112:T:G	203673112	NA,G	NA,T	NA,1	NA,-inf	NA,inf	NA,0.225515	8.50757e-05	0.000181972
3	chr2:203342254:C:T	203342254	NA,T	NA,C	NA,1	NA,inf	NA,inf	NA,0.21795	8.50625e-05	0.000181901
3	chr2:203339749:A:G	203339749	NA,G	NA,A	NA,1	NA,inf	NA,inf	NA,0.21795	8.50625e-05	0.000181901
3	chr2:203377184:A:G	203377184	NA,G	NA,A	NA,1	NA,inf	NA,inf	NA,0.21795	8.50625e-05	0.000181901
3	chr2:202511341:C:T	202511341	NA,T	NA,C	NA,1	NA,-inf	NA,inf	NA,0.211844	8.50538e-05	0.000181855
3	chr2:203836606:G:A	203836606	NA,A	NA,G	NA,1	NA,inf	NA,inf	NA,0.191037	8.5048e-05	0.000181603
3	chr2:202431067:T:C	202431067	C,C	T,T	1,1	-inf,-inf	inf,inf	0.800429,1.07181	8.50363e-05	0.000187344
3	chr2:203779085:G:T	203779085	T,T	G,G	1,1	-inf,-inf	inf,inf	1.0743,0.203795	8.50305e-05	0.000179997
3	chr2:202483029:G:A	202483029	NA,A	NA,G	NA,1	NA,-inf	NA,inf	NA,0.211382	8.50202e-05	0.000181783
3	chr2:203677144:A:G	203677144	NA,G	NA,A	NA,1	NA,-inf	NA,inf	NA,0.229161	8.50158e-05	0.000182014
3	chr2:202441132:T:C	202441132	C,C	T,T	1,1	-inf,-inf	inf,inf	0.82421,1.05252	8.4994e-05	0.000187423
3	chr2:203665554:C:G	203665554	NA,G	NA,C	NA,1	NA,-inf	NA,inf	NA,0.229688	8.49936e-05	0.000181904
3	chr2:202156706:A:C	202156706	NA,C	NA,A	NA,1	NA,-inf	NA,inf	NA,0.221658	8.49748e-05	0.000181853
3	chr2:202331467:C:A	202331467	NA,A	NA,C	NA,1	NA,-inf	NA,inf	NA,0.196132	8.49691e-05	0.000181613
3	chr2:202614754:C:G	202614754	NA,G	NA,C	NA,1	NA,-inf	NA,inf	NA,0.229775	8.49657e-05	0.000181622
3	chr2:202757386:C:T	202757386	NA,T	NA,C	NA,1	NA,-inf	NA,inf	NA,0.212625	8.49332e-05	0.000181621
3	chr2:201814386:A:G	201814386	NA,G	NA,A	NA,1	NA,-inf	NA,inf	NA,0.226059	8.49298e-05	0.000181728
3	chr2:201725847:T:A	201725847	NA,A	NA,T	NA,1	NA,inf	NA,inf	NA,0.198378	8.49259e-05	0.000181369
3	chr2:203232216:T:A	203232216	A,NA	T,NA	1,NA	inf,NA	inf,NA	0.298827,NA	8.49254e-05	0.000180509
3	chr2:202438367:T:C	202438367	NA,C	NA,T	NA,1	NA,-inf	NA,inf	NA,0.220469	8.49169e-05	0.000181635
3	chr2:203249734:A:G	203249734	G,NA	A,NA	1,NA	-inf,NA	inf,NA	0.383171,NA	8.48787e-05	0.000183059
3	chr2:203038500:C:A	203038500	NA,A	NA,C	NA,1	NA,inf	NA,inf	NA,0.225189	8.48629e-05	0.000181491
3	chr2:202092607:GC:G	202092607	G,NA	GC,NA	1,NA	inf,NA	inf,NA	0.392521,NA	8.48455e-05	0.000181991
3	chr2:203327909:A:C	203327909	C,NA	A,NA	1,NA	inf,NA	inf,NA	0.229484,NA	8.48398e-05	0.000180318
3	chr2:203868341:A:G	203868341	NA,G	NA,A	NA,1	NA,inf	NA,inf	NA,0.190697	8.48371e-05	0.000181263
3	chr2:202681531:A:G	202681531	G,NA	A,NA	1,NA	inf,NA	inf,NA	0.280199,NA	8.48033e-05	0.000180024
3	chr2:203303522:T:C	203303522	NA,C	NA,T	NA,1	NA,-inf	NA,inf	NA,0.23418	8.48023e-05	0.000181316
3	chr2:202245691:A:G	202245691	NA,G	NA,A	NA,1	NA,inf	NA,inf	NA,0.191231	8.47685e-05	0.000181047
3	chr2:202327690:G:GAGAA	202327690	GAGAA,GAGAA	G,G	1,1	-inf,inf	inf,inf	1.8286,0.131298	8.4766e-05	0.000184792
3	chr2:203872164:A:G	203872164	NA,G	NA,A	NA,1	NA,inf	NA,inf	NA,0.233492	8.47341e-05	0.000181372
3	chr2:202488016:A:G	202488016	NA,G	NA,A	NA,1	NA,inf	NA,inf	NA,0.212681	8.47159e-05	0.000181245
3	chr2:201970614:C:T	201970614	NA,T	NA,C	NA,1	NA,-inf	NA,inf	NA,0.189594	8.47097e-05	0.000180909
3	chr2:202984813:T:C	202984813	NA,C	NA,T	NA,1	NA,inf	NA,inf	NA,0.172918	8.47058e-05	0.000180677
3	chr2:202843263:A:G	202843263	NA,G	NA,A	NA,1	NA,-inf	NA,inf	NA,0.229011	8.46951e-05	0.000181053
3	chr2:202559054:C:T	202559054	T,T	C,C	1,1	inf,inf	inf,inf	0.811912,0.239292	8.46806e-05	0.000174249
3	chr2:201791404:T:A	201791404	NA,A	NA,T	NA,1	NA,inf	NA,inf	NA,0.193549	8.46252e-05	0.000180697
3	chr2:202580827:G:A	202580827	NA,A	NA,G	NA,1	NA,inf	NA,inf	NA,0.211865	8.46147e-05	0.000180609
3	chr2:202265844:C:T	202265844	NA,T	NA,C	NA,1	NA,-inf	NA,inf	NA,0.207676	8.4602e-05	0.000180915
3	chr2:203685658:T:C	203685658	C,NA	T,NA	1,NA	-inf,NA	inf,NA	0.351137,NA	8.44374e-05	0.000181006
3	chr2:203028335:T:A	203028335	NA,A	NA,T	NA,1	NA,inf	NA,inf	NA,0.169334	8.43847e-05	0.000180005
3	chr2:202285525:T:C	202285525	NA,C	NA,T	NA,1	NA,-inf	NA,inf	NA,0.199481	8.43661e-05	0.000180367
3	chr2:203910150:C:T	203910150	NA,T	NA,C	NA,1	NA,inf	NA,inf	NA,0.189037	8.436e-05	0.000180178
3	chr2:203269774:G:A	203269774	A,A	G,G	1,1	inf,-inf	inf,inf	1.06568,0.321387	8.43565e-05	0.000178307
3	chr2:203690198:C:A	203690198	NA,A	NA,C	NA,1	NA,-inf	NA,inf	NA,0.211134	8.43486e-05	0.000180442
3	chr2:202546235:T:G	202546235	G,NA	T,NA	1,NA	-inf,NA	inf,NA	0.414515,NA	8.43467e-05	0.000180697
3	chr2:201703896:G:A	201703896	NA,A	NA,G	NA,1	NA,-inf	NA,inf	NA,0.204747	8.4313e-05	0.000180309
3	chr2:202367646:T:G	202367646	NA,G	NA,T	NA,1	NA,-inf	NA,inf	NA,0.208972	8.42822e-05	0.000180314
3	chr2:202584442:C:T	202584442	NA,T	NA,C	NA,1	NA,-inf	NA,inf	NA,0.213267	8.42783e-05	0.000180331
3	chr2:203724335:T:TA	203724335	NA,TA	NA,T	NA,1	NA,-inf	NA,inf	NA,0.218254	8.42698e-05	0.000180386
3	chr2:201763207:G:A	201763207	NA,A	NA,G	NA,1	NA,-inf	NA,inf	NA,0.20703	8.42519e-05	0.000180176
3	chr2:203034541:C:T	203034541	NA,T	NA,C	NA,1	NA,inf	NA,inf	NA,0.198102	8.42456e-05	0.000179897
3	chr2:202105527:C:T	202105527	T,T	C,C	1,1	-inf,inf	inf,inf	1.83304,0.0708856	8.42442e-05	0.000194177
3	chr2:203894471:G:A	203894471	NA,A	NA,G	NA,1	NA,-inf	NA,inf	NA,0.195082	8.42182e-05	0.000179953
3	chr2:204007124:C:T	204007124	NA,T	NA,C	NA,1	NA,-inf	NA,inf	NA,0.203412	8.42169e-05	0.000180102
3	chr2:202203863:G:A	202203863	NA,A	NA,G	NA,1	NA,inf	NA,inf	NA,0.184345	8.42107e-05	0.00017988
3	chr2:202414979:C:G	202414979	G,G	C,C	1,1	-inf,-inf	inf,inf	0.803209,0.0435616	8.42018e-05	0.000172423
3	chr2:203985927:G:A	203985927	NA,A	NA,G	NA,1	NA,-inf	NA,inf	NA,0.203797	8.419e-05	0.00017999
3	chr2:201716492:T:C	201716492	NA,C	NA,T	NA,1	NA,inf	NA,inf	NA,0.208513	8.41643e-05	0.000180111
3	chr2:203924488:T:C	203924488	NA,C	NA,T	NA,1	NA,-inf	NA,inf	NA,0.198992	8.41634e-05	0.000179939
3	chr2:203919434:C:T	203919434	NA,T	NA,C	NA,1	NA,-inf	NA,inf	NA,0.208336	8.41634e-05	0.000180004
3	chr2:202106692:A:T	202106692	T,NA	A,NA	1,NA	-inf,NA	inf,NA	0.472035,NA	8.41492e-05	0.000182866
3	chr2:203028336:A:T	203028336	NA,T	NA,A	NA,1	NA,inf	NA,inf	NA,0.166394	8.41486e-05	0.000179507
3	chr2:203740482:G:A	203740482	NA,A	NA,G	NA,1	NA,-inf	NA,inf	NA,0.215154	8.41469e-05	0.000180119
3	chr2:202425140:T:C	202425140	NA,C	NA,T	NA,1	NA,inf	NA,inf	NA,0.208612	8.41405e-05	0.000180059
3	chr2:203052627:G:A	203052627	NA,A	NA,G	NA,1	NA,-inf	NA,inf	NA,0.243542	8.4133e-05	0.000179802
3	chr2:202282837:T:C	202282837	NA,C	NA,T	NA,1	NA,-inf	NA,inf	NA,0.218896	8.41086e-05	0.000179833
3	chr2:202278033:T:G	202278033	NA,G	NA,T	NA,1	NA,-inf	NA,inf	NA,0.196004	8.40996e-05	0.000179795
3	chr2:203619879:G:A	203619879	NA,A	NA,G	NA,1	NA,inf	NA,inf	NA,0.169123	8.40655e-05	0.000179521
3	chr2:201865674:G:C	201865674	NA,C	NA,G	NA,1	NA,inf	NA,inf	NA,0.188335	8.40592e-05	0.000179583
3	chr2:202230656:T:C	202230656	NA,C	NA,T	NA,1	NA,-inf	NA,inf	NA,0.18303	8.40565e-05	0.000179469
3	chr2:202028862:G:A	202028862	NA,A	NA,G	NA,1	NA,-inf	NA,inf	NA,0.223736	8.40319e-05	0.000180018
3	chr2:202330577:C:T	202330577	NA,T	NA,C	NA,1	NA,-inf	NA,inf	NA,0.191541	8.40296e-05	0.000179677
3	chr2:202863752:G:A	202863752	NA,A	NA,G	NA,1	NA,inf	NA,inf	NA,0.167383	8.40274e-05	0.000179188
3	chr2:202330001:G:A	202330001	NA,A	NA,G	NA,1	NA,-inf	NA,inf	NA,0.18399	8.40063e-05	0.000179556
3	chr2:202670634:A:G	202670634	NA,G	NA,A	NA,1	NA,-inf	NA,inf	NA,0.207325	8.39952e-05	0.000179811
3	chr2:202098539:C:G	202098539	NA,G	NA,C	NA,1	NA,inf	NA,inf	NA,0.19199	8.39536e-05	0.000179268
3	chr2:202266917:A:G	202266917	NA,G	NA,A	NA,1	NA,-inf	NA,inf	NA,0.183492	8.39028e-05	0.000179348
3	chr2:203626987:G:A	203626987	NA,A	NA,G	NA,1	NA,inf	NA,inf	NA,0.182052	8.38988e-05	0.000179239
3	chr2:202519140:T:C	202519140	C,NA	T,NA	1,NA	inf,NA	inf,NA	0.297713,NA	8.38773e-05	0.000178463
3	chr2:203638770:C:G	203638770	NA,G	NA,C	NA,1	NA,inf	NA,inf	NA,0.181646	8.38659e-05	0.000179169
3	chr2:202779904:G:A	202779904	NA,A	NA,G	NA,1	NA,-inf	NA,inf	NA,0.239729	8.38648e-05	0.00017921
3	chr2:201682132:C:T	201682132	NA,T	NA,C	NA,1	NA,-inf	NA,inf	NA,0.196755	8.38578e-05	0.000179296
3	chr2:202527719:G:A	202527719	A,NA	G,NA	1,NA	inf,NA	inf,NA	0.297373,NA	8.3847e-05	0.000178401
3	chr2:203030526:G:A	203030526	NA,A	NA,G	NA,1	NA,-inf	NA,inf	NA,0.210059	8.38418e-05	0.000179517
3	chr2:203632461:A:G	203632461	NA,G	NA,A	NA,1	NA,inf	NA,inf	NA,0.181214	8.38351e-05	0.000179103
3	chr2:202209788:G:A	202209788	NA,A	NA,G	NA,1	NA,inf	NA,inf	NA,0.17947	8.38337e-05	0.000179077
3	chr2:202041530:A:G	202041530	NA,G	NA,A	NA,1	NA,-inf	NA,inf	NA,0.171422	8.38282e-05	0.000178937
3	chr2:203642009:C:T	203642009	NA,T	NA,C	NA,1	NA,inf	NA,inf	NA,0.180998	8.38184e-05	0.000179067
3	chr2:203835014:A:C	203835014	NA,C	NA,A	NA,1	NA,inf	NA,inf	NA,0.193202	8.38041e-05	0.000179018
3	chr2:202683114:G:C	202683114	NA,C	NA,G	NA,1	NA,inf	NA,inf	NA,0.166143	8.37968e-05	0.000178811
3	chr2:203565594:A:G	203565594	NA,G	NA,A	NA,1	NA,-inf	NA,inf	NA,0.224439	8.37886e-05	0.000179481
3	chr2:203643307:G:C	203643307	NA,C	NA,G	NA,1	NA,inf	NA,inf	NA,0.180534	8.3783e-05	0.000178992
3	chr2:202524484:CCT:C	202524484	NA,C	NA,CCT	NA,1	NA,-inf	NA,inf	NA,0.206459	8.37648e-05	0.00017923
3	chr2:202558834:G:A	202558834	NA,A	NA,G	NA,1	NA,-inf	NA,inf	NA,0.203074	8.37271e-05	0.000179167
3	chr2:201881684:G:A	201881684	A,NA	G,NA	1,NA	-inf,NA	inf,NA	0.316637,NA	8.37268e-05	0.000179202
3	chr2:202085062:C:A	202085062	NA,A	NA,C	NA,1	NA,-inf	NA,inf	NA,0.20436	8.37236e-05	0.000179092
3	chr2:203631439:C:T	203631439	NA,T	NA,C	NA,1	NA,inf	NA,inf	NA,0.179744	8.37226e-05	0.000178863
3	chr2:202238189:A:G	202238189	NA,G	NA,A	NA,1	NA,-inf	NA,inf	NA,0.179071	8.37068e-05	0.000178729
3	chr2:202288159:G:A	202288159	NA,A	NA,G	NA,1	NA,-inf	NA,inf	NA,0.195059	8.37007e-05	0.00017899
3	chr2:202437810:T:A	202437810	NA,A	NA,T	NA,1	NA,inf	NA,inf	NA,0.190068	8.36767e-05	0.000178657
3	chr2:201710102:C:T	201710102	NA,T	NA,C	NA,1	NA,inf	NA,inf	NA,0.201483	8.36509e-05	0.000179005
3	chr2:201721155:A:G	201721155	NA,G	NA,A	NA,1	NA,inf	NA,inf	NA,0.201483	8.36509e-05	0.000179005
3	chr2:202223702:GT:G	202223702	NA,G	NA,GT	NA,1	NA,-inf	NA,inf	NA,0.17799	8.36282e-05	0.000178562
3	chr2:201818148:A:ATGCC	201818148	NA,ATGCC	NA,A	NA,1	NA,-inf	NA,inf	NA,0.199931	8.36282e-05	0.000178886
3	chr2:202623419:A:G	202623419	NA,G	NA,A	NA,1	NA,-inf	NA,inf	NA,0.206984	8.36193e-05	0.000178821
3	chr2:202020649:T:C	202020649	NA,C	NA,T	NA,1	NA,inf	NA,inf	NA,0.162689	8.36149e-05	0.000178449
3	chr2:203820915:A:G	203820915	NA,G	NA,A	NA,1	NA,inf	NA,inf	NA,0.181484	8.35988e-05	0.000178523
3	chr2:203721219:A:G	203721219	NA,G	NA,A	NA,1	NA,-inf	NA,inf	NA,0.209181	8.35866e-05	0.000178914
3	chr2:203597225:C:T	203597225	NA,T	NA,C	NA,1	NA,-inf	NA,inf	NA,0.201986	8.35741e-05	0.000178824
3	chr2:203754741:C:T	203754741	NA,T	NA,C	NA,1	NA,-inf	NA,inf	NA,0.206646	8.35654e-05	0.000178831
3	chr2:201964529:T:A	201964529	A,NA	T,NA	1,NA	-inf,NA	inf,NA	0.26736,NA	8.35523e-05	0.000178211
3	chr2:203724199:T:C	203724199	NA,C	NA,T	NA,1	NA,-inf	NA,inf	NA,0.207879	8.35047e-05	0.000178743
3	chr2:201880876:GA:G	201880876	NA,G	NA,GA	NA,1	NA,inf	NA,inf	NA,0.1961	8.34517e-05	0.000178522
3	chr2:202273272:A:G	202273272	NA,G	NA,A	NA,1	NA,-inf	NA,inf	NA,0.187204	8.34446e-05	0.000178393
3	chr2:201705903:G:T	201705903	NA,T	NA,G	NA,1	NA,inf	NA,inf	NA,0.198528	8.34354e-05	0.000178542
3	chr2:201770309:CCTA:C	201770309	NA,C	NA,CCTA	NA,1	NA,-inf	NA,inf	NA,0.19533	8.34337e-05	0.000178414
3	chr2:201756074:C:T	201756074	NA,T	NA,C	NA,1	NA,-inf	NA,inf	NA,0.195445	8.34138e-05	0.000178378
3	chr2:202269093:AT:A	202269093	NA,A	NA,AT	NA,1	NA,-inf	NA,inf	NA,0.186668	8.34074e-05	0.000178313
3	chr2:201767559:A:G	201767559	NA,G	NA,A	NA,1	NA,-inf	NA,inf	NA,0.194843	8.33983e-05	0.000178338
3	chr2:201731806:G:T	201731806	T,T	G,G	1,1	inf,inf	inf,inf	0.116649,1.1778	8.33968e-05	0.000178151
3	chr2:201866449:A:G	201866449	G,NA	A,NA	1,NA	inf,NA	inf,NA	0.286386,NA	8.33804e-05	0.000177953
3	chr2:201920631:G:C	201920631	C,NA	G,NA	1,NA	inf,NA	inf,NA	0.327965,NA	8.33733e-05	0.000178679
3	chr2:202117268:T:C	202117268	NA,C	NA,T	NA,1	NA,inf	NA,inf	NA,0.187318	8.33709e-05	0.000178201
3	chr2:201728259:C:T	201728259	NA,T	NA,C	NA,1	NA,inf	NA,inf	NA,0.185461	8.33695e-05	0.00017816
3	chr2:204026837:C:T	204026837	NA,T	NA,C	NA,1	NA,-inf	NA,inf	NA,0.1967	8.32835e-05	0.000178113
3	chr2:202247899:A:G	202247899	NA,G	NA,A	NA,1	NA,-inf	NA,inf	NA,0.174505	8.32775e-05	0.000178002
3	chr2:201737916:C:T	201737916	NA,T	NA,C	NA,1	NA,inf	NA,inf	NA,0.178587	8.32605e-05	0.000177916
3	chr2:203632759:C:G	203632759	NA,G	NA,C	NA,1	NA,inf	NA,inf	NA,0.158974	8.32532e-05	0.000177811
```
