## Supplementary material for "Characterization of shared and ancestry-specific signals driving complex traits using multi-ancestry fine-mapping": susiex_nc3.cs80.snp

```
BP	SNP	PIP(CS1)	LogBF(CS1,Pop1)	LogBF(CS1,Pop2)	PIP(CS2)	LogBF(CS2,Pop1)	LogBF(CS2,Pop2)	PIP(CS3)	LogBF(CS3,Pop1)	LogBF(CS3,Pop2)
201679353	chr2:201679353:T:C	2.98607e-06	-1.31164	-1.36284	2.21506e-05	-1.29179	-1.34153	2.22048e-05	-1.29178	-1.3417
201679656	chr2:201679656:A:G	3.48659e-05	-1.77941e-10	-0.216929	0.000259271	-1.77941e-10	-0.173317	0.000259822	-1.77941e-10	-0.17379
201679729	chr2:201679729:T:C	3.10957e-06	-1.43597	-1.19799	2.23811e-05	-1.41898	-1.204	2.24416e-05	-1.41897	-1.2039
201679876	chr2:201679876:C:T	1.71236e-05	-1.77941e-10	-0.927982	0.000124717	-1.77941e-10	-0.905142	0.000125021	-1.77941e-10	-0.905303
201680395	chr2:201680395:G:T	3.45023e-06	-1.52086	-1.00913	2.28932e-05	-1.52064	-1.07971	2.29574e-05	-1.52064	-1.07951
201680465	chr2:201680465:T:C	2.18506e-05	-1.77941e-10	-0.68421	0.000150017	-1.77941e-10	-0.720442	0.000150423	-1.77941e-10	-0.720336
201680507	chr2:201680507:C:T	2.47445e-06	-1.51838	-1.34404	1.71977e-05	-1.51447	-1.37194	1.72441e-05	-1.51447	-1.37185
201680508	chr2:201680508:G:A	1.50548e-05	-1.77941e-10	-1.05674	0.000108736	-1.77941e-10	-1.04226	0.000109006	-1.77941e-10	-1.04238
201680520	chr2:201680520:T:C	2.45952e-06	-1.52018	-1.3483	1.70933e-05	-1.51744	-1.37506	1.71393e-05	-1.51744	-1.37497
201681283	chr2:201681283:T:G	6.74376e-05	-1.77941e-10	0.442764	0.000505046	-1.77941e-10	0.493461	0.000505971	-1.77941e-10	0.492694
201681390	chr2:201681390:T:C	1.11054e-05	-1.77941e-10	-1.361	8.03805e-05	-1.77941e-10	-1.34442	8.05821e-05	-1.77941e-10	-1.34451
201682043	chr2:201682043:A:T	1.57793e-05	-1.77941e-10	-1.00974	0.000114683	-1.77941e-10	-0.989019	0.000114947	-1.77941e-10	-0.989312
201682132	chr2:201682132:C:T	1.18133e-05	-1.77941e-10	-1.29922	8.36343e-05	-1.77941e-10	-1.30474	8.38578e-05	-1.77941e-10	-1.30466
201682142	chr2:201682142:T:C	1.59506e-05	-1.77941e-10	-0.998941	0.000115959	-1.77941e-10	-0.977954	0.000116226	-1.77941e-10	-0.978251
201682169	chr2:201682169:G:A	1.22795e-05	-1.77941e-10	-1.26051	8.92536e-05	-1.77941e-10	-1.23971	8.94747e-05	-1.77941e-10	-1.23983
201682557	chr2:201682557:G:T	1.07344e-05	-1.77941e-10	-1.39499	7.6079e-05	-1.77941e-10	-1.39942	7.62792e-05	-1.77941e-10	-1.39939
201682758	chr2:201682758:G:A	1.23752e-05	-1.77941e-10	-1.25274	8.9138e-05	-1.77941e-10	-1.241	8.93535e-05	-1.77941e-10	-1.24119
201682805	chr2:201682805:A:T	5.91876e-06	-1.22044	-0.769869	4.05296e-05	-1.27358	-0.755575	4.06196e-05	-1.27358	-0.755952
201682888	chr2:201682888:T:C	1.5081e-05	-1.77941e-10	-1.055	0.000108921	-1.77941e-10	-1.04057	0.000109191	-1.77941e-10	-1.04069
201682947	chr2:201682947:G:C	1.62568e-05	-1.77941e-10	-0.979926	0.000113278	-1.77941e-10	-1.00135	0.000113563	-1.77941e-10	-1.00143
201683071	chr2:201683071:CTTACATCACCCCCAGAAATGTGTGAACAGTCCATTTTTCTACCTCGTCATAAATACTTGGCATTGACTTATGGTCATA:C	1.45661e-05	-1.77941e-10	-1.08974	0.000104942	-1.77941e-10	-1.07778	0.000105205	-1.77941e-10	-1.07788
201683131	chr2:201683131:G:T	1.28765e-05	-1.77941e-10	-1.21303	9.29283e-05	-1.77941e-10	-1.19936	9.31494e-05	-1.77941e-10	-1.19958
201683612	chr2:201683612:G:A	9.81412e-06	-1.45817	-0.0264472	6.73891e-05	-1.45063	-0.0700745	6.75814e-05	-1.45063	-0.0698259
201683714	chr2:201683714:T:TG	9.48989e-06	-1.51821	-7.30438e-10	6.73746e-05	-1.52092	-7.30438e-10	6.75497e-05	-1.52092	-7.30438e-10
201683881	chr2:201683881:C:T	6.26455e-06	-0.719663	-1.21387	4.61023e-05	-0.696795	-1.20353	4.62229e-05	-0.696757	-1.20355
201683986	chr2:201683986:A:G	1.05076e-05	-1.4988	0.0824637	7.19157e-05	-1.49766	0.0419701	7.212e-05	-1.49766	0.0422074
201684583	chr2:201684583:A:G	1.58039e-05	-1.77941e-10	-1.00818	0.00011495	-1.77941e-10	-0.986689	0.00011523	-1.77941e-10	-0.986857
201684725	chr2:201684725:C:T	8.31433e-06	-1.3232	-0.327261	6.04258e-05	-1.32006	-0.30971	6.05808e-05	-1.32006	-0.309748
201684778	chr2:201684778:G:A	1.48937e-05	-1.77941e-10	-1.0675	0.000102563	-1.77941e-10	-1.10072	0.000102834	-1.77941e-10	-1.10067
201684806	chr2:201684806:C:T	1.48152e-05	-1.77941e-10	-1.07279	0.00010631	-1.77941e-10	-1.06483	0.000106587	-1.77941e-10	-1.06483
201684807	chr2:201684807:G:A	3.82117e-06	-1.0674	-1.36048	3.0522e-05	-0.973292	-1.33945	3.05977e-05	-0.973266	-1.3396
201684823	chr2:201684823:G:A	1.09202e-05	-1.77941e-10	-1.37782	7.88328e-05	-1.77941e-10	-1.36386	7.90309e-05	-1.77941e-10	-1.36395
201684897	chr2:201684897:G:A	2.60331e-06	-1.45949	-1.35217	1.79136e-05	-1.48866	-1.35697	1.79615e-05	-1.48866	-1.35689
201685360	chr2:201685360:G:A	3.2638e-06	-1.42671	-1.15883	2.15971e-05	-1.45034	-1.20829	2.16596e-05	-1.45035	-1.20799
201685436	chr2:201685436:A:G	1.07381e-05	-1.77941e-10	-1.39464	7.71341e-05	-1.77941e-10	-1.38564	7.73305e-05	-1.77941e-10	-1.3857
201685543	chr2:201685543:G:A	6.0772e-06	-1.04827	-0.915619	4.2177e-05	-1.11989	-0.869421	4.22685e-05	-1.1199	-0.869845
201686972	chr2:201686972:G:A	4.21465e-06	-1.36565	-0.964226	3.08116e-05	-1.33519	-0.968104	3.08949e-05	-1.33519	-0.968008
201687086	chr2:201687086:C:T	1.47312e-05	-1.07847	-7.30438e-10	0.000118084	-0.959796	-7.30438e-10	0.000118393	-0.959777	-7.30438e-10
201687568	chr2:201687568:A:C	1.28907e-05	-1.21193	-7.30438e-10	9.48831e-05	-1.17854	-7.30438e-10	9.51314e-05	-1.17853	-7.30438e-10
201688520	chr2:201688520:A:G	1.39563e-05	-1.20765	0.0751428	9.3446e-05	-1.21985	0.0260399	9.37221e-05	-1.21984	0.0263846
201688522	chr2:201688522:C:T	5.21438e-06	-1.35486	-0.762155	3.7291e-05	-1.32625	-0.786187	3.73928e-05	-1.32625	-0.786062
201688780	chr2:201688780:G:T	1.07975e-05	-1.77941e-10	-1.38912	7.64395e-05	-1.77941e-10	-1.39469	7.66411e-05	-1.77941e-10	-1.39465
201688805	chr2:201688805:T:C	4.61534e-06	-1.2633	-0.975755	3.17701e-05	-1.29851	-0.974152	3.18534e-05	-1.2985	-0.974137
201688929	chr2:201688929:A:G	7.28639e-06	-0.427569	-1.35486	5.39695e-05	-0.393398	-1.34937	5.41124e-05	-0.393354	-1.34937
201689063	chr2:201689063:C:T	1.68209e-05	-1.77941e-10	-0.945816	0.000121878	-1.77941e-10	-0.928169	0.000122176	-1.77941e-10	-0.928326
201689369	chr2:201689369:T:C	3.92928e-06	-1.40757	-0.992412	2.76522e-05	-1.37442	-1.03706	2.77315e-05	-1.37442	-1.0368
201689732	chr2:201689732:G:C	1.09451e-05	-1.77941e-10	-1.37555	7.73245e-05	-1.77941e-10	-1.38318	7.75299e-05	-1.77941e-10	-1.38312
201689808	chr2:201689808:G:A	1.07233e-05	-1.77941e-10	-1.39602	7.67166e-05	-1.77941e-10	-1.39107	7.69124e-05	-1.77941e-10	-1.39112
201690409	chr2:201690409:T:C	4.67797e-06	-1.43939	-0.786188	3.12979e-05	-1.43254	-0.855099	3.13933e-05	-1.43255	-0.85464
201691032	chr2:201691032:T:C	1.1248e-05	-1.34825	-7.30438e-10	8.03302e-05	-1.34504	-7.30438e-10	8.05376e-05	-1.34506	-7.30438e-10
201691842	chr2:201691842:C:T	2.53932e-05	-1.77941e-10	-0.533955	0.00017271	-1.77941e-10	-0.579573	0.000173169	-1.77941e-10	-0.57952
201691908	chr2:201691908:C:T	1.06983e-05	-1.77941e-10	-1.39836	7.57968e-05	-1.77941e-10	-1.40313	7.59955e-05	-1.77941e-10	-1.40311
201692402	chr2:201692402:A:G	3.95281e-06	-1.4895	-0.904512	2.76794e-05	-1.50104	-0.909459	2.77501e-05	-1.50104	-0.909503
201692605	chr2:201692605:C:T	2.52313e-05	-1.77941e-10	-0.540355	0.000187239	-1.77941e-10	-0.498804	0.000187625	-1.77941e-10	-0.499338
201692651	chr2:201692651:G:A	2.78756e-06	-1.47629	-1.26698	1.939e-05	-1.48084	-1.28559	1.94425e-05	-1.48083	-1.28549
201692979	chr2:201692979:C:T	1.18282e-05	-1.77941e-10	-1.29795	8.2423e-05	-1.77941e-10	-1.31933	8.26466e-05	-1.77941e-10	-1.31921
201693181	chr2:201693181:C:T	1.06849e-05	-1.77941e-10	-1.3996	7.57463e-05	-1.77941e-10	-1.4038	7.59446e-05	-1.77941e-10	-1.40378
201693342	chr2:201693342:T:C	1.08297e-05	-1.38614	-7.30438e-10	7.85415e-05	-1.36756	-7.30438e-10	7.87456e-05	-1.36756	-7.30438e-10
201693692	chr2:201693692:T:C	3.40179e-06	-1.42062	-1.12351	2.50357e-05	-1.38801	-1.12288	2.51011e-05	-1.388	-1.12287
201693969	chr2:201693969:C:T	1.06243e-05	-1.77941e-10	-1.4053	7.56861e-05	-1.77941e-10	-1.4046	7.58829e-05	-1.77941e-10	-1.40459
201694500	chr2:201694500:G:A	1.60667e-05	-1.77941e-10	-0.99169	0.000108228	-1.77941e-10	-1.04695	0.000108534	-1.77941e-10	-1.04672
201694523	chr2:201694523:C:T	1.11847e-05	-1.77941e-10	-1.35389	8.03205e-05	-1.77941e-10	-1.34516	8.05272e-05	-1.77941e-10	-1.34519
201694761	chr2:201694761:T:C	2.0302e-05	-1.77941e-10	-0.757717	0.000147668	-1.77941e-10	-0.736225	0.000148029	-1.77941e-10	-0.736376
201694815	chr2:201694815:T:A	1.09782e-05	-1.77941e-10	-1.37253	7.88562e-05	-1.77941e-10	-1.36356	7.90608e-05	-1.77941e-10	-1.36357
201694962	chr2:201694962:T:C	1.24791e-05	-1.77941e-10	-1.24438	8.85687e-05	-1.77941e-10	-1.24741	8.87857e-05	-1.77941e-10	-1.24756
201695077	chr2:201695077:G:A	1.77331e-05	-1.77941e-10	-0.893007	0.000129107	-1.77941e-10	-0.870545	0.000129401	-1.77941e-10	-0.870871
201695132	chr2:201695132:C:T	2.64265e-06	-1.52074	-1.27592	1.92528e-05	-1.5159	-1.25763	1.93e-05	-1.5159	-1.25778
201695241	chr2:201695241:C:T	4.43264e-06	-1.48258	-0.796857	3.25516e-05	-1.47175	-0.776609	3.26303e-05	-1.47176	-0.776786
201695265	chr2:201695265:G:A	2.52218e-06	-1.45923	-1.38409	1.8025e-05	-1.44379	-1.39564	1.80731e-05	-1.44378	-1.39558
201695289	chr2:201695289:G:A	2.38221e-06	-1.49776	-1.40265	1.70014e-05	-1.49344	-1.40445	1.70459e-05	-1.49343	-1.40444
201695376	chr2:201695376:G:A	2.41848e-06	-1.50616	-1.37913	1.74146e-05	-1.50943	-1.36445	1.74578e-05	-1.50943	-1.36457
201695442	chr2:201695442:C:T	2.40724e-06	-1.48442	-1.40554	1.73695e-05	-1.47236	-1.40411	1.74144e-05	-1.47236	-1.40413
201695555	chr2:201695555:C:T	2.62548e-06	-1.4956	-1.30757	1.82228e-05	-1.50737	-1.32115	1.82726e-05	-1.50736	-1.32102
201695614	chr2:201695614:A:G	2.46628e-06	-1.46648	-1.39925	1.79381e-05	-1.4503	-1.39396	1.79843e-05	-1.45029	-1.39399
201695838	chr2:201695838:A:C	1.08629e-05	-1.77941e-10	-1.38309	7.79109e-05	-1.77941e-10	-1.37562	7.81131e-05	-1.77941e-10	-1.37563
201695897	chr2:201695897:A:G	2.84793e-06	-1.50176	-1.22009	2.04203e-05	-1.4867	-1.22795	2.04736e-05	-1.4867	-1.22795
201696030	chr2:201696030:A:G	3.26451e-06	-1.40296	-1.18236	2.39724e-05	-1.36172	-1.19257	2.4036e-05	-1.36171	-1.19252
201696131	chr2:201696131:T:C	3.68756e-06	-1.42376	-1.03972	2.68139e-05	-1.38562	-1.05665	2.68852e-05	-1.38561	-1.0566
201696275	chr2:201696275:C:T	2.5233e-06	-1.51783	-1.32505	1.81633e-05	-1.521	-1.31079	1.82091e-05	-1.521	-1.31086
201696387	chr2:201696387:G:A	4.89008e-05	-1.48432	1.60568	0.000328756	-1.48613	1.55026	0.000329573	-1.48613	1.55015
201696549	chr2:201696549:G:A	1.58179e-05	-1.77941e-10	-1.00729	0.000110032	-1.77941e-10	-1.03042	0.000110335	-1.77941e-10	-1.03026
201696848	chr2:201696848:A:G	2.67507e-06	-1.39182	-1.39264	1.96643e-05	-1.37102	-1.38137	1.97142e-05	-1.371	-1.38144
201696854	chr2:201696854:A:G	1.26306e-05	-1.77941e-10	-1.23231	9.15752e-05	-1.77941e-10	-1.21403	9.17925e-05	-1.77941e-10	-1.21426
201697726	chr2:201697726:C:T	2.69975e-06	-1.38598	-1.3893	1.95711e-05	-1.35815	-1.39898	1.96231e-05	-1.35814	-1.39894
201697904	chr2:201697904:C:T	1.27288e-05	-1.77941e-10	-1.22457	9.24803e-05	-1.77941e-10	-1.20419	9.2696e-05	-1.77941e-10	-1.20446
201700191	chr2:201700191:C:T	1.18577e-05	-1.77941e-10	-1.29546	8.58156e-05	-1.77941e-10	-1.27899	8.60283e-05	-1.77941e-10	-1.27911
201700847	chr2:201700847:C:T	5.84174e-05	-1.52049	1.81966	0.000403786	-1.52054	1.79023	0.000404806	-1.52054	1.79016
201700909	chr2:201700909:T:C	1.09468e-05	-1.37539	-7.30438e-10	8.14091e-05	-1.3317	-7.30438e-10	8.16213e-05	-1.3317	-7.30438e-10
201701008	chr2:201701008:C:T	1.19716e-05	-1.77941e-10	-1.28591	8.63653e-05	-1.77941e-10	-1.2726	8.65874e-05	-1.77941e-10	-1.27263
201701073	chr2:201701073:T:C	1.37791e-05	-1.77941e-10	-1.14528	9.80004e-05	-1.77941e-10	-1.14622	9.82619e-05	-1.77941e-10	-1.14615
201701404	chr2:201701404:C:T	1.5905e-05	-1.77941e-10	-1.0018	0.000110665	-1.77941e-10	-1.02468	0.000110977	-1.77941e-10	-1.02446
201701472	chr2:201701472:A:T	1.31378e-05	-1.77941e-10	-1.19295	9.57809e-05	-1.77941e-10	-1.16913	9.60125e-05	-1.77941e-10	-1.16931
201701688	chr2:201701688:T:C	3.27385e-05	-0.279888	-7.30438e-10	0.000227755	-0.302918	-7.30438e-10	0.00022837	-0.302821	-7.30438e-10
201701746	chr2:201701746:T:G	1.32143e-05	-1.77941e-10	-1.18714	9.63718e-05	-1.77941e-10	-1.16298	9.66048e-05	-1.77941e-10	-1.16316
201702018	chr2:201702018:T:C	3.02906e-06	-1.51736	-1.14282	2.11375e-05	-1.52068	-1.15946	2.11926e-05	-1.52068	-1.15945
201702122	chr2:201702122:C:T	1.23621e-05	-1.77941e-10	-1.25381	8.94166e-05	-1.77941e-10	-1.23788	8.96353e-05	-1.77941e-10	-1.23804
201702386	chr2:201702386:C:T	1.3019e-05	-1.77941e-10	-1.20202	9.47178e-05	-1.77941e-10	-1.18029	9.49685e-05	-1.77941e-10	-1.18024
201702400	chr2:201702400:G:GT	3.05281e-06	-1.40616	-1.24622	2.22241e-05	-1.36336	-1.26665	2.22851e-05	-1.36335	-1.26651
201702471	chr2:201702471:T:A	1.07158e-05	-1.77941e-10	-1.39672	7.64698e-05	-1.77941e-10	-1.39429	7.66648e-05	-1.77941e-10	-1.39434
201702602	chr2:201702602:T:A	3.07536e-06	-1.51925	-1.12577	2.14875e-05	-1.52101	-1.14271	2.15435e-05	-1.52101	-1.1427
201702682	chr2:201702682:C:T	3.03346e-06	-1.51855	-1.14019	2.11905e-05	-1.52095	-1.15668	2.12457e-05	-1.52095	-1.15668
201702838	chr2:201702838:A:G	1.23978e-05	-1.77941e-10	-1.25092	8.63452e-05	-1.77941e-10	-1.27284	8.65843e-05	-1.77941e-10	-1.27267
201702887	chr2:201702887:G:A	3.29398e-06	-1.51058	-1.06576	2.39625e-05	-1.51307	-1.04163	2.40225e-05	-1.51306	-1.04173
201703196	chr2:201703196:A:G	3.02585e-06	-1.51555	-1.1457	2.10978e-05	-1.52	-1.16202	2.11528e-05	-1.52	-1.16201
201703466	chr2:201703466:T:C	1.34656e-05	-1.77941e-10	-1.1683	9.7745e-05	-1.77941e-10	-1.14883	9.79932e-05	-1.77941e-10	-1.14889
201703594	chr2:201703594:A:T	3.03875e-06	-1.51696	-1.14003	2.12023e-05	-1.52055	-1.15653	2.12576e-05	-1.52055	-1.15652
201703895	chr2:201703895:G:A	1.58276e-05	-1.77941e-10	-1.00668	0.000109061	-1.77941e-10	-1.03928	0.000109347	-1.77941e-10	-1.03926
201703896	chr2:201703896:G:A	1.19241e-05	-1.77941e-10	-1.28987	8.40809e-05	-1.77941e-10	-1.29941	8.4313e-05	-1.77941e-10	-1.29925
201704931	chr2:201704931:C:A	2.94515e-06	-1.5179	-1.17038	2.05945e-05	-1.52082	-1.18534	2.06481e-05	-1.52082	-1.18534
201705240	chr2:201705240:T:C	1.17124e-05	-1.77941e-10	-1.30779	8.25793e-05	-1.77941e-10	-1.31743	8.27937e-05	-1.77941e-10	-1.31743
201705269	chr2:201705269:A:T	3.02807e-06	-1.51905	-1.14146	2.11759e-05	-1.521	-1.15732	2.1231e-05	-1.521	-1.15732
201705468	chr2:201705468:T:C	1.19577e-05	-1.77941e-10	-1.28707	8.63081e-05	-1.77941e-10	-1.27327	8.65204e-05	-1.77941e-10	-1.27341
201705509	chr2:201705509:A:G	3.01007e-06	-1.5183	-1.14818	2.10404e-05	-1.52091	-1.16384	2.10951e-05	-1.52091	-1.16383
201705532	chr2:201705532:G:A	1.1762e-05	-1.77941e-10	-1.30356	8.29843e-05	-1.77941e-10	-1.31254	8.32125e-05	-1.77941e-10	-1.31239
201705758	chr2:201705758:C:T	1.06236e-05	-1.77941e-10	-1.40536	7.56396e-05	-1.77941e-10	-1.40521	7.58369e-05	-1.77941e-10	-1.4052
201705903	chr2:201705903:G:T	1.19079e-05	-1.77941e-10	-1.29123	8.32072e-05	-1.77941e-10	-1.30986	8.34354e-05	-1.77941e-10	-1.30971
201706007	chr2:201706007:G:T	4.61171e-06	-1.51448	-0.72536	3.17774e-05	-1.51277	-0.759661	3.1859e-05	-1.51277	-0.759691
201706147	chr2:201706147:AGGCC:A	1.21408e-05	-1.77941e-10	-1.27187	8.77501e-05	-1.77941e-10	-1.2567	8.79767e-05	-1.77941e-10	-1.25671
201706294	chr2:201706294:G:A	9.58179e-06	-1.50857	-7.30438e-10	6.77425e-05	-1.51548	-7.30438e-10	6.79184e-05	-1.51548	-7.30438e-10
201706839	chr2:201706839:C:T	3.42358e-06	-1.48001	-1.05774	2.46655e-05	-1.45523	-1.07056	2.47316e-05	-1.45522	-1.07048
201707205	chr2:201707205:T:G	1.00318e-05	-1.46267	-7.30438e-10	6.9888e-05	-1.48429	-7.30438e-10	7.00693e-05	-1.4843	-7.30438e-10
201707457	chr2:201707457:C:T	3.40947e-06	-1.4543	-1.08758	2.47417e-05	-1.4234	-1.0993	2.48082e-05	-1.4234	-1.09921
201708083	chr2:201708083:C:G	3.235e-06	-1.44562	-1.14878	2.34287e-05	-1.41235	-1.16488	2.34917e-05	-1.41234	-1.16479
201708202	chr2:201708202:C:T	3.10871e-06	-1.52016	-1.11407	2.17674e-05	-1.52082	-1.12996	2.18239e-05	-1.52082	-1.12996
201708317	chr2:201708317:C:G	3.10714e-06	-1.5198	-1.11494	2.17464e-05	-1.52094	-1.1308	2.18029e-05	-1.52094	-1.1308
201708753	chr2:201708753:C:T	1.48086e-05	-1.77941e-10	-1.07323	0.000102935	-1.77941e-10	-1.09709	0.000103219	-1.77941e-10	-1.09693
201708824	chr2:201708824:T:C	1.06332e-05	-1.77941e-10	-1.40446	7.56789e-05	-1.77941e-10	-1.40469	7.58747e-05	-1.77941e-10	-1.4047
201708879	chr2:201708879:GA:G	3.06173e-06	-1.52005	-1.12941	2.14443e-05	-1.52086	-1.14487	2.15e-05	-1.52086	-1.14487
201709014	chr2:201709014:C:T	1.2448e-05	-1.77941e-10	-1.24688	8.83943e-05	-1.77941e-10	-1.24938	8.8628e-05	-1.77941e-10	-1.24934
201709156	chr2:201709156:C:G	2.71649e-05	-1.52028	1.05377	0.000182126	-1.52042	0.993934	0.000182619	-1.52042	0.994042
201709298	chr2:201709298:T:C	1.51175e-05	-1.77941e-10	-1.05258	0.000104578	-1.77941e-10	-1.08125	0.000104852	-1.77941e-10	-1.08124
201709533	chr2:201709533:C:T	1.17794e-05	-1.77941e-10	-1.30209	8.23841e-05	-1.77941e-10	-1.3198	8.26092e-05	-1.77941e-10	-1.31966
201710102	chr2:201710102:C:T	1.19415e-05	-1.77941e-10	-1.28842	8.3422e-05	-1.77941e-10	-1.30728	8.36509e-05	-1.77941e-10	-1.30713
201710377	chr2:201710377:A:G	3.1677e-06	-1.52083	-1.0946	2.21992e-05	-1.5201	-1.11103	2.22569e-05	-1.5201	-1.11104
201711098	chr2:201711098:G:A	3.12284e-06	-1.51993	-1.10976	2.18561e-05	-1.52091	-1.1258	2.19129e-05	-1.52091	-1.1258
201711183	chr2:201711183:C:T	1.17817e-05	-1.77941e-10	-1.30189	8.50191e-05	-1.77941e-10	-1.28831	8.52357e-05	-1.77941e-10	-1.28837
201711184	chr2:201711184:A:G	2.73085e-06	-1.39124	-1.37258	2.00635e-05	-1.37627	-1.35602	2.01137e-05	-1.37626	-1.35613
201711219	chr2:201711219:C:T	3.27123e-06	-1.43626	-1.14701	2.37409e-05	-1.40097	-1.16303	2.38047e-05	-1.40096	-1.16294
201711235	chr2:201711235:A:G	1.4469e-05	-1.09643	-7.30438e-10	9.70932e-05	-1.15552	-7.30438e-10	9.7345e-05	-1.15552	-7.30438e-10
201711242	chr2:201711242:C:A	2.24434e-05	-1.50562	0.848178	0.000151997	-1.5116	0.804272	0.000152401	-1.5116	0.804324
201711561	chr2:201711561:A:AG	3.50164e-06	-1.43467	-1.08053	2.55104e-05	-1.39968	-1.09243	2.55789e-05	-1.39967	-1.09235
201711861	chr2:201711861:CCTAA:C	3.12502e-06	-1.52032	-1.10868	2.18829e-05	-1.52074	-1.12475	2.19397e-05	-1.52074	-1.12475
201712055	chr2:201712055:A:G	1.69468e-05	-0.938358	-7.30438e-10	0.000118309	-0.957888	-7.30438e-10	0.000118619	-0.957867	-7.30438e-10
201712202	chr2:201712202:A:G	3.01107e-06	-1.51991	-1.14623	2.10965e-05	-1.52091	-1.16117	2.11513e-05	-1.52091	-1.16117
201712234	chr2:201712234:C:G	3.0402e-06	-1.51815	-1.13837	2.12588e-05	-1.52089	-1.15353	2.1314e-05	-1.52089	-1.15353
201712334	chr2:201712334:TA:T	1.49974e-05	-1.77941e-10	-1.06056	0.000104195	-1.77941e-10	-1.08493	0.000104483	-1.77941e-10	-1.08476
201712413	chr2:201712413:A:C	3.12383e-06	-1.5207	-1.10868	2.18909e-05	-1.52037	-1.12475	2.19477e-05	-1.52037	-1.12475
201712578	chr2:201712578:G:A	3.75613e-06	-1.40539	-1.03965	2.72115e-05	-1.36262	-1.06493	2.72887e-05	-1.36262	-1.06469
201712627	chr2:201712627:C:T	2.77231e-06	-1.34519	-1.40356	2.07914e-05	-1.29109	-1.40556	2.08458e-05	-1.29108	-1.40555
201712718	chr2:201712718:A:G	1.4695e-05	-1.77941e-10	-1.08093	0.000103859	-1.77941e-10	-1.08816	0.000104143	-1.77941e-10	-1.08802
201712849	chr2:201712849:T:C	3.11328e-06	-1.52087	-1.11189	2.18257e-05	-1.52015	-1.12795	2.18823e-05	-1.52016	-1.12795
201712942	chr2:201712942:A:G	3.13208e-06	-1.52046	-1.10628	2.19362e-05	-1.52063	-1.12242	2.19932e-05	-1.52063	-1.12242
201713223	chr2:201713223:A:G	1.06223e-05	-1.77941e-10	-1.40549	7.56579e-05	-1.77941e-10	-1.40497	7.58536e-05	-1.77941e-10	-1.40498
201713404	chr2:201713404:A:G	3.192e-06	-1.51978	-1.08801	2.23243e-05	-1.52094	-1.10457	2.23822e-05	-1.52094	-1.10458
201713602	chr2:201713602:G:A	3.33939e-06	-1.51996	-1.04269	2.33198e-05	-1.5209	-1.06099	2.33804e-05	-1.5209	-1.06099
201713743	chr2:201713743:GTATTT:G	3.39037e-06	-1.41923	-1.12827	2.46619e-05	-1.38096	-1.14497	2.47284e-05	-1.38095	-1.14488
201713791	chr2:201713791:CTA:C	9.67667e-06	-1.49872	-7.30438e-10	6.9891e-05	-1.48425	-7.30438e-10	7.00731e-05	-1.48425	-7.30438e-10
201714012	chr2:201714012:T:C	1.51712e-05	-1.51876	0.469723	0.000103227	-1.51902	0.424762	0.000103507	-1.51902	0.424877
201714309	chr2:201714309:G:A	2.77093e-06	-1.34397	-1.40528	2.08311e-05	-1.28965	-1.40509	2.08852e-05	-1.28964	-1.4051
201714878	chr2:201714878:G:A	1.0241e-05	-1.44204	-7.30438e-10	7.02479e-05	-1.47916	-7.30438e-10	7.04304e-05	-1.47916	-7.30438e-10
201714934	chr2:201714934:C:A	2.85222e-06	-1.51587	-1.20447	2.0664e-05	-1.52073	-1.18206	2.07146e-05	-1.52073	-1.18221
201715545	chr2:201715545:T:C	3.03369e-06	-1.52076	-1.1379	2.12836e-05	-1.52026	-1.15299	2.13389e-05	-1.52026	-1.15299
201715605	chr2:201715605:T:G	4.5818e-06	-1.52099	-0.72536	3.15238e-05	-1.52078	-0.759661	3.16048e-05	-1.52078	-0.759691
201715647	chr2:201715647:G:A	2.54579e-06	-1.51518	-1.31882	1.81118e-05	-1.51924	-1.31538	1.81591e-05	-1.51924	-1.31537
201715791	chr2:201715791:C:T	1.02281e-05	-1.4433	-7.30438e-10	7.1628e-05	-1.4597	-7.30438e-10	7.18136e-05	-1.45971	-7.30438e-10
201716492	chr2:201716492:T:C	1.20217e-05	-1.77941e-10	-1.28172	8.39336e-05	-1.77941e-10	-1.30116	8.41643e-05	-1.77941e-10	-1.30102
201716665	chr2:201716665:A:T	1.00153e-05	-1.46433	-7.30438e-10	6.90789e-05	-1.49594	-7.30438e-10	6.92584e-05	-1.49594	-7.30438e-10
201716671	chr2:201716671:C:T	9.89091e-06	-1.47682	-7.30438e-10	6.83884e-05	-1.50599	-7.30438e-10	6.85657e-05	-1.50599	-7.30438e-10
201716687	chr2:201716687:C:T	2.61106e-06	-1.49546	-1.31322	1.82967e-05	-1.50782	-1.31664	1.83435e-05	-1.50782	-1.31669
201716702	chr2:201716702:G:A	2.5751e-06	-1.42717	-1.39538	1.87468e-05	-1.41466	-1.3855	1.87944e-05	-1.41466	-1.38557
201716706	chr2:201716706:C:A	2.80022e-06	-1.51963	-1.21911	2.03515e-05	-1.52068	-1.19735	2.04015e-05	-1.52068	-1.19749
201717004	chr2:201717004:G:A	1.1483e-05	-1.77941e-10	-1.32757	8.27067e-05	-1.77941e-10	-1.31589	8.29182e-05	-1.77941e-10	-1.31593
201717045	chr2:201717045:T:C	2.85953e-06	-1.39459	-1.32319	2.09586e-05	-1.38132	-1.30732	2.10116e-05	-1.38131	-1.3074
201717391	chr2:201717391:G:A	3.49666e-05	-1.52072	1.30668	0.000234613	-1.52061	1.24736	0.000235224	-1.52061	1.24736
201717675	chr2:201717675:G:A	1.63578e-05	-1.77941e-10	-0.97373	0.000120511	-1.77941e-10	-0.939451	0.000120823	-1.77941e-10	-0.939457
201718345	chr2:201718345:C:T	1.07566e-05	-1.77941e-10	-1.39292	7.63762e-05	-1.77941e-10	-1.39552	7.65744e-05	-1.77941e-10	-1.39552
201718719	chr2:201718719:C:A	3.14193e-06	-1.51966	-1.10394	2.21478e-05	-1.52084	-1.11261	2.22075e-05	-1.52084	-1.11252
201719316	chr2:201719316:C:T	1.56364e-05	-1.77941e-10	-1.01884	0.000115054	-1.77941e-10	-0.985784	0.000115352	-1.77941e-10	-0.985797
201719370	chr2:201719370:C:T	1.26034e-05	-1.77941e-10	-1.23447	9.13697e-05	-1.77941e-10	-1.21628	9.15909e-05	-1.77941e-10	-1.21645
201719481	chr2:201719481:C:T	1.06252e-05	-1.77941e-10	-1.40521	7.56287e-05	-1.77941e-10	-1.40535	7.58248e-05	-1.77941e-10	-1.40536
201719861	chr2:201719861:C:A	2.99763e-06	-1.52098	-1.14963	2.14892e-05	-1.51917	-1.14447	2.15405e-05	-1.51917	-1.14467
201719943	chr2:201719943:A:G	1.15053e-05	-1.77941e-10	-1.32563	8.28875e-05	-1.77941e-10	-1.3137	8.30998e-05	-1.77941e-10	-1.31374
201720267	chr2:201720267:C:A	1.52663e-05	-1.77941e-10	-1.04279	0.000105297	-1.77941e-10	-1.07441	0.000105578	-1.77941e-10	-1.07433
201720468	chr2:201720468:C:T	1.00995e-05	-1.45595	-7.30438e-10	7.06134e-05	-1.47397	-7.30438e-10	7.07969e-05	-1.47397	-7.30438e-10
201720469	chr2:201720469:G:A	3.71413e-06	-1.19574	-1.26055	2.78081e-05	-1.12194	-1.28392	2.78861e-05	-1.12193	-1.28373
201720918	chr2:201720918:T:C	9.46527e-06	-1.52081	-7.30438e-10	6.74125e-05	-1.52036	-7.30438e-10	6.75877e-05	-1.52036	-7.30438e-10
201721155	chr2:201721155:A:G	1.19415e-05	-1.77941e-10	-1.28842	8.3422e-05	-1.77941e-10	-1.30728	8.36509e-05	-1.77941e-10	-1.30713
201721764	chr2:201721764:C:T	1.08554e-05	-1.77941e-10	-1.38378	7.77721e-05	-1.77941e-10	-1.37741	7.79679e-05	-1.77941e-10	-1.37749
201721846	chr2:201721846:G:A	1.91947e-05	-1.77941e-10	-0.813806	0.000132498	-1.77941e-10	-0.844621	0.00013287	-1.77941e-10	-0.844414
201722347	chr2:201722347:T:C	3.72302e-06	-1.39539	-1.05852	2.70273e-05	-1.35015	-1.08419	2.71036e-05	-1.35014	-1.08398
201722543	chr2:201722543:T:C	1.08477e-05	-1.38448	-7.30438e-10	7.61702e-05	-1.39822	-7.30438e-10	7.63689e-05	-1.39821	-7.30438e-10
201722592	chr2:201722592:T:C	1.14837e-05	-1.77941e-10	-1.32751	8.1107e-05	-1.77941e-10	-1.33542	8.13282e-05	-1.77941e-10	-1.33529
201722630	chr2:201722630:C:T	2.83303e-06	-1.37987	-1.34722	2.07443e-05	-1.36582	-1.3331	2.07969e-05	-1.36581	-1.33317
201722727	chr2:201722727:T:G	9.47391e-06	-1.5199	-7.30438e-10	6.75053e-05	-1.51898	-7.30438e-10	6.76808e-05	-1.51898	-7.30438e-10
201722863	chr2:201722863:T:C	2.45261e-06	-1.49182	-1.37947	1.71902e-05	-1.50512	-1.38174	1.72345e-05	-1.50511	-1.38176
201722930	chr2:201722930:C:T	2.81844e-06	-1.38439	-1.34787	2.06333e-05	-1.37046	-1.33382	2.06857e-05	-1.37045	-1.33389
201722936	chr2:201722936:C:A	9.46352e-06	-1.52099	-7.30438e-10	6.73838e-05	-1.52078	-7.30438e-10	6.7559e-05	-1.52078	-7.30438e-10
201723019	chr2:201723019:A:G	1.64143e-05	-1.77941e-10	-0.970283	0.000112934	-1.77941e-10	-1.00438	0.00011323	-1.77941e-10	-1.00436
201723607	chr2:201723607:T:C	3.00303e-06	-1.52013	-1.14869	2.14773e-05	-1.52068	-1.14352	2.15286e-05	-1.52068	-1.14372
201723857	chr2:201723857:C:T	1.56113e-05	-1.77941e-10	-1.02044	0.00011476	-1.77941e-10	-0.988349	0.000115056	-1.77941e-10	-0.98837
201723979	chr2:201723979:G:A	2.86458e-06	-1.5196	-1.19642	2.04748e-05	-1.52091	-1.19109	2.05243e-05	-1.52091	-1.19127
201724062	chr2:201724062:G:C	1.53277e-05	-1.77941e-10	-1.03878	0.000105971	-1.77941e-10	-1.06803	0.000106248	-1.77941e-10	-1.06801
201724534	chr2:201724534:T:C	3.08019e-06	-1.28791	-1.35553	2.30492e-05	-1.2248	-1.36876	2.31119e-05	-1.22479	-1.36865
201724749	chr2:201724749:T:C	2.72265e-05	-0.464247	-7.30438e-10	0.000218692	-0.343524	-7.30438e-10	0.000219263	-0.343513	-7.30438e-10
201724772	chr2:201724772:T:C	2.99821e-06	-1.52079	-1.14963	2.14733e-05	-1.51991	-1.14447	2.15247e-05	-1.51991	-1.14467
201724794	chr2:201724794:T:C	3.02006e-06	-1.52083	-1.14233	2.1634e-05	-1.51981	-1.13711	2.16857e-05	-1.51981	-1.13732
201724835	chr2:201724835:T:C	2.76805e-06	-1.41654	-1.33376	2.0263e-05	-1.40403	-1.31836	2.03142e-05	-1.40402	-1.31844
201725069	chr2:201725069:C:T	3.05813e-06	-1.52089	-1.12974	2.19166e-05	-1.51962	-1.12432	2.19689e-05	-1.51962	-1.12454
201725108	chr2:201725108:A:G	2.98003e-06	-1.52096	-1.15555	2.13592e-05	-1.51934	-1.15037	2.14103e-05	-1.51934	-1.15058
201725747	chr2:201725747:C:G	1.98077e-05	-1.77941e-10	-0.782368	0.000146293	-1.77941e-10	-0.745578	0.000146676	-1.77941e-10	-0.745559
201725847	chr2:201725847:T:A	1.17426e-05	-1.77941e-10	-1.30521	8.47095e-05	-1.77941e-10	-1.29196	8.49259e-05	-1.77941e-10	-1.29201
201726162	chr2:201726162:A:G	3.00446e-06	-1.52033	-1.14801	2.16014e-05	-1.51559	-1.14284	2.1653e-05	-1.51559	-1.14305
201726892	chr2:201726892:A:T	1.35194e-05	-1.77941e-10	-1.16432	9.42267e-05	-1.77941e-10	-1.18549	9.44611e-05	-1.77941e-10	-1.1856
201727098	chr2:201727098:A:G	1.44062e-05	-1.77941e-10	-1.10078	9.98674e-05	-1.77941e-10	-1.12735	0.000100128	-1.77941e-10	-1.12733
201727303	chr2:201727303:CCAGGA:C	1.35296e-05	-1.77941e-10	-1.16356	9.42944e-05	-1.77941e-10	-1.18477	9.45289e-05	-1.77941e-10	-1.18488
201727336	chr2:201727336:G:A	1.08693e-05	-1.77941e-10	-1.38249	7.68652e-05	-1.77941e-10	-1.38914	7.70668e-05	-1.77941e-10	-1.38911
201727480	chr2:201727480:T:C	1.24732e-05	-1.77941e-10	-1.24485	8.7649e-05	-1.77941e-10	-1.25785	8.78935e-05	-1.77941e-10	-1.25766
201727791	chr2:201727791:C:T	1.06813e-05	-1.77941e-10	-1.39995	7.63042e-05	-1.77941e-10	-1.39646	7.64993e-05	-1.77941e-10	-1.3965
201728259	chr2:201728259:C:T	1.16379e-05	-1.77941e-10	-1.31417	8.31616e-05	-1.77941e-10	-1.3104	8.33695e-05	-1.77941e-10	-1.3105
201728376	chr2:201728376:G:A	1.14402e-05	-1.77941e-10	-1.33131	8.23809e-05	-1.77941e-10	-1.31984	8.25919e-05	-1.77941e-10	-1.31987
201728463	chr2:201728463:TA:T	3.28071e-06	-1.33624	-1.24413	2.39387e-05	-1.32719	-1.2285	2.40007e-05	-1.32718	-1.22852
201728557	chr2:201728557:G:A	1.68194e-05	-1.47434	0.528435	0.000120849	-1.47326	0.536615	0.000121115	-1.47327	0.536224
201728736	chr2:201728736:A:G	3.00001e-06	-1.52028	-1.14954	2.14719e-05	-1.5206	-1.14385	2.1523e-05	-1.5206	-1.14406
201728834	chr2:201728834:AAAAC:A	2.94371e-05	-1.45183	1.06565	0.000212218	-1.45042	1.07684	0.000212683	-1.45042	1.07644
201729316	chr2:201729316:A:G	3.75344e-06	-1.11334	-1.33242	2.88269e-05	-1.07253	-1.29735	2.88964e-05	-1.07251	-1.29756
201729457	chr2:201729457:A:G	3.0571e-06	-1.51999	-1.13098	2.18716e-05	-1.52077	-1.12523	2.19236e-05	-1.52077	-1.12545
201729474	chr2:201729474:A:G	3.10527e-06	-1.51953	-1.11581	2.22056e-05	-1.52093	-1.10992	2.22583e-05	-1.52093	-1.11014
201729737	chr2:201729737:C:T	3.26338e-06	-1.22374	-1.36194	2.48253e-05	-1.18914	-1.33019	2.48853e-05	-1.18913	-1.33038
201730070	chr2:201730070:A:G	1.05382e-05	-1.41343	-7.30438e-10	7.57769e-05	-1.4034	-7.30438e-10	7.59721e-05	-1.40342	-7.30438e-10
201730185	chr2:201730185:A:G	3.3572e-06	-1.44675	-1.11058	2.42913e-05	-1.41443	-1.12664	2.43572e-05	-1.41442	-1.12654
201730633	chr2:201730633:A:T	3.13049e-06	-1.22999	-1.39726	2.34395e-05	-1.1961	-1.38067	2.34981e-05	-1.19609	-1.38078
201730671	chr2:201730671:TCTCAA:T	3.42293e-06	-1.52073	-1.01721	2.44638e-05	-1.52009	-1.0139	2.45218e-05	-1.52009	-1.01413
201730693	chr2:201730693:A:G	3.39709e-06	-1.52079	-1.02473	2.42679e-05	-1.51995	-1.02208	2.43256e-05	-1.51995	-1.02231
201730843	chr2:201730843:T:C	1.13873e-05	-1.77941e-10	-1.33594	8.13509e-05	-1.77941e-10	-1.33242	8.15597e-05	-1.77941e-10	-1.33245
201731144	chr2:201731144:T:C	3.54175e-06	-1.20894	-1.29488	2.69062e-05	-1.17622	-1.26261	2.69722e-05	-1.17621	-1.26277
201731399	chr2:201731399:A:G	1.34418e-05	-1.77941e-10	-1.17007	9.76188e-05	-1.77941e-10	-1.15012	9.78736e-05	-1.77941e-10	-1.15011
201731683	chr2:201731683:AC:A	3.35064e-06	-1.52101	-1.03828	2.39661e-05	-1.51881	-1.03574	2.40231e-05	-1.51882	-1.03595
201731806	chr2:201731806:G:T	1.15517e-05	-1.477	0.15539	8.32112e-05	-1.47603	0.166221	8.33968e-05	-1.47603	0.165857
201731862	chr2:201731862:C:G	3.57843e-06	-1.18552	-1.308	2.69009e-05	-1.11035	-1.32868	2.69745e-05	-1.11034	-1.32855
201731867	chr2:201731867:T:C	2.64663e-06	-1.51313	-1.28202	1.94761e-05	-1.50029	-1.26171	1.95244e-05	-1.50029	-1.26183
201732033	chr2:201732033:A:G	2.62139e-06	-1.51576	-1.28898	1.92454e-05	-1.50473	-1.26919	1.92932e-05	-1.50473	-1.2693
201732712	chr2:201732712:T:C	3.27355e-06	-1.52065	-1.06191	2.34564e-05	-1.51665	-1.05939	2.35123e-05	-1.51666	-1.0596
201733026	chr2:201733026:A:T	1.42441e-05	-1.77941e-10	-1.1121	9.89238e-05	-1.77941e-10	-1.13684	9.91814e-05	-1.77941e-10	-1.13684
201733213	chr2:201733213:C:T	1.0625e-05	-1.77941e-10	-1.40523	7.56955e-05	-1.77941e-10	-1.40447	7.58917e-05	-1.77941e-10	-1.40448
201733390	chr2:201733390:C:T	3.19449e-06	-1.20519	-1.40182	2.42935e-05	-1.16564	-1.37535	2.43527e-05	-1.16562	-1.37553
201733804	chr2:201733804:T:C	1.71584e-05	-1.77941e-10	-0.925952	0.000126172	-1.77941e-10	-0.893545	0.000126502	-1.77941e-10	-0.893526
201734428	chr2:201734428:T:C	4.81549e-06	-1.42036	-0.77624	3.46456e-05	-1.38338	-0.802636	3.47414e-05	-1.38338	-0.802478
201734924	chr2:201734924:T:TA	3.7795e-06	-1.50977	-0.92908	2.80183e-05	-1.49512	-0.903216	2.80864e-05	-1.49512	-0.903381
201735048	chr2:201735048:G:A	4.04303e-06	-1.521	-0.850446	2.89651e-05	-1.51889	-0.846211	2.90325e-05	-1.51889	-0.846483
201735211	chr2:201735211:G:A	1.12025e-05	-1.77941e-10	-1.3523	8.05708e-05	-1.77941e-10	-1.34205	8.07717e-05	-1.77941e-10	-1.34216
201735851	chr2:201735851:T:C	1.06638e-05	-1.77941e-10	-1.40158	7.62417e-05	-1.77941e-10	-1.39728	7.64372e-05	-1.77941e-10	-1.39732
201736044	chr2:201736044:A:G	1.08089e-05	-1.77941e-10	-1.38807	7.74096e-05	-1.77941e-10	-1.38208	7.76094e-05	-1.77941e-10	-1.3821
201736467	chr2:201736467:T:C	2.23698e-05	-0.660727	-7.30438e-10	0.000142699	-0.77045	-7.30438e-10	0.00014307	-0.770452	-7.30438e-10
201736684	chr2:201736684:C:T	2.38847e-06	-1.49236	-1.40543	1.76422e-05	-1.46235	-1.39854	1.76864e-05	-1.46235	-1.39864
201736783	chr2:201736783:T:C	2.72943e-06	-1.35929	-1.40506	2.10042e-05	-1.29428	-1.39219	2.10564e-05	-1.29427	-1.39231
201737014	chr2:201737014:T:C	2.71311e-06	-1.36485	-1.40549	2.08049e-05	-1.30095	-1.39505	2.08569e-05	-1.30094	-1.39516
201737171	chr2:201737171:T:A	2.37674e-06	-1.49731	-1.4054	1.75112e-05	-1.46961	-1.39873	1.75551e-05	-1.46961	-1.39883
201737662	chr2:201737662:C:T	2.93073e-06	-1.34278	-1.35041	2.09063e-05	-1.30814	-1.383	2.09641e-05	-1.30812	-1.38285
201737900	chr2:201737900:T:C	2.69987e-06	-1.36966	-1.40557	2.06708e-05	-1.30626	-1.39621	2.07226e-05	-1.30625	-1.39631
201737916	chr2:201737916:C:T	1.16209e-05	-1.77941e-10	-1.31563	8.30435e-05	-1.77941e-10	-1.31182	8.32605e-05	-1.77941e-10	-1.31181
201737956	chr2:201737956:A:C	1.41789e-05	-1.77941e-10	-1.11669	9.86448e-05	-1.77941e-10	-1.13966	9.8901e-05	-1.77941e-10	-1.13967
201738163	chr2:201738163:C:T	1.10729e-05	-1.77941e-10	-1.36394	7.79815e-05	-1.77941e-10	-1.37472	7.81901e-05	-1.77941e-10	-1.37464
201739071	chr2:201739071:T:C	3.03542e-06	-1.25814	-1.39995	2.38011e-05	-1.18296	-1.3785	2.38591e-05	-1.18294	-1.37868
201739114	chr2:201739114:C:T	2.8681e-06	-1.31339	-1.40139	2.22738e-05	-1.24593	-1.38185	2.23283e-05	-1.24592	-1.38202
201739465	chr2:201739465:G:A	2.96628e-06	-1.28729	-1.39384	2.33187e-05	-1.21561	-1.36633	2.33747e-05	-1.21559	-1.36654
201739508	chr2:201739508:T:C	2.77899e-06	-1.3637	-1.38266	2.02788e-05	-1.34998	-1.37164	2.03302e-05	-1.34999	-1.37169
201739763	chr2:201739763:AAG:A	3.50026e-06	-1.52036	-0.99524	2.57591e-05	-1.51438	-0.968026	2.58206e-05	-1.51438	-0.968234
201739952	chr2:201739952:G:C	2.76233e-06	-1.35705	-1.39531	2.14519e-05	-1.29632	-1.36905	2.15035e-05	-1.29631	-1.36926
201740031	chr2:201740031:A:G	2.84418e-06	-1.3273	-1.39586	2.21797e-05	-1.26189	-1.37013	2.22332e-05	-1.26187	-1.37033
201740149	chr2:201740149:A:AC	1.46378e-05	-1.08483	-7.30438e-10	0.00010529	-1.07447	-7.30438e-10	0.000105567	-1.07444	-7.30438e-10
201740171	chr2:201740171:A:T	2.69674e-06	-1.37631	-1.40008	2.07519e-05	-1.31984	-1.37871	2.08025e-05	-1.31983	-1.37888
201740324	chr2:201740324:A:C	2.75929e-06	-1.35107	-1.4024	2.12643e-05	-1.28987	-1.38429	2.13165e-05	-1.28986	-1.38445
201740530	chr2:201740530:T:A	2.74755e-06	-1.35469	-1.40303	2.1141e-05	-1.29398	-1.38599	2.1193e-05	-1.29397	-1.38614
201740536	chr2:201740536:AAAC:A	2.77125e-06	-1.34608	-1.40306	2.1356e-05	-1.28378	-1.38608	2.14086e-05	-1.28377	-1.38623
201741470	chr2:201741470:C:T	2.84506e-06	-1.31981	-1.40304	2.19978e-05	-1.25423	-1.38602	2.20519e-05	-1.25421	-1.38617
201741916	chr2:201741916:G:A	2.87929e-06	-1.3093	-1.40159	2.23669e-05	-1.24128	-1.38232	2.24217e-05	-1.24127	-1.38249
201742141	chr2:201742141:G:A	2.45511e-06	-1.46548	-1.40479	1.83736e-05	-1.42949	-1.39079	1.8419e-05	-1.42948	-1.39092
201742403	chr2:201742403:T:G	2.76798e-06	-1.35063	-1.39969	2.13871e-05	-1.29035	-1.37805	2.14391e-05	-1.29034	-1.37823
201742420	chr2:201742420:T:A	1.06357e-05	-1.77941e-10	-1.40422	7.56109e-05	-1.77941e-10	-1.40559	7.58075e-05	-1.77941e-10	-1.40559
201742698	chr2:201742698:G:A	2.14361e-05	-0.703361	-7.30438e-10	0.000148494	-0.730647	-7.30438e-10	0.00014887	-0.730712	-7.30438e-10
201742863	chr2:201742863:G:A	1.2318e-05	-1.77941e-10	-1.25738	8.62872e-05	-1.77941e-10	-1.27351	8.6508e-05	-1.77941e-10	-1.27355
201743129	chr2:201743129:C:T	3.42279e-06	-1.52085	-1.01713	2.50772e-05	-1.51903	-0.990197	2.51373e-05	-1.51903	-0.9904
201743133	chr2:201743133:G:A	1.61552e-05	-0.986197	-7.30438e-10	0.000116296	-0.975054	-7.30438e-10	0.000116602	-0.975018	-7.30438e-10
201743410	chr2:201743410:G:A	1.13902e-05	-1.25698	-0.0787046	8.49622e-05	-1.24682	-0.042167	8.51811e-05	-1.24681	-0.0421957
201743486	chr2:201743486:G:A	3.58476e-06	-1.521	-0.970746	2.63287e-05	-1.51761	-0.942923	2.63915e-05	-1.51761	-0.943136
201744154	chr2:201744154:C:A	2.89687e-06	-1.46103	-1.24378	1.9992e-05	-1.42905	-1.30681	2.00509e-05	-1.42905	-1.30646
201744600	chr2:201744600:C:G	1.22545e-05	-1.77941e-10	-1.26254	8.60908e-05	-1.77941e-10	-1.27579	8.63358e-05	-1.77941e-10	-1.27554
201744642	chr2:201744642:G:A	4.32219e-06	-1.38573	-0.918949	2.76764e-05	-1.36047	-1.05013	2.77673e-05	-1.36046	-1.04947
201745072	chr2:201745072:G:A	4.42803e-06	-1.39983	-0.880652	2.79471e-05	-1.37516	-1.02571	2.80374e-05	-1.37515	-1.0251
201745127	chr2:201745127:T:C	1.00047e-05	-1.46539	-7.30438e-10	7.09456e-05	-1.46928	-7.30438e-10	7.11298e-05	-1.46928	-7.30438e-10
201745521	chr2:201745521:T:G	3.41663e-06	-1.3284	-1.21138	2.33359e-05	-1.30139	-1.2798	2.34057e-05	-1.30138	-1.27943
201745588	chr2:201745588:A:G	3.74421e-06	-1.51694	-0.93129	2.85565e-05	-1.52076	-0.858546	2.86266e-05	-1.52076	-0.85869
201745670	chr2:201745670:C:T	1.54887e-05	-1.02833	-7.30438e-10	0.000111489	-1.01727	-7.30438e-10	0.000111782	-1.01723	-7.30438e-10
201746261	chr2:201746261:T:C	3.5569e-06	-1.51447	-0.985083	2.63435e-05	-1.50215	-0.957818	2.64064e-05	-1.50215	-0.95803
201746372	chr2:201746372:T:C	1.06557e-05	-1.77941e-10	-1.40235	7.6094e-05	-1.77941e-10	-1.39922	7.6289e-05	-1.77941e-10	-1.39926
201746536	chr2:201746536:T:C	1.06221e-05	-1.77941e-10	-1.4055	7.56111e-05	-1.77941e-10	-1.40559	7.58076e-05	-1.77941e-10	-1.40559
201747316	chr2:201747316:G:A	2.94664e-06	-1.3294	-1.35837	2.16119e-05	-1.31477	-1.34318	2.16663e-05	-1.31477	-1.34325
201748370	chr2:201748370:C:T	1.12064e-05	-1.77941e-10	-1.35196	7.87977e-05	-1.77941e-10	-1.36431	7.90094e-05	-1.77941e-10	-1.36422
201748650	chr2:201748650:CTTTG:C	2.91372e-06	-1.47529	-1.22371	1.98074e-05	-1.46302	-1.28211	1.98658e-05	-1.46302	-1.28177
201748912	chr2:201748912:C:T	4.092e-06	-0.968775	-1.39063	2.55375e-05	-1.08902	-1.40202	2.5604e-05	-1.08903	-1.40201
201748948	chr2:201748948:G:A	1.0688e-05	-1.77941e-10	-1.39931	7.61466e-05	-1.77941e-10	-1.39853	7.63473e-05	-1.77941e-10	-1.39849
201749496	chr2:201749496:G:C	2.79624e-06	-1.40479	-1.33537	1.97118e-05	-1.37685	-1.37312	1.97667e-05	-1.37684	-1.37294
201750190	chr2:201750190:AAAG:A	1.33529e-05	-1.1767	-7.30438e-10	0.000108751	-1.04213	-7.30438e-10	0.000109035	-1.04211	-7.30438e-10
201750591	chr2:201750591:AG:A	3.49623e-06	-1.40246	-1.11429	2.32624e-05	-1.3717	-1.21265	2.33338e-05	-1.37169	-1.21219
201750607	chr2:201750607:T:C	1.17769e-05	-1.77941e-10	-1.3023	8.21686e-05	-1.77941e-10	-1.32242	8.23893e-05	-1.77941e-10	-1.32233
201750826	chr2:201750826:G:A	1.17883e-05	-1.77941e-10	-1.30133	8.22381e-05	-1.77941e-10	-1.32157	8.24591e-05	-1.77941e-10	-1.32148
201751496	chr2:201751496:C:T	2.5692e-06	-1.47476	-1.35008	1.79388e-05	-1.46203	-1.38219	1.79885e-05	-1.46202	-1.38203
201751756	chr2:201751756:C:T	1.135e-05	-1.77941e-10	-1.33922	8.17526e-05	-1.77941e-10	-1.32749	8.19674e-05	-1.77941e-10	-1.32746
201751823	chr2:201751823:T:C	1.26645e-05	-1.77941e-10	-1.22963	8.88381e-05	-1.77941e-10	-1.24437	8.90915e-05	-1.77941e-10	-1.24412
201752189	chr2:201752189:C:T	2.77885e-06	-1.41186	-1.33455	1.95772e-05	-1.38416	-1.37266	1.96318e-05	-1.38415	-1.37248
201753295	chr2:201753295:G:A	1.36941e-05	-1.77941e-10	-1.15148	9.5419e-05	-1.77941e-10	-1.17291	9.5667e-05	-1.77941e-10	-1.17291
201754142	chr2:201754142:A:G	1.56894e-05	-1.77941e-10	-1.01545	0.000108662	-1.77941e-10	-1.04295	0.000108944	-1.77941e-10	-1.04295
201754452	chr2:201754452:G:C	1.05637e-05	-1.41101	-7.30438e-10	7.62206e-05	-1.39756	-7.30438e-10	7.64186e-05	-1.39756	-7.30438e-10
201754859	chr2:201754859:A:C	1.61775e-05	-1.77941e-10	-0.984817	0.00011908	-1.77941e-10	-0.951392	0.000119342	-1.77941e-10	-0.951791
201755115	chr2:201755115:G:A	1.20112e-05	-1.77941e-10	-1.2826	8.5745e-05	-1.77941e-10	-1.27981	8.59673e-05	-1.77941e-10	-1.27982
201755162	chr2:201755162:G:A	3.22971e-06	-1.5173	-1.07875	2.4581e-05	-1.51995	-1.00926	2.46359e-05	-1.51995	-1.00963
201755365	chr2:201755365:T:C	4.48103e-06	-1.39872	-0.86986	3.31915e-05	-1.34122	-0.887679	3.32808e-05	-1.34121	-0.887598
201755396	chr2:201755396:A:G	4.53559e-06	-1.39282	-0.863663	3.36317e-05	-1.33417	-0.881555	3.37222e-05	-1.33416	-0.881474
201755733	chr2:201755733:A:C	1.44925e-05	-1.0948	-7.30438e-10	0.000106148	-1.06635	-7.30438e-10	0.000106424	-1.06635	-7.30438e-10
201755833	chr2:201755833:T:C	1.10775e-05	-1.77941e-10	-1.36352	7.95245e-05	-1.77941e-10	-1.35512	7.97311e-05	-1.77941e-10	-1.35513
201756074	chr2:201756074:C:T	1.17798e-05	-1.77941e-10	-1.30205	8.31935e-05	-1.77941e-10	-1.31002	8.34138e-05	-1.77941e-10	-1.30997
201756111	chr2:201756111:T:C	1.2808e-05	-1.21837	-7.30438e-10	0.000103733	-1.08936	-7.30438e-10	0.000104004	-1.08935	-7.30438e-10
201756265	chr2:201756265:T:C	4.40132e-06	-1.39208	-0.894455	3.26637e-05	-1.33307	-0.911856	3.27515e-05	-1.33306	-0.911779
201756279	chr2:201756279:T:C	6.34201e-06	-1.09251	-0.828737	4.90081e-05	-0.986674	-0.852529	4.91505e-05	-0.986641	-0.852257
201756318	chr2:201756318:A:G	4.25321e-06	-1.42114	-0.899628	3.13656e-05	-1.36853	-0.916943	3.14499e-05	-1.36852	-0.916867
201756593	chr2:201756593:A:G	4.3486e-06	-1.40373	-0.894858	3.21977e-05	-1.34706	-0.912228	3.22843e-05	-1.34705	-0.912151
201756816	chr2:201756816:C:T	1.36868e-05	-1.77941e-10	-1.152	9.64839e-05	-1.77941e-10	-1.16181	9.67332e-05	-1.77941e-10	-1.16183
201756901	chr2:201756901:AT:A	5.15236e-06	-1.15425	-0.974729	3.9531e-05	-1.05547	-0.998632	3.96448e-05	-1.05544	-0.998383
201757786	chr2:201757786:T:C	4.46564e-06	-1.40417	-0.86786	3.30505e-05	-1.34741	-0.885737	3.31395e-05	-1.3474	-0.885656
201758285	chr2:201758285:G:A	4.42408e-06	-1.39874	-0.882634	3.27894e-05	-1.34086	-0.900229	3.28776e-05	-1.34085	-0.90015
201758342	chr2:201758342:C:T	6.34268e-06	-1.06344	-0.857692	4.55367e-05	-1.01351	-0.89916	4.56713e-05	-1.01349	-0.898826
201758681	chr2:201758681:C:T	4.05039e-06	-1.02918	-1.34044	2.93708e-05	-1.00633	-1.34485	2.94519e-05	-1.0063	-1.34473
201758763	chr2:201758763:T:C	1.15322e-05	-1.77941e-10	-1.3233	8.28412e-05	-1.77941e-10	-1.31426	8.30581e-05	-1.77941e-10	-1.31425
201758862	chr2:201758862:G:T	2.40031e-05	-0.590257	-7.30438e-10	0.000173088	-0.577388	-7.30438e-10	0.000173549	-0.577323	-7.30438e-10
201758977	chr2:201758977:T:C	1.07791e-05	-1.77941e-10	-1.39083	7.66138e-05	-1.77941e-10	-1.39241	7.68093e-05	-1.77941e-10	-1.39246
201759296	chr2:201759296:A:C	1.25502e-05	-1.2387	-7.30438e-10	8.87903e-05	-1.24491	-7.30438e-10	8.90226e-05	-1.2449	-7.30438e-10
201759415	chr2:201759415:T:C	1.09291e-05	-1.77941e-10	-1.37701	7.78676e-05	-1.77941e-10	-1.37618	7.80666e-05	-1.77941e-10	-1.37622
201759649	chr2:201759649:T:C	0.000125129	1.06091	-7.30438e-10	0.000926124	1.09982	-7.30438e-10	0.000928628	1.09992	-7.30438e-10
201760263	chr2:201760263:A:G	1.39536e-05	-1.77941e-10	-1.1327	9.71135e-05	-1.77941e-10	-1.15531	9.7371e-05	-1.77941e-10	-1.15526
201760679	chr2:201760679:A:C	4.29457e-06	-0.97191	-1.33918	3.1172e-05	-0.948059	-1.34361	3.12582e-05	-0.948018	-1.34349
201760892	chr2:201760892:C:T	2.70564e-06	-1.36996	-1.40314	1.85863e-05	-1.40439	-1.40438	1.86346e-05	-1.40439	-1.40438
201761714	chr2:201761714:T:C	4.49085e-06	-1.01665	-1.24975	3.24916e-05	-0.993433	-1.25677	3.2584e-05	-0.993393	-1.25657
201761902	chr2:201761902:A:C	4.53479e-06	-1.38683	-0.869833	3.36959e-05	-1.32634	-0.887473	3.37866e-05	-1.32633	-0.887391
201762057	chr2:201762057:G:A	1.23411e-05	-1.77941e-10	-1.25551	8.67499e-05	-1.77941e-10	-1.26816	8.69727e-05	-1.77941e-10	-1.26819
201762296	chr2:201762296:G:A	4.36341e-06	-1.40354	-0.891647	3.23155e-05	-1.34677	-0.908877	3.24024e-05	-1.34676	-0.908796
201762636	chr2:201762636:G:A	1.09802e-05	-1.77941e-10	-1.37234	7.7295e-05	-1.77941e-10	-1.38356	7.74999e-05	-1.77941e-10	-1.38351
201762781	chr2:201762781:A:G	4.53121e-06	-1.37921	-0.878236	3.37158e-05	-1.31731	-0.895912	3.38065e-05	-1.3173	-0.895834
201762854	chr2:201762854:C:T	1.08211e-05	-1.77941e-10	-1.38694	7.66209e-05	-1.77941e-10	-1.39232	7.68197e-05	-1.77941e-10	-1.39232
201763068	chr2:201763068:C:G	1.07921e-05	-1.77941e-10	-1.38962	7.70013e-05	-1.77941e-10	-1.38737	7.72028e-05	-1.77941e-10	-1.38735
201763194	chr2:201763194:G:A	4.45566e-06	-1.02105	-1.25321	3.22376e-05	-0.997883	-1.26017	3.23291e-05	-0.997844	-1.25998
201763207	chr2:201763207:G:A	1.18923e-05	-1.77941e-10	-1.29255	8.40405e-05	-1.77941e-10	-1.29989	8.42519e-05	-1.77941e-10	-1.29997
201763237	chr2:201763237:T:C	1.51159e-05	-1.52086	0.468176	0.000101462	-1.52053	0.409022	0.000101735	-1.52053	0.409112
201763557	chr2:201763557:T:C	2.71301e-06	-1.36903	-1.40135	1.86244e-05	-1.40367	-1.40304	1.86728e-05	-1.40368	-1.40304
201763742	chr2:201763742:C:T	2.79529e-06	-1.35668	-1.38382	1.91158e-05	-1.39287	-1.38781	1.91655e-05	-1.39288	-1.3878
201764098	chr2:201764098:C:G	2.74719e-06	-1.37221	-1.38565	1.88263e-05	-1.40647	-1.38946	1.88753e-05	-1.40647	-1.38946
201764529	chr2:201764529:G:A	4.48058e-06	-1.39574	-0.872948	3.32229e-05	-1.33724	-0.890714	3.33123e-05	-1.33722	-0.890635
201765319	chr2:201765319:T:TGCCCA	1.54869e-05	-1.77941e-10	-1.02844	0.000108171	-1.77941e-10	-1.04748	0.000108446	-1.77941e-10	-1.04754
201765701	chr2:201765701:G:A	4.44603e-06	-1.39353	-0.882899	3.29909e-05	-1.33443	-0.900523	3.30795e-05	-1.33442	-0.900446
201765915	chr2:201765915:G:A	2.77159e-06	-1.36104	-1.38798	1.89696e-05	-1.39679	-1.39156	1.90189e-05	-1.3968	-1.39155
201766854	chr2:201766854:ACACCGCATGTTCT:A	1.16873e-05	-1.77941e-10	-1.30993	8.24737e-05	-1.77941e-10	-1.31871	8.26921e-05	-1.77941e-10	-1.31866
201766978	chr2:201766978:A:G	7.43388e-06	-1.50374	-0.258646	5.25346e-05	-1.50091	-0.268806	5.26685e-05	-1.50091	-0.268855
201766990	chr2:201766990:C:T	4.08204e-06	-1.07657	-1.28527	2.95365e-05	-1.05427	-1.29129	2.96193e-05	-1.05423	-1.29113
201767106	chr2:201767106:A:T	1.37568e-05	-1.77941e-10	-1.14691	9.84011e-05	-1.77941e-10	-1.14214	9.86566e-05	-1.77941e-10	-1.14214
201767559	chr2:201767559:A:G	1.17602e-05	-1.77941e-10	-1.30372	8.31888e-05	-1.77941e-10	-1.31008	8.33983e-05	-1.77941e-10	-1.31016
201767572	chr2:201767572:A:T	1.17953e-05	-1.77941e-10	-1.30074	8.28056e-05	-1.77941e-10	-1.31469	8.30181e-05	-1.77941e-10	-1.31473
201767591	chr2:201767591:G:A	1.12049e-05	-1.77941e-10	-1.35209	8.06474e-05	-1.77941e-10	-1.3411	8.08557e-05	-1.77941e-10	-1.34112
201767629	chr2:201767629:G:A	1.18038e-05	-1.77941e-10	-1.30002	8.28625e-05	-1.77941e-10	-1.31401	8.30751e-05	-1.77941e-10	-1.31404
201767677	chr2:201767677:C:T	1.16837e-05	-1.77941e-10	-1.31024	8.26667e-05	-1.77941e-10	-1.31637	8.28751e-05	-1.77941e-10	-1.31645
201767782	chr2:201767782:C:T	1.10874e-05	-1.77941e-10	-1.36263	7.77013e-05	-1.77941e-10	-1.37832	7.79067e-05	-1.77941e-10	-1.37827
201768057	chr2:201768057:A:C	3.95106e-06	-1.52057	-0.873884	2.82734e-05	-1.52078	-0.868485	2.83434e-05	-1.52078	-0.868608
201768158	chr2:201768158:A:G	1.07855e-05	-1.77941e-10	-1.39024	7.64114e-05	-1.77941e-10	-1.39506	7.66097e-05	-1.77941e-10	-1.39506
201768215	chr2:201768215:T:C	1.36196e-05	-1.25511	0.0981769	8.55017e-05	-1.20315	-0.0795075	8.57961e-05	-1.20312	-0.0786923
201768227	chr2:201768227:G:GT	1.47292e-05	-1.07861	-7.30438e-10	0.000106337	-1.06457	-7.30438e-10	0.000106617	-1.06454	-7.30438e-10
201768859	chr2:201768859:A:G	4.50701e-06	-1.38696	-0.875843	3.34869e-05	-1.32645	-0.893587	3.3577e-05	-1.32644	-0.893509
201769263	chr2:201769263:G:A	3.73048e-06	-1.09787	-1.35403	2.70314e-05	-1.07633	-1.35786	2.71056e-05	-1.07629	-1.35775
201769325	chr2:201769325:A:G	4.4625e-06	-1.40627	-0.866461	3.30128e-05	-1.34996	-0.884335	3.31016e-05	-1.34995	-0.884256
201769335	chr2:201769335:A:T	3.81105e-05	-0.127947	-7.30438e-10	0.000272295	-0.124302	-7.30438e-10	0.000273024	-0.124226	-7.30438e-10
201769841	chr2:201769841:G:T	1.32356e-05	-1.77941e-10	-1.18553	9.35101e-05	-1.77941e-10	-1.19312	9.37371e-05	-1.77941e-10	-1.19329
201770095	chr2:201770095:C:A	4.10117e-06	-1.01343	-1.34373	2.97544e-05	-0.990286	-1.34793	2.98364e-05	-0.990247	-1.34781
201770309	chr2:201770309:CCTA:C	1.17652e-05	-1.77941e-10	-1.30329	8.32241e-05	-1.77941e-10	-1.30965	8.34337e-05	-1.77941e-10	-1.30973
201770466	chr2:201770466:TA:T	2.11755e-05	-1.77941e-10	-0.715594	0.000156855	-1.77941e-10	-0.675866	0.000157183	-1.77941e-10	-0.676374
201770881	chr2:201770881:T:C	3.77179e-06	-1.13714	-1.30374	2.65711e-05	-1.09181	-1.35956	2.66466e-05	-1.09178	-1.35934
201771203	chr2:201771203:C:T	1.06571e-05	-1.77941e-10	-1.40221	7.58059e-05	-1.77941e-10	-1.40301	7.60014e-05	-1.77941e-10	-1.40303
201771259	chr2:201771259:C:T	1.51731e-05	-1.04891	-7.30438e-10	0.000109624	-1.03413	-7.30438e-10	0.000109912	-1.0341	-7.30438e-10
201771344	chr2:201771344:A:T	4.64838e-06	-1.38622	-0.845704	3.45329e-05	-1.32543	-0.863847	3.46258e-05	-1.32542	-0.863766
201771348	chr2:201771348:C:T	4.29487e-06	-1.40821	-0.902806	3.17721e-05	-1.35265	-0.919955	3.18574e-05	-1.35264	-0.919877
201771414	chr2:201771414:G:A	4.74105e-06	-1.50944	-0.702744	3.45242e-05	-1.50189	-0.687643	3.46124e-05	-1.50188	-0.687689
201771453	chr2:201771453:T:C	4.65186e-06	-1.38833	-0.842845	3.45782e-05	-1.32824	-0.859729	3.46712e-05	-1.32823	-0.859652
201771722	chr2:201771722:A:G	4.4976e-06	-1.38531	-0.879584	3.34338e-05	-1.32444	-0.89718	3.35237e-05	-1.32443	-0.897102
201772188	chr2:201772188:T:C	7.0408e-06	-0.444082	-1.37263	5.4336e-05	-0.420938	-1.31506	5.44563e-05	-0.420896	-1.31549
201772318	chr2:201772318:C:T	5.60147e-06	-1.521	-0.524411	3.99732e-05	-1.52079	-0.522189	4.00751e-05	-1.52079	-0.522242
201772503	chr2:201772503:C:T	3.96512e-06	-1.06123	-1.32968	2.87205e-05	-1.03919	-1.33439	2.88e-05	-1.03916	-1.33426
201772579	chr2:201772579:G:A	1.68037e-05	-0.946839	-7.30438e-10	0.00012331	-0.916486	-7.30438e-10	0.000123644	-0.916378	-7.30438e-10
201773008	chr2:201773008:C:T	3.48071e-06	-1.49644	-1.02477	2.58825e-05	-1.51499	-0.962634	2.59463e-05	-1.51499	-0.962769
201773166	chr2:201773166:T:A	1.07194e-05	-1.77941e-10	-1.39638	7.60327e-05	-1.77941e-10	-1.40003	7.62301e-05	-1.77941e-10	-1.40003
201773167	chr2:201773167:T:G	1.07124e-05	-1.77941e-10	-1.39704	7.60055e-05	-1.77941e-10	-1.40038	7.62027e-05	-1.77941e-10	-1.40039
201773358	chr2:201773358:G:A	9.5031e-06	-1.51682	-7.30438e-10	6.73875e-05	-1.52073	-7.30438e-10	6.75627e-05	-1.52073	-7.30438e-10
201773449	chr2:201773449:A:G	1.39753e-05	-1.77941e-10	-1.13114	9.71927e-05	-1.77941e-10	-1.15449	9.74492e-05	-1.77941e-10	-1.15445
201773620	chr2:201773620:G:A	1.07211e-05	-1.77941e-10	-1.39622	7.62263e-05	-1.77941e-10	-1.39748	7.64216e-05	-1.77941e-10	-1.39752
201773621	chr2:201773621:C:T	5.25331e-06	-1.40753	-0.702046	3.87437e-05	-1.35127	-0.722949	3.88487e-05	-1.35126	-0.72285
201773832	chr2:201773832:G:A	1.54778e-05	-1.77941e-10	-1.02903	0.000108109	-1.77941e-10	-1.04805	0.000108383	-1.77941e-10	-1.04811
201774147	chr2:201774147:T:C	4.94572e-06	-1.44362	-0.726291	3.57687e-05	-1.39508	-0.759035	3.58649e-05	-1.39507	-0.758953
201774266	chr2:201774266:G:A	1.34824e-05	-1.77941e-10	-1.16705	9.3926e-05	-1.77941e-10	-1.18868	9.41738e-05	-1.77941e-10	-1.18864
201774318	chr2:201774318:A:G	1.35221e-05	-1.77941e-10	-1.16411	9.41894e-05	-1.77941e-10	-1.18588	9.44379e-05	-1.77941e-10	-1.18584
201774475	chr2:201774475:A:G	4.26525e-06	-1.37529	-0.942648	3.01837e-05	-1.2938	-1.03009	3.02782e-05	-1.29376	-1.02959
201774556	chr2:201774556:G:A	6.22112e-06	-1.51106	-0.429426	4.33082e-05	-1.51306	-0.449791	4.3416e-05	-1.51306	-0.4499
201774649	chr2:201774649:TAA:T	6.02587e-06	-1.02887	-0.943503	3.82384e-05	-1.06755	-1.0198	3.83457e-05	-1.06755	-1.01959
201775471	chr2:201775471:T:C	1.84947e-05	-0.850955	-7.30438e-10	0.000129388	-0.86837	-7.30438e-10	0.000129735	-0.868293	-7.30438e-10
201775639	chr2:201775639:T:C	1.12965e-05	-1.77941e-10	-1.34394	7.89088e-05	-1.77941e-10	-1.3629	7.91188e-05	-1.77941e-10	-1.36283
201775823	chr2:201775823:A:C	1.5474e-05	-1.77941e-10	-1.02928	0.000108084	-1.77941e-10	-1.04828	0.000108358	-1.77941e-10	-1.04834
201776720	chr2:201776720:T:C	1.08502e-05	-1.77941e-10	-1.38425	7.67977e-05	-1.77941e-10	-1.39002	7.69969e-05	-1.77941e-10	-1.39002
201777036	chr2:201777036:T:C	4.16825e-06	-1.4185	-0.922444	3.07926e-05	-1.36476	-0.939158	3.08754e-05	-1.36475	-0.939081
201777336	chr2:201777336:G:A	3.71616e-06	-1.10247	-1.35328	2.69138e-05	-1.08144	-1.35712	2.69876e-05	-1.0814	-1.35701
201777963	chr2:201777963:T:C	1.36055e-05	-1.77941e-10	-1.15796	9.47295e-05	-1.77941e-10	-1.18016	9.49793e-05	-1.77941e-10	-1.18013
201778386	chr2:201778386:G:C	1.08211e-05	-1.77941e-10	-1.38694	7.66209e-05	-1.77941e-10	-1.39232	7.68197e-05	-1.77941e-10	-1.39232
201778720	chr2:201778720:G:A	1.10641e-05	-1.77941e-10	-1.36473	7.78118e-05	-1.77941e-10	-1.3769	7.80192e-05	-1.77941e-10	-1.37683
201779942	chr2:201779942:A:G	1.09528e-05	-1.77941e-10	-1.37484	7.76874e-05	-1.77941e-10	-1.3785	7.78859e-05	-1.77941e-10	-1.37854
201780215	chr2:201780215:A:G	2.24934e-05	-1.77941e-10	-0.655217	0.000166936	-1.77941e-10	-0.61358	0.000167282	-1.77941e-10	-0.614104
201780628	chr2:201780628:C:A	4.03791e-06	-1.40891	-0.963804	2.98613e-05	-1.3542	-0.980427	2.99414e-05	-1.35419	-0.980354
201781767	chr2:201781767:C:G	4.6415e-06	-1.40085	-0.832546	3.4348e-05	-1.34409	-0.850554	3.44407e-05	-1.34408	-0.850467
201781768	chr2:201781768:A:T	1.06687e-05	-1.77941e-10	-1.40112	7.62953e-05	-1.77941e-10	-1.39658	7.64905e-05	-1.77941e-10	-1.39662
201782308	chr2:201782308:C:T	1.29351e-05	-1.77941e-10	-1.20849	9.02852e-05	-1.77941e-10	-1.22822	9.0523e-05	-1.77941e-10	-1.22818
201783863	chr2:201783863:T:C	2.62369e-05	-1.77941e-10	-0.501272	0.000194818	-1.77941e-10	-0.459122	0.000195216	-1.77941e-10	-0.459677
201784931	chr2:201784931:C:T	1.06343e-05	-1.77941e-10	-1.40435	7.59211e-05	-1.77941e-10	-1.4015	7.61164e-05	-1.77941e-10	-1.40152
201784967	chr2:201784967:G:A	1.08699e-05	-1.77941e-10	-1.38244	7.69208e-05	-1.77941e-10	-1.38841	7.71204e-05	-1.77941e-10	-1.38842
201784985	chr2:201784985:T:C	4.73993e-06	-1.14163	-1.07078	3.13868e-05	-1.10929	-1.17552	3.14875e-05	-1.10926	-1.17494
201785122	chr2:201785122:T:C	1.13373e-05	-1.77941e-10	-1.34034	8.03349e-05	-1.77941e-10	-1.34499	8.05382e-05	-1.77941e-10	-1.34505
201785756	chr2:201785756:C:T	4.33582e-06	-1.42956	-0.871969	3.19102e-05	-1.37942	-0.888844	3.19959e-05	-1.37941	-0.888767
201785869	chr2:201785869:G:A	4.51727e-06	-1.4296	-0.830927	3.3213e-05	-1.37932	-0.848924	3.33025e-05	-1.37931	-0.848839
201786183	chr2:201786183:CTTA:C	2.21667e-05	-1.77941e-10	-0.669847	0.000164517	-1.77941e-10	-0.628174	0.000164858	-1.77941e-10	-0.628704
201786332	chr2:201786332:C:T	9.47067e-06	-1.52024	-7.30438e-10	6.74694e-05	-1.51952	-7.30438e-10	6.76448e-05	-1.51952	-7.30438e-10
201786406	chr2:201786406:C:T	8.5625e-06	-1.17792	-0.443123	6.33195e-05	-1.07948	-0.503519	6.35091e-05	-1.07944	-0.503159
201786536	chr2:201786536:A:G	4.15433e-06	-1.06498	-1.27931	2.98809e-05	-1.04087	-1.2931	2.99634e-05	-1.04083	-1.29298
201786825	chr2:201786825:G:A	1.3701e-05	-1.15097	-7.30438e-10	9.88071e-05	-1.13802	-7.30438e-10	9.90669e-05	-1.13799	-7.30438e-10
201787231	chr2:201787231:T:C	3.22963e-05	0.460109	-0.753596	0.000243046	0.553488	-0.791428	0.00024379	0.553558	-0.791036
201787266	chr2:201787266:T:C	2.62184e-06	-1.51665	-1.28791	1.86075e-05	-1.50776	-1.29987	1.86576e-05	-1.50776	-1.29977
201787270	chr2:201787270:C:T	3.02675e-06	-1.39274	-1.26821	2.18917e-05	-1.36134	-1.28375	2.19511e-05	-1.36131	-1.28366
201787442	chr2:201787442:G:A	1.43996e-05	-1.77941e-10	-1.10124	0.00010569	-1.77941e-10	-1.07068	0.00010593	-1.77941e-10	-1.07101
201787832	chr2:201787832:A:G	3.03289e-06	-1.32325	-1.33567	2.23039e-05	-1.28002	-1.34641	2.2364e-05	-1.27999	-1.34634
201787860	chr2:201787860:A:G	4.15674e-06	-1.40693	-0.936775	3.07504e-05	-1.3504	-0.954885	3.08331e-05	-1.35039	-0.954804
201788249	chr2:201788249:A:G	3.82252e-06	-1.40555	-1.02198	2.83069e-05	-1.35	-1.03808	2.83829e-05	-1.34999	-1.03801
201788255	chr2:201788255:C:A	3.41548e-06	-1.27964	-1.26048	2.34786e-05	-1.24335	-1.33174	2.3547e-05	-1.24333	-1.33145
201788287	chr2:201788287:AT:A	9.96833e-06	-1.46902	-7.30438e-10	7.39709e-05	-1.42752	-7.30438e-10	7.41637e-05	-1.42751	-7.30438e-10
201788913	chr2:201788913:T:C	3.78991e-06	-1.41298	-1.02312	2.80239e-05	-1.35889	-1.03924	2.80993e-05	-1.35888	-1.03916
201789240	chr2:201789240:G:A	2.57655e-05	-0.519402	-7.30438e-10	0.000166393	-0.616836	-7.30438e-10	0.000166827	-0.616831	-7.30438e-10
201789241	chr2:201789241:A:G	2.91474e-06	-1.42486	-1.27379	2.15959e-05	-1.37379	-1.2849	2.16534e-05	-1.37378	-1.28485
201789941	chr2:201789941:G:A	9.59987e-06	-1.50669	-7.30438e-10	6.83851e-05	-1.50603	-7.30438e-10	6.85628e-05	-1.50604	-7.30438e-10
201789986	chr2:201789986:G:A	1.10125e-05	-1.77941e-10	-1.36941	7.75353e-05	-1.77941e-10	-1.38046	7.77417e-05	-1.77941e-10	-1.38039
201790118	chr2:201790118:A:G	4.91244e-06	-1.31844	-0.858229	3.63509e-05	-1.23034	-0.907629	3.64532e-05	-1.23031	-0.907448
201790164	chr2:201790164:T:C	4.65939e-06	-1.08596	-1.1436	3.1427e-05	-1.03662	-1.2469	3.15241e-05	-1.03659	-1.24645
201790822	chr2:201790822:C:T	2.68176e-06	-1.51325	-1.26871	1.92644e-05	-1.49617	-1.27677	1.93146e-05	-1.49616	-1.27677
201791239	chr2:201791239:T:G	1.09242e-05	-1.77941e-10	-1.37746	7.70984e-05	-1.77941e-10	-1.38611	7.73006e-05	-1.77941e-10	-1.38608
201791404	chr2:201791404:T:A	1.16621e-05	-1.77941e-10	-1.31209	8.44191e-05	-1.77941e-10	-1.2954	8.46252e-05	-1.77941e-10	-1.29555
201791420	chr2:201791420:C:T	1.44321e-05	-1.09898	-7.30438e-10	0.000101354	-1.11257	-7.30438e-10	0.000101618	-1.11257	-7.30438e-10
201791510	chr2:201791510:T:C	1.06698e-05	-1.77941e-10	-1.40102	7.58859e-05	-1.77941e-10	-1.40196	7.60813e-05	-1.77941e-10	-1.40198
201791747	chr2:201791747:C:T	1.02318e-05	-1.44294	-7.30438e-10	7.10547e-05	-1.46774	-7.30438e-10	7.12389e-05	-1.46775	-7.30438e-10
201792240	chr2:201792240:C:T	2.69641e-06	-1.51737	-1.25915	1.92967e-05	-1.51556	-1.25569	1.93462e-05	-1.51556	-1.25573
201792295	chr2:201792295:G:A	3.20702e-06	-1.44693	-1.15616	2.27933e-05	-1.4316	-1.17312	2.28538e-05	-1.43159	-1.17308
201792470	chr2:201792470:A:G	2.56406e-06	-1.45842	-1.36842	1.8371e-05	-1.4445	-1.37591	1.84193e-05	-1.44449	-1.3759
201792673	chr2:201792673:A:G	2.52281e-06	-1.47317	-1.36989	1.80498e-05	-1.46075	-1.3773	1.80973e-05	-1.46074	-1.37729
201793095	chr2:201793095:G:A	2.70249e-06	-1.45439	-1.31987	1.92985e-05	-1.44015	-1.33101	1.93494e-05	-1.44013	-1.33099
201793340	chr2:201793340:C:T	2.89913e-06	-1.50881	-1.19522	2.08041e-05	-1.50621	-1.18983	2.08588e-05	-1.50621	-1.1898
201793404	chr2:201793404:T:G	4.42366e-06	-1.44745	-0.834025	2.98586e-05	-1.40341	-0.931309	2.99505e-05	-1.40339	-0.930847
201793943	chr2:201793943:G:A	1.19599e-05	-1.77941e-10	-1.28688	8.75934e-05	-1.77941e-10	-1.25848	8.78135e-05	-1.77941e-10	-1.25857
201794323	chr2:201794323:T:G	2.51469e-06	-1.46929	-1.37699	1.77834e-05	-1.46559	-1.38734	1.7831e-05	-1.46559	-1.38726
201794642	chr2:201794642:G:A	1.06253e-05	-1.77941e-10	-1.4052	7.56198e-05	-1.77941e-10	-1.40547	7.58163e-05	-1.77941e-10	-1.40547
201794864	chr2:201794864:G:A	3.14853e-06	-1.5207	-1.10081	2.26646e-05	-1.52034	-1.09005	2.27231e-05	-1.52034	-1.09007
201795306	chr2:201795306:C:T	1.0004e-05	-1.46545	-7.30438e-10	6.97697e-05	-1.48599	-7.30438e-10	6.99506e-05	-1.486	-7.30438e-10
201795518	chr2:201795518:T:C	3.8744e-06	-1.45181	-0.962237	2.83267e-05	-1.44308	-0.944305	2.83991e-05	-1.44307	-0.944361
201796129	chr2:201796129:T:C	1.10383e-05	-1.77941e-10	-1.36707	7.80013e-05	-1.77941e-10	-1.37446	7.82033e-05	-1.77941e-10	-1.37447
201796306	chr2:201796306:CAG:C	9.75456e-06	-1.4907	-7.30438e-10	6.9493e-05	-1.48996	-7.30438e-10	6.96734e-05	-1.48997	-7.30438e-10
201796603	chr2:201796603:G:C	9.46932e-06	-1.52038	-7.30438e-10	6.74688e-05	-1.51952	-7.30438e-10	6.76442e-05	-1.51952	-7.30438e-10
201796740	chr2:201796740:T:C	1.27946e-05	-1.77941e-10	-1.21941	9.04428e-05	-1.77941e-10	-1.22647	9.06635e-05	-1.77941e-10	-1.22663
201797063	chr2:201797063:C:A	1.42065e-05	-1.77941e-10	-1.11474	9.89461e-05	-1.77941e-10	-1.13661	9.92251e-05	-1.77941e-10	-1.13639
201797093	chr2:201797093:T:C	3.75482e-06	-1.4642	-0.981199	2.71697e-05	-1.45559	-0.973495	2.72398e-05	-1.45558	-0.973524
201797176	chr2:201797176:C:A	1.28114e-05	-1.77941e-10	-1.2181	8.98293e-05	-1.77941e-10	-1.23328	9.00548e-05	-1.77941e-10	-1.23337
201797846	chr2:201797846:T:A	1.09728e-05	-1.77941e-10	-1.37302	7.82645e-05	-1.77941e-10	-1.3711	7.84742e-05	-1.77941e-10	-1.37102
201798096	chr2:201798096:G:A	1.08347e-05	-1.77941e-10	-1.38569	7.79627e-05	-1.77941e-10	-1.37496	7.81588e-05	-1.77941e-10	-1.37504
201798234	chr2:201798234:C:G	2.55335e-06	-1.42579	-1.40524	1.82558e-05	-1.42127	-1.40543	1.83031e-05	-1.42128	-1.40544
201798960	chr2:201798960:A:G	1.09292e-05	-1.77941e-10	-1.377	7.73791e-05	-1.77941e-10	-1.38247	7.75881e-05	-1.77941e-10	-1.38237
201799218	chr2:201799218:G:T	2.47805e-06	-1.46317	-1.3978	1.78314e-05	-1.45929	-1.39094	1.78768e-05	-1.45929	-1.39099
201799569	chr2:201799569:G:A	9.56373e-06	-1.51046	-7.30438e-10	6.84056e-05	-1.50573	-7.30438e-10	6.85836e-05	-1.50573	-7.30438e-10
201800276	chr2:201800276:T:C	1.08383e-05	-1.77941e-10	-1.38535	7.72984e-05	-1.77941e-10	-1.38352	7.75045e-05	-1.77941e-10	-1.38345
201800284	chr2:201800284:T:A	1.06517e-05	-1.77941e-10	-1.40271	7.56934e-05	-1.77941e-10	-1.4045	7.58909e-05	-1.77941e-10	-1.40449
201800336	chr2:201800336:A:C	2.4031e-06	-1.48676	-1.40492	1.71355e-05	-1.48451	-1.40552	1.71799e-05	-1.48452	-1.40553
201800504	chr2:201800504:C:A	3.15408e-06	-1.51845	-1.10129	2.17599e-05	-1.52001	-1.13111	2.18201e-05	-1.52001	-1.13094
201800652	chr2:201800652:T:C	2.36621e-06	-1.51287	-1.39428	1.71749e-05	-1.50911	-1.37863	1.72175e-05	-1.50911	-1.37874
201800720	chr2:201800720:A:G	3.6531e-06	-1.08527	-1.3876	2.57869e-05	-1.0866	-1.39472	2.58552e-05	-1.08659	-1.39468
201800833	chr2:201800833:T:A	5.5955e-06	-1.38949	-0.656985	3.64924e-05	-1.38011	-0.75398	3.66042e-05	-1.3801	-0.753528
201801192	chr2:201801192:A:G	1.10292e-05	-1.77941e-10	-1.36789	7.882e-05	-1.77941e-10	-1.36402	7.90201e-05	-1.77941e-10	-1.36408
201801225	chr2:201801225:C:T	1.43443e-05	-1.77941e-10	-1.10508	0.000100403	-1.77941e-10	-1.122	0.000100656	-1.77941e-10	-1.12208
201801531	chr2:201801531:C:T	3.78949e-06	-1.34743	-1.08878	2.52258e-05	-1.36048	-1.14284	2.52981e-05	-1.36048	-1.14258
201801544	chr2:201801544:A:G	2.72946e-06	-1.3599	-1.40443	1.98122e-05	-1.34373	-1.40117	1.98627e-05	-1.34374	-1.4012
201801969	chr2:201801969:C:T	5.5177e-06	-1.18645	-0.874023	3.92695e-05	-1.08935	-0.971389	3.93911e-05	-1.08933	-0.970915
201802710	chr2:201802710:T:C	1.1609e-05	-1.37155	0.054896	7.75239e-05	-1.38961	0.00900875	7.77156e-05	-1.38962	0.00889328
201802928	chr2:201802928:C:T	2.10574e-05	-1.77941e-10	-0.721187	0.000147252	-1.77941e-10	-0.739045	0.000147671	-1.77941e-10	-0.738797
201803386	chr2:201803386:A:G	1.0807e-05	-1.77941e-10	-1.38824	7.67657e-05	-1.77941e-10	-1.39043	7.69616e-05	-1.77941e-10	-1.39048
201804410	chr2:201804410:A:G	1.13555e-05	-1.77941e-10	-1.33874	8.01656e-05	-1.77941e-10	-1.34709	8.03712e-05	-1.77941e-10	-1.34713
201804411	chr2:201804411:C:T	1.11645e-05	-1.77941e-10	-1.3557	7.96639e-05	-1.77941e-10	-1.35337	7.98635e-05	-1.77941e-10	-1.35347
201804413	chr2:201804413:C:T	1.07313e-05	-1.77941e-10	-1.39527	7.67183e-05	-1.77941e-10	-1.39105	7.69183e-05	-1.77941e-10	-1.39104
201804875	chr2:201804875:G:A	1.19457e-05	-1.77941e-10	-1.28806	8.66922e-05	-1.77941e-10	-1.26883	8.69014e-05	-1.77941e-10	-1.26901
201805307	chr2:201805307:C:T	1.08098e-05	-1.38798	-7.30438e-10	7.37605e-05	-1.43037	-7.30438e-10	7.3952e-05	-1.43037	-7.30438e-10
201805410	chr2:201805410:C:T	9.08654e-06	-1.21354	-0.348106	6.33558e-05	-1.21716	-0.36526	6.35175e-05	-1.21715	-0.365325
201805504	chr2:201805504:TTTC:T	3.10256e-06	-1.23211	-1.4041	2.25055e-05	-1.21187	-1.40555	2.25636e-05	-1.2119	-1.40555
201805612	chr2:201805612:C:A	1.25125e-05	-1.77941e-10	-1.24171	8.738e-05	-1.77941e-10	-1.26092	8.76002e-05	-1.77941e-10	-1.261
201805992	chr2:201805992:C:A	2.79314e-06	-1.36206	-1.37921	1.93755e-05	-1.39226	-1.37492	1.9425e-05	-1.39226	-1.37496
201806658	chr2:201806658:C:G	1.5721e-05	-0.984985	-0.0284528	0.000103572	-0.976901	-0.114025	0.000103876	-0.976886	-0.113697
201807050	chr2:201807050:T:G	9.68873e-06	-1.49748	-7.30438e-10	6.82019e-05	-1.50872	-7.30438e-10	6.8379e-05	-1.50872	-7.30438e-10
201808083	chr2:201808083:A:G	1.05049e-05	-1.4166	-7.30438e-10	7.25051e-05	-1.44753	-7.30438e-10	7.26936e-05	-1.44753	-7.30438e-10
201808220	chr2:201808220:A:G	1.51835e-05	-1.37874	0.330516	0.000104716	-1.37688	0.296945	0.000104953	-1.37687	0.296592
201808335	chr2:201808335:G:T	8.13141e-06	-1.12729	-0.54541	5.0308e-05	-1.11909	-0.693939	5.04664e-05	-1.11908	-0.693402
201809159	chr2:201809159:A:G	1.93152e-05	-1.77941e-10	-0.807546	0.000133057	-1.77941e-10	-0.840413	0.000133402	-1.77941e-10	-0.84042
201809604	chr2:201809604:ACT:A	1.07732e-05	-1.77941e-10	-1.39138	7.62232e-05	-1.77941e-10	-1.39752	7.64245e-05	-1.77941e-10	-1.39748
201809713	chr2:201809713:A:G	1.73608e-05	-0.851757	-0.0624658	0.000144627	-0.85213	0.0950954	0.000144824	-0.852087	0.0938204
201809902	chr2:201809902:T:C	3.38486e-06	-1.16684	-1.38229	2.43205e-05	-1.16942	-1.37045	2.43804e-05	-1.16944	-1.37057
201810251	chr2:201810251:G:A	2.05459e-05	-1.77941e-10	-0.745778	0.000144146	-1.77941e-10	-0.760364	0.000144556	-1.77941e-10	-0.760122
201810586	chr2:201810586:G:A	1.7564e-05	-1.77941e-10	-0.902589	0.00012285	-1.77941e-10	-0.920225	0.000123162	-1.77941e-10	-0.920282
201812435	chr2:201812435:C:T	2.60154e-06	-1.44012	-1.37222	1.82265e-05	-1.46051	-1.3678	1.8273e-05	-1.4605	-1.36786
201813142	chr2:201813142:A:G	1.23938e-05	-1.77941e-10	-1.25124	8.67167e-05	-1.77941e-10	-1.26854	8.69324e-05	-1.77941e-10	-1.26866
201814371	chr2:201814371:C:T	2.60122e-06	-1.41662	-1.39584	1.89603e-05	-1.40179	-1.38705	1.90079e-05	-1.4018	-1.38713
201814386	chr2:201814386:A:G	1.20891e-05	-1.77941e-10	-1.27613	8.47182e-05	-1.77941e-10	-1.29186	8.49298e-05	-1.77941e-10	-1.29196
201814646	chr2:201814646:T:TA	1.10245e-05	-1.77941e-10	-1.36832	7.82591e-05	-1.77941e-10	-1.37116	7.84567e-05	-1.77941e-10	-1.37124
201815064	chr2:201815064:G:C	8.65115e-05	0.69184	-7.30438e-10	0.000635315	0.722932	-7.30438e-10	0.000637031	0.723032	-7.30438e-10
201815150	chr2:201815150:C:T	9.70087e-06	-1.49622	-7.30438e-10	6.95166e-05	-1.48962	-7.30438e-10	6.96975e-05	-1.48962	-7.30438e-10
201816100	chr2:201816100:A:G	9.15151e-06	-1.03036	-0.524161	6.04651e-05	-1.02641	-0.602712	6.06328e-05	-1.02639	-0.602556
201816192	chr2:201816192:A:G	1.10271e-05	-1.77941e-10	-1.36808	7.82784e-05	-1.77941e-10	-1.37092	7.8476e-05	-1.77941e-10	-1.37099
201816277	chr2:201816277:C:G	1.06309e-05	-1.77941e-10	-1.40467	7.56179e-05	-1.77941e-10	-1.4055	7.58146e-05	-1.77941e-10	-1.40549
201816592	chr2:201816592:G:A	1.63186e-05	-1.77941e-10	-0.976131	0.000114128	-1.77941e-10	-0.993872	0.000114418	-1.77941e-10	-0.99393
201816964	chr2:201816964:A:T	2.63157e-06	-1.43457	-1.36629	1.82521e-05	-1.4568	-1.37011	1.82998e-05	-1.4568	-1.3701
201817506	chr2:201817506:G:A	6.76493e-06	-1.42607	-0.430615	4.9128e-05	-1.42116	-0.415603	4.92436e-05	-1.42114	-0.415863
201817659	chr2:201817659:T:C	2.63906e-06	-1.43756	-1.36045	1.85147e-05	-1.45785	-1.35477	1.85617e-05	-1.45785	-1.35484
201817846	chr2:201817846:G:A	3.88568e-06	-1.04238	-1.36876	2.65826e-05	-1.0679	-1.38304	2.66534e-05	-1.06793	-1.38294
201818013	chr2:201818013:T:A	3.09204e-06	-1.24382	-1.39578	2.26225e-05	-1.22372	-1.38852	2.26791e-05	-1.22375	-1.38859
201818148	chr2:201818148:A:ATGCC	1.18584e-05	-1.77941e-10	-1.2954	8.34087e-05	-1.77941e-10	-1.30744	8.36282e-05	-1.77941e-10	-1.30741
201818203	chr2:201818203:G:A	1.07746e-05	-1.77941e-10	-1.39125	7.69135e-05	-1.77941e-10	-1.38851	7.71166e-05	-1.77941e-10	-1.38847
201818392	chr2:201818392:G:C	3.38475e-06	-1.18759	-1.36156	2.43979e-05	-1.1908	-1.34589	2.44571e-05	-1.19082	-1.34604
201818446	chr2:201818446:C:A	9.65717e-06	-1.50074	-7.30438e-10	6.81109e-05	-1.51005	-7.30438e-10	6.82879e-05	-1.51005	-7.30438e-10
201819637	chr2:201819637:A:G	1.41044e-05	-1.77941e-10	-1.12195	0.000102857	-1.77941e-10	-1.09785	0.000103098	-1.77941e-10	-1.09811
201819801	chr2:201819801:C:T	3.03039e-06	-1.33116	-1.32859	2.10257e-05	-1.34318	-1.34226	2.10791e-05	-1.34319	-1.34232
201819998	chr2:201819998:G:A	1.06268e-05	-1.77941e-10	-1.40506	7.56114e-05	-1.77941e-10	-1.40558	7.5808e-05	-1.77941e-10	-1.40558
201820591	chr2:201820591:C:A	2.2146e-05	-1.77941e-10	-0.670782	0.000150851	-1.77941e-10	-0.714896	0.000151272	-1.77941e-10	-0.714709
201821041	chr2:201821041:G:A	9.66324e-06	-1.50011	-7.30438e-10	6.85972e-05	-1.50294	-7.30438e-10	6.87757e-05	-1.50294	-7.30438e-10
201821396	chr2:201821396:G:A	8.19941e-06	-1.18263	-0.481744	5.90344e-05	-1.18796	-0.465108	5.91597e-05	-1.18795	-0.465601
201821427	chr2:201821427:A:G	8.29469e-06	-1.18684	-0.465981	5.97339e-05	-1.19174	-0.449555	5.98607e-05	-1.19172	-0.450045
201821508	chr2:201821508:T:C	4.87551e-06	-1.32033	-0.863888	3.63634e-05	-1.3157	-0.821925	3.64408e-05	-1.31568	-0.822411
201821685	chr2:201821685:T:G	2.24743e-05	-0.656064	-7.30438e-10	0.000142677	-0.770606	-7.30438e-10	0.000143048	-0.770604	-7.30438e-10
201821881	chr2:201821881:G:A	4.96821e-06	-1.12389	-1.04149	3.48957e-05	-1.14083	-1.038	3.49785e-05	-1.14081	-1.03825
201822097	chr2:201822097:G:C	3.77729e-06	-1.30598	-1.13345	2.8175e-05	-1.30433	-1.08842	2.82387e-05	-1.30434	-1.08875
201822356	chr2:201822356:A:C	1.50338e-05	-1.77941e-10	-1.05814	0.00010433	-1.77941e-10	-1.08363	0.000104602	-1.77941e-10	-1.08362
201822363	chr2:201822363:G:A	5.51852e-06	-1.34558	-0.714753	3.71984e-05	-1.36614	-0.748786	3.72956e-05	-1.36615	-0.748759
201822453	chr2:201822453:C:T	5.41851e-06	-1.3615	-0.717114	3.65673e-05	-1.38095	-0.751085	3.66628e-05	-1.38096	-0.75106
201823286	chr2:201823286:T:C	2.97124e-06	-1.44989	-1.22957	2.09146e-05	-1.46871	-1.22203	2.0968e-05	-1.46871	-1.22208
201823467	chr2:201823467:A:G	1.98437e-05	-1.77941e-10	-0.78055	0.000147301	-1.77941e-10	-0.738714	0.000147606	-1.77941e-10	-0.739238
201823570	chr2:201823570:A:G	5.21731e-06	-1.14757	-0.968891	3.9268e-05	-1.1466	-0.914181	3.93478e-05	-1.14662	-0.914729
201824184	chr2:201824184:G:A	6.45296e-06	-0.968488	-0.935412	4.36146e-05	-0.965619	-0.990178	4.37371e-05	-0.965604	-0.989985
201824412	chr2:201824412:CT:C	5.0253e-06	-0.968133	-1.18582	3.43733e-05	-0.959211	-1.2347	3.44657e-05	-0.959191	-1.23463
201825282	chr2:201825282:T:C	1.47673e-05	-1.16372	0.0877047	0.000103259	-1.16322	0.0692734	0.000103506	-1.1632	0.0690405
201825807	chr2:201825807:G:T	3.88837e-06	-1.36437	-1.04608	2.63773e-05	-1.38237	-1.07631	2.64466e-05	-1.38238	-1.07628
201826076	chr2:201826076:A:C	6.49442e-06	-1.38087	-0.516628	4.71349e-05	-1.37305	-0.505128	4.72471e-05	-1.37303	-0.505364
201826189	chr2:201826189:A:G	4.78491e-06	-1.21019	-0.992779	3.59779e-05	-1.20952	-0.938762	3.6052e-05	-1.20954	-0.939286
201826659	chr2:201826659:A:G	3.72353e-06	-1.26166	-1.19211	2.64763e-05	-1.20901	-1.24593	2.65491e-05	-1.20899	-1.2458
201827047	chr2:201827047:T:C	5.59194e-06	-1.07048	-0.976631	4.22191e-05	-1.06776	-0.920555	4.23047e-05	-1.06778	-0.921107
201827617	chr2:201827617:T:G	9.76281e-06	-1.48986	-7.30438e-10	6.93898e-05	-1.49145	-7.30438e-10	6.95701e-05	-1.49145	-7.30438e-10
201828049	chr2:201828049:A:G	5.31053e-06	-1.09837	-1.00038	4.00316e-05	-1.09573	-0.945787	4.01134e-05	-1.09575	-0.946324
201828091	chr2:201828091:C:T	3.62776e-06	-1.27266	-1.20717	2.51676e-05	-1.30717	-1.19846	2.52318e-05	-1.30716	-1.19851
201828168	chr2:201828168:G:A	2.51989e-05	-1.77941e-10	-0.541636	0.000178046	-1.77941e-10	-0.549146	0.000178524	-1.77941e-10	-0.549061
201828559	chr2:201828559:A:T	5.37647e-06	-1.34497	-0.741438	3.6256e-05	-1.36566	-0.774923	3.63507e-05	-1.36567	-0.774898
201828956	chr2:201828956:A:C	3.51481e-06	-1.35769	-1.15376	2.40991e-05	-1.36992	-1.1791	2.41615e-05	-1.36991	-1.17912
201829167	chr2:201829167:G:C	1.09361e-05	-1.77941e-10	-1.37637	7.818e-05	-1.77941e-10	-1.37218	7.83878e-05	-1.77941e-10	-1.37212
201829252	chr2:201829252:C:T	3.6881e-06	-1.3104	-1.15292	2.52368e-05	-1.32452	-1.17836	2.53022e-05	-1.32451	-1.17838
201829532	chr2:201829532:C:T	6.99174e-06	-1.29378	-0.529927	5.08825e-05	-1.28553	-0.516144	5.10049e-05	-1.2855	-0.51636
201829829	chr2:201829829:T:C	5.77864e-06	-1.01676	-0.997506	4.35509e-05	-1.01395	-0.943307	4.36397e-05	-1.01397	-0.943846
201829869	chr2:201829869:G:A	4.51333e-06	-1.33728	-0.924118	3.32104e-05	-1.33124	-0.897082	3.32914e-05	-1.33122	-0.897264
201829894	chr2:201829894:G:A	1.30142e-05	-1.2024	-7.30438e-10	9.11111e-05	-1.21911	-7.30438e-10	9.1349e-05	-1.2191	-7.30438e-10
201830004	chr2:201830004:C:T	1.06829e-05	-1.77941e-10	-1.39979	7.63053e-05	-1.77941e-10	-1.39645	7.65025e-05	-1.77941e-10	-1.39646
201830199	chr2:201830199:C:T	4.52616e-06	-0.912535	-1.34603	3.23676e-05	-0.934509	-1.31952	3.24437e-05	-0.934541	-1.31974
201830219	chr2:201830219:G:A	7.41837e-06	-0.763332	-1.00115	5.02844e-05	-0.760021	-1.05347	5.04253e-05	-0.760003	-1.05329
201830282	chr2:201830282:A:G	5.83673e-06	-1.02037	-0.983899	4.40814e-05	-1.01705	-0.928099	4.4171e-05	-1.01707	-0.928644
201830312	chr2:201830312:A:C	1.06752e-05	-1.77941e-10	-1.40051	7.58527e-05	-1.77941e-10	-1.4024	7.60497e-05	-1.77941e-10	-1.4024
201830414	chr2:201830414:A:G	3.58338e-06	-1.26488	-1.22725	2.71006e-05	-1.24075	-1.19088	2.71601e-05	-1.24077	-1.19126
201831062	chr2:201831062:A:G	5.97892e-06	-0.995358	-0.98484	4.53994e-05	-0.989655	-0.926035	4.54913e-05	-0.989674	-0.926589
201831167	chr2:201831167:G:A	1.13887e-05	-1.33581	-7.30438e-10	7.85984e-05	-1.36684	-7.30438e-10	7.88028e-05	-1.36684	-7.30438e-10
201831300	chr2:201831300:G:A	4.94903e-06	-1.35526	-0.813982	3.34723e-05	-1.37501	-0.845463	3.35596e-05	-1.37502	-0.845442
201831844	chr2:201831844:T:G	1.2595e-05	-1.77941e-10	-1.23514	9.00085e-05	-1.77941e-10	-1.23129	9.02506e-05	-1.77941e-10	-1.2312
201832108	chr2:201832108:C:T	4.16239e-06	-1.13096	-1.21139	2.87402e-05	-1.17016	-1.20273	2.88136e-05	-1.17016	-1.20278
201832300	chr2:201832300:T:C	1.92668e-05	-1.77941e-10	-0.810053	0.000143198	-1.77941e-10	-0.766962	0.000143497	-1.77941e-10	-0.767474
201832325	chr2:201832325:C:T	1.48392e-05	-1.77941e-10	-1.07116	0.000103037	-1.77941e-10	-1.0961	0.000103305	-1.77941e-10	-1.0961
201832375	chr2:201832375:A:G	3.65054e-06	-1.28944	-1.18413	2.77929e-05	-1.26616	-1.14024	2.78528e-05	-1.26618	-1.14067
201832491	chr2:201832491:A:G	1.67846e-05	-1.27308	0.325097	0.000118168	-1.27329	0.314205	0.000118443	-1.27327	0.313914
201832676	chr2:201832676:C:G	1.51135e-05	-1.77941e-10	-1.05285	0.000106014	-1.77941e-10	-1.06761	0.000106285	-1.77941e-10	-1.06766
201832722	chr2:201832722:T:C	1.15353e-05	-1.77941e-10	-1.32303	8.17329e-05	-1.77941e-10	-1.32773	8.19351e-05	-1.77941e-10	-1.32786
201832986	chr2:201832986:A:G	1.06221e-05	-1.77941e-10	-1.40551	7.56113e-05	-1.77941e-10	-1.40558	7.58078e-05	-1.77941e-10	-1.40558
201833053	chr2:201833053:GT:G	3.49676e-06	-1.11102	-1.40558	2.4989e-05	-1.10916	-1.40359	2.50523e-05	-1.10919	-1.40362
201833152	chr2:201833152:T:A	1.066e-05	-1.77941e-10	-1.40194	7.59461e-05	-1.77941e-10	-1.40117	7.61457e-05	-1.77941e-10	-1.40114
201833290	chr2:201833290:T:G	1.0697e-05	-1.77941e-10	-1.39848	7.64154e-05	-1.77941e-10	-1.395	7.66143e-05	-1.77941e-10	-1.395
201833985	chr2:201833985:C:T	1.45669e-05	-1.77941e-10	-1.08968	0.000102272	-1.77941e-10	-1.10356	0.000102549	-1.77941e-10	-1.10344
201834038	chr2:201834038:C:T	1.10431e-05	-1.77941e-10	-1.36663	7.95349e-05	-1.77941e-10	-1.35499	7.97322e-05	-1.77941e-10	-1.35511
201834236	chr2:201834236:G:A	5.05571e-06	-1.23745	-0.910473	3.44957e-05	-1.27687	-0.913484	3.45797e-05	-1.27687	-0.913655
201834478	chr2:201834478:C:T	3.93418e-06	-1.25444	-1.14429	2.72336e-05	-1.26136	-1.16538	2.7307e-05	-1.2614	-1.16525
201834957	chr2:201834957:C:T	1.21229e-05	-1.27334	-7.30438e-10	8.88689e-05	-1.24403	-7.30438e-10	8.91002e-05	-1.24402	-7.30438e-10
201835171	chr2:201835171:C:A	1.42131e-05	-1.11428	-7.30438e-10	9.3133e-05	-1.19716	-7.30438e-10	9.33747e-05	-1.19716	-7.30438e-10
201835216	chr2:201835216:C:T	1.12345e-05	-1.77941e-10	-1.34945	7.95102e-05	-1.77941e-10	-1.3553	7.97169e-05	-1.77941e-10	-1.3553
201835323	chr2:201835323:G:A	7.10145e-06	-1.34937	-0.458772	4.81099e-05	-1.33332	-0.524382	4.82458e-05	-1.33329	-0.524184
201835676	chr2:201835676:C:T	1.04285e-05	-1.4239	-7.30438e-10	7.18249e-05	-1.45696	-7.30438e-10	7.20108e-05	-1.45697	-7.30438e-10
201835793	chr2:201835793:A:T	1.10051e-05	-1.77941e-10	-1.37008	7.89078e-05	-1.77941e-10	-1.36291	7.91149e-05	-1.77941e-10	-1.36288
201837046	chr2:201837046:C:T	1.17481e-05	-1.30475	-7.30438e-10	7.98118e-05	-1.35152	-7.30438e-10	8.00187e-05	-1.35153	-7.30438e-10
201837159	chr2:201837159:A:G	1.06495e-05	-1.77941e-10	-1.40292	7.60336e-05	-1.77941e-10	-1.40001	7.62302e-05	-1.77941e-10	-1.40003
201837196	chr2:201837196:G:A	1.51676e-05	-1.04928	-7.30438e-10	0.000103246	-1.09408	-7.30438e-10	0.000103517	-1.09405	-7.30438e-10
201837860	chr2:201837860:A:T	1.07281e-05	-1.77941e-10	-1.39557	7.66935e-05	-1.77941e-10	-1.39137	7.6894e-05	-1.77941e-10	-1.39136
201838188	chr2:201838188:A:G	5.14664e-06	-1.2287	-0.901393	3.49338e-05	-1.27076	-0.906976	3.50221e-05	-1.27075	-0.907052
201838217	chr2:201838217:C:T	1.07951e-05	-1.77941e-10	-1.38935	7.64634e-05	-1.77941e-10	-1.39438	7.66636e-05	-1.77941e-10	-1.39436
201838415	chr2:201838415:T:C	1.08211e-05	-1.77941e-10	-1.38694	7.72007e-05	-1.77941e-10	-1.38478	7.74054e-05	-1.77941e-10	-1.38473
201838784	chr2:201838784:T:A	6.55137e-06	-0.619811	-1.26895	4.84692e-05	-0.579449	-1.27081	4.85968e-05	-0.579435	-1.27079
201838870	chr2:201838870:A:G	6.65879e-06	-0.587859	-1.28464	4.92521e-05	-0.547717	-1.28652	4.93816e-05	-0.547702	-1.28651
201838965	chr2:201838965:G:A	9.9019e-06	-1.47571	-7.30438e-10	6.91512e-05	-1.49489	-7.30438e-10	6.93311e-05	-1.49489	-7.30438e-10
201839355	chr2:201839355:A:C	7.29054e-06	-0.5254	-1.25646	5.36756e-05	-0.48955	-1.25868	5.38168e-05	-0.489535	-1.25866
201839414	chr2:201839414:T:C	7.59618e-06	-1.41318	-0.327613	5.08731e-05	-1.40213	-0.399729	5.10298e-05	-1.40211	-0.399271
201839441	chr2:201839441:G:C	3.46283e-05	-1.77941e-10	-0.223766	0.00023409	-1.77941e-10	-0.275485	0.000234783	-1.77941e-10	-0.275123
201839679	chr2:201839679:CAGACAGACAGAT:C	1.06238e-05	-1.77941e-10	-1.40534	7.57315e-05	-1.77941e-10	-1.40399	7.59286e-05	-1.77941e-10	-1.40399
201840053	chr2:201840053:C:T	1.10934e-05	-1.77941e-10	-1.36209	7.94074e-05	-1.77941e-10	-1.3566	7.9608e-05	-1.77941e-10	-1.35667
201840245	chr2:201840245:G:C	5.29247e-06	-1.18267	-0.919482	3.57975e-05	-1.22783	-0.925487	3.58879e-05	-1.22782	-0.925565
201840386	chr2:201840386:T:C	9.89791e-06	-1.47611	-7.30438e-10	7.1456e-05	-1.46211	-7.30438e-10	7.16411e-05	-1.46212	-7.30438e-10
201840851	chr2:201840851:G:T	9.59483e-06	-0.62022	-0.886994	7.17299e-05	-0.479836	-0.978446	7.19509e-05	-0.479804	-0.977998
201841048	chr2:201841048:C:T	1.08215e-05	-1.77941e-10	-1.3869	7.75425e-05	-1.77941e-10	-1.38036	7.77391e-05	-1.77941e-10	-1.38043
201841597	chr2:201841597:G:A	1.06226e-05	-1.77941e-10	-1.40545	7.56894e-05	-1.77941e-10	-1.40455	7.58864e-05	-1.77941e-10	-1.40455
201841859	chr2:201841859:G:A	1.07033e-05	-1.77941e-10	-1.39789	7.63579e-05	-1.77941e-10	-1.39576	7.65583e-05	-1.77941e-10	-1.39573
201843422	chr2:201843422:T:A	3.68216e-05	-1.77941e-10	-0.162354	0.000247029	-1.77941e-10	-0.221682	0.000247761	-1.77941e-10	-0.221323
201843910	chr2:201843910:TTGTG:T	3.55683e-06	-1.48451	-1.01506	2.44533e-05	-1.47562	-1.0588	2.45207e-05	-1.47561	-1.05866
201843924	chr2:201843924:GACTT:G	3.55194e-06	-1.48301	-1.01793	2.44251e-05	-1.47403	-1.06155	2.44924e-05	-1.47402	-1.0614
201844924	chr2:201844924:G:A	2.48989e-06	-1.51955	-1.33665	1.75051e-05	-1.52039	-1.34831	1.75509e-05	-1.52039	-1.34828
201845026	chr2:201845026:G:A	1.60769e-05	-1.77941e-10	-0.991052	0.000117226	-1.77941e-10	-0.96709	0.000117502	-1.77941e-10	-0.967326
201845066	chr2:201845066:T:C	9.27603e-06	-1.38325	-0.157753	5.70576e-05	-1.367	-0.320124	5.72442e-05	-1.36698	-0.319476
201845252	chr2:201845252:T:G	1.76708e-05	-0.896527	-7.30438e-10	0.000137685	-0.806221	-7.30438e-10	0.000138044	-0.806211	-7.30438e-10
201845342	chr2:201845342:A:G	1.12523e-05	-1.77941e-10	-1.34786	8.03703e-05	-1.77941e-10	-1.34454	8.05849e-05	-1.77941e-10	-1.34447
201845479	chr2:201845479:C:T	9.8632e-06	-0.574556	-0.905071	7.02397e-05	-0.523023	-0.956253	7.04452e-05	-0.522993	-0.955957
201845526	chr2:201845526:C:T	8.28456e-06	-0.634232	-1.01981	5.90484e-05	-0.587673	-1.06516	5.92195e-05	-0.587644	-1.06489
201846144	chr2:201846144:G:A	3.0629e-06	-1.51191	-1.13717	2.12981e-05	-1.50905	-1.16352	2.13545e-05	-1.50905	-1.16348
201846353	chr2:201846353:C:T	1.06479e-05	-1.77941e-10	-1.40308	7.56725e-05	-1.77941e-10	-1.40477	7.5869e-05	-1.77941e-10	-1.40478
201847028	chr2:201847028:T:C	9.50043e-06	-1.5171	-7.30438e-10	6.77555e-05	-1.51528	-7.30438e-10	6.79317e-05	-1.51528	-7.30438e-10
201847133	chr2:201847133:TCTA:T	1.30297e-05	-1.77941e-10	-1.2012	9.4106e-05	-1.77941e-10	-1.18677	9.43348e-05	-1.77941e-10	-1.18694
201847478	chr2:201847478:G:A	1.41819e-05	-1.77941e-10	-1.11647	0.000102893	-1.77941e-10	-1.0975	0.00010318	-1.77941e-10	-1.09731
201847999	chr2:201847999:C:T	1.02784e-05	-0.44686	-0.991535	7.38488e-05	-0.38792	-1.04125	7.40552e-05	-0.387883	-1.04109
201848670	chr2:201848670:C:T	1.10177e-05	-1.77941e-10	-1.36894	7.8642e-05	-1.77941e-10	-1.36628	7.88509e-05	-1.77941e-10	-1.36623
201848772	chr2:201848772:C:T	1.98707e-05	-1.46957	0.690382	0.000132703	-1.44252	0.599441	0.000133048	-1.44251	0.599438
201848953	chr2:201848953:T:G	9.92691e-06	-1.47319	-7.30438e-10	7.41297e-05	-1.42537	-7.30438e-10	7.43219e-05	-1.42538	-7.30438e-10
201848967	chr2:201848967:T:C	1.09191e-05	-1.77941e-10	-1.37793	7.88844e-05	-1.77941e-10	-1.36321	7.90797e-05	-1.77941e-10	-1.36333
201849048	chr2:201849048:C:A	7.95035e-06	-0.453762	-1.24146	5.80773e-05	-0.394145	-1.27527	5.82382e-05	-0.394109	-1.27514
201849273	chr2:201849273:C:G	4.6621e-06	-1.34996	-0.879016	3.34741e-05	-1.32432	-0.896098	3.35688e-05	-1.32429	-0.895898
201849778	chr2:201849778:CT:C	1.12135e-05	-1.35132	-7.30438e-10	7.76526e-05	-1.37894	-7.30438e-10	7.78544e-05	-1.37895	-7.30438e-10
201850177	chr2:201850177:A:G	1.0799e-05	-1.77941e-10	-1.38898	7.70232e-05	-1.77941e-10	-1.38708	7.72265e-05	-1.77941e-10	-1.38704
201850455	chr2:201850455:A:T	5.51268e-06	-1.41437	-0.64702	4.08578e-05	-1.34284	-0.678249	4.09745e-05	-1.34282	-0.678021
201850457	chr2:201850457:T:C	1.10579e-05	-1.77941e-10	-1.36529	8.00968e-05	-1.77941e-10	-1.34795	8.02938e-05	-1.77941e-10	-1.34809
201850538	chr2:201850538:G:A	1.08165e-05	-1.77941e-10	-1.38737	7.63726e-05	-1.77941e-10	-1.39557	7.65753e-05	-1.77941e-10	-1.39551
201850575	chr2:201850575:T:C	2.60146e-06	-1.48577	-1.32659	1.90675e-05	-1.43841	-1.3448	1.91201e-05	-1.43839	-1.34466
201850591	chr2:201850591:A:G	1.06226e-05	-1.77941e-10	-1.40546	7.56202e-05	-1.77941e-10	-1.40547	7.58164e-05	-1.77941e-10	-1.40547
201850751	chr2:201850751:A:G	1.0846e-05	-1.77941e-10	-1.38464	7.76386e-05	-1.77941e-10	-1.37912	7.78398e-05	-1.77941e-10	-1.37913
201851141	chr2:201851141:A:C	1.95176e-05	-1.77941e-10	-0.79712	0.000143995	-1.77941e-10	-0.761408	0.000144337	-1.77941e-10	-0.761635
201851153	chr2:201851153:G:A	3.93368e-05	-1.77941e-10	-0.096278	0.000293466	-1.77941e-10	-0.0494281	0.000293908	-1.77941e-10	-0.0505186
201851887	chr2:201851887:G:A	1.70037e-05	-0.935005	-7.30438e-10	0.000132465	-0.844869	-7.30438e-10	0.000132811	-0.844861	-7.30438e-10
201852016	chr2:201852016:G:T	3.61101e-06	-1.45348	-1.03097	2.30572e-05	-1.47265	-1.12056	2.313e-05	-1.47267	-1.11999
201852701	chr2:201852701:A:G	2.82741e-05	-1.77941e-10	-0.426493	0.000210399	-1.77941e-10	-0.382182	0.000210775	-1.77941e-10	-0.382996
201853678	chr2:201853678:A:G	1.18633e-05	-1.77941e-10	-1.29499	8.68566e-05	-1.77941e-10	-1.26693	8.7062e-05	-1.77941e-10	-1.26716
201853859	chr2:201853859:G:T	4.44187e-06	-1.30358	-0.973782	3.41096e-05	-1.20597	-0.995638	3.42042e-05	-1.20594	-0.995499
201853990	chr2:201853990:T:A	1.08847e-05	-1.77941e-10	-1.38108	7.71496e-05	-1.77941e-10	-1.38544	7.73509e-05	-1.77941e-10	-1.38543
201854054	chr2:201854054:A:G	2.67434e-06	-1.43502	-1.34972	2.00735e-05	-1.36092	-1.37087	2.01294e-05	-1.36089	-1.37072
201854103	chr2:201854103:G:A	2.89259e-06	-1.34046	-1.36583	2.24131e-05	-1.23839	-1.38315	2.24752e-05	-1.23835	-1.38302
201854166	chr2:201854166:TC:T	1.53299e-05	-1.77941e-10	-1.03864	0.000112216	-1.77941e-10	-1.01077	0.000112492	-1.77941e-10	-1.0109
201854252	chr2:201854252:T:A	1.14379e-05	-1.77941e-10	-1.33151	8.21014e-05	-1.77941e-10	-1.32323	8.23146e-05	-1.77941e-10	-1.32324
201854792	chr2:201854792:T:C	1.39383e-05	-1.77941e-10	-1.1338	0.00010416	-1.77941e-10	-1.08526	0.000104382	-1.77941e-10	-1.08573
201856277	chr2:201856277:A:C	1.69397e-05	-1.77941e-10	-0.938776	0.000124306	-1.77941e-10	-0.90844	0.00012461	-1.77941e-10	-0.908594
201856673	chr2:201856673:T:G	3.44346e-05	-1.77941e-10	-0.229377	0.000247773	-1.77941e-10	-0.218674	0.000248297	-1.77941e-10	-0.219159
201856701	chr2:201856701:A:G	2.75708e-06	-1.35943	-1.39484	2.02289e-05	-1.3475	-1.37658	2.02782e-05	-1.34752	-1.37672
201857316	chr2:201857316:C:T	1.25859e-05	-1.23586	-7.30438e-10	9.18913e-05	-1.21058	-7.30438e-10	9.2133e-05	-1.21055	-7.30438e-10
201857496	chr2:201857496:T:A	1.13447e-05	-1.77941e-10	-1.33969	8.13989e-05	-1.77941e-10	-1.33183	8.16104e-05	-1.77941e-10	-1.33183
201857841	chr2:201857841:A:G	0.000241421	1.71811	-7.30438e-10	0.00177454	1.75011	-7.30438e-10	0.00177937	1.75023	-7.30438e-10
201858062	chr2:201858062:G:A	2.50627e-06	-1.47371	-1.37593	1.80607e-05	-1.48226	-1.35519	1.81047e-05	-1.48226	-1.35536
201861356	chr2:201861356:G:C	1.09691e-05	-1.77941e-10	-1.37335	7.77933e-05	-1.77941e-10	-1.37713	7.79937e-05	-1.77941e-10	-1.37716
201861646	chr2:201861646:C:T	9.53827e-06	-1.51313	-7.30438e-10	6.87814e-05	-1.50026	-7.30438e-10	6.89607e-05	-1.50025	-7.30438e-10
201861659	chr2:201861659:C:T	4.32697e-06	-1.46211	-0.841464	3.21438e-05	-1.41264	-0.84833	3.22327e-05	-1.41263	-0.84817
201861710	chr2:201861710:G:A	1.16943e-05	-1.77941e-10	-1.30934	8.62695e-05	-1.77941e-10	-1.27371	8.6471e-05	-1.77941e-10	-1.27398
201861718	chr2:201861718:A:G	1.75739e-05	-1.77941e-10	-0.902021	0.00012082	-1.77941e-10	-0.936889	0.000121131	-1.77941e-10	-0.936911
201861915	chr2:201861915:C:T	1.28074e-05	-1.77941e-10	-1.21841	9.32196e-05	-1.77941e-10	-1.19623	9.34311e-05	-1.77941e-10	-1.19656
201862109	chr2:201862109:G:T	1.06431e-05	-1.77941e-10	-1.40353	7.57394e-05	-1.77941e-10	-1.40389	7.59353e-05	-1.77941e-10	-1.4039
201862234	chr2:201862234:G:A	1.07852e-05	-1.77941e-10	-1.39026	7.71525e-05	-1.77941e-10	-1.38541	7.73537e-05	-1.77941e-10	-1.3854
201862313	chr2:201862313:G:A	4.22498e-06	-1.49652	-0.830906	3.09479e-05	-1.46203	-0.836855	3.10336e-05	-1.46202	-0.836693
201862890	chr2:201862890:A:G	8.68566e-06	-1.51095	-0.0958195	5.50833e-05	-1.48465	-0.237696	5.52643e-05	-1.48464	-0.237016
201863855	chr2:201863855:T:C	4.48205e-06	-1.51507	-0.753285	3.39544e-05	-1.52075	-0.685417	3.40322e-05	-1.52075	-0.685726
201863887	chr2:201863887:C:T	4.63138e-06	-1.51423	-0.721352	3.50565e-05	-1.52059	-0.653638	3.51374e-05	-1.52059	-0.65393
201864168	chr2:201864168:G:A	7.73555e-06	-0.664767	-1.05784	6.15108e-05	-0.587231	-1.02475	6.16637e-05	-0.587253	-1.02484
201864404	chr2:201864404:G:A	1.01125e-05	-0.410535	-1.04413	8.17619e-05	-0.31748	-1.0099	8.1965e-05	-0.317505	-1.00999
201864525	chr2:201864525:G:A	1.20465e-05	-1.77941e-10	-1.27967	8.53973e-05	-1.77941e-10	-1.28387	8.56207e-05	-1.77941e-10	-1.28386
201864576	chr2:201864576:T:C	8.38116e-05	-1.77941e-10	0.660133	0.000644677	-1.77941e-10	0.737561	0.000645671	-1.77941e-10	0.736504
201864831	chr2:201864831:G:A	1.08992e-05	-1.77941e-10	-1.37975	7.78519e-05	-1.77941e-10	-1.37638	7.80581e-05	-1.77941e-10	-1.37633
201865331	chr2:201865331:G:GA	1.07763e-05	-1.77941e-10	-1.39109	7.69095e-05	-1.77941e-10	-1.38856	7.71123e-05	-1.77941e-10	-1.38852
201865573	chr2:201865573:G:A	2.46401e-06	-1.46107	-1.40557	1.85517e-05	-1.40545	-1.40518	1.86003e-05	-1.40542	-1.40519
201865601	chr2:201865601:C:T	4.5818e-06	-1.51488	-0.731466	3.46573e-05	-1.52074	-0.66494	3.47379e-05	-1.52074	-0.665214
201865674	chr2:201865674:G:C	1.16995e-05	-1.77941e-10	-1.30889	8.38331e-05	-1.77941e-10	-1.30236	8.40592e-05	-1.77941e-10	-1.30226
201866449	chr2:201866449:A:G	1.14191e-05	-1.33315	-7.30438e-10	8.31622e-05	-1.3104	-7.30438e-10	8.33804e-05	-1.31037	-7.30438e-10
201866598	chr2:201866598:A:C	1.06543e-05	-1.77941e-10	-1.40248	7.57723e-05	-1.77941e-10	-1.40346	7.59693e-05	-1.77941e-10	-1.40346
201866791	chr2:201866791:T:C	1.06823e-05	-1.77941e-10	-1.39985	7.59968e-05	-1.77941e-10	-1.4005	7.61927e-05	-1.77941e-10	-1.40052
201866958	chr2:201866958:G:A	4.90285e-06	-1.51889	-0.659727	3.45216e-05	-1.52088	-0.668727	3.46226e-05	-1.52088	-0.668401
201867072	chr2:201867072:A:G	2.40243e-06	-1.4888	-1.40316	1.7835e-05	-1.44707	-1.40295	1.78814e-05	-1.44707	-1.40296
201867305	chr2:201867305:G:A	2.38551e-06	-1.52089	-1.37813	1.73131e-05	-1.51669	-1.36303	1.73562e-05	-1.51669	-1.36314
201867853	chr2:201867853:C:T	1.66766e-05	-1.77941e-10	-0.954434	0.000121622	-1.77941e-10	-0.930274	0.000121941	-1.77941e-10	-0.930252
201868573	chr2:201868573:T:A	5.92905e-06	-0.583633	-1.40494	4.77064e-05	-0.463594	-1.40253	4.78286e-05	-0.463612	-1.40255
201868681	chr2:201868681:G:A	5.19574e-06	-0.72672	-1.39388	4.08101e-05	-0.622725	-1.39953	4.09166e-05	-0.622742	-1.39951
201869169	chr2:201869169:T:C	5.54485e-06	-0.649977	-1.40559	4.44303e-05	-0.532454	-1.40481	4.45446e-05	-0.532471	-1.40482
201869316	chr2:201869316:G:A	1.12137e-05	-1.77941e-10	-1.3513	8.17048e-05	-1.77941e-10	-1.32808	8.18982e-05	-1.77941e-10	-1.32831
201869341	chr2:201869341:A:G	6.42472e-06	-1.50972	-0.398561	4.61164e-05	-1.48417	-0.415853	4.62505e-05	-1.48416	-0.41555
201869523	chr2:201869523:T:C	1.16284e-05	-1.77941e-10	-1.31499	8.52369e-05	-1.77941e-10	-1.28575	8.54436e-05	-1.77941e-10	-1.28593
201869952	chr2:201869952:C:G	0.000203254	-1.77941e-10	1.54602	0.00159408	-1.77941e-10	1.64286	0.0015962	-1.77941e-10	1.6416
201870733	chr2:201870733:A:G	1.06227e-05	-1.77941e-10	-1.40544	7.56153e-05	-1.77941e-10	-1.40553	7.58117e-05	-1.77941e-10	-1.40553
201871156	chr2:201871156:A:G	1.07962e-05	-1.77941e-10	-1.38924	7.72272e-05	-1.77941e-10	-1.38444	7.74288e-05	-1.77941e-10	-1.38443
201872352	chr2:201872352:TTTAAGGGA:T	4.65687e-06	-1.5146	-0.715497	3.27801e-05	-1.51919	-0.722178	3.28743e-05	-1.51919	-0.721903
201872362	chr2:201872362:CTTT:C	4.7238e-06	-1.51645	-0.699374	3.32826e-05	-1.52011	-0.706046	3.33784e-05	-1.52011	-0.70577
201872457	chr2:201872457:A:G	1.02987e-05	-1.43642	-7.30438e-10	7.09516e-05	-1.46919	-7.30438e-10	7.11353e-05	-1.4692	-7.30438e-10
201872466	chr2:201872466:G:C	5.39927e-06	-1.50288	-0.579292	4.10748e-05	-1.47976	-0.536038	4.11847e-05	-1.47976	-0.535963
201873113	chr2:201873113:TG:T	4.41731e-06	-1.22647	-1.05644	3.02651e-05	-1.28304	-1.03815	3.03355e-05	-1.28307	-1.0384
201874380	chr2:201874380:G:A	4.29691e-06	-1.2763	-1.03424	2.95504e-05	-1.29748	-1.04761	2.96315e-05	-1.29748	-1.04746
201874550	chr2:201874550:C:T	2.52427e-06	-1.46869	-1.3738	1.77603e-05	-1.48053	-1.37369	1.7807e-05	-1.48053	-1.37366
201874859	chr2:201874859:A:G	3.42654e-06	-1.36574	-1.17114	2.19148e-05	-1.4253	-1.21873	2.19756e-05	-1.42531	-1.21854
201875268	chr2:201875268:A:G	2.78109e-06	-1.36962	-1.37598	1.93655e-05	-1.38521	-1.38249	1.94174e-05	-1.38519	-1.38243
201875335	chr2:201875335:A:G	2.9521e-05	-1.77941e-10	-0.383337	0.000220045	-1.77941e-10	-0.337359	0.000220476	-1.77941e-10	-0.337997
201875753	chr2:201875753:G:A	1.0865e-05	-1.38289	-7.30438e-10	7.16199e-05	-1.45982	-7.30438e-10	7.18056e-05	-1.45982	-7.30438e-10
201875832	chr2:201875832:G:A	5.65167e-06	-1.3372	-0.69929	4.34906e-05	-1.289	-0.669646	4.36014e-05	-1.28896	-0.669738
201875880	chr2:201875880:A:G	5.18675e-06	-1.3191	-0.803229	3.17796e-05	-1.4169	-0.855463	3.18768e-05	-1.41692	-0.854991
201875985	chr2:201875985:T:G	1.84209e-05	-1.77941e-10	-0.854952	0.000134185	-1.77941e-10	-0.831967	0.000134549	-1.77941e-10	-0.831857
201876131	chr2:201876131:T:TA	1.26796e-05	-1.22845	-7.30438e-10	8.79651e-05	-1.25425	-7.30438e-10	8.81949e-05	-1.25424	-7.30438e-10
201876213	chr2:201876213:A:G	1.00176e-05	-1.46409	-7.30438e-10	6.8271e-05	-1.5077	-7.30438e-10	6.84482e-05	-1.50771	-7.30438e-10
201876524	chr2:201876524:G:C	2.76699e-06	-1.49459	-1.25608	2.12656e-05	-1.44399	-1.23011	2.13178e-05	-1.44396	-1.23028
201876533	chr2:201876533:A:T	3.24268e-06	-1.19762	-1.39442	2.12736e-05	-1.28282	-1.39091	2.13276e-05	-1.28283	-1.39095
201877459	chr2:201877459:T:C	5.60681e-06	-1.0405	-1.00396	3.93987e-05	-1.08817	-0.96929	3.94931e-05	-1.08815	-0.969505
201877732	chr2:201877732:A:C	3.20981e-06	-1.3001	-1.30212	2.15881e-05	-1.36875	-1.2903	2.1641e-05	-1.36876	-1.29043
201877938	chr2:201877938:G:A	1.13404e-05	-1.34006	-7.30438e-10	8.19297e-05	-1.32533	-7.30438e-10	8.21434e-05	-1.32532	-7.30438e-10
201878488	chr2:201878488:T:C	1.48849e-05	-1.06809	-7.30438e-10	0.00011835	-0.957544	-7.30438e-10	0.000118661	-0.957512	-7.30438e-10
201878489	chr2:201878489:C:T	1.22625e-05	-1.77941e-10	-1.26189	8.59219e-05	-1.77941e-10	-1.27775	8.61553e-05	-1.77941e-10	-1.27763
201879056	chr2:201879056:C:T	1.07393e-05	-1.77941e-10	-1.39453	7.67064e-05	-1.77941e-10	-1.3912	7.69044e-05	-1.77941e-10	-1.39122
201879434	chr2:201879434:C:T	4.33811e-06	-1.32541	-0.975589	2.87328e-05	-1.3918	-0.981349	2.87989e-05	-1.39182	-0.981632
201879441	chr2:201879441:G:A	1.94286e-05	-1.77941e-10	-0.801693	0.000141613	-1.77941e-10	-0.77809	0.000141997	-1.77941e-10	-0.777982
201879483	chr2:201879483:G:A	1.0276e-05	-1.43863	-7.30438e-10	7.06862e-05	-1.47294	-7.30438e-10	7.08709e-05	-1.47293	-7.30438e-10
201879524	chr2:201879524:T:C	2.14214e-05	-1.77941e-10	-0.704049	0.000156657	-1.77941e-10	-0.677128	0.000157097	-1.77941e-10	-0.676923
201879597	chr2:201879597:C:T	2.57166e-05	-0.521301	-7.30438e-10	0.000198435	-0.440728	-7.30438e-10	0.000198961	-0.440677	-7.30438e-10
201879719	chr2:201879719:A:G	5.63943e-06	-1.3072	-0.731457	3.72434e-05	-1.37684	-0.736876	3.73274e-05	-1.37686	-0.737202
201879958	chr2:201879958:G:A	1.66177e-05	-1.77941e-10	-0.957971	0.000122065	-1.77941e-10	-0.926638	0.000122334	-1.77941e-10	-0.927031
201880207	chr2:201880207:C:T	1.69323e-05	-1.77941e-10	-0.939213	0.000119336	-1.77941e-10	-0.94925	0.000119612	-1.77941e-10	-0.949532
201880460	chr2:201880460:G:A	2.09093e-05	-1.77941e-10	-0.728243	0.000154408	-1.77941e-10	-0.69159	0.000154842	-1.77941e-10	-0.691381
201880518	chr2:201880518:G:A	1.56186e-05	-1.77941e-10	-1.01997	0.000114619	-1.77941e-10	-0.989576	0.000114874	-1.77941e-10	-0.989949
201880673	chr2:201880673:C:T	1.39406e-05	-1.77941e-10	-1.13363	0.000101839	-1.77941e-10	-1.10779	0.000102073	-1.77941e-10	-1.1081
201880817	chr2:201880817:G:A	1.92513e-05	-1.77941e-10	-0.810859	0.000142734	-1.77941e-10	-0.770205	0.000143041	-1.77941e-10	-0.770657
201880876	chr2:201880876:GA:G	1.18564e-05	-1.77941e-10	-1.29557	8.32231e-05	-1.77941e-10	-1.30966	8.34517e-05	-1.77941e-10	-1.30952
201880915	chr2:201880915:G:A	3.01331e-06	-1.4858	-1.1796	2.24938e-05	-1.46374	-1.15421	2.25485e-05	-1.46372	-1.1544
201881684	chr2:201881684:G:A	1.19758e-05	-1.28555	-7.30438e-10	8.35086e-05	-1.30624	-7.30438e-10	8.37268e-05	-1.30623	-7.30438e-10
201881796	chr2:201881796:A:G	1.38151e-05	-1.77941e-10	-1.14268	9.66959e-05	-1.77941e-10	-1.15962	9.69356e-05	-1.77941e-10	-1.15974
201882647	chr2:201882647:GTGTGTGTGTGCTCGTGCACATGAGTGCACGAGCA:G	9.61217e-06	-1.50541	-7.30438e-10	6.81456e-05	-1.50954	-7.30438e-10	6.83224e-05	-1.50955	-7.30438e-10
201882723	chr2:201882723:T:G	6.27438e-05	0.370622	-7.30438e-10	0.000431351	0.335733	-7.30438e-10	0.00043243	0.335636	-7.30438e-10
201883057	chr2:201883057:G:A	2.12181e-05	-1.77941e-10	-0.713585	0.000153533	-1.77941e-10	-0.697271	0.000153946	-1.77941e-10	-0.697187
201883717	chr2:201883717:C:T	5.09703e-05	0.162806	-7.30438e-10	0.000464895	0.410623	-7.30438e-10	0.000466133	0.410684	-7.30438e-10
201883860	chr2:201883860:C:A	1.56776e-05	-1.77941e-10	-1.01621	0.000113605	-1.77941e-10	-0.998464	0.000113887	-1.77941e-10	-0.998581
201884842	chr2:201884842:A:G	1.10438e-05	-1.77941e-10	-1.36657	7.7995e-05	-1.77941e-10	-1.37454	7.82021e-05	-1.77941e-10	-1.37449
201884944	chr2:201884944:T:G	3.5471e-06	-1.4149	-1.08741	2.72882e-05	-1.37564	-1.04909	2.73604e-05	-1.37561	-1.04908
201885073	chr2:201885073:G:A	4.06088e-06	-1.25143	-1.1156	3.49417e-05	-1.1283	-1.04921	3.50221e-05	-1.12824	-1.04957
201885102	chr2:201885102:T:C	2.11935e-05	-1.77941e-10	-0.714745	0.00015436	-1.77941e-10	-0.691899	0.000154765	-1.77941e-10	-0.691877
201885279	chr2:201885279:T:C	2.89628e-05	-1.77941e-10	-0.402426	0.000216021	-1.77941e-10	-0.355812	0.000216404	-1.77941e-10	-0.356637
201886005	chr2:201886005:C:T	1.28799e-05	-1.77941e-10	-1.21277	9.28027e-05	-1.77941e-10	-1.20071	9.30374e-05	-1.77941e-10	-1.20078
201886254	chr2:201886254:C:T	3.13148e-06	-1.44541	-1.18152	2.32846e-05	-1.37379	-1.2096	2.33544e-05	-1.37378	-1.20922
201886450	chr2:201886450:C:T	1.07793e-05	-1.77941e-10	-1.39081	7.65388e-05	-1.77941e-10	-1.39339	7.67389e-05	-1.77941e-10	-1.39338
201887483	chr2:201887483:C:T	3.06631e-06	-1.38454	-1.26342	2.30298e-05	-1.34639	-1.24801	2.30887e-05	-1.34636	-1.24809
201887590	chr2:201887590:C:A	1.13501e-05	-1.77941e-10	-1.33921	8.17432e-05	-1.77941e-10	-1.32761	8.19425e-05	-1.77941e-10	-1.32777
201887684	chr2:201887684:A:C	1.0745e-05	-1.77941e-10	-1.394	7.63174e-05	-1.77941e-10	-1.39629	7.65167e-05	-1.77941e-10	-1.39628
201887751	chr2:201887751:T:C	4.13216e-06	-1.38957	-0.960066	3.22437e-05	-1.34725	-0.910616	3.23286e-05	-1.34722	-0.910619
201888080	chr2:201888080:G:T	3.23489e-05	-1.47544	1.18359	0.000256983	-1.42196	1.23979	0.000257624	-1.42195	1.23967
201888882	chr2:201888882:A:G	1.07364e-05	-1.77941e-10	-1.3948	7.68579e-05	-1.77941e-10	-1.38923	7.70535e-05	-1.77941e-10	-1.38929
201889021	chr2:201889021:A:G	1.68591e-05	-1.77941e-10	-0.943546	0.000123673	-1.77941e-10	-0.913545	0.000123972	-1.77941e-10	-0.913733
201889375	chr2:201889375:AT:A	2.98764e-06	-1.45384	-1.22011	2.28442e-05	-1.41682	-1.18568	2.29037e-05	-1.41681	-1.18568
201889761	chr2:201889761:G:A	1.06947e-05	-1.77941e-10	-1.39869	7.60293e-05	-1.77941e-10	-1.40007	7.62305e-05	-1.77941e-10	-1.40002
201889779	chr2:201889779:G:A	1.32209e-05	-1.77941e-10	-1.18664	9.27374e-05	-1.77941e-10	-1.20142	9.29697e-05	-1.77941e-10	-1.20151
201889805	chr2:201889805:T:C	2.95071e-06	-1.4403	-1.24609	2.04587e-05	-1.47731	-1.23547	2.05117e-05	-1.47731	-1.23548
201889866	chr2:201889866:G:A	3.14871e-06	-1.3795	-1.24194	2.43204e-05	-1.32847	-1.21141	2.43842e-05	-1.32846	-1.21139
201890109	chr2:201890109:C:T	3.25209e-06	-1.26044	-1.3287	2.72671e-05	-1.13006	-1.29545	2.7333e-05	-1.13003	-1.29566
201890380	chr2:201890380:A:G	2.97575e-06	-1.43907	-1.23887	2.27564e-05	-1.39944	-1.2069	2.28159e-05	-1.39943	-1.2069
201890997	chr2:201890997:C:T	2.83969e-06	-1.46281	-1.26194	2.15668e-05	-1.42895	-1.23109	2.16233e-05	-1.42894	-1.23108
201891480	chr2:201891480:C:T	3.03937e-06	-1.47633	-1.18045	2.32108e-05	-1.44596	-1.14061	2.32714e-05	-1.44596	-1.1406
201891689	chr2:201891689:T:C	9.83071e-06	-1.48293	-7.30438e-10	6.93192e-05	-1.49247	-7.30438e-10	6.94998e-05	-1.49246	-7.30438e-10
201891876	chr2:201891876:C:T	9.68672e-06	-1.49768	-7.30438e-10	6.84385e-05	-1.50525	-7.30438e-10	6.86167e-05	-1.50525	-7.30438e-10
201891913	chr2:201891913:G:A	9.65193e-06	-1.50128	-7.30438e-10	6.8683e-05	-1.50169	-7.30438e-10	6.88617e-05	-1.50168	-7.30438e-10
201892021	chr2:201892021:C:T	1.96781e-05	-1.77941e-10	-0.78893	0.000143201	-1.77941e-10	-0.766937	0.000143578	-1.77941e-10	-0.766905
201892346	chr2:201892346:G:C	2.82626e-06	-1.51695	-1.21254	2.02663e-05	-1.52063	-1.2016	2.03191e-05	-1.52063	-1.2016
201893315	chr2:201893315:A:G	3.53277e-05	-1.77941e-10	-0.20377	0.00023743	-1.77941e-10	-0.261316	0.000238153	-1.77941e-10	-0.260873
201893982	chr2:201893982:G:A	2.91826e-06	-1.42253	-1.27492	2.10448e-05	-1.4368	-1.24774	2.10921e-05	-1.4368	-1.24809
201894359	chr2:201894359:A:G	5.81125e-06	-1.45871	-0.549927	3.75119e-05	-1.5003	-0.606234	3.76363e-05	-1.5003	-0.605513
201894603	chr2:201894603:T:C	3.85426e-06	-1.42688	-0.992377	2.89215e-05	-1.46255	-0.904057	2.8987e-05	-1.46256	-0.904384
201894733	chr2:201894733:T:C	5.62758e-06	-1.45117	-0.589586	3.62803e-05	-1.49585	-0.644064	3.63998e-05	-1.49586	-0.643367
201894751	chr2:201894751:T:C	2.59424e-06	-1.4137	-1.40144	2.04319e-05	-1.32531	-1.38879	2.04839e-05	-1.32529	-1.38886
201895535	chr2:201895535:C:G	1.3199e-05	-1.77941e-10	-1.1883	9.32164e-05	-1.77941e-10	-1.19627	9.34878e-05	-1.77941e-10	-1.19596
201895669	chr2:201895669:A:G	1.32529e-05	-1.77941e-10	-1.18422	9.54869e-05	-1.77941e-10	-1.1722	9.57249e-05	-1.77941e-10	-1.17231
201896509	chr2:201896509:A:G	5.73908e-05	-1.77941e-10	0.281445	0.000434963	-1.77941e-10	0.344072	0.00043574	-1.77941e-10	0.34326
201896952	chr2:201896952:A:G	1.01206e-05	-1.45386	-7.30438e-10	7.32114e-05	-1.43784	-7.30438e-10	7.34034e-05	-1.43781	-7.30438e-10
201897662	chr2:201897662:A:C	1.075e-05	-1.77941e-10	-1.39353	7.6733e-05	-1.77941e-10	-1.39086	7.69356e-05	-1.77941e-10	-1.39082
201897663	chr2:201897663:A:T	1.07391e-05	-1.77941e-10	-1.39454	7.59138e-05	-1.77941e-10	-1.40159	7.61142e-05	-1.77941e-10	-1.40155
201898067	chr2:201898067:G:A	1.38861e-05	-1.77941e-10	-1.13755	0.000102133	-1.77941e-10	-1.10491	0.000102413	-1.77941e-10	-1.10478
201898186	chr2:201898186:G:A	3.18816e-05	-1.77941e-10	-0.306411	0.000237312	-1.77941e-10	-0.261814	0.000237842	-1.77941e-10	-0.262179
201898316	chr2:201898316:A:G	4.76884e-06	-1.49614	-0.710191	3.38235e-05	-1.44942	-0.760617	3.39278e-05	-1.44941	-0.760144
201898802	chr2:201898802:A:G	3.5425e-06	-1.51015	-0.99345	2.86669e-05	-1.48357	-0.891879	2.87323e-05	-1.48356	-0.892201
201898864	chr2:201898864:G:T	2.88831e-06	-1.3339	-1.37387	1.99218e-05	-1.35176	-1.38761	1.99756e-05	-1.35175	-1.38753
201899146	chr2:201899146:G:A	9.49788e-06	-1.51737	-7.30438e-10	6.77316e-05	-1.51564	-7.30438e-10	6.79076e-05	-1.51564	-7.30438e-10
201899318	chr2:201899318:G:A	1.06923e-05	-1.77941e-10	-1.39891	7.58889e-05	-1.77941e-10	-1.40192	7.60882e-05	-1.77941e-10	-1.40189
201899841	chr2:201899841:C:T	3.60856e-05	-1.77941e-10	-0.182543	0.00026907	-1.77941e-10	-0.136218	0.000269663	-1.77941e-10	-0.136614
201899927	chr2:201899927:G:A	1.12408e-05	-1.77941e-10	-1.34889	8.04909e-05	-1.77941e-10	-1.34304	8.06837e-05	-1.77941e-10	-1.34325
201900200	chr2:201900200:GT:G	3.59574e-06	-1.15139	-1.3373	2.58271e-05	-1.18635	-1.29341	2.58865e-05	-1.18634	-1.29372
201900480	chr2:201900480:A:C	1.06214e-05	-1.77941e-10	-1.40557	7.56336e-05	-1.77941e-10	-1.40529	7.58293e-05	-1.77941e-10	-1.4053
201900613	chr2:201900613:C:T	3.57104e-05	-1.77941e-10	-0.192996	0.000267323	-1.77941e-10	-0.142731	0.000267906	-1.77941e-10	-0.14315
201900797	chr2:201900797:A:G	1.07095e-05	-1.77941e-10	-1.3973	7.60404e-05	-1.77941e-10	-1.39992	7.62393e-05	-1.77941e-10	-1.39991
201900947	chr2:201900947:C:A	2.62922e-05	-0.499168	-7.30438e-10	0.00018912	-0.488807	-7.30438e-10	0.000189612	-0.488805	-7.30438e-10
201901066	chr2:201901066:G:A	3.59522e-05	-1.77941e-10	-0.186248	0.000269171	-1.77941e-10	-0.135842	0.000269758	-1.77941e-10	-0.136262
201901073	chr2:201901073:C:T	1.11489e-05	-1.77941e-10	-1.3571	7.89188e-05	-1.77941e-10	-1.36277	7.91229e-05	-1.77941e-10	-1.36278
201901098	chr2:201901098:G:A	2.08467e-05	-1.77941e-10	-0.731244	0.000154697	-1.77941e-10	-0.689721	0.000155043	-1.77941e-10	-0.690085
201901924	chr2:201901924:G:A	2.89381e-06	-1.51745	-1.18841	2.16463e-05	-1.5198	-1.13656	2.16937e-05	-1.5198	-1.13697
201902116	chr2:201902116:GT:G	4.05765e-06	-1.49227	-0.875565	2.95559e-05	-1.44252	-0.902381	2.96491e-05	-1.44251	-0.90184
201902592	chr2:201902592:A:G	3.2967e-06	-1.46334	-1.11218	2.48539e-05	-1.41458	-1.10359	2.49201e-05	-1.41457	-1.10354
201902688	chr2:201902688:T:C	4.24231e-05	-1.77941e-10	-0.0207438	0.000322433	-1.77941e-10	0.044706	0.000323029	-1.77941e-10	0.0439556
201902998	chr2:201902998:T:C	3.48014e-06	-1.51897	-1.0024	2.45825e-05	-1.51144	-1.01772	2.46536e-05	-1.51143	-1.01743
201903446	chr2:201903446:T:A	1.27171e-05	-1.77941e-10	-1.22549	9.24442e-05	-1.77941e-10	-1.20458	9.26659e-05	-1.77941e-10	-1.20479
201904449	chr2:201904449:G:A	9.60536e-05	-1.77941e-10	0.796468	0.000729814	-1.77941e-10	0.861601	0.000731008	-1.77941e-10	0.860639
201905228	chr2:201905228:G:A	1.87994e-05	-1.77941e-10	-0.834612	0.000133243	-1.77941e-10	-0.839011	0.000133602	-1.77941e-10	-0.83892
201905258	chr2:201905258:T:C	1.15772e-05	-1.77941e-10	-1.3194	8.26409e-05	-1.77941e-10	-1.31668	8.28582e-05	-1.77941e-10	-1.31666
201905499	chr2:201905499:TTC:T	1.73616e-05	-1.77941e-10	-0.914175	0.000128181	-1.77941e-10	-0.877749	0.000128495	-1.77941e-10	-0.877898
201905563	chr2:201905563:T:C	1.06424e-05	-1.77941e-10	-1.40359	7.5891e-05	-1.77941e-10	-1.40189	7.60871e-05	-1.77941e-10	-1.40191
201905699	chr2:201905699:C:T	6.8889e-05	-1.77941e-10	0.464059	0.000520838	-1.77941e-10	0.524251	0.000521732	-1.77941e-10	0.523368
201906306	chr2:201906306:T:C	6.61168e-06	-0.629314	-1.25029	5.62278e-05	-0.413852	-1.28793	5.63831e-05	-0.413715	-1.2879
201906356	chr2:201906356:G:A	1.90547e-05	-1.77941e-10	-0.821126	0.000139839	-1.77941e-10	-0.790698	0.000140178	-1.77941e-10	-0.790875
201907077	chr2:201907077:A:G	3.17776e-06	-1.50528	-1.10698	2.35533e-05	-1.47651	-1.09542	2.36171e-05	-1.4765	-1.09532
201907287	chr2:201907287:C:T	1.30843e-05	-1.77941e-10	-1.19703	9.55639e-05	-1.77941e-10	-1.17139	9.57948e-05	-1.77941e-10	-1.17158
201907297	chr2:201907297:A:G	1.19318e-05	-1.77941e-10	-1.28923	8.4886e-05	-1.77941e-10	-1.28988	8.51147e-05	-1.77941e-10	-1.28979
201907406	chr2:201907406:CTT:C	2.44997e-05	-1.77941e-10	-0.569779	0.000165831	-1.77941e-10	-0.620219	0.000166329	-1.77941e-10	-0.619818
201907762	chr2:201907762:T:C	1.67227e-05	-1.77941e-10	-0.951671	0.000123267	-1.77941e-10	-0.916838	0.000123508	-1.77941e-10	-0.917482
201907889	chr2:201907889:C:T	1.61634e-05	-0.40667	-0.579016	0.000111427	-0.296636	-0.721182	0.000111802	-0.296624	-0.720433
201907988	chr2:201907988:A:G	1.12079e-05	-1.77941e-10	-1.35182	7.95266e-05	-1.77941e-10	-1.3551	7.97252e-05	-1.77941e-10	-1.3552
201909166	chr2:201909166:C:T	6.23913e-05	-1.77941e-10	0.364988	0.000461396	-1.77941e-10	0.403068	0.00046237	-1.77941e-10	0.40258
201909894	chr2:201909894:C:G	1.29258e-05	-1.77941e-10	-1.20921	9.02171e-05	-1.77941e-10	-1.22897	9.04458e-05	-1.77941e-10	-1.22903
201910332	chr2:201910332:T:C	5.54667e-06	-1.49752	-0.557716	3.927e-05	-1.51559	-0.545142	3.93812e-05	-1.51559	-0.544911
201910768	chr2:201910768:A:G	1.23174e-05	-1.77941e-10	-1.25742	8.94368e-05	-1.77941e-10	-1.23766	8.96513e-05	-1.77941e-10	-1.23786
201910817	chr2:201910817:T:C	1.23269e-05	-1.77941e-10	-1.25666	8.9508e-05	-1.77941e-10	-1.23686	8.97228e-05	-1.77941e-10	-1.23706
201911187	chr2:201911187:C:G	1.07573e-05	-1.77941e-10	-1.39285	7.68693e-05	-1.77941e-10	-1.38908	7.70671e-05	-1.77941e-10	-1.38911
201911455	chr2:201911455:C:T	3.88929e-06	-1.2368	-1.17341	2.6953e-05	-1.22322	-1.21388	2.70295e-05	-1.22321	-1.21364
201912134	chr2:201912134:G:T	3.00146e-06	-1.30686	-1.36248	2.18155e-05	-1.32027	-1.3283	2.18675e-05	-1.32025	-1.32854
201912572	chr2:201912572:G:A	3.73981e-05	-1.77941e-10	-0.146819	0.000269822	-1.77941e-10	-0.133427	0.000270606	-1.77941e-10	-0.133121
201914453	chr2:201914453:T:G	5.18479e-06	-1.04819	-1.07452	4.71192e-05	-0.934187	-0.944321	4.7212e-05	-0.934123	-0.945014
201914502	chr2:201914502:T:C	1.06212e-05	-1.77941e-10	-1.40559	7.56349e-05	-1.77941e-10	-1.40527	7.58311e-05	-1.77941e-10	-1.40528
201915040	chr2:201915040:C:T	4.40241e-05	-1.77941e-10	0.0163	0.000331743	-1.77941e-10	0.0731712	0.000332397	-1.77941e-10	0.0725439
201915444	chr2:201915444:G:A	4.38646e-05	-1.77941e-10	0.0126698	0.000330501	-1.77941e-10	0.0694219	0.000331154	-1.77941e-10	0.0687968
201915496	chr2:201915496:G:C	3.20108e-05	-1.77941e-10	-0.302366	0.000239133	-1.77941e-10	-0.25417	0.000239627	-1.77941e-10	-0.2547
201915873	chr2:201915873:T:C	1.07089e-05	-1.77941e-10	-1.39737	7.60656e-05	-1.77941e-10	-1.39959	7.62642e-05	-1.77941e-10	-1.39958
201916583	chr2:201916583:C:T	2.01009e-05	-1.77941e-10	-0.767675	0.000145742	-1.77941e-10	-0.749353	0.000146117	-1.77941e-10	-0.749376
201916924	chr2:201916924:G:A	5.37161e-05	-1.77941e-10	0.215275	0.000408506	-1.77941e-10	0.281317	0.00040914	-1.77941e-10	0.280271
201917489	chr2:201917489:AT:A	2.53638e-05	-0.535116	-7.30438e-10	0.000164436	-0.628671	-7.30438e-10	0.000164859	-0.628695	-7.30438e-10
201917540	chr2:201917540:C:T	1.18351e-05	-1.77941e-10	-1.29737	8.5163e-05	-1.77941e-10	-1.28662	8.53746e-05	-1.77941e-10	-1.28674
201918371	chr2:201918371:A:G	1.24449e-05	-1.24713	-7.30438e-10	9.16365e-05	-1.21336	-7.30438e-10	9.18758e-05	-1.21335	-7.30438e-10
201918431	chr2:201918431:T:G	6.57173e-06	-0.77219	-1.11347	5.47127e-05	-0.659519	-1.06957	5.48694e-05	-0.6594	-1.06943
201918523	chr2:201918523:A:G	1.51275e-05	-1.77941e-10	-1.05192	0.00011183	-1.77941e-10	-1.01421	0.000112135	-1.77941e-10	-1.01408
201919218	chr2:201919218:A:G	1.06293e-05	-1.77941e-10	-1.40482	7.56313e-05	-1.77941e-10	-1.40532	7.58271e-05	-1.77941e-10	-1.40533
201919732	chr2:201919732:G:A	1.82406e-05	-1.77941e-10	-0.864786	0.00013208	-1.77941e-10	-0.847782	0.000132421	-1.77941e-10	-0.847801
201919949	chr2:201919949:C:T	1.36618e-05	-1.77941e-10	-1.15384	9.54023e-05	-1.77941e-10	-1.17309	9.56467e-05	-1.77941e-10	-1.17312
201920400	chr2:201920400:G:A	9.46829e-06	-1.52049	-7.30438e-10	6.74569e-05	-1.5197	-7.30438e-10	6.76323e-05	-1.5197	-7.30438e-10
201920432	chr2:201920432:A:G	1.51662e-05	-1.77941e-10	-1.04937	0.000105837	-1.77941e-10	-1.06929	0.000106101	-1.77941e-10	-1.0694
201920465	chr2:201920465:A:G	5.96267e-06	-0.956934	-1.02599	5.09916e-05	-0.892641	-0.906888	5.10977e-05	-0.892582	-0.907464
201920631	chr2:201920631:G:C	1.21569e-05	-1.27054	-7.30438e-10	8.31577e-05	-1.31045	-7.30438e-10	8.33733e-05	-1.31046	-7.30438e-10
201921137	chr2:201921137:T:C	1.81339e-05	-1.77941e-10	-0.870656	0.000136055	-1.77941e-10	-0.818129	0.000136341	-1.77941e-10	-0.818628
201921707	chr2:201921707:C:T	1.06869e-05	-1.77941e-10	-1.39942	7.58837e-05	-1.77941e-10	-1.40199	7.60811e-05	-1.77941e-10	-1.40199
201921989	chr2:201921989:G:A	1.48895e-05	-1.77941e-10	-1.06778	0.000111234	-1.77941e-10	-1.01955	0.000111488	-1.77941e-10	-1.01987
201922114	chr2:201922114:T:A	6.25496e-06	-0.892909	-1.04215	5.1599e-05	-0.790962	-0.996725	5.17418e-05	-0.790853	-0.996667
201922258	chr2:201922258:T:C	1.09172e-05	-1.77941e-10	-1.3781	7.76233e-05	-1.77941e-10	-1.37932	7.7819e-05	-1.77941e-10	-1.3794
201922399	chr2:201922399:G:A	3.10723e-06	-1.4297	-1.20501	2.15548e-05	-1.41893	-1.24166	2.16162e-05	-1.41892	-1.24143
201922400	chr2:201922400:T:C	3.79938e-05	-1.77941e-10	-0.131015	0.000280862	-1.77941e-10	-0.0933273	0.000281511	-1.77941e-10	-0.0936139
201922644	chr2:201922644:G:A	4.54313e-06	-1.45427	-0.800549	3.0741e-05	-1.41222	-0.893373	3.08328e-05	-1.41222	-0.892983
201923197	chr2:201923197:G:A	2.20784e-05	-0.824048	0.150211	0.000202681	-0.708893	0.289337	0.000203142	-0.708828	0.288946
201923237	chr2:201923237:G:C	1.26696e-05	-1.77941e-10	-1.22923	9.00808e-05	-1.77941e-10	-1.23048	9.0318e-05	-1.77941e-10	-1.23045
201923440	chr2:201923440:C:T	1.33294e-05	-1.77941e-10	-1.17847	9.47549e-05	-1.77941e-10	-1.1799	9.50048e-05	-1.77941e-10	-1.17986
201923633	chr2:201923633:A:G	1.89214e-05	-1.77941e-10	-0.828143	0.000140097	-1.77941e-10	-0.788855	0.00014036	-1.77941e-10	-0.789578
201923804	chr2:201923804:C:T	4.05927e-06	-1.488	-0.879436	3.30124e-05	-1.50312	-0.731187	3.30768e-05	-1.50313	-0.731826
201924329	chr2:201924329:A:T	6.03577e-06	-0.858016	-1.11272	4.93696e-05	-0.762178	-1.06968	4.95032e-05	-0.762124	-1.06962
201924335	chr2:201924335:A:T	4.29153e-06	-1.04416	-1.26763	2.93704e-05	-1.05449	-1.29671	2.94506e-05	-1.0545	-1.29657
201924344	chr2:201924344:G:A	2.23204e-05	-1.77941e-10	-0.662935	0.000163243	-1.77941e-10	-0.635946	0.000163642	-1.77941e-10	-0.636102
201924406	chr2:201924406:G:T	3.11706e-06	-1.52042	-1.11112	2.49766e-05	-1.51517	-0.998082	2.50294e-05	-1.51516	-0.998571
201924430	chr2:201924430:G:A	1.08754e-05	-1.77941e-10	-1.38194	7.78728e-05	-1.77941e-10	-1.37611	7.80786e-05	-1.77941e-10	-1.37607
201924582	chr2:201924582:C:G	1.67449e-05	-1.77941e-10	-0.950345	0.000118872	-1.77941e-10	-0.953145	0.000119187	-1.77941e-10	-0.953095
201924683	chr2:201924683:G:A	3.46087e-05	-1.77941e-10	-0.224332	0.000249533	-1.77941e-10	-0.211599	0.000250255	-1.77941e-10	-0.211304
201924694	chr2:201924694:G:C	1.09055e-05	-1.77941e-10	-1.37917	7.82254e-05	-1.77941e-10	-1.37159	7.84278e-05	-1.77941e-10	-1.37161
201925093	chr2:201925093:C:T	2.76841e-05	-1.77941e-10	-0.44758	0.000206501	-1.77941e-10	-0.400885	0.000206928	-1.77941e-10	-0.401417
201925163	chr2:201925163:T:C	4.40521e-06	-0.917749	-1.3679	3.32531e-05	-0.871996	-1.35505	3.33365e-05	-0.872007	-1.35513
201925232	chr2:201925232:G:A	2.2102e-05	-1.77941e-10	-0.672772	0.000161596	-1.77941e-10	-0.646088	0.000161991	-1.77941e-10	-0.646245
201925505	chr2:201925505:CTG:C	1.99342e-05	-1.77941e-10	-0.776	0.000141232	-1.77941e-10	-0.780784	0.000141614	-1.77941e-10	-0.780681
201925962	chr2:201925962:A:C	2.17926e-05	-1.77941e-10	-0.686866	0.000157029	-1.77941e-10	-0.67476	0.000157471	-1.77941e-10	-0.674542
201926127	chr2:201926127:C:T	1.28268e-05	-1.2169	-7.30438e-10	0.000104712	-1.07998	-7.30438e-10	0.000104983	-1.07998	-7.30438e-10
201926252	chr2:201926252:T:G	1.11016e-05	-1.77941e-10	-1.36135	7.85794e-05	-1.77941e-10	-1.36708	7.8783e-05	-1.77941e-10	-1.36709
201926264	chr2:201926264:C:A	2.76129e-06	-1.52058	-1.23216	2.22207e-05	-1.50906	-1.12111	2.22661e-05	-1.50905	-1.12167
201926497	chr2:201926497:AG:A	1.15307e-05	-1.32343	-7.30438e-10	8.26443e-05	-1.31664	-7.30438e-10	8.28634e-05	-1.31659	-7.30438e-10
201926812	chr2:201926812:G:A	2.72849e-06	-1.51985	-1.24484	2.1933e-05	-1.50612	-1.13708	2.19781e-05	-1.50611	-1.13763
201927204	chr2:201927204:G:A	1.06348e-05	-1.77941e-10	-1.4043	7.56126e-05	-1.77941e-10	-1.40557	7.58092e-05	-1.77941e-10	-1.40557
201927250	chr2:201927250:A:G	2.14328e-05	-1.77941e-10	-0.703517	0.000158767	-1.77941e-10	-0.663749	0.000159119	-1.77941e-10	-0.664134
201927371	chr2:201927371:C:T	3.67265e-06	-1.19095	-1.27657	2.52877e-05	-1.19762	-1.30325	2.53573e-05	-1.19763	-1.30309
201928543	chr2:201928543:G:A	2.26777e-05	-0.917025	0.26997	0.000207203	-0.811455	0.413963	0.000207664	-0.811389	0.413524
201928697	chr2:201928697:G:A	1.09334e-05	-1.77941e-10	-1.37661	7.8061e-05	-1.77941e-10	-1.3737	7.82686e-05	-1.77941e-10	-1.37364
201928797	chr2:201928797:G:A	5.14242e-06	-0.728711	-1.4022	3.83719e-05	-0.679034	-1.40483	3.84717e-05	-0.679044	-1.40482
201929060	chr2:201929060:A:G	1.08766e-05	-1.38183	-7.30438e-10	7.64998e-05	-1.3939	-7.30438e-10	7.66989e-05	-1.3939	-7.30438e-10
201929193	chr2:201929193:G:A	2.03008e-05	-1.77941e-10	-0.757778	0.000143764	-1.77941e-10	-0.763014	0.000144147	-1.77941e-10	-0.76295
201930520	chr2:201930520:G:C	4.13724e-06	-1.4825	-0.865906	3.02133e-05	-1.42837	-0.894537	3.03078e-05	-1.42836	-0.894023
201930814	chr2:201930814:C:T	2.97189e-06	-1.51755	-1.16169	2.36883e-05	-1.5089	-1.0573	2.37389e-05	-1.50889	-1.05778
201930970	chr2:201930970:C:T	9.94624e-06	-1.47124	-7.30438e-10	7.04375e-05	-1.47646	-7.30438e-10	7.06208e-05	-1.47646	-7.30438e-10
201932086	chr2:201932086:G:A	3.28091e-06	-1.37975	-1.20057	2.26787e-05	-1.36893	-1.24084	2.27433e-05	-1.36891	-1.24061
201932238	chr2:201932238:G:A	1.10709e-05	-0.930166	-0.433954	9.75764e-05	-0.824968	-0.325585	9.78092e-05	-0.824853	-0.325915
201932721	chr2:201932721:G:A	3.42917e-06	-1.51988	-1.01624	2.39467e-05	-1.51483	-1.04053	2.40202e-05	-1.51483	-1.04007
201933125	chr2:201933125:A:G	1.54001e-05	-1.77941e-10	-1.03406	0.000109082	-1.77941e-10	-1.03909	0.000109374	-1.77941e-10	-1.03902
201933245	chr2:201933245:A:C	1.08473e-05	-1.77941e-10	-1.38452	7.74131e-05	-1.77941e-10	-1.38203	7.76186e-05	-1.77941e-10	-1.38198
201933294	chr2:201933294:G:A	2.61605e-06	-1.50823	-1.29854	2.06976e-05	-1.48062	-1.22055	2.07428e-05	-1.4806	-1.22099
201934036	chr2:201934036:C:A	2.8837e-06	-1.32941	-1.37996	2.01407e-05	-1.33692	-1.39152	2.01941e-05	-1.33693	-1.39147
201934061	chr2:201934061:C:T	1.09575e-05	-1.77941e-10	-1.37441	7.82393e-05	-1.77941e-10	-1.37142	7.84478e-05	-1.77941e-10	-1.37135
201934497	chr2:201934497:G:T	1.0696e-05	-1.77941e-10	-1.39857	7.59962e-05	-1.77941e-10	-1.40051	7.61939e-05	-1.77941e-10	-1.4005
201934574	chr2:201934574:C:T	3.22891e-06	-1.4583	-1.138	2.53827e-05	-1.49375	-1.00338	2.54307e-05	-1.49376	-1.00407
201934817	chr2:201934817:G:A	3.08781e-06	-1.48299	-1.15799	2.43062e-05	-1.5088	-1.03166	2.43538e-05	-1.5088	-1.0323
201934881	chr2:201934881:T:C	3.6803e-06	-1.21015	-1.25529	2.52959e-05	-1.21775	-1.2828	2.53658e-05	-1.21775	-1.28263
201935025	chr2:201935025:C:G	1.0827e-05	-1.77941e-10	-1.38639	7.67915e-05	-1.77941e-10	-1.3901	7.69907e-05	-1.77941e-10	-1.3901
201935201	chr2:201935201:T:C	3.41954e-06	-1.51913	-1.01981	2.80421e-05	-1.50738	-0.890103	2.80961e-05	-1.50738	-0.89078
201935228	chr2:201935228:CCT:C	2.66488e-06	-1.4472	-1.34108	1.90346e-05	-1.48568	-1.29925	1.90806e-05	-1.48569	-1.29943
201935378	chr2:201935378:T:C	3.61337e-06	-1.51409	-0.969705	2.41507e-05	-1.49799	-1.04889	2.42211e-05	-1.49799	-1.04857
201935624	chr2:201935624:C:T	1.0827e-05	-1.77941e-10	-1.38639	7.67915e-05	-1.77941e-10	-1.3901	7.69907e-05	-1.77941e-10	-1.3901
201935754	chr2:201935754:T:C	2.96167e-05	-1.77941e-10	-0.380099	0.000220832	-1.77941e-10	-0.333785	0.000221312	-1.77941e-10	-0.334214
201936125	chr2:201936125:G:A	2.68474e-06	-1.5197	-1.26116	2.14159e-05	-1.50533	-1.16173	2.14608e-05	-1.50531	-1.16225
201936961	chr2:201936961:T:C	1.09386e-05	-1.77941e-10	-1.37614	7.81038e-05	-1.77941e-10	-1.37315	7.83117e-05	-1.77941e-10	-1.37309
201937057	chr2:201937057:G:C	9.4905e-06	-1.51815	-7.30438e-10	6.76673e-05	-1.51659	-7.30438e-10	6.78431e-05	-1.51659	-7.30438e-10
201937608	chr2:201937608:C:G	3.03798e-05	-1.77941e-10	-0.35466	0.000227257	-1.77941e-10	-0.305108	0.000227731	-1.77941e-10	-0.30562
201937830	chr2:201937830:G:C	6.49376e-06	-1.02828	-0.869319	5.75236e-05	-0.914578	-0.764417	5.76482e-05	-0.914564	-0.764862
201939092	chr2:201939092:T:C	1.19023e-05	-1.29171	-7.30438e-10	8.61969e-05	-1.27456	-7.30438e-10	8.64251e-05	-1.27451	-7.30438e-10
201939137	chr2:201939137:G:A	2.67537e-06	-1.50744	-1.27691	2.06981e-05	-1.52029	-1.18086	2.07419e-05	-1.52029	-1.18134
201939158	chr2:201939158:A:G	4.02762e-06	-1.01028	-1.36498	2.80234e-05	-1.01939	-1.37876	2.80983e-05	-1.0194	-1.37868
201939177	chr2:201939177:C:T	2.38785e-06	-1.50022	-1.39782	1.66305e-05	-1.5183	-1.40165	1.6674e-05	-1.5183	-1.40163
201939963	chr2:201939963:G:A	1.06823e-05	-1.77941e-10	-1.39985	7.63485e-05	-1.77941e-10	-1.39588	7.65473e-05	-1.77941e-10	-1.39588
201940735	chr2:201940735:C:T	2.44741e-06	-1.48295	-1.39045	1.67552e-05	-1.50929	-1.40319	1.67991e-05	-1.5093	-1.40316
201940848	chr2:201940848:G:C	1.1988e-05	-1.77941e-10	-1.28453	8.64293e-05	-1.77941e-10	-1.27186	8.66523e-05	-1.77941e-10	-1.27188
201940904	chr2:201940904:G:A	1.03857e-05	-1.42801	-7.30438e-10	7.32845e-05	-1.43684	-7.30438e-10	7.34743e-05	-1.43685	-7.30438e-10
201941474	chr2:201941474:T:C	1.10443e-05	-1.36653	-7.30438e-10	8.02908e-05	-1.34553	-7.30438e-10	8.05003e-05	-1.34552	-7.30438e-10
201941829	chr2:201941829:G:A	1.1917e-05	-1.77941e-10	-1.29048	8.60894e-05	-1.77941e-10	-1.2758	8.6308e-05	-1.77941e-10	-1.27586
201941915	chr2:201941915:A:G	4.58098e-06	-1.42276	-0.823765	3.21549e-05	-1.4067	-0.853922	3.22397e-05	-1.4067	-0.85389
201942440	chr2:201942440:A:G	1.14493e-05	-1.77941e-10	-1.33051	8.12612e-05	-1.77941e-10	-1.33352	8.14607e-05	-1.77941e-10	-1.33366
201942473	chr2:201942473:C:T	3.66483e-06	-1.15977	-1.30988	2.56461e-05	-1.16539	-1.32141	2.57153e-05	-1.16542	-1.32128
201942809	chr2:201942809:T:C	1.35089e-05	-1.77941e-10	-1.16509	9.40581e-05	-1.77941e-10	-1.18728	9.43029e-05	-1.77941e-10	-1.18727
201943329	chr2:201943329:G:A	1.11406e-05	-1.77941e-10	-1.35784	8.01657e-05	-1.77941e-10	-1.34709	8.03611e-05	-1.77941e-10	-1.34726
201943475	chr2:201943475:C:T	1.63901e-05	-1.77941e-10	-0.97176	0.000120304	-1.77941e-10	-0.941171	0.000120562	-1.77941e-10	-0.941619
201943546	chr2:201943546:C:T	4.4931e-06	-1.36498	-0.900913	3.75091e-05	-1.26094	-0.845663	3.75991e-05	-1.26091	-0.845898
201944075	chr2:201944075:TA:T	6.46342e-06	-0.926115	-0.976164	4.61849e-05	-0.994627	-0.903909	4.62965e-05	-0.994645	-0.904075
201944776	chr2:201944776:TAAATAG:T	2.63149e-05	-1.77941e-10	-0.498303	0.000197193	-1.77941e-10	-0.447004	0.000197659	-1.77941e-10	-0.447241
201945686	chr2:201945686:A:G	2.96731e-06	-1.48517	-1.19562	2.20252e-05	-1.50262	-1.13638	2.20779e-05	-1.50262	-1.13659
201945862	chr2:201945862:C:T	8.50815e-06	-0.222037	-1.40538	5.96857e-05	-0.236533	-1.40556	5.98382e-05	-0.236576	-1.40557
201945914	chr2:201945914:C:T	6.2843e-05	-1.77941e-10	0.372202	0.000478468	-1.77941e-10	0.439401	0.000479506	-1.77941e-10	0.43897
201946184	chr2:201946184:A:C	4.89231e-06	-1.10742	-1.07336	4.16587e-05	-0.964172	-1.03751	4.17739e-05	-0.964185	-1.03733
201946249	chr2:201946249:T:C	9.63404e-06	-1.50314	-7.30438e-10	6.89061e-05	-1.49844	-7.30438e-10	6.9085e-05	-1.49845	-7.30438e-10
201946463	chr2:201946463:C:G	1.06212e-05	-1.77941e-10	-1.40558	7.56266e-05	-1.77941e-10	-1.40538	7.58233e-05	-1.77941e-10	-1.40538
201946642	chr2:201946642:A:G	1.09498e-05	-1.77941e-10	-1.37512	7.82201e-05	-1.77941e-10	-1.37166	7.84256e-05	-1.77941e-10	-1.37164
201946690	chr2:201946690:C:A	2.55562e-05	-0.527558	-7.30438e-10	0.000182529	-0.524278	-7.30438e-10	0.000183007	-0.524263	-7.30438e-10
201946750	chr2:201946750:T:C	1.07037e-05	-1.77941e-10	-1.39785	7.60447e-05	-1.77941e-10	-1.39987	7.62416e-05	-1.77941e-10	-1.39988
201947091	chr2:201947091:T:C	1.28109e-05	-1.21814	-7.30438e-10	8.78141e-05	-1.25597	-7.30438e-10	8.80437e-05	-1.25595	-7.30438e-10
201947129	chr2:201947129:C:T	5.22104e-05	-1.77941e-10	0.186844	0.000386483	-1.77941e-10	0.225899	0.000387286	-1.77941e-10	0.225377
201947158	chr2:201947158:G:A	1.11851e-05	-1.77941e-10	-1.35385	7.90113e-05	-1.77941e-10	-1.3616	7.92167e-05	-1.77941e-10	-1.3616
201947888	chr2:201947888:T:C	7.66802e-06	-0.511651	-1.21973	5.25891e-05	-0.533521	-1.23516	5.27222e-05	-0.533572	-1.23518
201948176	chr2:201948176:A:G	4.76396e-05	-1.77941e-10	0.0952266	0.000348156	-1.77941e-10	0.121463	0.000349184	-1.77941e-10	0.121814
201949605	chr2:201949605:T:C	1.06465e-05	-1.77941e-10	-1.4032	7.57247e-05	-1.77941e-10	-1.40409	7.59214e-05	-1.77941e-10	-1.40409
201949687	chr2:201949687:G:A	4.50452e-06	-0.999566	-1.26379	3.12082e-05	-1.00607	-1.28444	3.1291e-05	-1.00607	-1.28438
201950807	chr2:201950807:G:A	1.20592e-05	-0.0318646	-1.24674	8.82187e-05	-0.0427521	-1.20862	8.84476e-05	-0.0426989	-1.20868
201951465	chr2:201951465:A:T	9.2155e-06	-0.321376	-1.22618	7.56063e-05	-0.104076	-1.30157	7.5826e-05	-0.104026	-1.30132
201952291	chr2:201952291:GGGAGCTGGTGGT:G	8.60763e-05	1.11893	-0.432137	0.000674859	1.14882	-0.365509	0.000676466	1.14889	-0.365789
201953169	chr2:201953169:A:G	1.23073e-05	-1.25825	-7.30438e-10	8.87786e-05	-1.24504	-7.30438e-10	8.90102e-05	-1.24503	-7.30438e-10
201954893	chr2:201954893:G:A	1.16932e-05	-1.77941e-10	-1.30943	8.23102e-05	-1.77941e-10	-1.32069	8.25323e-05	-1.77941e-10	-1.3206
201955011	chr2:201955011:C:T	1.05921e-05	-1.40833	-7.30438e-10	7.31007e-05	-1.43935	-7.30438e-10	7.32917e-05	-1.43934	-7.30438e-10
201955370	chr2:201955370:G:C	3.18716e-05	-1.77941e-10	-0.306721	0.000224367	-1.77941e-10	-0.317908	0.000224909	-1.77941e-10	-0.31809
201955375	chr2:201955375:G:A	1.06222e-05	-1.77941e-10	-1.40549	7.56983e-05	-1.77941e-10	-1.40443	7.58933e-05	-1.77941e-10	-1.40446
201955461	chr2:201955461:G:T	3.50775e-06	-1.16975	-1.34372	2.7863e-05	-1.05405	-1.34984	2.79361e-05	-1.05403	-1.34984
201955648	chr2:201955648:C:T	1.06223e-05	-1.77941e-10	-1.40548	7.56879e-05	-1.77941e-10	-1.40457	7.58847e-05	-1.77941e-10	-1.40457
201956031	chr2:201956031:G:A	1.09524e-05	-1.77941e-10	-1.37488	7.73827e-05	-1.77941e-10	-1.38243	7.75863e-05	-1.77941e-10	-1.3824
201956623	chr2:201956623:C:T	4.68033e-06	-1.29048	-0.934587	3.61298e-05	-1.26822	-0.875853	3.62115e-05	-1.26823	-0.876184
201956751	chr2:201956751:C:T	2.56316e-06	-1.51128	-1.31592	1.84658e-05	-1.50917	-1.3061	1.85101e-05	-1.50917	-1.3063
201958596	chr2:201958596:T:C	3.79314e-06	-1.0415	-1.39374	3.15492e-05	-0.880993	-1.39865	3.16311e-05	-0.881005	-1.39864
201960201	chr2:201960201:G:A	1.54798e-05	-1.77941e-10	-1.0289	0.000107367	-1.77941e-10	-1.05494	0.000107645	-1.77941e-10	-1.05494
201960914	chr2:201960914:C:T	1.4025e-05	-1.77941e-10	-1.1276	9.96909e-05	-1.77941e-10	-1.12912	9.99448e-05	-1.77941e-10	-1.12917
201961952	chr2:201961952:G:A	5.77525e-06	-0.65752	-1.35734	5.00205e-05	-0.456764	-1.36199	5.01517e-05	-0.456717	-1.36202
201962263	chr2:201962263:A:G	1.08037e-05	-1.77941e-10	-1.38855	7.73247e-05	-1.77941e-10	-1.38318	7.75238e-05	-1.77941e-10	-1.3832
201962335	chr2:201962335:C:T	1.42243e-05	-1.77941e-10	-1.11348	0.000102332	-1.77941e-10	-1.10297	0.000102618	-1.77941e-10	-1.10277
201962541	chr2:201962541:A:G	1.09557e-05	-1.77941e-10	-1.37458	7.83313e-05	-1.77941e-10	-1.37024	7.8541e-05	-1.77941e-10	-1.37016
201962900	chr2:201962900:C:T	4.14254e-06	-1.08786	-1.25927	3.33579e-05	-0.948564	-1.27533	3.34457e-05	-0.948581	-1.27528
201962908	chr2:201962908:T:C	2.42465e-06	-1.51895	-1.3638	1.7281e-05	-1.51611	-1.36547	1.73253e-05	-1.51611	-1.36551
201962945	chr2:201962945:T:C	1.25078e-05	-1.77941e-10	-1.24208	9.176e-05	-1.77941e-10	-1.21201	9.19754e-05	-1.77941e-10	-1.21226
201963130	chr2:201963130:T:C	1.02165e-05	-1.44443	-7.30438e-10	7.27906e-05	-1.4436	-7.30438e-10	7.29806e-05	-1.44359	-7.30438e-10
201963878	chr2:201963878:A:G	1.07775e-05	-1.77941e-10	-1.39097	7.63937e-05	-1.77941e-10	-1.39529	7.6592e-05	-1.77941e-10	-1.39529
201963943	chr2:201963943:T:G	3.2857e-05	1.01977	-1.29604	0.00022921	0.966238	-1.26279	0.000229741	0.96625	-1.26308
201964529	chr2:201964529:T:A	1.1332e-05	-1.3408	-7.30438e-10	8.33359e-05	-1.30831	-7.30438e-10	8.35523e-05	-1.30831	-7.30438e-10
201964705	chr2:201964705:G:A	2.44094e-06	-1.52069	-1.35536	1.7361e-05	-1.51965	-1.35731	1.74053e-05	-1.51965	-1.35736
201964945	chr2:201964945:A:T	4.31535e-06	-1.13969	-1.16657	3.34811e-05	-1.09327	-1.12694	3.35606e-05	-1.09328	-1.12715
201965294	chr2:201965294:C:G	2.81601e-06	-1.43087	-1.30224	2.13366e-05	-1.35469	-1.31607	2.13928e-05	-1.3547	-1.31602
201965344	chr2:201965344:G:A	2.62523e-06	-1.50176	-1.30151	1.87632e-05	-1.49695	-1.30234	1.88105e-05	-1.49694	-1.30243
201965409	chr2:201965409:C:A	3.71365e-06	-1.08113	-1.3753	2.77625e-05	-1.04034	-1.36717	2.78316e-05	-1.04035	-1.36726
201965992	chr2:201965992:C:T	2.91327e-06	-1.35006	-1.3491	2.04328e-05	-1.36202	-1.35202	2.04849e-05	-1.36204	-1.35206
201966134	chr2:201966134:G:A	4.95535e-05	-1.77941e-10	0.134614	0.00036138	-1.77941e-10	0.158741	0.000362303	-1.77941e-10	0.158694
201966153	chr2:201966153:G:A	2.45467e-06	-1.48841	-1.38204	1.82854e-05	-1.43694	-1.38815	1.83334e-05	-1.43694	-1.38812
201966600	chr2:201966600:C:T	2.67602e-06	-1.42923	-1.35487	2.0408e-05	-1.35124	-1.36402	2.04617e-05	-1.35124	-1.36399
201967371	chr2:201967371:C:T	1.08468e-05	-1.07542	-0.309149	8.51815e-05	-0.958663	-0.327741	8.54164e-05	-0.958656	-0.327591
201967495	chr2:201967495:C:T	1.06654e-05	-1.40143	-7.30438e-10	7.6966e-05	-1.38783	-7.30438e-10	7.71639e-05	-1.38785	-7.30438e-10
201967652	chr2:201967652:G:A	2.63955e-06	-1.50177	-1.29606	1.91782e-05	-1.47154	-1.30588	1.92339e-05	-1.47153	-1.30558
201968231	chr2:201968231:G:A	3.30938e-05	-0.269093	-7.30438e-10	0.000219039	-0.341939	-7.30438e-10	0.000219608	-0.341942	-7.30438e-10
201968279	chr2:201968279:G:A	3.91441e-06	-1.03726	-1.36652	2.79127e-05	-1.03315	-1.36896	2.79874e-05	-1.03319	-1.36884
201968726	chr2:201968726:A:G	4.78927e-06	-1.51367	-0.688385	3.21582e-05	-1.49223	-0.768294	3.22659e-05	-1.49221	-0.767563
201968857	chr2:201968857:A:G	0.000616358	-1.77941e-10	2.65539	0.00425248	-1.77941e-10	2.62407	0.00426751	-1.77941e-10	2.625
201968875	chr2:201968875:C:A	0.000133028	-1.77941e-10	1.12212	0.000962438	-1.77941e-10	1.13828	0.00096577	-1.77941e-10	1.13914
201969115	chr2:201969115:AG:CG	3.84681e-06	-1.38414	-1.03705	2.35836e-05	-1.41808	-1.15255	2.36544e-05	-1.41812	-1.15211
201969205	chr2:201969205:G:C	1.2568e-05	-1.77941e-10	-1.23728	8.6807e-05	-1.77941e-10	-1.2675	8.70465e-05	-1.77941e-10	-1.26734
201969314	chr2:201969314:T:C	1.93666e-05	0.500144	-1.30503	0.000121015	0.363287	-1.29856	0.000121325	0.363247	-1.29856
201969350	chr2:201969350:T:C	4.90007e-05	0.123396	-7.30438e-10	0.000351401	0.130739	-7.30438e-10	0.000352335	0.130798	-7.30438e-10
201969405	chr2:201969405:G:A	3.2061e-06	-1.33431	-1.26908	2.35174e-05	-1.36048	-1.21297	2.35694e-05	-1.36052	-1.21332
201969478	chr2:201969478:A:T	1.08821e-05	-1.77941e-10	-1.38132	7.68066e-05	-1.77941e-10	-1.3899	7.70032e-05	-1.77941e-10	-1.38994
201969526	chr2:201969526:C:T	2.97601e-06	-1.36932	-1.30854	2.08065e-05	-1.37204	-1.32388	2.0865e-05	-1.37201	-1.3237
201970162	chr2:201970162:G:A	2.06155e-05	-0.742395	-7.30438e-10	0.000160383	-0.653624	-7.30438e-10	0.0001608	-0.653624	-7.30438e-10
201970400	chr2:201970400:T:C	2.72266e-06	-1.36742	-1.39941	1.88466e-05	-1.39373	-1.40113	1.88946e-05	-1.39379	-1.40112
201970434	chr2:201970434:C:T	1.06284e-05	-1.77941e-10	-1.40491	7.56216e-05	-1.77941e-10	-1.40545	7.58181e-05	-1.77941e-10	-1.40545
201970606	chr2:201970606:A:G	1.11802e-05	-1.77941e-10	-1.3543	8.07746e-05	-1.77941e-10	-1.33953	8.09636e-05	-1.77941e-10	-1.33979
201970614	chr2:201970614:C:T	1.1718e-05	-1.77941e-10	-1.30731	8.44904e-05	-1.77941e-10	-1.29455	8.47097e-05	-1.77941e-10	-1.29456
201971291	chr2:201971291:T:A	4.01236e-06	-1.21784	-1.16122	3.34944e-05	-1.05477	-1.16504	3.35944e-05	-1.0547	-1.16473
201971560	chr2:201971560:T:C	1.04495e-05	-0.308175	-1.11371	0.000101538	0.0374792	-1.14823	0.000101804	0.0375673	-1.14831
201971708	chr2:201971708:G:A	3.89637e-06	-1.48549	-0.922902	2.76897e-05	-1.44666	-0.963472	2.77596e-05	-1.44666	-0.963547
201972252	chr2:201972252:T:C	1.24871e-05	-1.77941e-10	-1.24374	8.83185e-05	-1.77941e-10	-1.25024	8.85548e-05	-1.77941e-10	-1.25016
201972272	chr2:201972272:T:C	4.41247e-06	-1.27656	-1.00744	3.37572e-05	-1.22786	-0.984139	3.38393e-05	-1.22785	-0.984309
201972435	chr2:201972435:G:A	4.43111e-06	-0.884713	-1.39508	2.89073e-05	-0.969687	-1.39741	2.89851e-05	-0.96961	-1.39739
201972548	chr2:201972548:T:C	1.06599e-05	-1.77941e-10	-1.40195	7.57787e-05	-1.77941e-10	-1.40337	7.59757e-05	-1.77941e-10	-1.40337
201973142	chr2:201973142:G:T	6.29206e-06	-0.557249	-1.3719	4.23378e-05	-0.604015	-1.38149	4.24549e-05	-0.603963	-1.38138
201973630	chr2:201973630:G:A	7.23726e-06	-0.3841	-1.4051	7.00409e-05	-0.0774429	-1.40467	7.02318e-05	-0.0773136	-1.40467
201973899	chr2:201973899:A:T	1.34728e-05	-0.5569	-0.610862	0.000106471	-0.47885	-0.584466	0.000106747	-0.478865	-0.584462
201974099	chr2:201974099:G:C	1.13024e-05	-1.77941e-10	-1.34342	7.93949e-05	-1.77941e-10	-1.35675	7.96061e-05	-1.77941e-10	-1.3567
201974151	chr2:201974151:T:C	1.26172e-05	0.0459926	-1.27937	0.000133123	0.407855	-1.24777	0.000133494	0.407986	-1.24772
201974503	chr2:201974503:T:A	1.34226e-05	-1.1715	-7.30438e-10	9.26088e-05	-1.20281	-7.30438e-10	9.28409e-05	-1.2029	-7.30438e-10
201974534	chr2:201974534:G:A	2.02554e-05	-0.760015	-7.30438e-10	0.000150459	-0.717501	-7.30438e-10	0.000150877	-0.717321	-7.30438e-10
201974592	chr2:201974592:T:C	3.09703e-06	-1.23751	-1.40049	2.51013e-05	-1.10972	-1.39855	2.51681e-05	-1.10965	-1.39856
201974706	chr2:201974706:C:T	4.60747e-06	-1.11243	-1.12833	3.83006e-05	-0.951086	-1.13464	3.8399e-05	-0.951003	-1.13475
201974743	chr2:201974743:C:T	4.26099e-06	-0.943617	-1.37532	3.86774e-05	-0.720844	-1.35509	3.87769e-05	-0.720741	-1.35522
201974759	chr2:201974759:C:T	1.08897e-05	-1.77941e-10	-1.38062	7.85792e-05	-1.77941e-10	-1.36708	7.87807e-05	-1.77941e-10	-1.36712
201974921	chr2:201974921:G:A	4.3737e-06	-0.888982	-1.40385	4.69285e-05	-0.508035	-1.37453	4.70394e-05	-0.508055	-1.37474
201974937	chr2:201974937:T:A	1.0663e-05	-1.77941e-10	-1.40166	7.61132e-05	-1.77941e-10	-1.39897	7.63105e-05	-1.77941e-10	-1.39897
201974952	chr2:201974952:A:G	4.06307e-06	-1.17057	-1.19593	2.86712e-05	-1.18646	-1.18884	2.87399e-05	-1.18646	-1.18904
201974981	chr2:201974981:G:C	1.12918e-05	-1.77941e-10	-1.34436	7.93242e-05	-1.77941e-10	-1.35765	7.95351e-05	-1.77941e-10	-1.35759
201975056	chr2:201975056:G:A	1.07674e-05	-1.77941e-10	-1.39191	7.74871e-05	-1.77941e-10	-1.38108	7.76853e-05	-1.77941e-10	-1.38112
201975141	chr2:201975141:T:C	1.4982e-05	-1.77941e-10	-1.06159	0.000111826	-1.77941e-10	-1.01424	0.000112039	-1.77941e-10	-1.01494
201975142	chr2:201975142:G:A	4.35043e-06	-1.13207	-1.16609	3.60034e-05	-0.975887	-1.17169	3.60961e-05	-0.975806	-1.1718
201975248	chr2:201975248:T:C	4.32435e-06	-1.13442	-1.16976	3.57731e-05	-0.978567	-1.17543	3.58654e-05	-0.978485	-1.17553
201975453	chr2:201975453:G:A	1.72114e-05	-0.922868	-7.30438e-10	0.000106688	-1.06128	-7.30438e-10	0.000106961	-1.06132	-7.30438e-10
201975635	chr2:201975635:G:A	5.17709e-05	-1.77941e-10	0.178389	0.000374617	-1.77941e-10	0.194715	0.000375499	-1.77941e-10	0.19447
201975806	chr2:201975806:G:A	1.27099e-05	-0.203257	-1.0228	0.000139488	0.120633	-0.913842	0.000139786	0.120789	-0.914461
201975820	chr2:201975820:G:A	1.85129e-05	-1.77941e-10	-0.849971	0.000129797	-1.77941e-10	-0.865221	0.00013012	-1.77941e-10	-0.865328
201975871	chr2:201975871:T:C	3.83673e-05	-1.77941e-10	-0.121232	0.000266483	-1.77941e-10	-0.145878	0.000267091	-1.77941e-10	-0.146198
201975949	chr2:201975949:G:A	3.37878e-06	-1.14535	-1.40557	2.85562e-05	-0.977329	-1.40199	2.86319e-05	-0.977242	-1.40202
201976320	chr2:201976320:G:T	3.67354e-06	-1.19908	-1.2682	2.99447e-05	-1.04848	-1.28336	3.00261e-05	-1.04841	-1.28331
201976822	chr2:201976822:G:A	3.751e-06	-1.21082	-1.2356	3.0194e-05	-1.06952	-1.25402	3.02768e-05	-1.06945	-1.25396
201977394	chr2:201977394:G:A	3.81135e-06	-1.20184	-1.22861	3.07239e-05	-1.05874	-1.24741	3.08083e-05	-1.05866	-1.24734
201977441	chr2:201977441:G:A	3.20795e-06	-1.20504	-1.39776	2.64834e-05	-1.04997	-1.4047	2.65548e-05	-1.04989	-1.40468
201977628	chr2:201977628:A:G	3.01915e-06	-1.25896	-1.40451	2.43463e-05	-1.13446	-1.40435	2.44112e-05	-1.13439	-1.40435
201977644	chr2:201977644:G:C	5.34941e-06	-0.713016	-1.37844	4.62243e-05	-0.512525	-1.38516	4.63507e-05	-0.512413	-1.38514
201977676	chr2:201977676:A:G	3.58688e-06	-1.17944	-1.31171	2.91926e-05	-1.03213	-1.32515	2.92723e-05	-1.03205	-1.3251
201977982	chr2:201977982:C:T	1.35299e-05	-1.77941e-10	-1.16354	9.51324e-05	-1.77941e-10	-1.17592	9.53749e-05	-1.77941e-10	-1.17597
201978024	chr2:201978024:G:A	2.82036e-05	-1.77941e-10	-0.42899	0.000195974	-1.77941e-10	-0.453209	0.000196483	-1.77941e-10	-0.453208
201978123	chr2:201978123:G:A	1.0789e-05	-1.77941e-10	-1.38991	7.76846e-05	-1.77941e-10	-1.37853	7.7883e-05	-1.77941e-10	-1.37858
201978270	chr2:201978270:G:T	1.27206e-05	-1.77941e-10	-1.22522	9.22312e-05	-1.77941e-10	-1.20689	9.24592e-05	-1.77941e-10	-1.20702
201978281	chr2:201978281:T:C	1.06579e-05	-1.77941e-10	-1.40213	7.65636e-05	-1.77941e-10	-1.39307	7.67621e-05	-1.77941e-10	-1.39307
201978345	chr2:201978345:A:C	1.07479e-05	-1.77941e-10	-1.39373	7.72842e-05	-1.77941e-10	-1.3837	7.74821e-05	-1.77941e-10	-1.38374
201978435	chr2:201978435:G:A	1.10128e-05	-1.77941e-10	-1.36938	7.69938e-05	-1.77941e-10	-1.38746	7.71945e-05	-1.77941e-10	-1.38746
201979061	chr2:201979061:C:T	1.0627e-05	-1.77941e-10	-1.40504	7.56114e-05	-1.77941e-10	-1.40558	7.5808e-05	-1.77941e-10	-1.40558
201979070	chr2:201979070:T:G	1.06211e-05	-1.77941e-10	-1.40559	7.56623e-05	-1.77941e-10	-1.40491	7.58596e-05	-1.77941e-10	-1.4049
201979152	chr2:201979152:G:A	4.66888e-06	-1.23353	-0.993989	2.94014e-05	-1.34619	-1.00396	2.94804e-05	-1.34609	-1.00396
201979750	chr2:201979750:G:A	2.41268e-06	-1.52058	-1.36711	1.73522e-05	-1.51782	-1.35964	1.73972e-05	-1.51782	-1.35965
201979755	chr2:201979755:C:T	4.75975e-05	-1.77941e-10	0.0943412	0.000321287	-1.77941e-10	0.0411465	0.000322255	-1.77941e-10	0.0415567
201980209	chr2:201980209:T:C	3.45644e-05	-1.77941e-10	-0.225613	0.000239787	-1.77941e-10	-0.251438	0.000240532	-1.77941e-10	-0.250933
201980520	chr2:201980520:G:A	1.73876e-05	-0.912683	-7.30438e-10	0.000117263	-0.966774	-7.30438e-10	0.000117566	-0.966789	-7.30438e-10
201980571	chr2:201980571:T:C	2.40132e-06	-1.50658	-1.38583	1.6876e-05	-1.51414	-1.39116	1.69205e-05	-1.51414	-1.39112
201980705	chr2:201980705:C:T	1.20472e-05	-1.77941e-10	-1.2796	8.53199e-05	-1.77941e-10	-1.28478	8.55485e-05	-1.77941e-10	-1.2847
201980768	chr2:201980768:C:T	1.07426e-05	-1.77941e-10	-1.39422	7.60847e-05	-1.77941e-10	-1.39934	7.62825e-05	-1.77941e-10	-1.39934
201981120	chr2:201981120:C:T	2.53078e-06	-1.47646	-1.36345	1.94932e-05	-1.39657	-1.36455	1.95437e-05	-1.39657	-1.36456
201981233	chr2:201981233:C:G	1.12838e-05	-1.77941e-10	-1.34507	8.1963e-05	-1.77941e-10	-1.32492	8.21717e-05	-1.77941e-10	-1.32498
201981554	chr2:201981554:G:A	2.39638e-06	-1.50849	-1.38599	1.69963e-05	-1.51817	-1.38003	1.70386e-05	-1.51817	-1.38013
201982213	chr2:201982213:C:T	1.07643e-05	-1.77941e-10	-1.39221	7.69378e-05	-1.77941e-10	-1.38819	7.71354e-05	-1.77941e-10	-1.38822
201982398	chr2:201982398:C:T	2.77827e-06	-1.5205	-1.22611	1.95002e-05	-1.51077	-1.25	1.9554e-05	-1.51077	-1.24984
201982887	chr2:201982887:C:T	1.09417e-05	-1.77941e-10	-1.37585	7.83665e-05	-1.77941e-10	-1.36979	7.85664e-05	-1.77941e-10	-1.36984
201982962	chr2:201982962:A:G	2.58609e-05	-0.515705	-7.30438e-10	0.000183997	-0.516271	-7.30438e-10	0.000184488	-0.516203	-7.30438e-10
201983489	chr2:201983489:A:G	2.84534e-06	-1.36656	-1.35619	1.90808e-05	-1.42389	-1.35862	1.91318e-05	-1.42382	-1.35861
201983491	chr2:201983491:A:C	2.85291e-06	-1.3639	-1.35619	1.91209e-05	-1.42179	-1.35862	1.91721e-05	-1.42172	-1.35861
201983553	chr2:201983553:C:G	3.18835e-06	-1.36748	-1.24145	2.35974e-05	-1.29665	-1.2734	2.36597e-05	-1.29665	-1.27336
201983573	chr2:201983573:C:T	1.06819e-05	-1.77941e-10	-1.39989	7.58469e-05	-1.77941e-10	-1.40247	7.60423e-05	-1.77941e-10	-1.4025
201983629	chr2:201983629:T:C	1.48696e-05	-1.77941e-10	-1.06912	0.000111435	-1.77941e-10	-1.01775	0.00011172	-1.77941e-10	-1.01779
201983651	chr2:201983651:T:C	1.86012e-05	-1.77941e-10	-0.845211	0.000128299	-1.77941e-10	-0.876829	0.000128662	-1.77941e-10	-0.876598
201983891	chr2:201983891:A:G	2.8905e-06	-1.4175	-1.28951	2.17441e-05	-1.31896	-1.33289	2.18018e-05	-1.31897	-1.33282
201983904	chr2:201983904:A:G	4.10968e-05	-1.77941e-10	-0.0525066	0.000300802	-1.77941e-10	-0.0247373	0.000301554	-1.77941e-10	-0.0248369
201983939	chr2:201983939:G:A	5.75721e-06	-1.4577	-0.560285	3.67049e-05	-1.49909	-0.629194	3.67998e-05	-1.49906	-0.629237
201984180	chr2:201984180:C:T	2.52936e-05	-1.77941e-10	-0.537888	0.000178398	-1.77941e-10	-0.547174	0.000178819	-1.77941e-10	-0.547414
201984396	chr2:201984396:A:T	1.32911e-05	-1.77941e-10	-1.18134	9.37498e-05	-1.77941e-10	-1.19056	9.4018e-05	-1.77941e-10	-1.1903
201984454	chr2:201984454:T:C	1.70394e-05	-1.77941e-10	-0.932908	0.000117685	-1.77941e-10	-0.963177	0.000118047	-1.77941e-10	-0.962703
201984825	chr2:201984825:T:C	2.34887e-06	-1.50965	-1.40486	1.81827e-05	-1.42518	-1.40554	1.82296e-05	-1.4252	-1.40554
201984932	chr2:201984932:G:A	1.2147e-05	-1.18544	-0.0859114	9.15128e-05	-0.980426	-0.234284	9.186e-05	-0.980491	-0.233029
201984933	chr2:201984933:A:G	2.06936e-05	-1.77941e-10	-0.738613	0.000144993	-1.77941e-10	-0.754507	0.000145361	-1.77941e-10	-0.754568
201985569	chr2:201985569:C:T	3.49111e-05	-0.215633	-7.30438e-10	0.000236969	-0.263258	-7.30438e-10	0.000237584	-0.263263	-7.30438e-10
201985570	chr2:201985570:C:T	4.888e-05	-1.77941e-10	0.120929	0.000329322	-1.77941e-10	0.0658465	0.000330377	-1.77941e-10	0.0664473
201985769	chr2:201985769:A:C	2.58631e-06	-1.4152	-1.40301	1.76606e-05	-1.45852	-1.40133	1.77062e-05	-1.45853	-1.40134
201985849	chr2:201985849:A:G	2.10386e-05	-0.722078	-7.30438e-10	0.000127811	-0.88064	-7.30438e-10	0.00012814	-0.880659	-7.30438e-10
201986006	chr2:201986006:A:G	2.56514e-05	-1.77941e-10	-0.523838	0.000153449	-1.77941e-10	-0.69782	0.000153938	-1.77941e-10	-0.697234
201986583	chr2:201986583:G:A	9.68026e-06	-1.49835	-7.30438e-10	6.80963e-05	-1.51027	-7.30438e-10	6.82733e-05	-1.51027	-7.30438e-10
201986811	chr2:201986811:G:A	2.99219e-06	-1.26696	-1.40548	1.82795e-05	-1.42059	-1.40482	1.83287e-05	-1.42051	-1.40481
201987805	chr2:201987805:G:A	1.07049e-05	-1.77941e-10	-1.39774	7.60553e-05	-1.77941e-10	-1.39973	7.62562e-05	-1.77941e-10	-1.39969
201987824	chr2:201987824:A:C	2.98906e-05	-1.77941e-10	-0.370894	0.000199978	-1.77941e-10	-0.432983	0.000200512	-1.77941e-10	-0.432911
201987839	chr2:201987839:A:G	0.00023716	-1.77941e-10	1.7003	0.00157764	-1.77941e-10	1.63249	0.00158362	-1.77941e-10	1.63368
201988089	chr2:201988089:C:G	2.81613e-06	-1.42035	-1.31272	2.58001e-05	-1.10536	-1.37545	2.58714e-05	-1.10538	-1.37527
201988240	chr2:201988240:C:T	1.55776e-05	-1.77941e-10	-1.0226	0.00011119	-1.77941e-10	-1.01995	0.000111486	-1.77941e-10	-1.01989
201988325	chr2:201988325:C:T	1.07911e-05	-1.77941e-10	-1.38972	7.6898e-05	-1.77941e-10	-1.38871	7.70977e-05	-1.77941e-10	-1.38871
201988408	chr2:201988408:T:C	1.11051e-05	-1.77941e-10	-1.36104	7.87104e-05	-1.77941e-10	-1.36541	7.89169e-05	-1.77941e-10	-1.36539
201988581	chr2:201988581:G:A	2.61408e-06	-1.40688	-1.40064	2.59228e-05	-1.07895	-1.39712	2.5987e-05	-1.07897	-1.39722
201989242	chr2:201989242:G:A	1.66832e-05	-1.77941e-10	-0.954036	0.000117525	-1.77941e-10	-0.964535	0.00011787	-1.77941e-10	-0.964202
201989349	chr2:201989349:G:A	3.19114e-05	-1.77941e-10	-0.305476	0.00021255	-1.77941e-10	-0.372011	0.000213116	-1.77941e-10	-0.371951
201989350	chr2:201989350:G:A	3.14967e-06	-1.21963	-1.40151	1.89828e-05	-1.39295	-1.3947	1.90344e-05	-1.39286	-1.39468
201989397	chr2:201989397:G:A	1.28987e-05	-1.77941e-10	-1.21131	9.4192e-05	-1.77941e-10	-1.18585	9.44462e-05	-1.77941e-10	-1.18575
201990045	chr2:201990045:G:A	1.14702e-05	-1.77941e-10	-1.32868	8.27461e-05	-1.77941e-10	-1.31541	8.29652e-05	-1.77941e-10	-1.31536
201990471	chr2:201990471:A:G	3.68889e-06	-1.06145	-1.40167	2.06735e-05	-1.30792	-1.39442	2.07298e-05	-1.3078	-1.39442
201990503	chr2:201990503:AG:A	1.07163e-05	-1.77941e-10	-1.39667	7.63473e-05	-1.77941e-10	-1.3959	7.65457e-05	-1.77941e-10	-1.3959
201990830	chr2:201990830:A:G	3.47815e-05	-1.77941e-10	-0.219352	0.000231373	-1.77941e-10	-0.28716	0.000231981	-1.77941e-10	-0.287129
201991083	chr2:201991083:C:T	3.41387e-05	-1.77941e-10	-0.238008	0.000255757	-1.77941e-10	-0.18696	0.000256348	-1.77941e-10	-0.187248
201991747	chr2:201991747:C:T	2.94681e-06	-1.3582	-1.32952	2.05059e-05	-1.36172	-1.34876	2.0563e-05	-1.3617	-1.34859
201992934	chr2:201992934:C:T	9.0874e-06	-1.50983	-0.0517218	6.80146e-05	-1.5095	-0.00196564	6.81733e-05	-1.50949	-0.00223792
201993836	chr2:201993836:G:C	1.35155e-05	-1.77941e-10	-1.1646	9.39143e-05	-1.77941e-10	-1.18881	9.42111e-05	-1.77941e-10	-1.18825
201994049	chr2:201994049:A:G	1.96583e-05	-1.77941e-10	-0.789938	0.000142768	-1.77941e-10	-0.76997	0.000143099	-1.77941e-10	-0.770248
201994095	chr2:201994095:C:T	3.40493e-05	-1.77941e-10	-0.240629	0.000226353	-1.77941e-10	-0.309093	0.000226952	-1.77941e-10	-0.309048
201994356	chr2:201994356:T:TTTTC	2.95154e-06	-1.2813	-1.40481	2.3154e-05	-1.18343	-1.40559	2.32157e-05	-1.18336	-1.40559
201994526	chr2:201994526:T:A	3.69997e-06	-1.05888	-1.40123	2.07281e-05	-1.30593	-1.39377	2.07847e-05	-1.3058	-1.39377
201994587	chr2:201994587:G:A	1.60401e-05	-1.77941e-10	-0.993345	0.000110583	-1.77941e-10	-1.02542	0.000110953	-1.77941e-10	-1.02468
201994681	chr2:201994681:C:T	3.44981e-05	-1.77941e-10	-0.227535	0.000229323	-1.77941e-10	-0.296059	0.000229918	-1.77941e-10	-0.296064
201994894	chr2:201994894:G:A	2.93425e-06	-1.3168	-1.37519	2.25944e-05	-1.22826	-1.38522	2.26567e-05	-1.22821	-1.38512
201994940	chr2:201994940:C:A	4.33382e-06	-1.15592	-1.14607	3.09244e-05	-1.12522	-1.17442	3.10145e-05	-1.12522	-1.17412
201995188	chr2:201995188:C:G	4.54192e-06	-0.958439	-1.29665	4.8606e-05	-0.488543	-1.3589	4.87415e-05	-0.488569	-1.35869
201995662	chr2:201995662:C:T	2.06771e-05	-1.77941e-10	-0.73941	0.000159671	-1.77941e-10	-0.658073	0.000160073	-1.77941e-10	-0.658153
201996496	chr2:201996496:C:T	1.55512e-05	-0.513819	-0.510481	9.81778e-05	-0.637806	-0.506604	9.83441e-05	-0.637753	-0.50756
201997020	chr2:201997020:G:A	5.08447e-06	-0.744813	-1.39743	3.38311e-05	-0.822131	-1.38768	3.39171e-05	-0.822215	-1.38765
201998056	chr2:201998056:C:T	1.23532e-05	-1.77941e-10	-1.25453	9.04772e-05	-1.77941e-10	-1.22609	9.07042e-05	-1.77941e-10	-1.22618
201998423	chr2:201998423:T:C	3.30636e-05	-1.77941e-10	-0.270006	0.000223746	-1.77941e-10	-0.320676	0.000224294	-1.77941e-10	-0.320827
201998635	chr2:201998635:A:T	2.54347e-06	-1.50924	-1.32566	1.88379e-05	-1.50341	-1.29191	1.88798e-05	-1.50344	-1.29225
201998753	chr2:201998753:C:T	2.95224e-06	-1.41646	-1.26942	2.16579e-05	-1.51846	-1.13737	2.17035e-05	-1.51846	-1.13785
201999478	chr2:201999478:A:G	3.97585e-06	-1.30284	-1.08536	1.93839e-05	-1.51402	-1.25272	1.94436e-05	-1.51401	-1.25225
201999496	chr2:201999496:G:A	3.07269e-06	-1.43042	-1.21546	2.32929e-05	-1.51486	-1.06818	2.33413e-05	-1.51487	-1.06869
201999589	chr2:201999589:T:C	1.3768e-05	-1.77941e-10	-1.14609	9.5551e-05	-1.77941e-10	-1.17153	9.58123e-05	-1.77941e-10	-1.17139
201999908	chr2:201999908:C:T	1.51655e-05	-1.77941e-10	-1.04942	0.000104948	-1.77941e-10	-1.07772	0.000105242	-1.77941e-10	-1.07752
202000039	chr2:202000039:T:C	1.73836e-05	-1.77941e-10	-0.912911	0.00012711	-1.77941e-10	-0.886133	0.000127417	-1.77941e-10	-0.886324
202000122	chr2:202000122:G:C	1.0687e-05	-1.77941e-10	-1.39941	7.6322e-05	-1.77941e-10	-1.39623	7.65211e-05	-1.77941e-10	-1.39622
202001138	chr2:202001138:ATACTTTTT:A	8.42445e-06	-0.354885	-1.28241	5.65295e-05	-0.439745	-1.25668	5.66708e-05	-0.439713	-1.25681
202001174	chr2:202001174:A:G	1.13089e-05	-1.77941e-10	-1.34285	8.15867e-05	-1.77941e-10	-1.32952	8.18027e-05	-1.77941e-10	-1.32948
202001263	chr2:202001263:C:T	3.0505e-06	-1.48306	-1.17007	2.46636e-05	-1.50523	-1.02063	2.47141e-05	-1.50525	-1.02117
202001308	chr2:202001308:G:A	2.458e-06	-1.47131	-1.39778	1.69086e-05	-1.49827	-1.4051	1.69525e-05	-1.49828	-1.40509
202002378	chr2:202002378:A:T	9.48329e-06	-1.51891	-7.30438e-10	6.78612e-05	-1.51372	-7.30438e-10	6.80371e-05	-1.51373	-7.30438e-10
202002695	chr2:202002695:C:T	1.09792e-05	-1.37244	-7.30438e-10	7.71632e-05	-1.38527	-7.30438e-10	7.73663e-05	-1.38523	-7.30438e-10
202002730	chr2:202002730:T:C	3.79269e-06	-1.46719	-0.968173	3.24222e-05	-1.4708	-0.781542	3.24906e-05	-1.47079	-0.782048
202003032	chr2:202003032:G:A	1.17682e-05	-1.30304	-7.30438e-10	6.73689e-05	-1.52101	-7.30438e-10	6.75441e-05	-1.52101	-7.30438e-10
202003245	chr2:202003245:T:C	3.93546e-06	-1.44994	-0.948472	3.26154e-05	-1.48511	-0.76129	3.26861e-05	-1.4851	-0.761733
202003265	chr2:202003265:C:T	2.32964e-05	-1.77941e-10	-0.620141	0.000171487	-1.77941e-10	-0.586684	0.000171924	-1.77941e-10	-0.586731
202003934	chr2:202003934:C:T	3.43884e-06	-1.51259	-1.02072	3.30653e-05	-1.38502	-0.847687	3.31386e-05	-1.38499	-0.848096
202004386	chr2:202004386:T:C	1.25437e-05	-1.77941e-10	-1.23922	9.06716e-05	-1.77941e-10	-1.22394	9.09042e-05	-1.77941e-10	-1.22398
202004476	chr2:202004476:A:AG	3.80103e-06	-1.49956	-0.933605	3.53404e-05	-1.42295	-0.743215	3.54171e-05	-1.42293	-0.743665
202004553	chr2:202004553:C:T	1.08634e-05	-1.77941e-10	-1.38304	7.7971e-05	-1.77941e-10	-1.37485	7.81758e-05	-1.77941e-10	-1.37483
202004651	chr2:202004651:T:C	1.06933e-05	-1.77941e-10	-1.39882	7.56312e-05	-1.77941e-10	-1.40532	7.58286e-05	-1.77941e-10	-1.40531
202004759	chr2:202004759:G:A	1.11561e-05	-1.77941e-10	-1.35645	7.94191e-05	-1.77941e-10	-1.35645	7.9627e-05	-1.77941e-10	-1.35643
202004936	chr2:202004936:T:C	1.06958e-05	-1.77941e-10	-1.39859	7.73132e-05	-1.77941e-10	-1.38333	7.75064e-05	-1.77941e-10	-1.38343
202005158	chr2:202005158:T:C	4.50891e-06	-1.48163	-0.780754	4.10534e-05	-1.45259	-0.563721	4.11394e-05	-1.45258	-0.564242
202005185	chr2:202005185:TG:T	2.58327e-06	-1.47395	-1.34544	1.74979e-05	-1.51523	-1.35388	1.75483e-05	-1.51525	-1.35358
202005188	chr2:202005188:C:A	2.57078e-06	-1.47879	-1.34544	1.74698e-05	-1.51684	-1.35388	1.75202e-05	-1.51685	-1.35358
202006797	chr2:202006797:C:A	1.20457e-05	-1.77941e-10	-1.27973	8.71579e-05	-1.77941e-10	-1.26347	8.73826e-05	-1.77941e-10	-1.26349
202006910	chr2:202006910:G:A	1.24262e-05	-1.77941e-10	-1.24863	8.84123e-05	-1.77941e-10	-1.24918	8.86444e-05	-1.77941e-10	-1.24915
202007026	chr2:202007026:A:G	3.43335e-06	-1.4092	-1.1257	2.27277e-05	-1.50953	-1.09808	2.27895e-05	-1.50952	-1.09797
202007082	chr2:202007082:G:A	2.14491e-05	-1.77941e-10	-0.702753	0.000154324	-1.77941e-10	-0.692137	0.00015473	-1.77941e-10	-0.692106
202007214	chr2:202007214:A:G	1.18197e-05	-1.77941e-10	-1.29867	8.51467e-05	-1.77941e-10	-1.28681	8.53505e-05	-1.77941e-10	-1.28702
202007489	chr2:202007489:A:G	3.05713e-06	-1.3039	-1.34706	2.33514e-05	-1.1977	-1.38283	2.34162e-05	-1.19773	-1.38263
202007537	chr2:202007537:G:T	1.35854e-05	-1.15944	-7.30438e-10	9.03307e-05	-1.22771	-7.30438e-10	9.0573e-05	-1.22763	-7.30438e-10
202007708	chr2:202007708:A:G	0.000723564	-1.77941e-10	2.81575	0.00519838	-1.77941e-10	2.82491	0.00521329	-1.77941e-10	2.82518
202007728	chr2:202007728:A:C	8.89199e-06	-1.52019	-0.0630966	0.000101278	-1.33038	0.217062	0.000101501	-1.33035	0.216639
202007871	chr2:202007871:C:T	7.46363e-06	-1.52099	-0.237405	8.62398e-05	-1.30106	0.0270043	8.64243e-05	-1.30103	0.0265128
202008145	chr2:202008145:G:C	3.91248e-06	-1.09704	-1.30723	2.27998e-05	-1.30517	-1.29927	2.28653e-05	-1.30503	-1.29913
202008192	chr2:202008192:G:A	2.70708e-06	-1.43011	-1.34246	1.80047e-05	-1.50711	-1.33344	1.80494e-05	-1.50708	-1.3336
202008475	chr2:202008475:T:G	2.47556e-06	-1.4627	-1.39928	2.02353e-05	-1.34883	-1.37493	2.02857e-05	-1.34876	-1.37511
202008655	chr2:202008655:A:G	7.38906e-06	-0.639516	-1.12892	5.09224e-05	-0.70503	-1.09586	5.10567e-05	-0.704998	-1.09585
202008715	chr2:202008715:T:C	2.47247e-06	-1.48402	-1.3792	2.01461e-05	-1.38794	-1.34024	2.01947e-05	-1.38788	-1.34049
202008721	chr2:202008721:C:T	3.76832e-06	-1.51708	-0.924732	3.7341e-05	-1.36556	-0.745542	3.74266e-05	-1.36553	-0.745877
202008829	chr2:202008829:G:A	2.71547e-06	-1.44122	-1.32825	1.80656e-05	-1.50157	-1.33561	1.81176e-05	-1.5016	-1.3353
202008849	chr2:202008849:A:G	1.36118e-05	-1.77941e-10	-1.1575	9.70202e-05	-1.77941e-10	-1.15627	9.72873e-05	-1.77941e-10	-1.15612
202008861	chr2:202008861:T:C	0.000106042	-1.77941e-10	0.895398	0.000761187	-1.77941e-10	0.903689	0.000763335	-1.77941e-10	0.903911
202008998	chr2:202008998:G:A	2.90839e-06	-1.43911	-1.26173	1.79645e-05	-1.48955	-1.35324	1.80142e-05	-1.48954	-1.35308
202009378	chr2:202009378:G:C	3.02247e-06	-1.25709	-1.40527	2.39884e-05	-1.14937	-1.40425	2.40507e-05	-1.14937	-1.40425
202009931	chr2:202009931:T:A	1.25865e-05	-1.77941e-10	-1.23582	9.26679e-05	-1.77941e-10	-1.20217	9.29246e-05	-1.77941e-10	-1.202
202010127	chr2:202010127:A:G	3.93069e-06	-1.51198	-0.887641	3.80683e-05	-1.38989	-0.701915	3.81541e-05	-1.38987	-0.702284
202010829	chr2:202010829:G:A	3.90698e-06	-1.51932	-0.886352	3.97911e-05	-1.34749	-0.700053	3.98813e-05	-1.34746	-0.700415
202010973	chr2:202010973:A:G	2.48982e-06	-1.45433	-1.4019	2.04357e-05	-1.33338	-1.38053	2.04872e-05	-1.3333	-1.38068
202010991	chr2:202010991:A:G	0.000106042	-1.77941e-10	0.895398	0.000761187	-1.77941e-10	0.903689	0.000763335	-1.77941e-10	0.903911
202011045	chr2:202011045:C:T	3.91227e-06	-1.51542	-0.888898	3.86222e-05	-1.37433	-0.703032	3.87097e-05	-1.3743	-0.703393
202011065	chr2:202011065:G:A	0.000120894	1.02647	-7.30438e-10	0.000913368	1.08595	-7.30438e-10	0.000915597	1.08579	-7.30438e-10
202011449	chr2:202011449:T:A	9.9245e-06	-1.47343	-7.30438e-10	6.8376e-05	-1.50617	-7.30438e-10	6.85536e-05	-1.50617	-7.30438e-10
202011558	chr2:202011558:T:C	2.87296e-06	-1.451	-1.2621	1.81093e-05	-1.48131	-1.35345	1.81595e-05	-1.48129	-1.3533
202012038	chr2:202012038:A:G	3.98743e-06	-1.51657	-0.868725	3.97929e-05	-1.36797	-0.679527	3.98828e-05	-1.36794	-0.679895
202012258	chr2:202012258:A:G	4.0213e-06	-1.51636	-0.860476	4.00987e-05	-1.36928	-0.670561	4.01891e-05	-1.36926	-0.670933
202012490	chr2:202012490:G:A	1.36208e-05	-1.77941e-10	-1.15684	9.6845e-05	-1.77941e-10	-1.15808	9.71015e-05	-1.77941e-10	-1.15803
202012651	chr2:202012651:A:C	1.22909e-05	-1.77941e-10	-1.25958	8.58368e-05	-1.77941e-10	-1.27874	8.6072e-05	-1.77941e-10	-1.2786
202013476	chr2:202013476:C:T	2.86993e-06	-1.32384	-1.39031	1.75115e-05	-1.48425	-1.38409	1.75555e-05	-1.48423	-1.38419
202014038	chr2:202014038:T:G	1.2819e-05	-1.77941e-10	-1.21751	9.11767e-05	-1.77941e-10	-1.21839	9.14165e-05	-1.77941e-10	-1.21836
202014614	chr2:202014614:G:A	3.68356e-05	-0.161973	-7.30438e-10	0.000238707	-0.255952	-7.30438e-10	0.000239331	-0.255938	-7.30438e-10
202014657	chr2:202014657:G:A	1.24139e-05	-1.77941e-10	-1.24962	8.82175e-05	-1.77941e-10	-1.25138	8.8449e-05	-1.77941e-10	-1.25136
202014720	chr2:202014720:G:A	9.59156e-06	-1.50755	-7.30438e-10	9.29063e-05	-1.1996	-7.30438e-10	9.31507e-05	-1.19957	-7.30438e-10
202014841	chr2:202014841:C:T	2.54227e-05	-0.532796	-7.30438e-10	0.000167956	-0.607488	-7.30438e-10	0.000168412	-0.60737	-7.30438e-10
202014946	chr2:202014946:A:G	6.68263e-06	-0.632001	-1.23693	4.57038e-05	-0.697746	-1.21126	4.5824e-05	-0.697714	-1.21126
202015365	chr2:202015365:A:T	1.0972e-05	-1.37309	-7.30438e-10	7.71495e-05	-1.38544	-7.30438e-10	7.73525e-05	-1.38541	-7.30438e-10
202016105	chr2:202016105:T:C	2.5377e-06	-1.47522	-1.36196	2.10001e-05	-1.37185	-1.31482	2.105e-05	-1.37178	-1.3151
202016185	chr2:202016185:A:G	1.13765e-05	-1.77941e-10	-1.33689	8.0037e-05	-1.77941e-10	-1.3487	8.02491e-05	-1.77941e-10	-1.34865
202016259	chr2:202016259:G:A	1.09602e-05	-1.77941e-10	-1.37417	7.86189e-05	-1.77941e-10	-1.36658	7.88116e-05	-1.77941e-10	-1.36673
202016290	chr2:202016290:G:A	1.10261e-05	-1.77941e-10	-1.36818	7.78788e-05	-1.77941e-10	-1.37604	7.80849e-05	-1.77941e-10	-1.37599
202016742	chr2:202016742:C:T	1.22291e-05	-1.77941e-10	-1.26462	8.84287e-05	-1.77941e-10	-1.24899	8.86588e-05	-1.77941e-10	-1.24899
202016771	chr2:202016771:C:T	1.29357e-05	-1.77941e-10	-1.20845	9.1947e-05	-1.77941e-10	-1.20998	9.21916e-05	-1.77941e-10	-1.20992
202017775	chr2:202017775:G:A	5.80431e-06	-0.872075	-1.13776	3.11446e-05	-1.1463	-1.14625	3.12276e-05	-1.14611	-1.14637
202017777	chr2:202017777:G:T	9.86392e-06	-1.47955	-7.30438e-10	7.13279e-05	-1.4639	-7.30438e-10	7.15149e-05	-1.46388	-7.30438e-10
202017859	chr2:202017859:T:C	8.20411e-06	-1.29144	-0.372359	5.19623e-05	-1.43651	-0.344165	5.20868e-05	-1.43642	-0.344455
202018092	chr2:202018092:G:C	2.69245e-06	-1.51341	-1.26457	1.99412e-05	-1.38374	-1.35466	1.99968e-05	-1.38371	-1.3545
202018401	chr2:202018401:A:G	1.59981e-05	-0.995969	-7.30438e-10	0.000117463	-0.965064	-7.30438e-10	0.000117763	-0.965111	-7.30438e-10
202019105	chr2:202019105:G:A	6.59536e-06	-0.491512	-1.39056	4.46864e-05	-0.536018	-1.3955	4.47976e-05	-0.536095	-1.39554
202019386	chr2:202019386:C:T	4.88326e-06	-0.967285	-1.21534	2.69258e-05	-1.21597	-1.22213	2.69975e-05	-1.2158	-1.22224
202019670	chr2:202019670:G:A	3.19368e-06	-1.28975	-1.31751	1.78087e-05	-1.48368	-1.36782	1.78583e-05	-1.48366	-1.36766
202020424	chr2:202020424:AC:A	1.06463e-05	-1.77941e-10	-1.40323	7.56225e-05	-1.77941e-10	-1.40544	7.58189e-05	-1.77941e-10	-1.40544
202020624	chr2:202020624:C:T	0.000227715	-1.77941e-10	1.65966	0.00154962	-1.77941e-10	1.61457	0.00155431	-1.77941e-10	1.615
202020649	chr2:202020649:T:C	1.14543e-05	-1.77941e-10	-1.33008	8.33883e-05	-1.77941e-10	-1.30768	8.36149e-05	-1.77941e-10	-1.30756
202020783	chr2:202020783:A:G	7.11422e-06	-1.16308	-0.643267	3.57762e-05	-1.4205	-0.733401	3.58813e-05	-1.42047	-0.733094
202021589	chr2:202021589:A:G	1.0756e-05	-1.77941e-10	-1.39297	7.62354e-05	-1.77941e-10	-1.39736	7.64355e-05	-1.77941e-10	-1.39734
202022071	chr2:202022071:T:C	1.43596e-05	-1.10402	-7.30438e-10	0.000104618	-1.08087	-7.30438e-10	0.000104905	-1.08073	-7.30438e-10
202022243	chr2:202022243:T:C	1.00594e-05	-1.45993	-7.30438e-10	7.04624e-05	-1.47611	-7.30438e-10	7.06425e-05	-1.47615	-7.30438e-10
202022430	chr2:202022430:G:A	0.000117072	0.994353	-7.30438e-10	0.000719222	0.84698	-7.30438e-10	0.000721281	0.847243	-7.30438e-10
202022845	chr2:202022845:C:T	6.00041e-05	-1.77941e-10	0.325976	0.000458581	-1.77941e-10	0.396948	0.000459975	-1.77941e-10	0.397386
202023948	chr2:202023948:A:G	3.34254e-06	-1.47012	-1.09159	2.35671e-05	-1.5146	-1.05673	2.36396e-05	-1.51462	-1.05624
202024147	chr2:202024147:C:T	4.45894e-05	-1.77941e-10	0.0290587	0.000315737	-1.77941e-10	0.0237211	0.000316639	-1.77941e-10	0.0239774
202024898	chr2:202024898:A:G	1.23484e-05	-1.25491	-7.30438e-10	9.21947e-05	-1.20729	-7.30438e-10	9.24398e-05	-1.20723	-7.30438e-10
202025116	chr2:202025116:T:C	1.07169e-05	-1.77941e-10	-1.39661	7.60309e-05	-1.77941e-10	-1.40005	7.62301e-05	-1.77941e-10	-1.40003
202025299	chr2:202025299:C:T	4.66048e-05	0.0732664	-7.30438e-10	0.000347752	0.120301	-7.30438e-10	0.00034861	0.120168	-7.30438e-10
202027196	chr2:202027196:T:C	1.74812e-05	-0.907311	-7.30438e-10	0.000130743	-0.857952	-7.30438e-10	0.000131118	-0.857685	-7.30438e-10
202027310	chr2:202027310:AG:A	1.54564e-05	-1.77941e-10	-1.03041	0.000115321	-1.77941e-10	-0.98347	0.000115526	-1.77941e-10	-0.984293
202027433	chr2:202027433:A:G	1.33742e-05	-1.77941e-10	-1.17511	9.32651e-05	-1.77941e-10	-1.19574	9.34914e-05	-1.77941e-10	-1.19592
202028384	chr2:202028384:G:A	5.90068e-06	-1.46875	-0.524625	4.33656e-05	-1.51208	-0.449441	4.34422e-05	-1.5121	-0.45026
202028862	chr2:202028862:G:A	1.22167e-05	-1.77941e-10	-1.26563	8.37781e-05	-1.77941e-10	-1.30302	8.40319e-05	-1.77941e-10	-1.30259
202028934	chr2:202028934:T:C	2.93365e-06	-1.42307	-1.26913	1.92238e-05	-1.51024	-1.2648	1.92719e-05	-1.51021	-1.26492
202029242	chr2:202029242:A:G	5.18011e-06	-0.946169	-1.17744	3.30341e-05	-1.09108	-1.14257	3.31164e-05	-1.09124	-1.14252
202029243	chr2:202029243:T:G	5.23036e-06	-0.941137	-1.17282	3.33476e-05	-1.08662	-1.13759	3.34307e-05	-1.08678	-1.13753
202029366	chr2:202029366:A:G	0.000132233	-1.77941e-10	1.11613	0.00095085	-1.77941e-10	1.12617	0.000953466	-1.77941e-10	1.12632
202030227	chr2:202030227:C:A	3.38656e-06	-1.49105	-1.05757	2.43652e-05	-1.51946	-1.01858	2.44237e-05	-1.51946	-1.01877
202030416	chr2:202030416:G:A	7.88144e-06	-0.568888	-1.13504	3.67065e-05	-1.01755	-1.11069	3.68044e-05	-1.01755	-1.11062
202030440	chr2:202030440:G:A	1.21734e-05	-1.03908	-0.230109	0.000109343	-0.809833	-0.226868	0.000109554	-0.810153	-0.227214
202030793	chr2:202030793:G:C	4.03417e-06	-0.969606	-1.40403	2.72951e-05	-1.01902	-1.40546	2.73668e-05	-1.01899	-1.40546
202031506	chr2:202031506:T:A	3.70559e-06	-1.49088	-0.967714	2.67812e-05	-1.51953	-0.923955	2.68446e-05	-1.51954	-0.924182
202031732	chr2:202031732:AT:A	6.36909e-06	-0.574052	-1.34293	3.73838e-05	-0.753285	-1.35667	3.74839e-05	-0.753433	-1.35644
202031972	chr2:202031972:T:C	6.77214e-05	-1.77941e-10	0.446964	0.000485583	-1.77941e-10	0.454162	0.000486911	-1.77941e-10	0.454296
202032326	chr2:202032326:G:A	2.48318e-06	-1.45542	-1.40348	1.6854e-05	-1.50168	-1.40492	1.68978e-05	-1.50168	-1.40492
202032645	chr2:202032645:C:T	6.12347e-06	-0.566657	-1.38965	3.66358e-05	-0.747537	-1.38263	3.67202e-05	-0.747687	-1.38277
202032796	chr2:202032796:T:A	3.61856e-06	-1.47811	-1.00425	2.57384e-05	-1.52099	-0.962218	2.58e-05	-1.52099	-0.962423
202033414	chr2:202033414:C:T	3.79715e-06	-1.45986	-0.974324	2.65912e-05	-1.51977	-0.930844	2.66548e-05	-1.51976	-0.931056
202033804	chr2:202033804:G:T	4.93895e-06	-0.807615	-1.36367	3.29092e-05	-0.863212	-1.37422	3.29974e-05	-0.863183	-1.37417
202034005	chr2:202034005:C:T	1.07588e-05	-1.77941e-10	-1.39271	7.71441e-05	-1.77941e-10	-1.38551	7.73419e-05	-1.77941e-10	-1.38555
202034652	chr2:202034652:G:A	1.06556e-05	-1.77941e-10	-1.40235	7.60803e-05	-1.77941e-10	-1.3994	7.628e-05	-1.77941e-10	-1.39938
202036512	chr2:202036512:C:T	3.53731e-06	-1.46276	-1.04231	2.4734e-05	-1.52013	-1.00288	2.47938e-05	-1.52013	-1.00307
202036556	chr2:202036556:G:T	3.53493e-06	-1.46122	-1.04453	2.46807e-05	-1.51993	-1.00523	2.47404e-05	-1.51993	-1.00542
202037754	chr2:202037754:T:G	1.52137e-05	-1.77941e-10	-1.04624	0.000106352	-1.77941e-10	-1.06444	0.000106637	-1.77941e-10	-1.06436
202038073	chr2:202038073:A:G	1.05827e-05	-1.40921	-7.30438e-10	6.73771e-05	-1.52088	-7.30438e-10	6.75522e-05	-1.52089	-7.30438e-10
202038134	chr2:202038134:A:T	9.88244e-06	-1.47768	-7.30438e-10	7.07814e-05	-1.47159	-7.30438e-10	7.09694e-05	-1.47154	-7.30438e-10
202038223	chr2:202038223:C:T	7.57572e-05	-1.77941e-10	0.559095	0.000544241	-1.77941e-10	0.568202	0.000545738	-1.77941e-10	0.568352
202038942	chr2:202038942:G:A	7.14937e-06	-0.396517	-1.4049	4.1755e-05	-0.593795	-1.40557	4.18565e-05	-0.593961	-1.40558
202039375	chr2:202039375:T:G	4.39646e-06	-1.46186	-0.825773	3.10178e-05	-1.52002	-0.776608	3.10907e-05	-1.52002	-0.776862
202039429	chr2:202039429:T:A	9.57404e-06	-1.50938	-7.30438e-10	6.98757e-05	-1.48447	-7.30438e-10	7.00583e-05	-1.48446	-7.30438e-10
202040170	chr2:202040170:A:T	1.6184e-05	-1.77941e-10	-0.984413	0.000112092	-1.77941e-10	-1.01187	0.000112352	-1.77941e-10	-1.01215
202040190	chr2:202040190:T:G	5.83313e-06	-0.606616	-1.39827	3.4635e-05	-0.783674	-1.40265	3.47219e-05	-0.783821	-1.4026
202040365	chr2:202040365:T:A	8.57835e-06	-0.549768	-1.06943	3.96381e-05	-1.00327	-1.04812	3.97443e-05	-1.00327	-1.04805
202040390	chr2:202040390:A:C	5.75569e-06	-0.619353	-1.3989	3.41978e-05	-0.795965	-1.40306	3.42834e-05	-0.796111	-1.40301
202040450	chr2:202040450:G:C	1.39562e-05	-1.77941e-10	-1.13251	9.46909e-05	-1.77941e-10	-1.18057	9.49945e-05	-1.77941e-10	-1.17997
202040598	chr2:202040598:AG:A	8.15748e-06	-0.283588	-1.38592	5.39126e-05	-0.363259	-1.38057	5.40517e-05	-0.363372	-1.38047
202041530	chr2:202041530:A:G	1.15132e-05	-1.77941e-10	-1.32495	8.36048e-05	-1.77941e-10	-1.30509	8.38282e-05	-1.77941e-10	-1.30502
202041913	chr2:202041913:G:A	3.97948e-06	-1.4354	-0.951884	2.73522e-05	-1.51459	-0.907802	2.74172e-05	-1.51458	-0.908038
202042238	chr2:202042238:G:A	2.87995e-05	-0.408079	-7.30438e-10	0.000187602	-0.496864	-7.30438e-10	0.000188101	-0.496808	-7.30438e-10
202042330	chr2:202042330:C:T	3.93804e-06	-1.44718	-0.950574	2.73023e-05	-1.51751	-0.906712	2.73671e-05	-1.5175	-0.906948
202043261	chr2:202043261:C:CA	4.25044e-05	-0.0188296	-7.30438e-10	0.000376459	0.19962	-7.30438e-10	0.000377384	0.199477	-7.30438e-10
202044374	chr2:202044374:T:C	7.07146e-06	-0.674578	-1.13779	3.37571e-05	-1.09366	-1.11834	3.38482e-05	-1.09365	-1.11825
202045221	chr2:202045221:A:T	1.06228e-05	-1.77941e-10	-1.40544	7.57362e-05	-1.77941e-10	-1.40393	7.59336e-05	-1.77941e-10	-1.40393
202045685	chr2:202045685:AG:A	3.5471e-06	-1.48499	-1.01732	2.53513e-05	-1.52063	-0.977731	2.5412e-05	-1.52063	-0.977935
202045710	chr2:202045710:A:C	1.06263e-05	-1.77941e-10	-1.4051	7.58126e-05	-1.77941e-10	-1.40293	7.60105e-05	-1.77941e-10	-1.40291
202046342	chr2:202046342:C:T	3.7637e-06	-1.4771	-0.965938	2.67638e-05	-1.52101	-0.923131	2.68276e-05	-1.52101	-0.92335
202046400	chr2:202046400:C:T	6.31421e-06	-0.577633	-1.348	3.89567e-05	-0.703422	-1.36532	3.90579e-05	-0.703638	-1.3651
202046825	chr2:202046825:G:A	6.55624e-06	-0.54052	-1.3475	4.03544e-05	-0.668589	-1.3649	4.04592e-05	-0.66881	-1.36468
202046984	chr2:202046984:T:C	6.71515e-06	-0.517832	-1.34624	4.12424e-05	-0.64765	-1.36407	4.13493e-05	-0.647873	-1.36386
202047078	chr2:202047078:C:G	3.83678e-06	-1.47184	-0.951968	2.71633e-05	-1.52085	-0.908478	2.7228e-05	-1.52084	-0.908697
202047213	chr2:202047213:TA:T	1.49255e-05	-1.06536	-7.30438e-10	9.81117e-05	-1.14508	-7.30438e-10	9.83761e-05	-1.14499	-7.30438e-10
202047229	chr2:202047229:C:T	4.35737e-06	-1.47631	-0.820257	3.10842e-05	-1.521	-0.77349	3.11576e-05	-1.521	-0.773727
202047392	chr2:202047392:G:A	4.54893e-06	-1.45962	-0.793928	3.19983e-05	-1.51947	-0.746037	3.20744e-05	-1.51946	-0.746265
202047826	chr2:202047826:G:A	2.45364e-06	-1.47021	-1.40066	1.70654e-05	-1.49157	-1.40257	1.71096e-05	-1.49156	-1.40259
202047965	chr2:202047965:T:C	3.4151e-06	-1.16305	-1.37718	3.65819e-05	-0.754546	-1.37709	3.66724e-05	-0.754689	-1.37707
202047969	chr2:202047969:G:A	1.0629e-05	-1.77941e-10	-1.40485	7.58713e-05	-1.77941e-10	-1.40215	7.60697e-05	-1.77941e-10	-1.40214
202047972	chr2:202047972:A:G	2.07073e-05	-0.737953	-7.30438e-10	0.000163401	-0.634983	-7.30438e-10	0.000163814	-0.635052	-7.30438e-10
202047980	chr2:202047980:G:A	3.95105e-06	-1.49561	-0.898844	2.87205e-05	-1.51853	-0.855043	2.87888e-05	-1.51854	-0.855256
202048384	chr2:202048384:G:A	1.0582e-05	-0.276484	-1.1328	7.12684e-05	-0.360328	-1.10441	7.14579e-05	-0.360444	-1.10423
202048385	chr2:202048385:C:T	4.66807e-06	-1.51435	-0.71334	3.59272e-05	-1.47133	-0.678367	3.59958e-05	-1.47131	-0.679069
202048813	chr2:202048813:C:T	2.05568e-05	-1.77941e-10	-0.745246	0.000141074	-1.77941e-10	-0.781902	0.000141464	-1.77941e-10	-0.781744
202048930	chr2:202048930:T:C	1.06214e-05	-1.77941e-10	-1.40557	7.56941e-05	-1.77941e-10	-1.40449	7.58903e-05	-1.77941e-10	-1.4045
202048953	chr2:202048953:G:A	1.06218e-05	-1.77941e-10	-1.40553	7.56568e-05	-1.77941e-10	-1.40498	7.5854e-05	-1.77941e-10	-1.40498
202049768	chr2:202049768:A:G	3.3068e-06	-1.23458	-1.33788	2.91663e-05	-1.02505	-1.33312	2.92338e-05	-1.0252	-1.33326
202049801	chr2:202049801:C:A	1.15437e-05	-0.271129	-1.05117	7.7907e-05	-0.357613	-1.01806	7.81114e-05	-0.357729	-1.01792
202050175	chr2:202050175:C:T	7.55875e-06	-0.404175	-1.34156	4.75741e-05	-0.539138	-1.32976	4.76748e-05	-0.539382	-1.33
202050534	chr2:202050534:C:T	2.47029e-06	-1.49072	-1.37338	1.72363e-05	-1.51834	-1.36583	1.72815e-05	-1.51834	-1.3658
202050684	chr2:202050684:T:A	1.41908e-05	-1.77941e-10	-1.11584	0.000100227	-1.77941e-10	-1.12375	0.000100489	-1.77941e-10	-1.12374
202051174	chr2:202051174:T:G	2.54096e-06	-1.45494	-1.38095	1.69492e-05	-1.51941	-1.38156	1.69931e-05	-1.51941	-1.38157
202051175	chr2:202051175:G:T	2.53646e-06	-1.45713	-1.38054	1.69506e-05	-1.51973	-1.38116	1.69945e-05	-1.51973	-1.38116
202052197	chr2:202052197:G:T	6.7825e-06	-0.560183	-1.29391	4.58819e-05	-0.622307	-1.28281	4.60069e-05	-0.622407	-1.28259
202052286	chr2:202052286:T:C	2.22895e-05	-1.00679	0.342471	0.0001277	-1.29392	0.412411	0.000128067	-1.29394	0.412711
202052348	chr2:202052348:A:G	3.44555e-05	-0.895426	0.666656	0.00019148	-1.2209	0.744491	0.000192037	-1.22093	0.744826
202052404	chr2:202052404:G:A	4.65671e-06	-0.845542	-1.38459	3.00356e-05	-0.94593	-1.38288	3.01041e-05	-0.946122	-1.383
202052556	chr2:202052556:C:T	3.49234e-05	-1.51711	1.30183	0.000289782	-1.49833	1.43627	0.000290393	-1.49836	1.43581
202052695	chr2:202052695:G:A	0.000194504	-1.77941e-10	1.50202	0.00167658	-1.77941e-10	1.69332	0.00167844	-1.77941e-10	1.69183
202052887	chr2:202052887:G:C	1.06902e-05	-1.77941e-10	-1.39911	7.65018e-05	-1.77941e-10	-1.39388	7.67006e-05	-1.77941e-10	-1.39388
202053044	chr2:202053044:A:G	4.63132e-06	-1.34482	-0.890775	2.98317e-05	-1.43068	-0.904942	2.98976e-05	-1.43066	-0.905344
202053100	chr2:202053100:TC:T	2.96905e-06	-1.27636	-1.40384	2.43379e-05	-1.13363	-1.40552	2.44e-05	-1.13369	-1.40551
202053112	chr2:202053112:T:A	7.53045e-05	0.553102	-7.30438e-10	0.000359586	0.153764	-7.30438e-10	0.000360497	0.153698	-7.30438e-10
202053509	chr2:202053509:C:T	4.39905e-06	-0.976444	-1.31061	2.78326e-05	-1.09837	-1.30661	2.78926e-05	-1.09854	-1.30689
202053529	chr2:202053529:T:C	6.6355e-06	-1.21645	-0.659549	4.01101e-05	-1.33806	-0.701502	4.01959e-05	-1.33804	-0.701979
202053879	chr2:202053879:T:C	1.0703e-05	-1.77941e-10	-1.39792	7.66289e-05	-1.77941e-10	-1.39222	7.68294e-05	-1.77941e-10	-1.3922
202053979	chr2:202053979:A:G	1.20446e-05	-1.77941e-10	-1.27982	8.74251e-05	-1.77941e-10	-1.26041	8.76343e-05	-1.77941e-10	-1.26061
202053985	chr2:202053985:C:T	1.91448e-05	0.108868	-0.925277	0.000150085	0.178254	-0.898242	0.000150325	0.178152	-0.899136
202054132	chr2:202054132:C:T	2.07238e-05	-0.737156	-7.30438e-10	0.000131885	-0.84926	-7.30438e-10	0.000132245	-0.849131	-7.30438e-10
202054273	chr2:202054273:G:A	2.84377e-06	-1.3434	-1.37991	2.25738e-05	-1.2246	-1.38979	2.26331e-05	-1.22465	-1.38972
202054340	chr2:202054340:GA:G	5.4153e-06	-0.721873	-1.35734	3.36819e-05	-0.876925	-1.3373	3.37529e-05	-0.877128	-1.33759
202054344	chr2:202054344:GAAGGAAGGAAGGAGA:G	5.01186e-06	-0.800487	-1.35614	3.14364e-05	-0.947352	-1.33587	3.15028e-05	-0.947543	-1.33617
202054605	chr2:202054605:C:T	1.41614e-05	-1.77941e-10	-1.11792	9.6414e-05	-1.77941e-10	-1.16254	9.66539e-05	-1.77941e-10	-1.16265
202054681	chr2:202054681:T:C	2.90714e-06	-1.32361	-1.37766	2.31896e-05	-1.19928	-1.3882	2.32505e-05	-1.19933	-1.38813
202054881	chr2:202054881:T:C	1.13851e-05	-1.77941e-10	-1.33613	7.98594e-05	-1.77941e-10	-1.35092	8.00651e-05	-1.77941e-10	-1.35095
202055011	chr2:202055011:A:G	2.88342e-06	-1.32713	-1.38233	2.30073e-05	-1.20354	-1.39184	2.30676e-05	-1.20358	-1.39177
202055035	chr2:202055035:T:C	2.89224e-06	-1.32346	-1.38294	2.31053e-05	-1.19881	-1.39231	2.31658e-05	-1.19886	-1.39225
202055275	chr2:202055275:A:AT	1.0864e-05	-1.77941e-10	-1.38298	7.67262e-05	-1.77941e-10	-1.39095	7.69282e-05	-1.77941e-10	-1.39091
202055277	chr2:202055277:T:A	1.25992e-05	-1.2348	-7.30438e-10	6.79186e-05	-1.51288	-7.30438e-10	6.80954e-05	-1.51288	-7.30438e-10
202055780	chr2:202055780:T:C	1.2538e-05	-1.77941e-10	-1.23967	8.65544e-05	-1.77941e-10	-1.27042	8.67711e-05	-1.77941e-10	-1.27051
202056217	chr2:202056217:A:G	1.8073e-05	-1.51421	0.640192	0.000144455	-1.50304	0.744818	0.000144766	-1.50306	0.744397
202057129	chr2:202057129:T:C	2.22684e-05	-1.51855	0.853279	0.000181447	-1.49312	0.9629	0.000181835	-1.49315	0.96247
202057942	chr2:202057942:C:T	3.00261e-06	-1.30786	-1.36109	2.39841e-05	-1.17923	-1.37457	2.40476e-05	-1.17928	-1.37447
202059055	chr2:202059055:T:C	5.08033e-05	-1.51272	1.67225	0.000398868	-1.50586	1.7633	0.00039979	-1.50588	1.76303
202059202	chr2:202059202:T:C	2.79172e-06	-1.35607	-1.38571	2.20721e-05	-1.24208	-1.3948	2.21298e-05	-1.24212	-1.39474
202059949	chr2:202059949:G:A	5.81913e-06	-1.29286	-0.714428	3.59667e-05	-1.39503	-0.753567	3.60444e-05	-1.39502	-0.754018
202060105	chr2:202060105:G:A	1.39677e-05	-1.77941e-10	-1.13169	9.48984e-05	-1.77941e-10	-1.17838	9.51363e-05	-1.77941e-10	-1.17848
202060134	chr2:202060134:T:C	1.13348e-05	-1.77941e-10	-1.34056	7.98821e-05	-1.77941e-10	-1.35064	8.00969e-05	-1.77941e-10	-1.35055
202060196	chr2:202060196:G:A	1.29126e-05	-1.77941e-10	-1.21024	9.19672e-05	-1.77941e-10	-1.20976	9.22126e-05	-1.77941e-10	-1.20969
202060254	chr2:202060254:G:C	1.21327e-05	-1.77941e-10	-1.27253	8.51195e-05	-1.77941e-10	-1.28713	8.5352e-05	-1.77941e-10	-1.287
202060340	chr2:202060340:T:C	1.3807e-05	-1.77941e-10	-1.14326	9.66195e-05	-1.77941e-10	-1.16041	9.68747e-05	-1.77941e-10	-1.16037
202060673	chr2:202060673:A:G	3.28059e-06	-1.52032	-1.06009	2.41761e-05	-1.51967	-1.02616	2.42285e-05	-1.51966	-1.02659
202060761	chr2:202060761:C:T	1.45563e-05	-1.77941e-10	-1.09042	0.000100026	-1.77941e-10	-1.12576	0.000100264	-1.77941e-10	-1.12598
202060919	chr2:202060919:T:A	2.7505e-06	-1.37406	-1.38259	2.16097e-05	-1.26575	-1.39229	2.16665e-05	-1.2658	-1.39222
202060952	chr2:202060952:G:A	4.80665e-06	-1.48334	-0.715099	3.66249e-05	-1.36128	-0.769182	3.67438e-05	-1.36135	-0.768467
202061167	chr2:202061167:TG:T	2.96502e-05	0.31918	-0.69815	0.000254646	0.455959	-0.647272	0.000254965	0.45582	-0.64848
202061182	chr2:202061182:GTGTA:G	1.17e-05	-1.77941e-10	-1.30885	8.13881e-05	-1.77941e-10	-1.33196	8.1594e-05	-1.77941e-10	-1.33203
202061188	chr2:202061188:A:G	1.13357e-05	-1.77941e-10	-1.34048	8.15121e-05	-1.77941e-10	-1.33044	8.17193e-05	-1.77941e-10	-1.3305
202061228	chr2:202061228:G:A	2.38633e-05	-1.50952	0.913424	0.00019024	-1.50937	1.02646	0.000190649	-1.50939	1.02603
202061413	chr2:202061413:A:G	0.000222138	-1.77941e-10	1.63486	0.00153014	-1.77941e-10	1.60193	0.00153521	-1.77941e-10	1.60263
202061522	chr2:202061522:A:G	4.43987e-06	-0.880642	-1.39717	2.77691e-05	-1.01965	-1.38762	2.78322e-05	-1.01983	-1.38776
202061614	chr2:202061614:G:A	7.855e-06	-1.34779	-0.359495	5.53069e-05	-1.52003	-0.19826	5.5425e-05	-1.52003	-0.198723
202062045	chr2:202062045:C:T	2.83335e-06	-1.33722	-1.38976	2.25639e-05	-1.21706	-1.39777	2.26226e-05	-1.21712	-1.39772
202062068	chr2:202062068:C:A	7.23518e-06	-0.500193	-1.28929	7.05135e-05	-0.154513	-1.32087	7.06971e-05	-0.154538	-1.32084
202062208	chr2:202062208:T:C	1.34767e-05	-1.77941e-10	-1.16748	9.45696e-05	-1.77941e-10	-1.18185	9.48227e-05	-1.77941e-10	-1.18178
202062568	chr2:202062568:G:A	1.49625e-05	-0.0560693	-1.00682	0.000116237	0.00673995	-0.982294	0.000116434	0.00664171	-0.983106
202062635	chr2:202062635:T:C	2.77722e-06	-1.39907	-1.34791	2.16891e-05	-1.30773	-1.34665	2.17401e-05	-1.30778	-1.34685
202063247	chr2:202063247:T:A	2.7957e-06	-1.43377	-1.30659	2.1634e-05	-1.35397	-1.30295	2.16834e-05	-1.35402	-1.30322
202063987	chr2:202063987:T:C	1.30093e-05	-1.20277	-7.30438e-10	7.82588e-05	-1.37117	-7.30438e-10	7.84611e-05	-1.37118	-7.30438e-10
202064022	chr2:202064022:C:T	1.07529e-05	-1.34799	-0.045273	0.000129568	-1.00321	0.136224	0.000129727	-1.00338	0.135027
202064217	chr2:202064217:G:T	1.17767e-05	-1.40212	0.0998098	9.12151e-05	-1.5125	0.294533	9.13937e-05	-1.51251	0.293897
202065221	chr2:202065221:G:A	9.13443e-05	-1.77941e-10	0.746197	0.000758904	-1.77941e-10	0.900686	0.000759955	-1.77941e-10	0.899473
202065491	chr2:202065491:T:C	1.01215e-05	-1.45377	-7.30438e-10	7.08556e-05	-1.47054	-7.30438e-10	7.10363e-05	-1.47059	-7.30438e-10
202065603	chr2:202065603:A:G	5.32202e-06	-1.09979	-0.996798	3.44426e-05	-1.23116	-0.960731	3.4519e-05	-1.23113	-0.961147
202066039	chr2:202066039:CT:C	1.17135e-05	-1.3931	0.0854081	8.96263e-05	-1.51484	0.279297	8.98011e-05	-1.51484	0.278652
202066294	chr2:202066294:C:A	1.17054e-05	-1.77941e-10	-1.30839	8.17745e-05	-1.77941e-10	-1.32722	8.19982e-05	-1.77941e-10	-1.32709
202066504	chr2:202066504:A:G	2.76427e-06	-1.4337	-1.31796	2.13982e-05	-1.35383	-1.31405	2.14474e-05	-1.35388	-1.31431
202066507	chr2:202066507:G:A	1.07685e-05	-1.77941e-10	-1.39181	7.7235e-05	-1.77941e-10	-1.38434	7.74373e-05	-1.77941e-10	-1.38432
202067478	chr2:202067478:G:A	1.21765e-05	-1.26893	-7.30438e-10	8.49024e-05	-1.28969	-7.30438e-10	8.51123e-05	-1.28981	-7.30438e-10
202067724	chr2:202067724:A:G	9.90903e-06	-0.528821	-0.946171	7.48373e-05	-0.499225	-0.916647	7.49663e-05	-0.499298	-0.917449
202068039	chr2:202068039:A:T	0.000201115	-1.77941e-10	1.53544	0.00129389	-1.77941e-10	1.43422	0.00129818	-1.77941e-10	1.43493
202068619	chr2:202068619:G:C	5.78691e-06	-1.45483	-0.558007	4.46496e-05	-1.31239	-0.619954	4.4797e-05	-1.31247	-0.619178
202068717	chr2:202068717:G:A	5.98805e-06	-1.43815	-0.540524	4.63433e-05	-1.29049	-0.604627	4.64964e-05	-1.29057	-0.603842
202068959	chr2:202068959:C:T	1.06796e-05	-1.77941e-10	-1.4001	7.57813e-05	-1.77941e-10	-1.40334	7.59775e-05	-1.77941e-10	-1.40335
202069117	chr2:202069117:G:T	2.72979e-06	-1.36599	-1.39823	2.15115e-05	-1.26271	-1.39989	2.15675e-05	-1.26277	-1.39982
202069706	chr2:202069706:C:T	6.33956e-06	-1.39865	-0.522977	5.02272e-05	-1.22698	-0.587653	5.03932e-05	-1.22707	-0.58686
202070033	chr2:202070033:G:A	1.14989e-05	-1.77941e-10	-1.32618	8.06959e-05	-1.77941e-10	-1.3405	8.09123e-05	-1.77941e-10	-1.34042
202070751	chr2:202070751:C:T	2.88282e-05	0.531385	-0.938469	0.000230859	0.617803	-0.907185	0.00023123	0.617671	-0.908045
202070955	chr2:202070955:T:C	2.06262e-05	0.408544	-1.15042	0.000168359	0.506617	-1.11171	0.000168658	0.506495	-1.11241
202071342	chr2:202071342:G:C	0.000238774	-0.9862	2.69328	0.0019004	-0.825415	2.64404	0.00190819	-0.825307	2.64543
202071908	chr2:202071908:T:C	1.03763e-05	-1.16738	-0.261536	6.76961e-05	-1.28862	-0.227544	6.78329e-05	-1.28859	-0.228151
202072561	chr2:202072561:G:A	1.08969e-05	-1.09014	-0.289818	7.10778e-05	-1.2226	-0.244813	7.1216e-05	-1.22257	-0.245503
202072675	chr2:202072675:C:A	2.75548e-05	-1.10804	0.655781	0.000175671	-1.23912	0.676544	0.000176044	-1.23909	0.676031
202072880	chr2:202072880:G:A	3.44248e-05	-1.77941e-10	-0.22966	0.000232383	-1.77941e-10	-0.282802	0.000233108	-1.77941e-10	-0.282284
202073177	chr2:202073177:G:A	1.09995e-05	-1.77941e-10	-1.37058	7.77123e-05	-1.77941e-10	-1.37818	7.79133e-05	-1.77941e-10	-1.37819
202073635	chr2:202073635:C:T	1.17574e-05	-1.77941e-10	-1.30396	8.23573e-05	-1.77941e-10	-1.32012	8.25788e-05	-1.77941e-10	-1.32003
202073764	chr2:202073764:C:T	0.000222141	-1.77941e-10	1.63487	0.0014694	-1.77941e-10	1.56142	0.00147452	-1.77941e-10	1.5623
202073815	chr2:202073815:G:A	1.06393e-05	-1.77941e-10	-1.40388	7.59326e-05	-1.77941e-10	-1.40134	7.61288e-05	-1.77941e-10	-1.40136
202073895	chr2:202073895:G:A	1.06281e-05	-1.77941e-10	-1.40494	7.5796e-05	-1.77941e-10	-1.40314	7.59922e-05	-1.77941e-10	-1.40316
202074348	chr2:202074348:T:C	1.06393e-05	-1.77941e-10	-1.40388	7.59326e-05	-1.77941e-10	-1.40134	7.61288e-05	-1.77941e-10	-1.40136
202074591	chr2:202074591:C:A	2.7853e-06	-1.33879	-1.40529	1.66999e-05	-1.52075	-1.39504	1.67415e-05	-1.52075	-1.39515
202074613	chr2:202074613:C:T	2.17159e-05	0.365977	-1.05637	0.000173937	0.45554	-1.02804	0.000174232	0.455412	-1.02881
202074931	chr2:202074931:T:C	1.09042e-05	-1.38511	0.00582725	6.24516e-05	-1.49178	-0.105022	6.26694e-05	-1.4918	-0.104116
202075068	chr2:202075068:A:G	0.000154106	-1.77941e-10	1.2692	0.00102223	-1.77941e-10	1.19856	0.00102575	-1.77941e-10	1.1994
202075113	chr2:202075113:G:C	2.40838e-05	0.379071	-0.965972	0.000193909	0.469556	-0.933359	0.000194216	0.469428	-0.934244
202075376	chr2:202075376:T:C	0.000139451	0.0463349	1.12294	0.000607825	-0.377023	1.05572	0.000608949	-0.377216	1.05517
202076000	chr2:202076000:C:T	3.25127e-06	-1.52054	-1.06885	2.40901e-05	-1.51384	-1.03555	2.41423e-05	-1.51384	-1.03598
202076136	chr2:202076136:T:C	2.19181e-05	0.358547	-1.03967	0.000175738	0.448418	-1.01061	0.000176034	0.448293	-1.0114
202076218	chr2:202076218:TTGAC:T	2.88351e-06	-1.3039	-1.40553	1.66734e-05	-1.5205	-1.39688	1.67151e-05	-1.5205	-1.39697
202076284	chr2:202076284:A:G	0.000156857	-1.77941e-10	1.2869	0.00103992	-1.77941e-10	1.21571	0.00104351	-1.77941e-10	1.21656
202076561	chr2:202076561:T:C	1.2079e-05	-1.28989	0.0129196	8.1247e-05	-1.38534	0.0516493	8.1406e-05	-1.38532	0.0509845
202077408	chr2:202077408:T:A	1.27035e-05	-1.77941e-10	-1.22656	9.20927e-05	-1.77941e-10	-1.20839	9.23121e-05	-1.77941e-10	-1.20861
202078107	chr2:202078107:A:G	1.06337e-05	-1.77941e-10	-1.40441	7.58686e-05	-1.77941e-10	-1.40219	7.60648e-05	-1.77941e-10	-1.4022
202078509	chr2:202078509:G:A	1.17313e-05	-1.37466	0.068479	6.6585e-05	-1.48711	-0.0456006	6.68188e-05	-1.48713	-0.044669
202078862	chr2:202078862:A:G	1.16278e-05	-1.29612	-0.0189121	7.82937e-05	-1.39039	0.01967	7.84477e-05	-1.39037	0.019016
202079391	chr2:202079391:C:T	1.90493e-05	0.492389	-1.3138	0.000155804	0.604853	-1.28744	0.000156113	0.604735	-1.28794
202079589	chr2:202079589:C:T	1.11239e-05	-1.77941e-10	-1.35935	7.94161e-05	-1.77941e-10	-1.35649	7.96183e-05	-1.77941e-10	-1.35654
202079630	chr2:202079630:G:A	0.000158147	-1.77941e-10	1.29508	0.00104881	-1.77941e-10	1.22422	0.00105241	-1.77941e-10	1.22505
202079871	chr2:202079871:A:C	1.21489e-05	-1.31662	0.0454251	8.22942e-05	-1.40578	0.0848889	8.24553e-05	-1.40576	0.0842272
202079926	chr2:202079926:G:T	1.15279e-05	-1.305	-0.0186658	7.78036e-05	-1.39692	0.0199225	7.79572e-05	-1.3969	0.0192754
202080530	chr2:202080530:C:T	7.36356e-05	0.53069	-7.30438e-10	0.000429949	0.332476	-7.30438e-10	0.000431205	0.332799	-7.30438e-10
202080557	chr2:202080557:G:A	0.000291781	-0.974583	2.88215	0.00233037	-0.808296	2.83089	0.00234001	-0.808178	2.8323
202080569	chr2:202080569:A:G	2.41199e-05	0.388322	-0.973723	0.000194219	0.479262	-0.941467	0.000194528	0.479135	-0.942344
202080820	chr2:202080820:G:A	1.12817e-05	-1.32331	-0.0219523	7.64887e-05	-1.41061	0.0165685	7.66396e-05	-1.41059	0.0159216
202081047	chr2:202081047:T:C	1.12259e-05	-1.33189	-0.018318	7.62442e-05	-1.41734	0.0200881	7.63939e-05	-1.41732	0.0194318
202081211	chr2:202081211:C:T	8.41023e-06	-1.46018	-0.178804	5.14123e-05	-1.51825	-0.273063	5.15854e-05	-1.51825	-0.272293
202081286	chr2:202081286:G:A	1.15398e-05	-1.77941e-10	-1.32263	8.09498e-05	-1.77941e-10	-1.33736	8.11669e-05	-1.77941e-10	-1.33728
202081578	chr2:202081578:G:A	1.5006e-05	-1.25214	0.192151	0.000100147	-1.35681	0.232269	0.000100341	-1.35679	0.231574
202081605	chr2:202081605:T:C	2.89834e-05	0.782091	-1.18381	0.00023866	0.896537	-1.15269	0.000239094	0.896403	-1.15333
202081609	chr2:202081609:G:A	3.03331e-05	-0.356198	-7.30438e-10	0.000244459	-0.232143	-7.30438e-10	0.000245083	-0.23219	-7.30438e-10
202081610	chr2:202081610:C:T	0.000168801	-1.77941e-10	1.36028	0.00111791	-1.77941e-10	1.28803	0.00112178	-1.77941e-10	1.28888
202082145	chr2:202082145:T:C	8.59269e-06	-1.45638	-0.161148	5.23547e-05	-1.51739	-0.255756	5.25315e-05	-1.5174	-0.254975
202082148	chr2:202082148:T:C	2.36395e-05	0.385593	-0.99111	0.000194653	0.486201	-0.94617	0.000194964	0.48608	-0.947052
202082198	chr2:202082198:G:T	2.90643e-05	0.580861	-0.979787	0.000234694	0.675151	-0.948059	0.000235067	0.675019	-0.948934
202082213	chr2:202082213:G:A	9.18814e-06	-1.44543	-0.105093	5.54204e-05	-1.51446	-0.201777	5.56084e-05	-1.51447	-0.200977
202082551	chr2:202082551:G:A	1.88785e-05	-1.77941e-10	-0.830412	0.00013133	-1.77941e-10	-0.853473	0.00013168	-1.77941e-10	-0.853411
202082609	chr2:202082609:AAG:A	1.53299e-05	-1.03863	-7.30438e-10	8.71698e-05	-1.26333	-7.30438e-10	8.73894e-05	-1.26341	-7.30438e-10
202082708	chr2:202082708:C:T	8.38357e-06	-1.45571	-0.186458	5.11056e-05	-1.51722	-0.28008	5.12777e-05	-1.51722	-0.279307
202082742	chr2:202082742:G:T	5.8123e-05	-1.77941e-10	0.294123	0.000469433	-1.77941e-10	0.420336	0.000470201	-1.77941e-10	0.419375
202083319	chr2:202083319:G:A	1.1174e-05	-1.77941e-10	-1.35485	7.97871e-05	-1.77941e-10	-1.35183	7.999e-05	-1.77941e-10	-1.35188
202084099	chr2:202084099:G:A	5.02106e-06	-1.51883	-0.635966	3.57027e-05	-1.4623	-0.693665	3.58207e-05	-1.46234	-0.69292
202084298	chr2:202084298:C:T	1.10906e-05	-1.77941e-10	-1.36234	7.83335e-05	-1.77941e-10	-1.37021	7.8543e-05	-1.77941e-10	-1.37014
202084368	chr2:202084368:G:A	1.16057e-05	-1.77941e-10	-1.31694	8.21026e-05	-1.77941e-10	-1.32322	8.23205e-05	-1.77941e-10	-1.32317
202084949	chr2:202084949:C:T	5.36837e-06	-0.832934	-1.25498	3.24911e-05	-0.99343	-1.25679	3.25794e-05	-0.993631	-1.25647
202085062	chr2:202085062:C:A	1.18812e-05	-1.77941e-10	-1.29348	8.34961e-05	-1.77941e-10	-1.30639	8.37236e-05	-1.77941e-10	-1.30626
202085128	chr2:202085128:G:A	5.55322e-06	-0.799081	-1.25498	3.3476e-05	-0.963568	-1.25679	3.35668e-05	-0.963775	-1.25647
202085375	chr2:202085375:A:G	4.44486e-06	-0.89185	-1.38484	2.69129e-05	-1.04883	-1.38975	2.69763e-05	-1.04902	-1.3898
202085620	chr2:202085620:C:T	8.39003e-06	-0.737471	-0.903924	9.06969e-05	-0.338273	-0.885393	9.08605e-05	-0.338501	-0.885959
202085754	chr2:202085754:G:C	2.70614e-06	-1.46982	-1.30309	2.7674e-05	-1.1814	-1.2293	2.77324e-05	-1.18135	-1.22983
202085865	chr2:202085865:G:C	1.60918e-05	-1.77941e-10	-0.990131	0.000110183	-1.77941e-10	-1.02905	0.000110511	-1.77941e-10	-1.02867
202085880	chr2:202085880:C:T	3.51756e-06	-1.43855	-1.07212	3.87378e-05	-1.1127	-0.961671	3.88105e-05	-1.11266	-0.962435
202086390	chr2:202086390:C:T	3.30527e-06	-1.45923	-1.11369	3.51923e-05	-1.16058	-1.00978	3.52598e-05	-1.16054	-1.0105
202086949	chr2:202086949:T:A	2.01602e-05	-0.764728	-7.30438e-10	0.000114653	-0.989275	-7.30438e-10	0.000114939	-0.989382	-7.30438e-10
202086957	chr2:202086957:C:T	3.41126e-06	-1.43493	-1.10642	3.75446e-05	-1.10475	-1.00091	3.76164e-05	-1.10471	-1.00164
202086958	chr2:202086958:A:G	5.33474e-06	-0.71757	-1.37663	3.19847e-05	-0.889635	-1.3763	3.20653e-05	-0.889856	-1.37616
202086989	chr2:202086989:T:C	7.18448e-06	-0.760842	-1.03567	9.01349e-05	-0.267635	-0.962247	9.02773e-05	-0.267809	-0.963091
202087058	chr2:202087058:C:A	1.64515e-05	-0.87789	-0.0901326	0.000204495	-0.423565	0.0129193	0.000204727	-0.423731	0.011622
202087085	chr2:202087085:T:C	2.36699e-06	-1.5169	-1.38992	1.69886e-05	-1.49869	-1.39996	1.70337e-05	-1.49868	-1.39991
202087175	chr2:202087175:A:G	3.38306e-06	-1.44631	-1.10335	3.67002e-05	-1.13037	-0.998037	3.67704e-05	-1.13033	-0.998763
202087373	chr2:202087373:C:T	2.87157e-06	-1.45916	-1.25442	3.0002e-05	-1.15577	-1.17416	3.00649e-05	-1.15572	-1.17471
202087406	chr2:202087406:C:T	5.52625e-06	-0.776151	-1.28278	3.32674e-05	-0.942872	-1.28374	3.33566e-05	-0.943083	-1.28345
202087416	chr2:202087416:G:T	1.14191e-05	-1.77941e-10	-1.33315	8.15915e-05	-1.77941e-10	-1.32946	8.18059e-05	-1.77941e-10	-1.32944
202087955	chr2:202087955:C:A	3.18324e-06	-1.51782	-1.09272	2.42053e-05	-1.50238	-1.04224	2.42627e-05	-1.50237	-1.04247
202088145	chr2:202088145:G:A	1.39652e-05	-1.77941e-10	-1.13187	0.000102287	-1.77941e-10	-1.1034	0.000102574	-1.77941e-10	-1.1032
202088504	chr2:202088504:G:A	4.22524e-06	-0.923392	-1.40397	2.58459e-05	-1.07651	-1.40253	2.59089e-05	-1.07669	-1.40251
202089064	chr2:202089064:G:T	2.38444e-06	-1.49734	-1.40214	1.80349e-05	-1.45508	-1.3838	1.8078e-05	-1.45506	-1.38404
202089181	chr2:202089181:T:C	3.45689e-06	-1.49435	-1.03372	2.87118e-05	-1.45194	-0.921944	2.87569e-05	-1.45191	-0.922996
202089583	chr2:202089583:T:A	8.51515e-06	-1.3989	-0.227691	3.7153e-05	-1.49329	-0.622854	3.72674e-05	-1.49327	-0.622396
202089784	chr2:202089784:A:C	3.35143e-06	-1.5025	-1.05655	2.74532e-05	-1.46554	-0.953169	2.75e-05	-1.46551	-0.954085
202089788	chr2:202089788:C:T	6.19722e-06	-1.50771	-0.436622	5.74094e-05	-1.38272	-0.29826	5.75018e-05	-1.38275	-0.299217
202089888	chr2:202089888:T:A	1.01012e-05	-1.45579	-7.30438e-10	7.00287e-05	-1.48228	-7.30438e-10	7.02118e-05	-1.48227	-7.30438e-10
202090731	chr2:202090731:G:C	5.32215e-06	-1.36565	-0.730913	4.13987e-05	-1.27188	-0.736061	4.15042e-05	-1.27194	-0.736051
202091097	chr2:202091097:G:A	1.2972e-05	-1.09901	-0.106638	0.000197014	-0.542234	0.0943217	0.000197193	-0.54241	0.0928093
202091566	chr2:202091566:A:T	4.3758e-05	-1.77941e-10	0.0102356	0.000301814	-1.77941e-10	-0.0213787	0.000302699	-1.77941e-10	-0.0210457
202091604	chr2:202091604:C:T	1.36386e-05	-1.77941e-10	-1.15554	9.74098e-05	-1.77941e-10	-1.15226	9.76777e-05	-1.77941e-10	-1.15211
202091633	chr2:202091633:A:G	5.06704e-06	-1.42838	-0.7173	4.04291e-05	-1.25989	-0.771754	4.05594e-05	-1.25997	-0.771051
202091672	chr2:202091672:C:A	4.73966e-06	-1.50326	-0.709218	3.57077e-05	-1.40351	-0.752315	3.58232e-05	-1.40356	-0.751626
202091747	chr2:202091747:T:G	2.75515e-06	-1.42205	-1.33292	2.07882e-05	-1.35091	-1.34589	2.08413e-05	-1.35097	-1.34588
202091787	chr2:202091787:T:C	4.84709e-06	-1.50676	-0.683304	3.62794e-05	-1.41286	-0.727079	3.63974e-05	-1.41291	-0.726375
202092008	chr2:202092008:C:A	6.55844e-06	-1.4137	-0.473982	6.77121e-05	-1.1807	-0.335227	6.78188e-05	-1.18074	-0.336201
202092607	chr2:202092607:GC:G	1.25355e-05	-1.23987	-7.30438e-10	8.46189e-05	-1.29303	-7.30438e-10	8.48455e-05	-1.29295	-7.30438e-10
202092613	chr2:202092613:T:C	9.65037e-05	-1.77941e-10	0.801143	0.000793451	-1.77941e-10	0.945202	0.000794711	-1.77941e-10	0.944193
202093485	chr2:202093485:C:A	4.45449e-06	-1.49822	-0.776301	3.39221e-05	-1.39095	-0.816169	3.40308e-05	-1.39101	-0.81551
202093527	chr2:202093527:G:A	9.93659e-06	-1.47221	-7.30438e-10	6.83299e-05	-1.50684	-7.30438e-10	6.85099e-05	-1.50681	-7.30438e-10
202093791	chr2:202093791:G:A	6.33585e-06	-1.38483	-0.537383	6.63408e-05	-1.13019	-0.406191	6.64495e-05	-1.13024	-0.4071
202094510	chr2:202094510:A:C	2.51454e-05	-1.77941e-10	-0.543764	0.000178529	-1.77941e-10	-0.546436	0.000179033	-1.77941e-10	-0.546217
202094523	chr2:202094523:T:C	5.54527e-06	-1.46296	-0.592533	3.85347e-05	-1.40748	-0.672155	3.8637e-05	-1.40752	-0.672058
202094945	chr2:202094945:G:A	9.77307e-06	-1.48881	-7.30438e-10	6.81729e-05	-1.50914	-7.30438e-10	6.83503e-05	-1.50914	-7.30438e-10
202095039	chr2:202095039:A:G	4.33644e-06	-1.50162	-0.799761	3.28285e-05	-1.39984	-0.840055	3.29332e-05	-1.39989	-0.839413
202095553	chr2:202095553:A:G	9.86474e-06	-1.47947	-7.30438e-10	6.85928e-05	-1.503	-7.30438e-10	6.87718e-05	-1.50299	-7.30438e-10
202095842	chr2:202095842:G:C	2.4083e-05	-1.77941e-10	-0.586932	0.000179055	-1.77941e-10	-0.543496	0.000179378	-1.77941e-10	-0.54429
202096064	chr2:202096064:A:G	1.34296e-05	-1.17097	-7.30438e-10	9.12011e-05	-1.21812	-7.30438e-10	9.14451e-05	-1.21805	-7.30438e-10
202096124	chr2:202096124:T:A	3.71704e-06	-1.13304	-1.32247	1.905e-05	-1.4561	-1.32802	1.90971e-05	-1.456	-1.32825
202096324	chr2:202096324:AC:A	5.1024e-05	0.163859	-7.30438e-10	0.000303227	-0.0167066	-7.30438e-10	0.000304109	-0.0163994	-7.30438e-10
202096942	chr2:202096942:G:A	6.27268e-06	-0.535424	-1.39681	2.93439e-05	-0.977424	-1.37468	2.94135e-05	-0.977518	-1.37481
202097235	chr2:202097235:C:T	4.78276e-06	-1.15169	-1.05173	4.27366e-05	-0.953137	-1.023	4.28328e-05	-0.953204	-1.02328
202097299	chr2:202097299:A:G	1.09214e-05	-0.307942	-1.06977	6.9077e-05	-0.466185	-1.02978	6.92333e-05	-0.466103	-1.0302
202097635	chr2:202097635:G:C	1.04813e-05	-0.26152	-1.15732	4.92852e-05	-0.774139	-1.05943	4.93786e-05	-0.774287	-1.05998
202097773	chr2:202097773:G:A	9.66539e-06	-0.331559	-1.16833	4.61113e-05	-0.827716	-1.07241	4.61994e-05	-0.827859	-1.07296
202097874	chr2:202097874:G:T	2.19612e-05	0.722354	-1.40152	3.13652e-05	-0.886181	-1.39931	3.14441e-05	-0.886208	-1.39937
202098223	chr2:202098223:G:T	1.07826e-05	-0.23443	-1.15607	5.03485e-05	-0.754418	-1.0578	5.04434e-05	-0.754566	-1.05837
202098379	chr2:202098379:G:A	1.03865e-05	-0.279751	-1.14818	4.90739e-05	-0.789667	-1.04819	4.91664e-05	-0.789812	-1.04876
202098539	chr2:202098539:C:G	1.15707e-05	-1.77941e-10	-1.31996	8.37523e-05	-1.77941e-10	-1.30333	8.39536e-05	-1.77941e-10	-1.30352
202099421	chr2:202099421:A:G	1.06858e-05	-1.77941e-10	-1.39952	7.58847e-05	-1.77941e-10	-1.40197	7.60809e-05	-1.77941e-10	-1.40199
202099464	chr2:202099464:C:T	8.26107e-06	-1.5128	-0.144082	6.35687e-05	-1.40236	-0.176706	6.37875e-05	-1.40245	-0.175774
202099657	chr2:202099657:G:A	1.94817e-05	0.209143	-1.00811	8.20499e-05	-0.437546	-0.886315	8.22003e-05	-0.437701	-0.886926
202099794	chr2:202099794:G:C	3.67578e-05	1.08282	-1.2469	4.05093e-05	-0.691824	-1.33783	4.06206e-05	-0.691855	-1.33766
202100263	chr2:202100263:C:A	1.72059e-05	0.110245	-1.03343	7.37186e-05	-0.515539	-0.915395	7.38555e-05	-0.515688	-0.915987
202100637	chr2:202100637:C:T	1.74686e-05	0.0991555	-1.00719	7.52934e-05	-0.524309	-0.885488	7.54326e-05	-0.524457	-0.886089
202101618	chr2:202101618:C:T	3.29465e-06	-1.35554	-1.2206	2.45816e-05	-1.42908	-1.10011	2.4624e-05	-1.42911	-1.10095
202102691	chr2:202102691:C:A	4.95217e-06	-1.08691	-1.08171	3.59051e-05	-1.20947	-0.940839	3.5959e-05	-1.20953	-0.941875
202103721	chr2:202103721:A:G	1.15945e-05	-0.00963729	-1.30827	3.39529e-05	-0.965097	-1.24112	3.40311e-05	-0.965215	-1.24129
202104086	chr2:202104086:A:G	6.94865e-05	-0.117775	0.59047	0.000650754	-0.061427	0.808369	0.000650905	-0.0623257	0.806903
202104215	chr2:202104215:A:G	2.91792e-06	-1.29578	-1.40179	2.48212e-05	-1.13043	-1.38906	2.48845e-05	-1.13045	-1.38909
202104964	chr2:202104964:A:G	1.14793e-05	0.0482705	-1.37616	3.18695e-05	-0.933421	-1.33612	3.19446e-05	-0.933545	-1.33624
202105127	chr2:202105127:AG:A	6.97938e-06	-0.926852	-0.898626	3.3157e-05	-1.29888	-0.93106	3.3273e-05	-1.29872	-0.930319
202105253	chr2:202105253:G:C	1.25107e-05	-1.77941e-10	-1.24185	9.10557e-05	-1.77941e-10	-1.21972	9.12887e-05	-1.77941e-10	-1.21976
202105413	chr2:202105413:C:A	1.13992e-05	-1.77941e-10	-1.33489	7.959e-05	-1.77941e-10	-1.3543	7.979e-05	-1.77941e-10	-1.35439
202105527	chr2:202105527:C:T	2.58983e-05	0.869886	-1.38415	8.40459e-05	0.0835779	-1.3834	8.42442e-05	0.0833564	-1.38342
202106312	chr2:202106312:C:G	9.92234e-05	-0.0095581	0.838494	0.000953592	0.0514317	1.07761	0.000953693	0.0504994	1.07606
202106631	chr2:202106631:G:A	1.25375e-05	-1.77941e-10	-1.23972	9.12512e-05	-1.77941e-10	-1.21757	9.14647e-05	-1.77941e-10	-1.21783
202106692	chr2:202106692:A:T	1.48032e-05	-1.07359	-7.30438e-10	8.39234e-05	-1.30129	-7.30438e-10	8.41492e-05	-1.30119	-7.30438e-10
202107010	chr2:202107010:C:T	9.74966e-06	-0.0867937	-1.40441	2.74026e-05	-1.01834	-1.40221	2.747e-05	-1.01845	-1.40224
202107761	chr2:202107761:G:C	9.65575e-06	-1.50088	-7.30438e-10	6.80221e-05	-1.51136	-7.30438e-10	6.81967e-05	-1.51139	-7.30438e-10
202107869	chr2:202107869:T:G	7.18773e-06	-0.884055	-0.912008	3.36079e-05	-1.27325	-0.943178	3.37255e-05	-1.27309	-0.942445
202107872	chr2:202107872:G:A	2.54431e-05	0.870592	-1.40258	8.24724e-05	0.0835044	-1.40223	8.26679e-05	0.0832826	-1.40224
202107966	chr2:202107966:G:A	1.06979e-05	-1.77941e-10	-1.39839	7.60199e-05	-1.77941e-10	-1.40019	7.6219e-05	-1.77941e-10	-1.40017
202108288	chr2:202108288:A:G	1.06211e-05	-1.77941e-10	-1.40559	7.57043e-05	-1.77941e-10	-1.40435	7.5901e-05	-1.77941e-10	-1.40436
202109108	chr2:202109108:C:T	1.06215e-05	-1.77941e-10	-1.40555	7.57331e-05	-1.77941e-10	-1.40397	7.59298e-05	-1.77941e-10	-1.40398
202109309	chr2:202109309:C:A	9.44328e-06	-0.160652	-1.36248	6.97908e-05	-0.130116	-1.35557	6.9895e-05	-0.131016	-1.35578
202109376	chr2:202109376:G:A	2.72841e-06	-1.38481	-1.37991	2.17979e-05	-1.25678	-1.3926	2.18545e-05	-1.25681	-1.39257
202109637	chr2:202109637:T:G	2.57045e-06	-1.48171	-1.34265	1.81502e-05	-1.50637	-1.32614	1.81937e-05	-1.50635	-1.32636
202109924	chr2:202109924:G:T	1.06249e-05	-1.77941e-10	-1.40524	7.56287e-05	-1.77941e-10	-1.40535	7.58259e-05	-1.77941e-10	-1.40535
202110046	chr2:202110046:A:G	1.08111e-05	-1.77941e-10	-1.38787	7.77507e-05	-1.77941e-10	-1.37768	7.79521e-05	-1.77941e-10	-1.37769
202110465	chr2:202110465:C:T	1.06224e-05	-1.77941e-10	-1.40547	7.56535e-05	-1.77941e-10	-1.40503	7.58501e-05	-1.77941e-10	-1.40503
202110506	chr2:202110506:G:A	1.06217e-05	-1.77941e-10	-1.40554	7.56676e-05	-1.77941e-10	-1.40484	7.58642e-05	-1.77941e-10	-1.40484
202110778	chr2:202110778:G:A	3.1066e-06	-1.26643	-1.36848	1.90395e-05	-1.41358	-1.3711	1.90879e-05	-1.41352	-1.37121
202111145	chr2:202111145:G:A	3.17821e-06	-1.23757	-1.37455	2.6505e-05	-1.07025	-1.38361	2.65753e-05	-1.07028	-1.38352
202111413	chr2:202111413:G:A	2.00361e-05	-1.77941e-10	-0.770902	0.000137854	-1.77941e-10	-0.804992	0.000138187	-1.77941e-10	-0.80518
202111885	chr2:202111885:G:A	3.95803e-06	-1.02285	-1.36984	3.47689e-05	-0.796445	-1.38602	3.48608e-05	-0.796483	-1.38594
202112303	chr2:202112303:G:A	2.89535e-06	-1.30082	-1.40451	2.38702e-05	-1.15299	-1.40557	2.39316e-05	-1.15302	-1.40557
202112857	chr2:202112857:A:C	1.07015e-05	-1.77941e-10	-1.39805	7.67379e-05	-1.77941e-10	-1.39079	7.6937e-05	-1.77941e-10	-1.3908
202113138	chr2:202113138:G:A	9.17737e-05	0.750888	-7.30438e-10	0.000585995	0.642121	-7.30438e-10	0.000587632	0.642315	-7.30438e-10
202113860	chr2:202113860:G:A	1.06978e-05	-1.77941e-10	-1.3984	7.57821e-05	-1.77941e-10	-1.40333	7.59773e-05	-1.77941e-10	-1.40335
202115068	chr2:202115068:A:G	3.12543e-06	-1.22737	-1.4015	2.6387e-05	-1.0601	-1.39821	2.64536e-05	-1.06014	-1.39826
202115241	chr2:202115241:C:T	9.56751e-06	-0.104824	-1.40524	7.03522e-05	-0.0733096	-1.40437	7.04672e-05	-0.0742415	-1.4044
202115628	chr2:202115628:C:T	3.29371e-06	-1.17417	-1.40226	2.80103e-05	-0.994367	-1.40425	2.80826e-05	-0.994403	-1.40423
202115798	chr2:202115798:A:G	7.59488e-06	-0.8881	-0.852863	3.54238e-05	-1.27831	-0.8855	3.55493e-05	-1.27814	-0.884722
202115995	chr2:202115995:A:G	2.03203e-05	0.648757	-1.40558	6.62213e-05	-0.134093	-1.40409	6.63789e-05	-0.134317	-1.40409
202116164	chr2:202116164:A:G	2.06379e-05	0.664237	-1.40555	6.70503e-05	-0.122588	-1.40316	6.72099e-05	-0.122814	-1.40315
202116215	chr2:202116215:T:C	9.44522e-06	-0.118093	-1.40484	2.70385e-05	-1.04057	-1.39336	2.71039e-05	-1.04069	-1.39342
202116298	chr2:202116298:T:C	8.13519e-06	-0.82333	-0.848909	3.70166e-05	-1.23778	-0.88204	3.71484e-05	-1.2376	-0.881259
202117166	chr2:202117166:G:C	1.06445e-05	-1.40339	-7.30438e-10	7.71687e-05	-1.3852	-7.30438e-10	7.73782e-05	-1.38508	-7.30438e-10
202117268	chr2:202117268:T:C	1.16772e-05	-1.77941e-10	-1.3108	8.31614e-05	-1.77941e-10	-1.31041	8.33709e-05	-1.77941e-10	-1.31049
202117396	chr2:202117396:C:T	3.46096e-06	-1.12139	-1.4055	2.98771e-05	-0.929433	-1.40466	2.99533e-05	-0.929471	-1.40468
202118362	chr2:202118362:T:C	1.04337e-05	-0.0430506	-1.38034	2.96519e-05	-0.991501	-1.35016	2.97226e-05	-0.991625	-1.35025
202118600	chr2:202118600:CT:C	2.90474e-05	0.991877	-1.39139	9.1796e-05	0.179898	-1.39152	9.20125e-05	0.17966	-1.39152
202120535	chr2:202120535:A:G	2.56582e-05	-1.77941e-10	-0.523576	0.000193715	-1.77941e-10	-0.464801	0.000194273	-1.77941e-10	-0.464519
202120985	chr2:202120985:C:T	3.2675e-06	-1.26139	-1.32303	2.76139e-05	-1.10285	-1.31002	2.76804e-05	-1.10288	-1.31018
202121292	chr2:202121292:CTT:C	1.07198e-05	-1.77941e-10	-1.39634	7.69579e-05	-1.77941e-10	-1.38793	7.71626e-05	-1.77941e-10	-1.38787
202121578	chr2:202121578:A:G	1.13014e-05	-1.77941e-10	-1.34351	7.91883e-05	-1.77941e-10	-1.35936	7.93963e-05	-1.77941e-10	-1.35933
202121646	chr2:202121646:C:T	3.5418e-06	-1.10697	-1.39683	2.05409e-05	-1.30851	-1.40026	2.05963e-05	-1.30843	-1.40025
202121931	chr2:202121931:A:T	1.0987e-05	-1.77941e-10	-1.37172	7.73236e-05	-1.77941e-10	-1.38319	7.75263e-05	-1.77941e-10	-1.38317
202122583	chr2:202122583:T:C	4.0476e-05	1.1838	-1.25153	4.22919e-05	-0.642924	-1.34367	4.24067e-05	-0.642985	-1.3435
202123222	chr2:202123222:G:A	1.21136e-05	-1.48916	0.215048	9.94393e-05	-1.35371	0.222068	9.97772e-05	-1.35381	0.222961
202123535	chr2:202123535:C:T	1.28135e-05	-1.77941e-10	-1.21794	9.53396e-05	-1.77941e-10	-1.17374	9.55269e-05	-1.77941e-10	-1.17438
202124779	chr2:202124779:T:C	1.06488e-05	-1.77941e-10	-1.40299	7.61088e-05	-1.77941e-10	-1.39902	7.63062e-05	-1.77941e-10	-1.39903
202124808	chr2:202124808:G:A	8.66321e-06	-1.52092	-0.0884282	6.60886e-05	-1.45604	-0.0841574	6.63089e-05	-1.45611	-0.0833539
202125019	chr2:202125019:G:A	3.75498e-06	-1.09948	-1.34587	2.13712e-05	-1.34517	-1.32398	2.14207e-05	-1.34532	-1.32411
202125464	chr2:202125464:A:G	3.61475e-06	-1.1167	-1.36671	1.8482e-05	-1.47749	-1.3369	1.85257e-05	-1.47753	-1.3371
202126928	chr2:202126928:T:C	7.23056e-05	0.229011	0.283453	0.000574447	0.174604	0.447615	0.000574535	0.173584	0.446191
202128145	chr2:202128145:G:T	8.30741e-06	-0.280146	-1.37114	4.39045e-05	-0.571477	-1.37769	4.4033e-05	-0.571214	-1.37763
202129094	chr2:202129094:G:A	4.95325e-05	0.824705	-0.690514	5.30848e-05	-0.70805	-1.05125	5.32467e-05	-0.708134	-1.05072
202129361	chr2:202129361:G:A	4.59801e-06	-1.0443	-1.19851	2.61621e-05	-1.30913	-1.15775	2.62184e-05	-1.30929	-1.15803
202129615	chr2:202129615:T:C	4.53416e-06	-1.07239	-1.18441	2.60663e-05	-1.32846	-1.14209	2.61223e-05	-1.32862	-1.14238
202130050	chr2:202130050:C:T	3.57927e-06	-1.20445	-1.28882	1.97897e-05	-1.50224	-1.24379	1.98345e-05	-1.50227	-1.2441
202130082	chr2:202130082:A:G	2.37395e-06	-1.52045	-1.38343	1.71244e-05	-1.51127	-1.37942	1.71697e-05	-1.51127	-1.37936
202130563	chr2:202130563:A:C	4.42712e-06	-1.04127	-1.23942	2.50345e-05	-1.30768	-1.20325	2.50896e-05	-1.30785	-1.20349
202130856	chr2:202130856:G:A	9.57091e-06	-1.50971	-7.30438e-10	6.85697e-05	-1.50334	-7.30438e-10	6.87509e-05	-1.5033	-7.30438e-10
202130896	chr2:202130896:A:G	1.12941e-05	-1.77941e-10	-1.34416	8.15637e-05	-1.77941e-10	-1.32981	8.17783e-05	-1.77941e-10	-1.32977
202130902	chr2:202130902:C:T	2.39852e-06	-1.51195	-1.38164	1.85404e-05	-1.42499	-1.38625	1.85882e-05	-1.42504	-1.38623
202130921	chr2:202130921:T:A	3.20608e-06	-1.30964	-1.29375	1.83491e-05	-1.51866	-1.30295	1.83983e-05	-1.51867	-1.30286
202131108	chr2:202131108:G:A	2.35311e-06	-1.51911	-1.39359	1.78069e-05	-1.45477	-1.39684	1.78528e-05	-1.4548	-1.39682
202131259	chr2:202131259:C:G	1.10445e-05	-1.77941e-10	-1.3665	7.78134e-05	-1.77941e-10	-1.37688	7.80156e-05	-1.77941e-10	-1.37688
202131869	chr2:202131869:A:G	1.06643e-05	-1.77941e-10	-1.40153	7.59898e-05	-1.77941e-10	-1.40059	7.61882e-05	-1.77941e-10	-1.40058
202131901	chr2:202131901:T:C	4.35557e-06	-1.06349	-1.23349	2.27995e-05	-1.46149	-1.14296	2.28512e-05	-1.46154	-1.14325
202132124	chr2:202132124:C:T	1.27581e-05	-1.77941e-10	-1.22227	9.12259e-05	-1.77941e-10	-1.21785	9.14526e-05	-1.77941e-10	-1.21796
202132223	chr2:202132223:T:C	3.73944e-06	-1.08466	-1.36484	1.7422e-05	-1.47128	-1.40217	1.74676e-05	-1.47132	-1.40212
202132359	chr2:202132359:A:G	2.34369e-06	-1.51959	-1.39712	1.77101e-05	-1.45734	-1.39972	1.77557e-05	-1.45738	-1.3997
202132483	chr2:202132483:A:G	1.06235e-05	-1.77941e-10	-1.40537	7.5628e-05	-1.77941e-10	-1.40536	7.58245e-05	-1.77941e-10	-1.40536
202132560	chr2:202132560:G:A	2.35975e-06	-1.51662	-1.39327	1.80296e-05	-1.44264	-1.39654	1.8076e-05	-1.44268	-1.39652
202132913	chr2:202132913:G:A	2.40123e-06	-1.51967	-1.37278	1.80776e-05	-1.45792	-1.3786	1.81244e-05	-1.45796	-1.37857
202133030	chr2:202133030:A:G	4.20369e-06	-1.14301	-1.18947	2.4665e-05	-1.3772	-1.14861	2.47184e-05	-1.37733	-1.1489
202135559	chr2:202135559:T:C	1.27788e-05	-1.77941e-10	-1.22065	9.13758e-05	-1.77941e-10	-1.21621	9.16029e-05	-1.77941e-10	-1.21632
202135994	chr2:202135994:A:T	2.32699e-06	-1.51827	-1.40559	1.68101e-05	-1.50425	-1.40496	1.68535e-05	-1.50426	-1.40497
202136006	chr2:202136006:A:T	2.99071e-06	-1.28606	-1.38686	1.80078e-05	-1.45123	-1.38916	1.80578e-05	-1.45115	-1.38905
202136008	chr2:202136008:T:A	1.16692e-05	-1.77941e-10	-1.31149	8.22798e-05	-1.77941e-10	-1.32106	8.24968e-05	-1.77941e-10	-1.32103
202136087	chr2:202136087:G:A	4.51538e-06	-1.08662	-1.17433	2.61114e-05	-1.33765	-1.13117	2.61674e-05	-1.3378	-1.13147
202136314	chr2:202136314:A:G	3.46913e-06	-1.25613	-1.26841	2.01902e-05	-1.4969	-1.22909	2.02358e-05	-1.49692	-1.22941
202137267	chr2:202137267:A:G	1.41025e-05	0.279528	-1.40161	9.23388e-05	0.198447	-1.40417	9.24845e-05	0.197393	-1.40414
202137606	chr2:202137606:C:T	1.27098e-05	-1.77941e-10	-1.22606	9.38999e-05	-1.77941e-10	-1.18896	9.41631e-05	-1.77941e-10	-1.18876
202137625	chr2:202137625:T:C	1.22733e-05	-1.77941e-10	-1.26101	9.03114e-05	-1.77941e-10	-1.22793	9.05634e-05	-1.77941e-10	-1.22774
202138137	chr2:202138137:T:C	2.36803e-06	-1.51115	-1.39523	1.83455e-05	-1.42368	-1.39813	1.83925e-05	-1.42373	-1.39811
202139218	chr2:202139218:T:C	3.1879e-06	-1.26137	-1.34771	1.82319e-05	-1.51397	-1.31405	1.8275e-05	-1.51398	-1.31427
202139487	chr2:202139487:C:T	3.44382e-06	-1.19989	-1.33196	1.88194e-05	-1.50085	-1.29545	1.88632e-05	-1.50088	-1.2957
202139636	chr2:202139636:A:G	1.43174e-05	-1.10696	-7.30438e-10	0.000102499	-1.10133	-7.30438e-10	0.000102742	-1.10156	-7.30438e-10
202139833	chr2:202139833:C:T	4.76409e-05	-1.77941e-10	0.095254	0.000313404	-1.77941e-10	0.0163023	0.000314221	-1.77941e-10	0.0163117
202139868	chr2:202139868:C:T	4.76409e-05	-1.77941e-10	0.095254	0.000313404	-1.77941e-10	0.0163023	0.000314221	-1.77941e-10	0.0163117
202140097	chr2:202140097:G:A	1.06721e-05	-1.77941e-10	-1.4008	7.60607e-05	-1.77941e-10	-1.39966	7.62593e-05	-1.77941e-10	-1.39965
202140223	chr2:202140223:G:A	1.13259e-05	-1.34134	-7.30438e-10	9.53351e-05	-1.17379	-7.30438e-10	9.55748e-05	-1.17388	-7.30438e-10
202140247	chr2:202140247:C:T	8.39861e-05	0.357635	0.304578	0.000664989	0.304017	0.464565	0.000665058	0.302956	0.463133
202140260	chr2:202140260:C:A	6.89068e-06	-0.963673	-0.874596	3.56906e-05	-1.42014	-0.73616	3.57671e-05	-1.4202	-0.736559
202140328	chr2:202140328:A:T	4.51331e-06	-0.994399	-1.26701	2.50786e-05	-1.27534	-1.23384	2.51338e-05	-1.27552	-1.23406
202140417	chr2:202140417:G:A	2.34479e-06	-1.51619	-1.40005	1.80114e-05	-1.44188	-1.3983	1.80574e-05	-1.44193	-1.39831
202141106	chr2:202141106:G:A	6.12251e-06	-1.51915	-0.437313	4.54245e-05	-1.48013	-0.435009	4.55711e-05	-1.48019	-0.434324
202141233	chr2:202141233:G:A	7.10738e-06	-1.51953	-0.287774	5.297e-05	-1.47819	-0.28327	5.31437e-05	-1.47825	-0.282535
202141976	chr2:202141976:C:G	7.11264e-06	-1.52017	-0.286394	5.31567e-05	-1.47416	-0.283788	5.33309e-05	-1.47422	-0.283051
202142066	chr2:202142066:A:G	2.35341e-06	-1.50857	-1.404	1.83525e-05	-1.41659	-1.40483	1.83993e-05	-1.41664	-1.40483
202142423	chr2:202142423:T:C	1.20176e-05	-1.77941e-10	-1.28207	8.49513e-05	-1.77941e-10	-1.28911	8.51793e-05	-1.77941e-10	-1.28903
202142530	chr2:202142530:T:G	6.8591e-05	0.155145	0.304578	0.000544173	0.103514	0.464565	0.000544261	0.10251	0.463133
202142633	chr2:202142633:G:A	1.08304e-05	-1.77941e-10	-1.38608	7.8114e-05	-1.77941e-10	-1.37302	7.83217e-05	-1.77941e-10	-1.37296
202143242	chr2:202143242:T:C	2.56449e-06	-1.49209	-1.33459	2.06189e-05	-1.37551	-1.32947	2.06705e-05	-1.37557	-1.32951
202143265	chr2:202143265:T:C	2.34839e-06	-1.50931	-1.4054	1.82956e-05	-1.41894	-1.40559	1.83422e-05	-1.41899	-1.40559
202143328	chr2:202143328:T:C	2.36397e-06	-1.50252	-1.40557	1.86418e-05	-1.40025	-1.40554	1.86892e-05	-1.4003	-1.40554
202144610	chr2:202144610:G:A	6.25208e-06	-0.888171	-1.04735	3.5058e-05	-1.20556	-0.968622	3.51356e-05	-1.20577	-0.968805
202144649	chr2:202144649:T:C	6.41957e-06	-0.869305	-1.03978	3.58228e-05	-1.19234	-0.960265	3.5902e-05	-1.19254	-0.96045
202144729	chr2:202144729:C:T	6.37186e-06	-0.894897	-1.02165	3.58918e-05	-1.21036	-0.940325	3.59712e-05	-1.21055	-0.940514
202144819	chr2:202144819:A:G	5.41557e-06	-1.15073	-0.928426	3.13841e-05	-1.48907	-0.795817	3.14538e-05	-1.4891	-0.796164
202144862	chr2:202144862:C:G	5.63566e-06	-1.125	-0.91432	3.21379e-05	-1.48123	-0.779922	3.22089e-05	-1.48127	-0.780273
202145608	chr2:202145608:G:A	2.44959e-06	-1.46723	-1.40529	2.01322e-05	-1.32331	-1.40556	2.01831e-05	-1.32338	-1.40556
202145780	chr2:202145780:A:G	3.05793e-06	-1.2805	-1.3702	1.66059e-05	-1.51794	-1.4035	1.66496e-05	-1.51795	-1.40345
202145936	chr2:202145936:T:C	3.39626e-06	-1.16034	-1.38543	1.69713e-05	-1.4941	-1.40556	1.7015e-05	-1.49413	-1.40555
202146261	chr2:202146261:G:T	3.92209e-06	-1.07686	-1.32495	2.22332e-05	-1.33028	-1.29933	2.22838e-05	-1.33043	-1.29949
202146791	chr2:202146791:TC:T	9.57213e-06	-1.50958	-7.30438e-10	6.77199e-05	-1.51581	-7.30438e-10	6.78947e-05	-1.51583	-7.30438e-10
202146993	chr2:202146993:G:A	1.07121e-05	-1.77941e-10	-1.39707	7.59283e-05	-1.77941e-10	-1.4014	7.61282e-05	-1.77941e-10	-1.40137
202147883	chr2:202147883:A:C	1.91926e-05	0.213902	-1.02781	0.000111959	0.00443365	-1.01749	0.000112269	0.00480691	-1.01769
202148441	chr2:202148441:AAACT:A	3.12287e-05	0.562896	-0.889998	0.000220311	0.495397	-0.831548	0.000220519	0.494284	-0.832084
202149538	chr2:202149538:T:C	1.40961e-05	-1.77941e-10	-1.12254	0.000100941	-1.77941e-10	-1.11665	0.00010119	-1.77941e-10	-1.11678
202150023	chr2:202150023:G:C	1.37515e-05	-0.111704	-1.03558	6.49768e-05	-0.514091	-1.04307	6.51346e-05	-0.513941	-1.04339
202150236	chr2:202150236:T:C	7.7036e-05	0.795691	-0.219856	0.000485896	0.575436	-0.12063	0.000486029	0.574261	-0.121779
202151556	chr2:202151556:C:T	1.38155e-05	-1.77941e-10	-1.14265	0.000102214	-1.77941e-10	-1.10412	0.000102503	-1.77941e-10	-1.1039
202151792	chr2:202151792:T:C	1.36964e-05	-1.77941e-10	-1.1513	0.000101275	-1.77941e-10	-1.11335	0.000101561	-1.77941e-10	-1.11313
202151907	chr2:202151907:C:G	2.39131e-06	-1.49716	-1.39943	1.91458e-05	-1.38363	-1.39548	1.91941e-05	-1.38369	-1.3955
202152055	chr2:202152055:G:A	1.0652e-05	-1.77941e-10	-1.40269	7.5633e-05	-1.77941e-10	-1.4053	7.58292e-05	-1.77941e-10	-1.4053
202152107	chr2:202152107:T:C	4.41138e-05	-1.77941e-10	0.0183337	0.000298195	-1.77941e-10	-0.0334405	0.000299053	-1.77941e-10	-0.0331637
202152444	chr2:202152444:G:A	2.39796e-05	0.814323	-1.40556	0.00013286	0.561979	-1.40387	0.000133041	0.56078	-1.40391
202153670	chr2:202153670:T:C	1.46266e-05	-1.77941e-10	-1.08559	0.000108603	-1.77941e-10	-1.04349	0.000108913	-1.77941e-10	-1.04324
202155043	chr2:202155043:G:A	2.46118e-06	-1.49471	-1.37309	1.71891e-05	-1.51933	-1.36758	1.72351e-05	-1.51933	-1.36751
202155270	chr2:202155270:G:A	1.51099e-05	-1.77941e-10	-1.05309	0.000103171	-1.77941e-10	-1.0948	0.000103466	-1.77941e-10	-1.09454
202155698	chr2:202155698:T:C	1.24643e-05	-1.77941e-10	-1.24557	8.73688e-05	-1.77941e-10	-1.26105	8.75832e-05	-1.77941e-10	-1.2612
202156280	chr2:202156280:A:G	1.06353e-05	-1.77941e-10	-1.40426	7.7234e-05	-1.77941e-10	-1.38435	7.7432e-05	-1.77941e-10	-1.38439
202156359	chr2:202156359:G:A	1.42403e-05	-1.77941e-10	-1.11236	0.000105556	-1.77941e-10	-1.07195	0.000105856	-1.77941e-10	-1.07171
202156487	chr2:202156487:T:C	9.63046e-05	-1.77941e-10	0.799078	0.000610729	-1.77941e-10	0.683464	0.000612761	-1.77941e-10	0.684189
202156567	chr2:202156567:G:A	2.58171e-06	-1.45285	-1.36714	2.19612e-05	-1.27835	-1.36356	2.20148e-05	-1.27845	-1.36363
202156618	chr2:202156618:A:G	1.16608e-05	-1.77941e-10	-1.31221	8.70204e-05	-1.77941e-10	-1.26505	8.72066e-05	-1.77941e-10	-1.26551
202156706	chr2:202156706:A:C	1.21369e-05	-1.77941e-10	-1.27219	8.4751e-05	-1.77941e-10	-1.29147	8.49748e-05	-1.77941e-10	-1.29143
202156840	chr2:202156840:A:G	1.45203e-05	-1.77941e-10	-1.09289	0.000107872	-1.77941e-10	-1.05024	0.000108178	-1.77941e-10	-1.05
202157011	chr2:202157011:G:C	1.06397e-05	-1.77941e-10	-1.40384	7.56196e-05	-1.77941e-10	-1.40547	7.58157e-05	-1.77941e-10	-1.40548
202157979	chr2:202157979:T:C	1.74236e-05	-1.77941e-10	-0.910614	0.000123082	-1.77941e-10	-0.918335	0.00012341	-1.77941e-10	-0.918274
202158275	chr2:202158275:T:C	7.78401e-06	-1.51983	-0.196537	5.94317e-05	-1.44091	-0.205448	5.96275e-05	-1.441	-0.204673
202158283	chr2:202158283:C:T	1.4079e-05	-1.77941e-10	-1.12376	0.00010429	-1.77941e-10	-1.08401	0.000104586	-1.77941e-10	-1.08377
202158500	chr2:202158500:G:A	1.38023e-05	-1.77941e-10	-1.1436	0.0001021	-1.77941e-10	-1.10524	0.000102389	-1.77941e-10	-1.10501
202159297	chr2:202159297:C:T	1.40504e-05	-1.77941e-10	-1.12579	0.000104056	-1.77941e-10	-1.08626	0.000104351	-1.77941e-10	-1.08602
202159396	chr2:202159396:GAATT:G	1.34683e-05	-1.77941e-10	-1.1681	9.88441e-05	-1.77941e-10	-1.13765	9.90779e-05	-1.77941e-10	-1.13788
202159701	chr2:202159701:G:A	1.07184e-05	-1.77941e-10	-1.39647	7.61929e-05	-1.77941e-10	-1.39792	7.63915e-05	-1.77941e-10	-1.39791
202160021	chr2:202160021:A:G	2.60208e-06	-1.51308	-1.29905	1.79816e-05	-1.5022	-1.33964	1.80297e-05	-1.50223	-1.33954
202160367	chr2:202160367:T:G	2.75221e-06	-1.49269	-1.26334	1.8233e-05	-1.51683	-1.31113	1.82823e-05	-1.51684	-1.31101
202160375	chr2:202160375:G:A	5.93747e-06	-0.749862	-1.23729	2.9624e-05	-1.14196	-1.20065	2.96888e-05	-1.14218	-1.20083
202160514	chr2:202160514:C:T	4.70359e-05	0.0824735	-7.30438e-10	0.000385405	0.223106	-7.30438e-10	0.000386555	0.22349	-7.30438e-10
202160603	chr2:202160603:A:G	1.20617e-05	-1.77941e-10	-1.2784	8.5272e-05	-1.77941e-10	-1.28534	8.55037e-05	-1.77941e-10	-1.28523
202161531	chr2:202161531:C:T	1.19172e-05	-1.29046	-7.30438e-10	7.57503e-05	-1.40375	-7.30438e-10	7.59505e-05	-1.4037	-7.30438e-10
202161791	chr2:202161791:G:A	1.40008e-05	-1.77941e-10	-1.12932	0.000108069	-1.77941e-10	-1.04842	0.000108262	-1.77941e-10	-1.04923
202162324	chr2:202162324:G:A	1.49758e-05	-1.77941e-10	-1.062	0.000116432	-1.77941e-10	-0.973881	0.000116633	-1.77941e-10	-0.974755
202162334	chr2:202162334:T:A	2.14446e-05	-1.77941e-10	-0.702964	0.000172866	-1.77941e-10	-0.578672	0.000173103	-1.77941e-10	-0.579898
202163406	chr2:202163406:A:G	0.00012494	2.32869	-1.2693	0.000411653	1.55959	-1.2706	0.000412272	1.55887	-1.27097
202164487	chr2:202164487:C:T	1.22937e-05	-1.77941e-10	-1.25935	8.7305e-05	-1.77941e-10	-1.26178	8.75336e-05	-1.77941e-10	-1.26176
202164545	chr2:202164545:G:A	1.07469e-05	-1.39382	-7.30438e-10	7.94139e-05	-1.35652	-7.30438e-10	7.96116e-05	-1.35663	-7.30438e-10
202165126	chr2:202165126:C:A	2.14877e-05	-1.77941e-10	-0.700959	0.000149996	-1.77941e-10	-0.720581	0.00015038	-1.77941e-10	-0.720622
202165228	chr2:202165228:T:A	8.50502e-05	1.04845	-0.373648	0.000274962	0.269045	-0.383603	0.000275207	0.268374	-0.384637
202165462	chr2:202165462:C:T	1.53742e-05	-1.77941e-10	-1.03575	0.000119894	-1.77941e-10	-0.944585	0.000120097	-1.77941e-10	-0.945489
202165600	chr2:202165600:A:C	0.000253607	0.223301	1.54405	0.00145631	-0.161523	1.71399	0.00145547	-0.16265	1.71195
202165662	chr2:202165662:G:A	1.09549e-05	-1.77941e-10	-1.37465	7.75446e-05	-1.77941e-10	-1.38034	7.7742e-05	-1.77941e-10	-1.38039
202166405	chr2:202166405:C:A	1.52578e-05	-1.77941e-10	-1.04335	0.000118881	-1.77941e-10	-0.95307	0.000119083	-1.77941e-10	-0.953965
202166465	chr2:202166465:C:T	1.03537e-05	-1.4311	-7.30438e-10	8.81235e-05	-1.25245	-7.30438e-10	8.83511e-05	-1.25247	-7.30438e-10
202167184	chr2:202167184:A:C	1.29874e-05	-1.77941e-10	-1.20446	9.17645e-05	-1.77941e-10	-1.21196	9.20089e-05	-1.77941e-10	-1.2119
202167388	chr2:202167388:G:A	0.000149055	2.1226	-0.886724	8.79375e-05	-0.0598784	-1.19468	8.81936e-05	-0.0600345	-1.19422
202167603	chr2:202167603:T:C	1.99544e-05	-1.77941e-10	-0.774987	0.000159673	-1.77941e-10	-0.658064	0.000159904	-1.77941e-10	-0.659212
202167659	chr2:202167659:T:C	0.000107833	0.912143	-7.30438e-10	0.000129714	-0.865854	-7.30438e-10	0.000130048	-0.865885	-7.30438e-10
202168445	chr2:202168445:A:G	2.05206e-05	-1.77941e-10	-0.747007	0.00016462	-1.77941e-10	-0.627549	0.000164854	-1.77941e-10	-0.628723
202168786	chr2:202168786:A:G	2.82296e-06	-1.32527	-1.40539	2.98619e-05	-0.929266	-1.40534	2.99359e-05	-0.929387	-1.40534
202169888	chr2:202169888:C:T	4.36222e-06	-0.937742	-1.35772	1.75201e-05	-1.46551	-1.40233	1.75657e-05	-1.46556	-1.40227
202170130	chr2:202170130:G:A	1.38828e-05	-1.77941e-10	-1.13779	9.81926e-05	-1.77941e-10	-1.14426	9.84512e-05	-1.77941e-10	-1.14422
202170225	chr2:202170225:C:T	1.34831e-05	-1.77941e-10	-1.167	0.000101411	-1.77941e-10	-1.11201	0.000101676	-1.77941e-10	-1.11199
202170700	chr2:202170700:G:A	8.34223e-06	-0.313129	-1.33398	4.556e-05	-0.584847	-1.32731	4.56915e-05	-0.584668	-1.32721
202170967	chr2:202170967:C:G	3.89704e-05	0.830928	-0.936564	0.000173997	0.360244	-0.932394	0.000174086	0.358929	-0.933164
202171764	chr2:202171764:T:C	1.51887e-05	-1.77941e-10	-1.04789	0.000118343	-1.77941e-10	-0.957604	0.000118547	-1.77941e-10	-0.958477
202171963	chr2:202171963:C:G	2.27267e-05	-1.77941e-10	-0.644896	0.000157836	-1.77941e-10	-0.669633	0.000158241	-1.77941e-10	-0.669669
202171977	chr2:202171977:G:C	2.50893e-05	-1.77941e-10	-0.545995	0.000173985	-1.77941e-10	-0.572223	0.00017443	-1.77941e-10	-0.572261
202173308	chr2:202173308:G:A	4.98351e-05	0.140281	-7.30438e-10	0.000457535	0.394665	-7.30438e-10	0.000458657	0.394517	-7.30438e-10
202173340	chr2:202173340:C:T	3.96067e-06	-1.43782	-0.954201	3.70048e-05	-1.20853	-0.911617	3.70906e-05	-1.20868	-0.911744
202173542	chr2:202173542:C:A	1.47308e-05	-1.77941e-10	-1.0785	0.00011463	-1.77941e-10	-0.989482	0.000114829	-1.77941e-10	-0.990343
202173565	chr2:202173565:A:G	1.61145e-05	-1.77941e-10	-0.988717	0.000126507	-1.77941e-10	-0.890895	0.000126717	-1.77941e-10	-0.891832
202174125	chr2:202174125:C:T	1.2387e-05	-1.77941e-10	-1.25179	8.85329e-05	-1.77941e-10	-1.24782	8.8756e-05	-1.77941e-10	-1.24789
202174267	chr2:202174267:G:C	1.55312e-05	-1.77941e-10	-1.02559	0.00012134	-1.77941e-10	-0.93259	0.000121546	-1.77941e-10	-0.933489
202174953	chr2:202174953:C:A	1.03863e-05	-0.649202	-0.778744	4.83295e-05	-1.22883	-0.624318	4.84228e-05	-1.2291	-0.624719
202175944	chr2:202175944:T:A	5.54017e-05	1.29123	-1.04505	9.38212e-05	-0.278848	-0.91095	9.40133e-05	-0.278914	-0.911436
202176232	chr2:202176232:C:T	7.55026e-06	-0.352648	-1.39421	3.52778e-05	-0.775042	-1.39289	3.53889e-05	-0.774453	-1.39294
202177089	chr2:202177089:C:T	9.84461e-06	-1.48151	-7.30438e-10	7.10111e-05	-1.46835	-7.30438e-10	7.12006e-05	-1.46828	-7.30438e-10
202177121	chr2:202177121:A:G	1.14096e-05	-1.77941e-10	-1.33398	8.12968e-05	-1.77941e-10	-1.33308	8.15111e-05	-1.77941e-10	-1.33305
202177355	chr2:202177355:G:A	5.54419e-05	1.29754	-1.05065	9.37499e-05	-0.272855	-0.917704	9.3942e-05	-0.272921	-0.918188
202177621	chr2:202177621:A:G	3.5691e-06	-1.31666	-1.17947	3.92847e-05	-0.909186	-1.15117	3.93802e-05	-0.90931	-1.15121
202177915	chr2:202177915:T:C	1.10405e-05	-1.77941e-10	-1.36687	7.94076e-05	-1.77941e-10	-1.35659	7.96259e-05	-1.77941e-10	-1.35645
202178554	chr2:202178554:T:C	1.35981e-05	-1.77941e-10	-1.15851	9.8976e-05	-1.77941e-10	-1.13631	9.91882e-05	-1.77941e-10	-1.13677
202178596	chr2:202178596:A:G	0.000131765	2.49219	-1.37961	0.000670931	2.1572	-1.37972	0.000671334	2.15536	-1.37988
202178966	chr2:202178966:T:C	1.48482e-05	-1.77941e-10	-1.07056	0.000115487	-1.77941e-10	-0.982034	0.000115687	-1.77941e-10	-0.982901
202179215	chr2:202179215:A:G	1.27265e-05	-1.77941e-10	-1.22475	8.97921e-05	-1.77941e-10	-1.23369	9.00419e-05	-1.77941e-10	-1.23351
202180007	chr2:202180007:C:T	1.51507e-05	-1.77941e-10	-1.05039	0.000118063	-1.77941e-10	-0.959969	0.000118265	-1.77941e-10	-0.960855
202180186	chr2:202180186:A:C	3.61053e-06	-1.33439	-1.15019	3.92295e-05	-0.94143	-1.12033	3.93248e-05	-0.941551	-1.12038
202181258	chr2:202181258:C:A	1.59659e-05	-1.77941e-10	-0.997982	0.000111432	-1.77941e-10	-1.01778	0.00011172	-1.77941e-10	-1.01779
202181399	chr2:202181399:G:C	1.12621e-05	-1.77941e-10	-1.34699	7.9883e-05	-1.77941e-10	-1.35063	8.00915e-05	-1.77941e-10	-1.35062
202181695	chr2:202181695:G:T	6.73133e-06	-0.523222	-1.33844	2.62782e-05	-1.14209	-1.32035	2.63427e-05	-1.14239	-1.32021
202182020	chr2:202182020:A:G	1.68851e-05	-1.77941e-10	-0.942004	0.00013497	-1.77941e-10	-0.82614	0.000135161	-1.77941e-10	-0.827322
202182331	chr2:202182331:G:A	1.48942e-05	-1.06747	-7.30438e-10	0.000106815	-1.06009	-7.30438e-10	0.000107065	-1.06035	-7.30438e-10
202182657	chr2:202182657:C:A	1.08141e-05	-1.77941e-10	-1.38758	7.6475e-05	-1.77941e-10	-1.39423	7.66779e-05	-1.77941e-10	-1.39417
202183149	chr2:202183149:G:T	6.42505e-06	-0.528965	-1.37927	3.11084e-05	-0.916421	-1.37729	3.12038e-05	-0.915889	-1.37736
202183584	chr2:202183584:A:G	1.35531e-05	-1.77941e-10	-1.16182	9.81109e-05	-1.77941e-10	-1.14509	9.83515e-05	-1.77941e-10	-1.14524
202183641	chr2:202183641:T:C	7.04423e-06	-0.455015	-1.36121	3.35963e-05	-0.858138	-1.35864	3.36996e-05	-0.857581	-1.35872
202184241	chr2:202184241:G:A	1.12271e-05	-1.77941e-10	-1.3501	7.90813e-05	-1.77941e-10	-1.36071	7.92917e-05	-1.77941e-10	-1.36065
202184332	chr2:202184332:G:A	6.83018e-06	-0.471093	-1.37599	3.26371e-05	-0.871824	-1.37392	3.27377e-05	-0.871275	-1.37398
202184472	chr2:202184472:C:G	9.50827e-06	-1.51628	-7.30438e-10	6.82653e-05	-1.50779	-7.30438e-10	6.84426e-05	-1.50779	-7.30438e-10
202184983	chr2:202184983:G:T	1.25883e-05	-1.77941e-10	-1.23567	8.8858e-05	-1.77941e-10	-1.24415	8.91054e-05	-1.77941e-10	-1.24397
202185027	chr2:202185027:A:G	1.10774e-05	-1.77941e-10	-1.36353	7.9712e-05	-1.77941e-10	-1.35277	7.99316e-05	-1.77941e-10	-1.35261
202185955	chr2:202185955:C:T	2.80476e-05	-0.434533	-7.30438e-10	7.47097e-05	-1.41758	-7.30438e-10	7.49033e-05	-1.41759	-7.30438e-10
202186578	chr2:202186578:A:ATG	1.53179e-05	-1.77941e-10	-1.03942	0.000107274	-1.77941e-10	-1.05581	0.000107551	-1.77941e-10	-1.05582
202186579	chr2:202186579:C:T	1.5341e-05	-1.77941e-10	-1.03791	0.000107431	-1.77941e-10	-1.05434	0.000107709	-1.77941e-10	-1.05435
202186651	chr2:202186651:A:G	7.41637e-06	-0.3806	-1.38415	3.48166e-05	-0.798444	-1.38265	3.49254e-05	-0.797863	-1.38271
202187163	chr2:202187163:C:T	0.000153278	2.63363	-1.36981	0.000775734	2.29253	-1.36991	0.000776151	2.29066	-1.3701
202187629	chr2:202187629:T:C	2.96012e-05	-0.380622	-7.30438e-10	0.000191817	-0.474648	-7.30438e-10	0.000192365	-0.474392	-7.30438e-10
202188224	chr2:202188224:G:A	8.11071e-06	-0.295984	-1.37927	3.7407e-05	-0.73204	-1.37729	3.75246e-05	-0.731433	-1.37736
202188321	chr2:202188321:G:A	4.65257e-05	0.071567	-7.30438e-10	0.000425793	0.322763	-7.30438e-10	0.000426837	0.322618	-7.30438e-10
202189219	chr2:202189219:A:G	1.5515e-05	-1.77941e-10	-1.02663	0.000108587	-1.77941e-10	-1.04364	0.000108869	-1.77941e-10	-1.04364
202189428	chr2:202189428:A:G	7.55649e-06	-0.381786	-1.36425	3.55049e-05	-0.799727	-1.36179	3.56151e-05	-0.799146	-1.36187
202190799	chr2:202190799:A:G	0.000279711	0.429939	1.43538	0.00144139	-0.027494	1.56967	0.00144058	-0.0286732	1.56769
202191108	chr2:202191108:T:C	0.000212785	2.97412	-1.38227	0.00100824	2.56726	-1.38249	0.00100877	2.56534	-1.38264
202191191	chr2:202191191:T:G	1.48465e-05	-1.77941e-10	-1.07067	0.000104009	-1.77941e-10	-1.08671	0.00010428	-1.77941e-10	-1.08671
202191231	chr2:202191231:C:T	9.51248e-06	-1.51583	-7.30438e-10	6.84723e-05	-1.50476	-7.30438e-10	6.865e-05	-1.50476	-7.30438e-10
202191520	chr2:202191520:G:A	0.000320639	1.9634	0.0384767	0.00182179	1.61998	0.156401	0.00182091	1.61828	0.155032
202191592	chr2:202191592:CAACT:C	3.46527e-05	-0.223061	-7.30438e-10	0.000197568	-0.445104	-7.30438e-10	0.000198146	-0.44478	-7.30438e-10
202192051	chr2:202192051:T:C	7.31074e-06	-0.381137	-1.39796	3.42118e-05	-0.7994	-1.39922	3.43217e-05	-0.79882	-1.39919
202192098	chr2:202192098:C:T	9.95337e-06	-1.47053	-7.30438e-10	7.53448e-05	-1.40911	-7.30438e-10	7.554e-05	-1.40912	-7.30438e-10
202192264	chr2:202192264:A:G	9.07999e-06	-0.23534	-1.32702	3.12956e-05	-0.982759	-1.30495	3.137e-05	-0.983101	-1.30483
202192370	chr2:202192370:C:T	2.02308e-05	-1.77941e-10	-0.761232	0.000151459	-1.77941e-10	-0.710876	0.000151892	-1.77941e-10	-0.710618
202192543	chr2:202192543:T:C	1.46031e-05	-1.77941e-10	-1.0872	0.000113623	-1.77941e-10	-0.998301	0.00011381	-1.77941e-10	-0.999256
202192571	chr2:202192571:C:T	1.32446e-05	-0.415926	-0.768923	5.57017e-05	-1.10794	-0.603235	5.57929e-05	-1.10825	-0.603885
202192882	chr2:202192882:C:G	7.75444e-05	1.97122	-1.38881	9.41064e-05	0.190589	-1.37735	9.43533e-05	0.19054	-1.37728
202193065	chr2:202193065:A:T	1.17023e-05	-0.407071	-0.90158	5.48362e-05	-0.821401	-0.905438	5.50009e-05	-0.820834	-0.905601
202193123	chr2:202193123:T:C	1.1203e-05	-0.398309	-0.953949	5.21983e-05	-0.814929	-0.96121	5.23606e-05	-0.814362	-0.961269
202193510	chr2:202193510:T:C	1.13714e-05	-0.362185	-0.975151	5.24974e-05	-0.788104	-0.982321	5.26613e-05	-0.787525	-0.98238
202193900	chr2:202193900:C:T	1.27862e-05	-0.347329	-0.87274	5.90775e-05	-0.775698	-0.876642	5.92555e-05	-0.775114	-0.876813
202194048	chr2:202194048:A:G	1.10693e-05	-1.77941e-10	-1.36426	7.86886e-05	-1.77941e-10	-1.36569	7.88953e-05	-1.77941e-10	-1.36566
202194138	chr2:202194138:A:G	1.27912e-05	-0.341252	-0.878428	5.90623e-05	-0.7703	-0.882296	5.92404e-05	-0.769715	-0.882467
202194699	chr2:202194699:C:T	1.92819e-05	-1.77941e-10	-0.809272	0.00015268	-1.77941e-10	-0.702845	0.000152999	-1.77941e-10	-0.703352
202194708	chr2:202194708:G:A	0.000260714	1.8469	-0.0519135	0.00155569	1.55572	0.0627704	0.00155506	1.55401	0.0614725
202195347	chr2:202195347:G:A	3.9321e-06	-1.02001	-1.37925	1.99161e-05	-1.43308	-1.30658	1.99587e-05	-1.43323	-1.30689
202195425	chr2:202195425:G:A	0.000357069	1.99301	0.116481	0.00214766	1.69587	0.24507	0.00214643	1.69413	0.243645
202195456	chr2:202195456:A:G	0.000147779	2.58235	-1.35507	0.000748629	2.24175	-1.3547	0.000749009	2.23989	-1.35492
202195576	chr2:202195576:A:G	4.948e-06	-0.912411	-1.25704	2.4847e-05	-1.38479	-1.13366	2.48972e-05	-1.38497	-1.13406
202195601	chr2:202195601:G:GC	1.12684e-05	-1.77941e-10	-1.34643	7.95651e-05	-1.77941e-10	-1.35461	7.9772e-05	-1.77941e-10	-1.35461
202195977	chr2:202195977:C:A	9.42529e-06	-0.337741	-1.1873	4.34191e-05	-0.76764	-1.19265	4.35539e-05	-0.767051	-1.19274
202196359	chr2:202196359:T:A	2.43318e-05	0.827763	-1.40442	4.12062e-05	-0.625806	-1.38679	4.13059e-05	-0.625868	-1.38691
202196363	chr2:202196363:T:C	4.32009e-05	1.37635	-1.37893	0.000406596	1.67344	-1.39681	0.000407788	1.67365	-1.39669
202196377	chr2:202196377:A:G	4.04533e-06	-1.01532	-1.35556	2.06317e-05	-1.43162	-1.27274	2.0676e-05	-1.43177	-1.27304
202197092	chr2:202197092:C:T	1.14229e-05	-1.77941e-10	-1.33282	8.08592e-05	-1.77941e-10	-1.33848	8.10698e-05	-1.77941e-10	-1.33848
202197355	chr2:202197355:C:T	4.37258e-06	-1.02112	-1.27197	2.32747e-05	-1.43389	-1.14993	2.33222e-05	-1.43404	-1.15034
202197380	chr2:202197380:T:C	1.10556e-05	-0.3679	-0.997602	4.14356e-05	-1.05618	-0.95087	4.1544e-05	-1.0565	-0.950531
202197496	chr2:202197496:G:A	1.30531e-05	-1.77941e-10	-1.19941	9.97087e-05	-1.77941e-10	-1.12894	9.98958e-05	-1.77941e-10	-1.12966
202197779	chr2:202197779:A:G	0.00015665	2.658	-1.37243	0.000788463	2.31424	-1.37534	0.000788909	2.31236	-1.3755
202197815	chr2:202197815:A:G	1.08439e-05	-0.34537	-1.03947	4.02422e-05	-1.04186	-0.994416	4.03466e-05	-1.04218	-0.994093
202197896	chr2:202197896:G:A	1.12215e-05	-1.77941e-10	-1.35061	7.94712e-05	-1.77941e-10	-1.35579	7.96785e-05	-1.77941e-10	-1.35579
202198238	chr2:202198238:G:A	4.3765e-06	-0.921551	-1.37064	2.09727e-05	-1.38944	-1.29853	2.10179e-05	-1.38962	-1.29879
202198689	chr2:202198689:G:A	1.11761e-05	-1.77941e-10	-1.35466	7.89738e-05	-1.77941e-10	-1.36207	7.91785e-05	-1.77941e-10	-1.36208
202199096	chr2:202199096:G:C	1.12884e-05	-1.77941e-10	-1.34466	7.97922e-05	-1.77941e-10	-1.35176	8.00053e-05	-1.77941e-10	-1.35169
202199125	chr2:202199125:C:T	1.1381e-05	-0.664168	-0.672327	5.56673e-05	-1.02136	-0.690441	5.58445e-05	-1.02088	-0.690333
202199288	chr2:202199288:T:C	2.55519e-05	-1.77941e-10	-0.527727	0.00017547	-1.77941e-10	-0.563723	0.000175925	-1.77941e-10	-0.563726
202199771	chr2:202199771:C:G	0.000134845	2.40548	-1.26979	0.000682514	2.0672	-1.2726	0.000682821	2.06538	-1.27293
202199869	chr2:202199869:T:C	1.35903e-05	-1.77941e-10	-1.15908	9.4684e-05	-1.77941e-10	-1.18064	9.49636e-05	-1.77941e-10	-1.18029
202200615	chr2:202200615:GA:G	8.48902e-06	-0.282825	-1.34684	3.90916e-05	-0.721239	-1.34404	3.92135e-05	-0.720626	-1.34414
202200793	chr2:202200793:G:A	0.000186125	1.45798	-7.30438e-10	0.000250554	-0.207515	-7.30438e-10	0.00025118	-0.207616	-7.30438e-10
202200997	chr2:202200997:C:T	1.27709e-05	-1.77941e-10	-1.22127	9.02768e-05	-1.77941e-10	-1.22831	9.05142e-05	-1.77941e-10	-1.22828
202201054	chr2:202201054:C:T	1.0882e-05	-1.77941e-10	-1.38133	7.72009e-05	-1.77941e-10	-1.38478	7.74018e-05	-1.77941e-10	-1.38478
202201235	chr2:202201235:T:C	9.47477e-06	-1.51981	-7.30438e-10	8.26665e-05	-1.31638	-7.30438e-10	8.28818e-05	-1.31637	-7.30438e-10
202201327	chr2:202201327:G:C	6.75127e-05	1.83039	-1.38651	8.49768e-05	0.085927	-1.37474	8.52008e-05	0.0858809	-1.37466
202201563	chr2:202201563:G:T	2.74203e-05	0.604138	-1.06129	0.000122427	0.140399	-1.06407	0.000122521	0.139149	-1.06466
202201696	chr2:202201696:C:T	5.58994e-06	-0.799711	-1.24776	2.93848e-05	-1.07354	-1.27717	2.94769e-05	-1.07318	-1.277
202202454	chr2:202202454:T:C	1.11852e-05	-1.77941e-10	-1.35384	8.05535e-05	-1.77941e-10	-1.34227	8.07776e-05	-1.77941e-10	-1.34209
202202780	chr2:202202780:A:G	2.17642e-05	0.614195	-1.30237	0.000225605	0.907454	-1.21986	0.000226095	0.90763	-1.22046
202202840	chr2:202202840:T:C	2.37517e-05	0.803473	-1.40426	4.05287e-05	-0.641866	-1.38731	4.06268e-05	-0.641928	-1.38743
202202871	chr2:202202871:G:A	1.6289e-05	-1.77941e-10	-0.977945	0.000129001	-1.77941e-10	-0.871373	0.000129185	-1.77941e-10	-0.87254
202203068	chr2:202203068:T:C	1.24603e-05	-1.77941e-10	-1.24589	8.72502e-05	-1.77941e-10	-1.26241	8.74914e-05	-1.77941e-10	-1.26225
202203334	chr2:202203334:AACC:A	1.44573e-05	-1.77941e-10	-1.09724	0.000100624	-1.77941e-10	-1.1198	0.000100908	-1.77941e-10	-1.11958
202203863	chr2:202203863:G:A	1.16873e-05	-1.77941e-10	-1.30993	8.39906e-05	-1.77941e-10	-1.30048	8.42107e-05	-1.77941e-10	-1.30046
202203950	chr2:202203950:T:C	9.85649e-06	-1.48031	-7.30438e-10	6.94787e-05	-1.49017	-7.30438e-10	6.96558e-05	-1.49022	-7.30438e-10
202204264	chr2:202204264:A:G	8.39059e-05	1.88917	-1.22792	0.000105841	0.15185	-1.22111	0.000106073	0.151807	-1.22147
202204542	chr2:202204542:C:T	8.42883e-06	-0.43929	-1.19749	3.95922e-05	-0.84974	-1.20282	3.97115e-05	-0.849183	-1.20296
202204757	chr2:202204757:AAC:A	0.000653752	3.68412	-0.969827	0.00166806	2.6718	-0.983568	0.00167088	2.67133	-0.984012
202204820	chr2:202204820:C:T	2.03208e-05	-1.77941e-10	-0.756791	0.000140357	-1.77941e-10	-0.786999	0.000140724	-1.77941e-10	-0.786987
202205662	chr2:202205662:T:C	1.06212e-05	-1.77941e-10	-1.40558	7.56163e-05	-1.77941e-10	-1.40552	7.58128e-05	-1.77941e-10	-1.40552
202207901	chr2:202207901:G:A	4.05305e-05	-0.0663836	-7.30438e-10	0.000396664	0.2519	-7.30438e-10	0.000397643	0.251769	-7.30438e-10
202207970	chr2:202207970:A:G	6.98573e-05	0.728934	-0.250918	0.000817746	1.21311	-0.237743	0.000820644	1.21366	-0.237352
202208233	chr2:202208233:A:G	8.8308e-06	-0.268196	-1.322	4.04252e-05	-0.711788	-1.31995	4.0551e-05	-0.711172	-1.32005
202208257	chr2:202208257:G:A	9.59828e-06	-0.212227	-1.29463	4.35277e-05	-0.666119	-1.29167	4.36631e-05	-0.665486	-1.2918
202208330	chr2:202208330:C:A	3.41262e-05	-1.77941e-10	-0.238374	0.00022894	-1.77941e-10	-0.297729	0.000229668	-1.77941e-10	-0.297151
202209031	chr2:202209031:A:G	1.13038e-05	-1.77941e-10	-1.3433	8.12649e-05	-1.77941e-10	-1.33347	8.14764e-05	-1.77941e-10	-1.33347
202209154	chr2:202209154:T:C	1.14161e-05	-1.77941e-10	-1.33341	8.07078e-05	-1.77941e-10	-1.34035	8.09164e-05	-1.77941e-10	-1.34037
202209634	chr2:202209634:G:A	1.55293e-05	-1.77941e-10	-1.02571	0.000111499	-1.77941e-10	-1.01717	0.00011178	-1.77941e-10	-1.01725
202209788	chr2:202209788:G:A	1.16375e-05	-1.77941e-10	-1.3142	8.36146e-05	-1.77941e-10	-1.30497	8.38337e-05	-1.77941e-10	-1.30495
202209822	chr2:202209822:C:T	3.054e-06	-1.24731	-1.40468	1.66014e-05	-1.51817	-1.40353	1.66448e-05	-1.51813	-1.40356
202209863	chr2:202209863:AC:GC	2.99254e-06	-1.26681	-1.4055	1.65399e-05	-1.51985	-1.40556	1.65832e-05	-1.51983	-1.40557
202211385	chr2:202211385:C:T	1.28328e-05	-1.77941e-10	-1.21643	9.04757e-05	-1.77941e-10	-1.22611	9.07008e-05	-1.77941e-10	-1.22622
202211416	chr2:202211416:G:A	3.93362e-05	-0.0962937	-7.30438e-10	0.000230688	-0.290125	-7.30438e-10	0.000231346	-0.289873	-7.30438e-10
202212006	chr2:202212006:A:G	0.00011007	2.32832	-1.39563	0.000556444	1.98649	-1.39611	0.000556844	1.9847	-1.3962
202212053	chr2:202212053:G:A	1.0622e-05	-1.77941e-10	-1.40551	7.569e-05	-1.77941e-10	-1.40454	7.58861e-05	-1.77941e-10	-1.40455
202212391	chr2:202212391:G:A	9.62918e-06	-1.50364	-7.30438e-10	8.58944e-05	-1.27807	-7.30438e-10	8.61225e-05	-1.27802	-7.30438e-10
202212445	chr2:202212445:T:C	7.2602e-05	1.7164	-1.19985	9.63846e-05	0.0307203	-1.19356	9.65941e-05	0.0306778	-1.19395
202212813	chr2:202212813:TA:T	0.000101823	2.2335	-1.3787	0.000512297	1.88733	-1.37961	0.000512636	1.88554	-1.37976
202213260	chr2:202213260:G:A	1.35458e-05	-1.77941e-10	-1.16236	9.69558e-05	-1.77941e-10	-1.15693	9.71991e-05	-1.77941e-10	-1.15702
202214069	chr2:202214069:C:T	0.000178486	1.37814	0.0379303	0.00109623	1.10876	0.159686	0.00109587	1.10718	0.158342
202214584	chr2:202214584:T:C	9.65059e-05	2.16725	-1.36609	0.00049563	1.84157	-1.36693	0.000495953	1.83981	-1.36711
202214857	chr2:202214857:G:A	7.74784e-05	1.94632	-1.36476	0.000401925	1.63069	-1.36562	0.000402208	1.62898	-1.3658
202214912	chr2:202214912:A:G	4.73784e-06	-0.96989	-1.24297	3.63903e-05	-0.926833	-1.21005	3.64744e-05	-0.926798	-1.21038
202215571	chr2:202215571:C:T	2.55436e-06	-1.4775	-1.35314	2.31127e-05	-1.22915	-1.36166	2.31725e-05	-1.22924	-1.36158
202215624	chr2:202215624:A:G	8.97911e-05	2.09363	-1.36458	0.000462541	1.77099	-1.36545	0.000462849	1.76924	-1.36563
202216713	chr2:202216713:A:T	9.52376e-06	-1.51465	-7.30438e-10	6.82618e-05	-1.50784	-7.30438e-10	6.84423e-05	-1.5078	-7.30438e-10
202217469	chr2:202217469:C:T	0.00011879	2.38497	-1.37605	0.000604419	2.0499	-1.37682	0.000604794	2.04808	-1.37697
202217519	chr2:202217519:T:C	2.51767e-05	0.862695	-1.40521	4.27603e-05	-0.606794	-1.36878	4.28616e-05	-0.606856	-1.36895
202218170	chr2:202218170:C:A	1.11537e-05	-1.77941e-10	-1.35667	8.00937e-05	-1.77941e-10	-1.34799	8.0302e-05	-1.77941e-10	-1.34799
202218376	chr2:202218376:A:AC	1.16949e-05	-1.77941e-10	-1.30928	8.73474e-05	-1.77941e-10	-1.2613	8.75298e-05	-1.77941e-10	-1.26181
202218752	chr2:202218752:A:T	1.23232e-05	-1.77941e-10	-1.25695	8.91732e-05	-1.77941e-10	-1.24061	8.93723e-05	-1.77941e-10	-1.24097
202218942	chr2:202218942:G:A	3.58079e-06	-1.48197	-1.01089	2.48967e-05	-1.51421	-1.00225	2.49517e-05	-1.51421	-1.00263
202220233	chr2:202220233:C:T	2.68825e-05	-0.476961	-7.30438e-10	0.000192954	-0.468737	-7.30438e-10	0.000193498	-0.46852	-7.30438e-10
202220426	chr2:202220426:A:G	4.37665e-05	0.0104298	-7.30438e-10	0.000428382	0.328826	-7.30438e-10	0.000429439	0.328693	-7.30438e-10
202220520	chr2:202220520:C:T	3.10747e-06	-1.23033	-1.4043	1.66068e-05	-1.51603	-1.40535	1.66509e-05	-1.51599	-1.40534
202220930	chr2:202220930:C:T	9.38806e-05	2.15947	-1.38588	0.000482164	1.83366	-1.38656	0.000482505	1.83189	-1.38669
202220976	chr2:202220976:G:A	1.48058e-05	-1.77941e-10	-1.07342	0.000107421	-1.77941e-10	-1.05444	0.00010768	-1.77941e-10	-1.05462
202221314	chr2:202221314:T:C	6.01668e-05	0.662803	-0.334121	0.000698551	1.14018	-0.322358	0.000701039	1.14072	-0.321943
202221744	chr2:202221744:GACTATTACAGCAGCA:G	2.10927e-05	-1.77941e-10	-0.71951	0.000145999	-1.77941e-10	-0.747588	0.000146392	-1.77941e-10	-0.747499
202221970	chr2:202221970:G:A	0.000190542	1.44155	0.0398875	0.00116844	1.17047	0.161764	0.00116803	1.16887	0.160417
202222148	chr2:202222148:G:A	7.81516e-05	1.89699	-1.30678	9.79863e-05	0.155011	-1.30137	9.82099e-05	0.154968	-1.30165
202222980	chr2:202222980:G:T	0.00010458	2.15112	-1.2696	0.000533076	1.82224	-1.27476	0.000533388	1.82048	-1.27502
202223250	chr2:202223250:A:T	1.30825e-05	-1.77941e-10	-1.19716	9.35334e-05	-1.77941e-10	-1.19287	9.3769e-05	-1.77941e-10	-1.19295
202223315	chr2:202223315:T:C	1.30981e-05	-1.77941e-10	-1.19597	9.364e-05	-1.77941e-10	-1.19173	9.38758e-05	-1.77941e-10	-1.19181
202223324	chr2:202223324:T:C	1.26868e-05	-1.77941e-10	-1.22787	8.94099e-05	-1.77941e-10	-1.23796	8.96448e-05	-1.77941e-10	-1.23793
202223702	chr2:202223702:GT:G	1.15501e-05	-1.77941e-10	-1.32175	8.33922e-05	-1.77941e-10	-1.30763	8.36282e-05	-1.77941e-10	-1.3074
202224008	chr2:202224008:G:A	8.89759e-06	-0.214106	-1.36855	2.58892e-05	-1.12532	-1.35204	2.59571e-05	-1.1254	-1.35195
202224233	chr2:202224233:G:A	3.43255e-06	-1.1301	-1.40503	1.694e-05	-1.49735	-1.40416	1.69853e-05	-1.49726	-1.40418
202224425	chr2:202224425:CTT:C	1.32891e-05	-1.18149	-7.30438e-10	8.95757e-05	-1.23611	-7.30438e-10	8.97826e-05	-1.23639	-7.30438e-10
202224482	chr2:202224482:T:C	1.00965e-05	-1.45625	-7.30438e-10	7.74291e-05	-1.38183	-7.30438e-10	7.76294e-05	-1.38184	-7.30438e-10
202224545	chr2:202224545:G:A	3.15004e-06	-1.2206	-1.40042	1.67607e-05	-1.51471	-1.39744	1.68045e-05	-1.51466	-1.39748
202224585	chr2:202224585:C:T	1.1248e-05	-1.77941e-10	-1.34825	7.91089e-05	-1.77941e-10	-1.36036	7.93139e-05	-1.77941e-10	-1.36037
202225464	chr2:202225464:G:A	1.13081e-05	-1.77941e-10	-1.34292	7.99833e-05	-1.77941e-10	-1.34937	8.01915e-05	-1.77941e-10	-1.34937
202225508	chr2:202225508:G:A	9.02368e-06	-0.253728	-1.31486	4.1203e-05	-0.69999	-1.31269	4.13311e-05	-0.699369	-1.3128
202225540	chr2:202225540:G:A	1.67197e-05	-1.77941e-10	-0.95185	0.000131083	-1.77941e-10	-0.855358	0.000131367	-1.77941e-10	-0.85579
202225543	chr2:202225543:G:A	2.48537e-06	-1.49573	-1.36229	2.17804e-05	-1.28034	-1.36984	2.18367e-05	-1.28042	-1.36978
202225870	chr2:202225870:C:G	7.99432e-05	1.83529	-1.22241	0.000102301	0.112505	-1.21578	0.000102525	0.112463	-1.21615
202226164	chr2:202226164:A:G	1.11537e-05	-1.77941e-10	-1.35667	8.00937e-05	-1.77941e-10	-1.34799	8.0302e-05	-1.77941e-10	-1.34799
202228288	chr2:202228288:C:T	9.70702e-06	-0.179474	-1.31611	5.21181e-05	-0.469734	-1.30794	5.22696e-05	-0.469538	-1.30783
202228453	chr2:202228453:A:T	2.87536e-05	0.980475	-1.39015	4.45317e-05	-0.531685	-1.4033	4.46428e-05	-0.53175	-1.40334
202229878	chr2:202229878:A:C	1.13027e-05	-1.77941e-10	-1.3434	7.99477e-05	-1.77941e-10	-1.34982	8.01557e-05	-1.77941e-10	-1.34981
202230180	chr2:202230180:T:C	9.112e-06	-0.266596	-1.29225	4.17524e-05	-0.710186	-1.28925	4.18815e-05	-0.709569	-1.28937
202230547	chr2:202230547:G:C	1.00566e-05	-1.46021	-7.30438e-10	6.9491e-05	-1.48999	-7.30438e-10	6.96727e-05	-1.48998	-7.30438e-10
202230656	chr2:202230656:T:C	1.16025e-05	-1.77941e-10	-1.31722	8.38187e-05	-1.77941e-10	-1.30253	8.40565e-05	-1.77941e-10	-1.3023
202231195	chr2:202231195:T:C	2.31188e-05	0.773053	-1.40085	3.94394e-05	-0.661425	-1.395	3.95361e-05	-0.661485	-1.39509
202231225	chr2:202231225:AAATT:A	8.79872e-06	-0.372197	-1.22163	4.12424e-05	-0.794399	-1.21732	4.13653e-05	-0.793814	-1.21753
202231725	chr2:202231725:A:C	1.0296e-05	-1.43668	-7.30438e-10	7.78242e-05	-1.37674	-7.30438e-10	7.80259e-05	-1.37675	-7.30438e-10
202233456	chr2:202233456:T:G	1.52852e-05	-1.77941e-10	-1.04155	0.000120121	-1.77941e-10	-0.94269	0.000120303	-1.77941e-10	-0.943776
202233836	chr2:202233836:C:T	8.31055e-05	1.8975	-1.24583	0.000104153	0.154412	-1.23974	0.000104383	0.154369	-1.24009
202234133	chr2:202234133:CCT:C	1.10277e-05	-1.77941e-10	-1.36803	7.86593e-05	-1.77941e-10	-1.36606	7.88614e-05	-1.77941e-10	-1.36609
202234310	chr2:202234310:A:G	9.56667e-05	2.16069	-1.36826	0.000490988	1.8343	-1.36907	0.000491311	1.83254	-1.36924
202234483	chr2:202234483:C:CA	1.59021e-05	-1.77941e-10	-1.00199	0.000110316	-1.77941e-10	-1.02784	0.000110631	-1.77941e-10	-1.02758
202234640	chr2:202234640:T:G	2.53223e-06	-1.51019	-1.32915	2.13035e-05	-1.33135	-1.34097	2.13591e-05	-1.33143	-1.34088
202234756	chr2:202234756:CCT:C	1.50745e-05	-1.05543	-7.30438e-10	9.7473e-05	-1.15161	-7.30438e-10	9.77324e-05	-1.15155	-7.30438e-10
202236195	chr2:202236195:T:C	7.71236e-05	1.95078	-1.37381	9.38617e-05	0.169339	-1.35871	9.41105e-05	0.169293	-1.35861
202236436	chr2:202236436:G:A	0.000181547	1.51691	-0.0838321	0.00110494	1.24173	0.0346291	0.00110459	1.24011	0.0333303
202236830	chr2:202236830:G:A	3.08747e-06	-1.23644	-1.40465	1.66216e-05	-1.51699	-1.4035	1.66651e-05	-1.51695	-1.40352
202237002	chr2:202237002:A:C	1.13078e-05	-1.77941e-10	-1.34295	7.99814e-05	-1.77941e-10	-1.3494	8.01895e-05	-1.77941e-10	-1.34939
202237528	chr2:202237528:C:T	1.46169e-05	-1.77941e-10	-1.08626	0.00010168	-1.77941e-10	-1.10936	0.000101967	-1.77941e-10	-1.10914
202237622	chr2:202237622:G:A	3.04879e-06	-1.25339	-1.4003	1.66062e-05	-1.51861	-1.4028	1.66503e-05	-1.51858	-1.40278
202237675	chr2:202237675:C:T	8.2134e-05	2.01769	-1.37777	0.000423533	1.69593	-1.37848	0.000423837	1.6942	-1.37863
202237685	chr2:202237685:T:C	1.43355e-05	-1.77941e-10	-1.1057	0.000102852	-1.77941e-10	-1.09789	0.000103113	-1.77941e-10	-1.09796
202237873	chr2:202237873:T:C	2.13807e-05	-1.77941e-10	-0.70595	0.00014746	-1.77941e-10	-0.737633	0.000147846	-1.77941e-10	-0.737615
202238189	chr2:202238189:A:G	1.15607e-05	-1.77941e-10	-1.32083	8.34705e-05	-1.77941e-10	-1.3067	8.37068e-05	-1.77941e-10	-1.30647
202239835	chr2:202239835:T:C	9.53551e-06	-1.51342	-7.30438e-10	6.7618e-05	-1.51732	-7.30438e-10	6.77925e-05	-1.51733	-7.30438e-10
202240769	chr2:202240769:A:T	4.1062e-05	-0.0533547	-7.30438e-10	0.000224644	-0.316671	-7.30438e-10	0.000225316	-0.316283	-7.30438e-10
202241019	chr2:202241019:C:G	1.08553e-05	-1.77941e-10	-1.38378	7.78604e-05	-1.77941e-10	-1.37627	7.80727e-05	-1.77941e-10	-1.37615
202241108	chr2:202241108:A:G	1.18926e-05	-1.77941e-10	-1.29252	8.58178e-05	-1.77941e-10	-1.27896	8.60396e-05	-1.77941e-10	-1.27898
202242450	chr2:202242450:C:T	1.25893e-05	-1.77941e-10	-1.23559	8.92535e-05	-1.77941e-10	-1.23971	8.94834e-05	-1.77941e-10	-1.23973
202243017	chr2:202243017:A:G	0.000104487	2.12309	-1.24247	0.000530705	1.78122	-1.2382	0.000530891	1.77945	-1.23868
202243145	chr2:202243145:C:T	0.000106079	2.23775	-1.34201	0.000534933	1.88954	-1.33858	0.000535196	1.88774	-1.33889
202244162	chr2:202244162:A:T	2.34725e-05	0.789773	-1.40238	3.98325e-05	-0.654995	-1.39151	3.99289e-05	-0.655069	-1.39162
202244878	chr2:202244878:G:A	1.00221e-05	-0.118973	-1.34467	4.46909e-05	-0.588783	-1.34264	4.48326e-05	-0.588118	-1.34273
202245456	chr2:202245456:C:A	1.85298e-05	-1.77941e-10	-0.849058	0.00014592	-1.77941e-10	-0.748129	0.000146234	-1.77941e-10	-0.748577
202245490	chr2:202245490:G:A	2.72933e-06	-1.3591	-1.40528	2.82158e-05	-0.987229	-1.40408	2.82852e-05	-0.987351	-1.4041
202245574	chr2:202245574:C:T	8.95598e-05	-1.77941e-10	0.726469	0.000637709	-1.77941e-10	0.726693	0.000639539	-1.77941e-10	0.726962
202245645	chr2:202245645:G:C	2.78472e-06	-1.33877	-1.40552	2.92275e-05	-0.95144	-1.40464	2.92994e-05	-0.951565	-1.40465
202245691	chr2:202245691:A:G	1.17378e-05	-1.77941e-10	-1.30562	8.45495e-05	-1.77941e-10	-1.29385	8.47685e-05	-1.77941e-10	-1.29386
202245892	chr2:202245892:C:T	2.82698e-06	-1.39214	-1.33709	2.80747e-05	-1.049	-1.34732	2.81477e-05	-1.04912	-1.3472
202245907	chr2:202245907:A:G	8.87662e-06	-0.2397	-1.34532	4.05139e-05	-0.686242	-1.3433	4.0641e-05	-0.685613	-1.3434
202246102	chr2:202246102:C:T	0.000126582	2.30833	-1.23587	0.000629759	1.95192	-1.23778	0.000630031	1.95011	-1.23813
202246572	chr2:202246572:G:A	1.06214e-05	-1.77941e-10	-1.40557	7.56242e-05	-1.77941e-10	-1.40541	7.58202e-05	-1.77941e-10	-1.40542
202247434	chr2:202247434:T:A	1.30164e-05	-1.77941e-10	-1.20223	9.46126e-05	-1.77941e-10	-1.1814	9.4821e-05	-1.77941e-10	-1.18179
202247899	chr2:202247899:A:G	1.16695e-05	-1.77941e-10	-1.31146	8.3064e-05	-1.77941e-10	-1.31158	8.32775e-05	-1.77941e-10	-1.31161
202247938	chr2:202247938:A:T	0.00039531	2.4771	-0.265868	0.000164222	0.122938	-0.75291	0.000164741	0.122755	-0.752163
202248836	chr2:202248836:G:A	4.18617e-05	-0.0340665	-7.30438e-10	0.000234848	-0.272252	-7.30438e-10	0.000235541	-0.271901	-7.30438e-10
202249159	chr2:202249159:AAAG:A	1.25933e-05	-1.77941e-10	-1.23528	8.92813e-05	-1.77941e-10	-1.2394	8.95112e-05	-1.77941e-10	-1.23942
202250071	chr2:202250071:C:T	5.66793e-05	1.45649	-1.18752	8.18025e-05	-0.151554	-1.17533	8.19729e-05	-0.151607	-1.17579
202250262	chr2:202250262:C:T	0.000124618	2.32103	-1.26422	0.000620993	1.96619	-1.26606	0.000621277	1.96438	-1.26638
202250610	chr2:202250610:G:C	0.000337308	1.57606	0.476503	0.00202596	1.2641	0.618509	0.00202478	1.26246	0.616971
202252042	chr2:202252042:G:C	1.25827e-05	-1.77941e-10	-1.23612	8.92075e-05	-1.77941e-10	-1.24022	8.94373e-05	-1.77941e-10	-1.24025
202252329	chr2:202252329:G:A	1.96909e-05	-1.77941e-10	-0.788281	0.000155831	-1.77941e-10	-0.682416	0.000156162	-1.77941e-10	-0.682894
202252658	chr2:202252658:T:C	1.0704e-05	-1.77941e-10	-1.39782	7.64785e-05	-1.77941e-10	-1.39418	7.66725e-05	-1.77941e-10	-1.39424
202252864	chr2:202252864:G:A	1.48761e-05	-1.77941e-10	-1.06868	0.000116213	-1.77941e-10	-0.975769	0.000116404	-1.77941e-10	-0.976718
202252883	chr2:202252883:G:A	1.57803e-05	-1.77941e-10	-1.00968	0.000122567	-1.77941e-10	-0.922531	0.000122834	-1.77941e-10	-0.922949
202253274	chr2:202253274:A:G	1.19184e-05	-1.77941e-10	-1.29035	8.6021e-05	-1.77941e-10	-1.2766	8.62432e-05	-1.77941e-10	-1.27661
202254021	chr2:202254021:T:C	1.06533e-05	-1.77941e-10	-1.40257	7.60221e-05	-1.77941e-10	-1.40016	7.62165e-05	-1.77941e-10	-1.40021
202254095	chr2:202254095:C:T	6.12194e-05	1.52589	-1.17987	8.63448e-05	-0.10538	-1.16746	8.65248e-05	-0.105434	-1.16792
202254401	chr2:202254401:T:C	1.47844e-05	-1.77941e-10	-1.07487	0.000115417	-1.77941e-10	-0.98264	0.000115607	-1.77941e-10	-0.983586
202254454	chr2:202254454:T:A	2.84993e-06	-1.31618	-1.40497	1.68704e-05	-1.50211	-1.40351	1.6914e-05	-1.50212	-1.40353
202254560	chr2:202254560:TTTTC:T	1.0648e-05	-1.77941e-10	-1.40307	7.57211e-05	-1.77941e-10	-1.40413	7.59181e-05	-1.77941e-10	-1.40413
202254785	chr2:202254785:C:G	0.0001272	2.42739	-1.35007	0.000632243	2.06871	-1.35062	0.000632589	2.06686	-1.35083
202258614	chr2:202258614:G:C	1.09027e-05	-0.0596771	-1.31975	4.81353e-05	-0.540655	-1.31652	4.82877e-05	-0.539973	-1.31664
202258948	chr2:202258948:T:C	1.79734e-05	-1.77941e-10	-0.879543	0.000141521	-1.77941e-10	-0.778739	0.000141823	-1.77941e-10	-0.779204
202259194	chr2:202259194:C:T	1.00442e-05	-0.0920177	-1.36943	4.45383e-05	-0.567102	-1.36774	4.46809e-05	-0.566428	-1.36781
202259195	chr2:202259195:G:A	4.05206e-05	-0.0666264	-7.30438e-10	7.36091e-05	-1.43242	-7.30438e-10	7.37999e-05	-1.43243	-7.30438e-10
202259281	chr2:202259281:A:G	8.01075e-05	1.54918	-0.934248	0.000433262	1.24621	-0.906061	0.000433546	1.24457	-0.906358
202259683	chr2:202259683:T:C	1.1322e-05	-1.77941e-10	-1.34169	8.05027e-05	-1.77941e-10	-1.3429	8.07114e-05	-1.77941e-10	-1.34291
202260664	chr2:202260664:C:T	1.19701e-05	-1.77941e-10	-1.28603	8.64002e-05	-1.77941e-10	-1.2722	8.66242e-05	-1.77941e-10	-1.27221
202261098	chr2:202261098:C:T	1.20891e-05	-1.77941e-10	-1.27613	8.74045e-05	-1.77941e-10	-1.26064	8.76305e-05	-1.77941e-10	-1.26066
202261282	chr2:202261282:C:A	1.48054e-05	-1.77941e-10	-1.07345	0.000114451	-1.77941e-10	-0.991039	0.000114703	-1.77941e-10	-0.991435
202261394	chr2:202261394:T:C	1.1485e-05	-1.77941e-10	-1.3274	8.16967e-05	-1.77941e-10	-1.32818	8.19063e-05	-1.77941e-10	-1.32821
202261730	chr2:202261730:C:T	3.21757e-06	-1.47187	-1.12794	2.97455e-05	-1.20404	-1.13447	2.98096e-05	-1.20414	-1.13482
202262034	chr2:202262034:T:C	2.64013e-06	-1.4956	-1.30201	2.34147e-05	-1.27086	-1.30696	2.34685e-05	-1.27094	-1.30718
202262706	chr2:202262706:C:T	1.25648e-05	-1.77941e-10	-1.23754	9.56767e-05	-1.77941e-10	-1.17021	9.58573e-05	-1.77941e-10	-1.17093
202264016	chr2:202264016:T:C	9.64125e-06	-0.464103	-1.03828	9.65806e-05	-0.266437	-0.894375	9.67497e-05	-0.266285	-0.895374
202264235	chr2:202264235:A:G	6.66282e-05	1.60798	-1.17729	0.000366303	1.30472	-1.13245	0.00036646	1.30307	-1.13296
202264396	chr2:202264396:A:C	4.82982e-06	-0.793045	-1.40058	2.39408e-05	-1.15408	-1.40153	2.40085e-05	-1.15381	-1.40157
202264562	chr2:202264562:G:A	1.10929e-05	-1.77941e-10	-1.36213	7.87091e-05	-1.77941e-10	-1.36543	7.8918e-05	-1.77941e-10	-1.36538
202265844	chr2:202265844:C:T	1.19334e-05	-1.77941e-10	-1.2891	8.43892e-05	-1.77941e-10	-1.29575	8.4602e-05	-1.77941e-10	-1.29583
202265909	chr2:202265909:G:C	5.0851e-05	0.160461	-7.30438e-10	0.000289296	-0.0637384	-7.30438e-10	0.000290192	-0.0632414	-7.30438e-10
202266218	chr2:202266218:G:A	1.46431e-05	-1.77941e-10	-1.08447	0.000100754	-1.77941e-10	-1.11851	0.00010101	-1.77941e-10	-1.11857
202266284	chr2:202266284:T:G	1.09206e-05	-1.77941e-10	-1.37779	7.71995e-05	-1.77941e-10	-1.3848	7.74066e-05	-1.77941e-10	-1.38471
202266399	chr2:202266399:A:G	1.51535e-05	-1.77941e-10	-1.05021	0.000117439	-1.77941e-10	-0.965266	0.000117697	-1.77941e-10	-0.965673
202266571	chr2:202266571:C:T	1.52473e-05	-1.77941e-10	-1.04404	0.000118245	-1.77941e-10	-0.958433	0.000118504	-1.77941e-10	-0.958843
202266806	chr2:202266806:G:A	7.97699e-05	0.610709	-7.30438e-10	0.000447961	0.373517	-7.30438e-10	0.000449243	0.373779	-7.30438e-10
202266917	chr2:202266917:A:G	1.17658e-05	-1.77941e-10	-1.30324	8.36887e-05	-1.77941e-10	-1.30409	8.39028e-05	-1.77941e-10	-1.30413
202267214	chr2:202267214:A:G	1.51784e-05	0.277821	-1.32638	1.73523e-05	-1.4831	-1.39437	1.73959e-05	-1.48311	-1.39444
202267942	chr2:202267942:C:A	1.51717e-05	-1.049	-7.30438e-10	0.000101099	-1.11509	-7.30438e-10	0.000101327	-1.11543	-7.30438e-10
202268689	chr2:202268689:A:G	1.74077e-05	0.492995	-1.40452	8.90648e-05	0.15919	-1.40102	8.91748e-05	0.15792	-1.40111
202269011	chr2:202269011:G:T	1.03844e-05	-0.416298	-1.01183	0.000104972	-0.214381	-0.863115	0.000105153	-0.214226	-0.864143
202269093	chr2:202269093:AT:A	1.1722e-05	-1.77941e-10	-1.30697	8.31925e-05	-1.77941e-10	-1.31003	8.34074e-05	-1.77941e-10	-1.31005
202269413	chr2:202269413:G:A	1.32443e-05	-1.18487	-7.30438e-10	8.0912e-05	-1.33783	-7.30438e-10	8.11278e-05	-1.33776	-7.30438e-10
202269705	chr2:202269705:C:T	9.38967e-06	-0.206022	-1.32281	4.26389e-05	-0.658784	-1.31964	4.27722e-05	-0.658145	-1.31975
202269926	chr2:202269926:TTAC:T	9.70128e-06	-1.49618	-7.30438e-10	7.8358e-05	-1.3699	-7.30438e-10	7.85608e-05	-1.36991	-7.30438e-10
202270116	chr2:202270116:A:G	1.43529e-05	0.29377	-1.39825	7.74724e-05	-0.0111279	-1.37014	7.75605e-05	-0.0123331	-1.37039
202270312	chr2:202270312:A:G	1.44506e-05	-1.0977	-7.30438e-10	9.5748e-05	-1.16947	-7.30438e-10	9.60005e-05	-1.16943	-7.30438e-10
202270712	chr2:202270712:T:C	1.14121e-05	-1.77941e-10	-1.33377	8.13152e-05	-1.77941e-10	-1.33286	8.15308e-05	-1.77941e-10	-1.3328
202271385	chr2:202271385:G:A	1.19259e-05	-1.77941e-10	-1.28973	8.49509e-05	-1.77941e-10	-1.28912	8.51676e-05	-1.77941e-10	-1.28916
202271844	chr2:202271844:C:T	1.08173e-05	-0.352677	-1.03461	0.000109542	-0.143521	-0.891363	0.000109735	-0.143361	-0.892353
202272624	chr2:202272624:G:A	3.42537e-05	1.11126	-1.34591	0.000180217	0.748854	-1.28588	0.000180337	0.747385	-1.28634
202272743	chr2:202272743:A:G	9.93975e-06	-1.4719	-7.30438e-10	7.25623e-05	-1.44674	-7.30438e-10	7.27455e-05	-1.44682	-7.30438e-10
202273117	chr2:202273117:TC:T	0.000157836	0.955358	0.337758	0.00178073	1.42512	0.328471	0.00178851	1.4257	0.329648
202273120	chr2:202273120:G:A	1.08736e-05	-1.3821	-7.30438e-10	7.24022e-05	-1.44895	-7.30438e-10	7.2596e-05	-1.44888	-7.30438e-10
202273166	chr2:202273166:A:T	3.22158e-05	1.03193	-1.32791	0.000171571	0.674961	-1.26115	0.00017168	0.673516	-1.26167
202273272	chr2:202273272:A:G	1.17275e-05	-1.77941e-10	-1.3065	8.32296e-05	-1.77941e-10	-1.30959	8.34446e-05	-1.77941e-10	-1.3096
202273629	chr2:202273629:T:C	1.50059e-05	-1.77941e-10	-1.06	0.000116197	-1.77941e-10	-0.975901	0.000116452	-1.77941e-10	-0.976306
202273922	chr2:202273922:A:G	0.00021401	2.4722	-0.87462	0.00111151	2.12741	-0.845122	0.001112	2.12554	-0.845406
202274274	chr2:202274274:T:C	0.000273592	3.21874	-1.37554	0.000719878	2.17656	-1.32867	0.000721141	2.17605	-1.329
202274313	chr2:202274313:T:C	1.08929e-05	-1.77941e-10	-1.38033	7.82837e-05	-1.77941e-10	-1.37085	7.84959e-05	-1.77941e-10	-1.37074
202274609	chr2:202274609:G:A	5.62629e-05	-1.77941e-10	0.261598	0.000400433	-1.77941e-10	0.261356	0.000401567	-1.77941e-10	0.261588
202275121	chr2:202275121:T:C	0.000799026	2.84676	0.0681996	0.00451328	2.49408	0.18951	0.00451012	2.49212	0.188171
202275169	chr2:202275169:T:C	1.12222e-05	-1.77941e-10	-1.35054	7.9953e-05	-1.77941e-10	-1.34975	8.01645e-05	-1.77941e-10	-1.34971
202275404	chr2:202275404:C:T	1.16519e-05	-1.77941e-10	-1.31297	8.72737e-05	-1.77941e-10	-1.26214	8.74529e-05	-1.77941e-10	-1.26269
202275691	chr2:202275691:CAG:C	0.000242698	2.65227	-0.928884	0.00125298	2.30326	-0.901166	0.0012535	2.30134	-0.901434
202276273	chr2:202276273:G:A	1.93338e-05	-0.635152	-0.171432	0.000189231	-0.323288	-0.164935	0.000189897	-0.323125	-0.164178
202277116	chr2:202277116:T:C	0.000115869	0.875432	0.10859	0.00133792	1.37272	0.0949691	0.00134351	1.37327	0.0959865
202277739	chr2:202277739:T:C	1.25297e-05	-1.77941e-10	-1.24033	9.06658e-05	-1.77941e-10	-1.22401	9.09011e-05	-1.77941e-10	-1.22401
202277887	chr2:202277887:G:A	1.15155e-05	-1.77941e-10	-1.32474	8.14596e-05	-1.77941e-10	-1.33108	8.16705e-05	-1.77941e-10	-1.33109
202278033	chr2:202278033:T:G	1.18216e-05	-1.77941e-10	-1.29851	8.38831e-05	-1.77941e-10	-1.30176	8.40996e-05	-1.77941e-10	-1.30178
202278881	chr2:202278881:T:C	1.39612e-05	-1.77941e-10	-1.13216	0.000108881	-1.77941e-10	-1.04093	0.000109156	-1.77941e-10	-1.04101
202278920	chr2:202278920:G:T	1.10984e-05	-0.400113	-0.961527	0.000113372	-0.195999	-0.804514	0.00011356	-0.195843	-0.805609
202279098	chr2:202279098:T:C	1.37351e-05	-1.77941e-10	-1.14849	9.72616e-05	-1.77941e-10	-1.15379	9.75108e-05	-1.77941e-10	-1.15382
202279132	chr2:202279132:A:C	1.06212e-05	-1.77941e-10	-1.40559	7.56544e-05	-1.77941e-10	-1.40501	7.58525e-05	-1.77941e-10	-1.40499
202280300	chr2:202280300:A:G	1.20777e-05	-1.77941e-10	-1.27708	8.78385e-05	-1.77941e-10	-1.25569	8.80664e-05	-1.77941e-10	-1.25569
202280521	chr2:202280521:C:T	6.30182e-05	-1.77941e-10	0.374986	0.000448478	-1.77941e-10	0.374671	0.000449749	-1.77941e-10	0.374904
202280549	chr2:202280549:C:G	7.23694e-05	0.513345	-7.30438e-10	0.000408878	0.282227	-7.30438e-10	0.000410046	0.282483	-7.30438e-10
202280942	chr2:202280942:C:T	1.47875e-05	-1.77941e-10	-1.07465	0.000114283	-1.77941e-10	-0.992515	0.000114535	-1.77941e-10	-0.992906
202281428	chr2:202281428:G:C	1.07424e-05	-1.77941e-10	-1.39424	7.79228e-05	-1.77941e-10	-1.37547	7.81109e-05	-1.77941e-10	-1.37566
202281997	chr2:202281997:T:C	0.000216296	2.72696	-1.11875	0.00110994	2.37657	-1.0957	0.00111043	2.37463	-1.09591
202282060	chr2:202282060:G:A	0.000265206	2.90287	-1.0908	0.00134671	2.54211	-1.06788	0.00134726	2.54013	-1.06809
202282595	chr2:202282595:A:G	1.36047e-05	-1.77941e-10	-1.15802	9.60753e-05	-1.77941e-10	-1.16606	9.63246e-05	-1.77941e-10	-1.16606
202282837	chr2:202282837:T:C	1.18436e-05	-1.77941e-10	-1.29665	8.389e-05	-1.77941e-10	-1.30168	8.41086e-05	-1.77941e-10	-1.30168
202283385	chr2:202283385:A:G	2.21644e-05	-1.77941e-10	-0.669952	0.000165517	-1.77941e-10	-0.622113	0.00016602	-1.77941e-10	-0.621676
202283431	chr2:202283431:C:T	2.405e-05	-0.588304	-7.30438e-10	0.000157359	-0.672661	-7.30438e-10	0.000157804	-0.672431	-7.30438e-10
202283483	chr2:202283483:T:C	3.89761e-05	-1.77941e-10	-0.105488	0.000260453	-1.77941e-10	-0.168768	0.000261295	-1.77941e-10	-0.168136
202283671	chr2:202283671:C:T	1.01626e-05	-1.44972	-7.30438e-10	6.94881e-05	-1.49003	-7.30438e-10	6.9665e-05	-1.49009	-7.30438e-10
202283787	chr2:202283787:C:T	0.000149089	2.462	-1.2259	0.000768724	2.11851	-1.20497	0.000769138	2.11663	-1.20515
202284443	chr2:202284443:A:G	1.06231e-05	-1.77941e-10	-1.40541	7.57128e-05	-1.77941e-10	-1.40424	7.5909e-05	-1.77941e-10	-1.40425
202284640	chr2:202284640:A:G	1.06486e-05	-1.77941e-10	-1.40301	7.56814e-05	-1.77941e-10	-1.40466	7.58796e-05	-1.77941e-10	-1.40464
202285061	chr2:202285061:A:G	1.1501e-05	-1.77941e-10	-1.32601	8.124e-05	-1.77941e-10	-1.33378	8.14515e-05	-1.77941e-10	-1.33378
202285525	chr2:202285525:T:C	1.18607e-05	-1.77941e-10	-1.29521	8.41489e-05	-1.77941e-10	-1.2986	8.43661e-05	-1.77941e-10	-1.29862
202285639	chr2:202285639:T:C	0.000212195	2.52935	-0.940288	0.00110311	2.18617	-0.911464	0.00110358	2.18427	-0.91174
202285715	chr2:202285715:T:C	1.70584e-05	-1.77941e-10	-0.931796	0.000136301	-1.77941e-10	-0.816326	0.000136476	-1.77941e-10	-0.817638
202286226	chr2:202286226:C:T	1.89603e-05	0.561939	-1.38803	0.000100843	0.232236	-1.34986	0.000100943	0.230944	-1.35018
202287040	chr2:202287040:T:A	2.97392e-05	0.986274	-1.36225	0.000156665	0.631829	-1.30891	0.000156779	0.630391	-1.30934
202287163	chr2:202287163:C:T	1.25689e-05	-1.77941e-10	-1.23721	8.94898e-05	-1.77941e-10	-1.23706	8.9717e-05	-1.77941e-10	-1.23713
202287214	chr2:202287214:G:A	1.47384e-05	-1.77941e-10	-1.07798	0.000106908	-1.77941e-10	-1.05922	0.000107166	-1.77941e-10	-1.05941
202287356	chr2:202287356:A:G	0.000213966	2.55472	-0.957341	0.00111121	2.21106	-0.929046	0.00111169	2.20916	-0.929317
202287632	chr2:202287632:G:A	0.000147207	2.62847	-1.40507	0.000404165	1.6607	-1.39007	0.000404958	1.66022	-1.39022
202287993	chr2:202287993:A:T	0.000186651	2.41289	-0.952087	0.000975279	2.07518	-0.923644	0.000975727	2.07331	-0.923916
202288044	chr2:202288044:G:C	0.000265534	2.7395	-0.926193	0.00136421	2.38554	-0.898405	0.00136474	2.38361	-0.898674
202288159	chr2:202288159:G:A	1.1813e-05	-1.77941e-10	-1.29924	8.34848e-05	-1.77941e-10	-1.30653	8.37007e-05	-1.77941e-10	-1.30654
202288169	chr2:202288169:G:A	2.66543e-05	0.868702	-1.35419	0.000142254	0.524238	-1.29781	0.000142359	0.522838	-1.29827
202288359	chr2:202288359:C:T	0.000431964	3.24875	-0.948849	0.000171382	0.652943	-1.24024	0.000171868	0.65275	-1.23981
202288403	chr2:202288403:G:T	0.000198643	2.61556	-1.09249	0.00105236	2.26987	-1.04227	0.00105248	2.26797	-1.04285
202289528	chr2:202289528:C:T	0.000106632	1.77061	-0.869658	0.000572969	1.45693	-0.837293	0.000573307	1.45523	-0.837594
202289964	chr2:202289964:A:T	2.00312e-05	-1.77941e-10	-0.771149	0.000140292	-1.77941e-10	-0.787464	0.000140635	-1.77941e-10	-0.787614
202290195	chr2:202290195:A:C	1.62481e-05	0.356722	-1.33718	9.06384e-05	0.0499583	-1.27427	9.0718e-05	0.0487237	-1.27475
202290230	chr2:202290230:G:A	9.90964e-05	1.69623	-0.868573	0.00053433	1.386	-0.836177	0.000534656	1.38432	-0.836478
202290336	chr2:202290336:C:T	1.17322e-05	-1.77941e-10	-1.3061	8.30037e-05	-1.77941e-10	-1.3123	8.32135e-05	-1.77941e-10	-1.31238
202291096	chr2:202291096:C:G	2.40855e-05	-1.77941e-10	-0.586826	0.000180212	-1.77941e-10	-0.537056	0.000180762	-1.77941e-10	-0.536602
202291596	chr2:202291596:A:G	7.73367e-05	1.67093	-1.09119	0.000415545	1.36147	-1.06307	0.000415825	1.35979	-1.06331
202291604	chr2:202291604:G:A	1.09307e-05	-1.37686	-7.30438e-10	7.59682e-05	-1.40087	-7.30438e-10	7.61693e-05	-1.40083	-7.30438e-10
202291699	chr2:202291699:C:T	3.44764e-06	-1.4266	-1.10415	2.2732e-05	-1.51907	-1.08834	2.27865e-05	-1.51906	-1.08856
202291827	chr2:202291827:AAAG:A	1.1878e-05	-1.77941e-10	-1.29375	8.87844e-05	-1.77941e-10	-1.24498	8.89941e-05	-1.77941e-10	-1.24522
202292238	chr2:202292238:T:C	1.35061e-05	-1.77941e-10	-1.16529	8.82806e-05	-1.77941e-10	-1.25067	8.8548e-05	-1.77941e-10	-1.25024
202292261	chr2:202292261:G:T	8.46531e-05	1.60339	-0.933264	0.000458059	1.29876	-0.902948	0.000458359	1.2971	-0.903229
202292515	chr2:202292515:G:T	1.5839e-05	-1.77941e-10	-1.00596	0.000125377	-1.77941e-10	-0.899864	0.00012555	-1.77941e-10	-0.901081
202292524	chr2:202292524:G:T	2.80882e-05	-0.672742	0.239652	0.000274736	-0.366159	0.250782	0.000275742	-0.365988	0.251667
202292639	chr2:202292639:T:G	1.2529e-05	-1.77941e-10	-1.24039	9.06585e-05	-1.77941e-10	-1.22409	9.08938e-05	-1.77941e-10	-1.22409
202292815	chr2:202292815:A:G	1.68542e-05	-0.943835	-7.30438e-10	0.000138318	-0.801635	-7.30438e-10	0.000138668	-0.801701	-7.30438e-10
202293790	chr2:202293790:G:A	1.33574e-05	-0.208112	-0.968259	0.000138542	0.0122106	-0.812223	0.000138776	0.0123778	-0.813302
202294041	chr2:202294041:G:A	1.4975e-05	-1.77941e-10	-1.06206	0.000117574	-1.77941e-10	-0.964125	0.000117745	-1.77941e-10	-0.965263
202294216	chr2:202294216:T:G	7.6802e-05	1.97085	-1.39805	0.000223291	1.08267	-1.40538	0.000223768	1.08222	-1.4054
202294401	chr2:202294401:G:A	1.30425e-05	-1.20023	-7.30438e-10	0.000103559	-1.09104	-7.30438e-10	0.000103824	-1.09109	-7.30438e-10
202294487	chr2:202294487:C:G	1.13806e-05	-0.372288	-0.964244	0.000116492	-0.165769	-0.807596	0.000116687	-0.165611	-0.80868
202294659	chr2:202294659:A:G	1.1573e-05	-1.31977	-7.30438e-10	8.92623e-05	-1.23961	-7.30438e-10	8.95097e-05	-1.23944	-7.30438e-10
202295226	chr2:202295226:A:C	1.53649e-05	-1.77941e-10	-1.03635	0.000119254	-1.77941e-10	-0.949936	0.000119514	-1.77941e-10	-0.950351
202296293	chr2:202296293:T:G	9.79704e-06	-1.48636	-7.30438e-10	6.91031e-05	-1.49559	-7.30438e-10	6.92796e-05	-1.49564	-7.30438e-10
202296298	chr2:202296298:C:T	8.95506e-05	1.57373	-0.847366	0.000486873	1.27123	-0.814411	0.000487183	1.26957	-0.814719
202296491	chr2:202296491:G:A	1.48352e-05	-1.77941e-10	-1.07144	0.000107626	-1.77941e-10	-1.05253	0.000107886	-1.77941e-10	-1.05271
202297040	chr2:202297040:G:A	0.000124427	2.37936	-1.32408	0.000371377	1.44211	-1.25609	0.000371991	1.44164	-1.25655
202298279	chr2:202298279:A:G	1.0597e-05	-0.00964174	-1.39823	4.61807e-05	-0.50052	-1.39811	4.6334e-05	-0.499825	-1.39808
202298337	chr2:202298337:C:T	1.07191e-05	-1.77941e-10	-1.39641	7.76489e-05	-1.77941e-10	-1.37899	7.78372e-05	-1.77941e-10	-1.37917
202298850	chr2:202298850:G:T	1.4992e-05	-1.77941e-10	-1.06092	0.000117808	-1.77941e-10	-0.962131	0.00011798	-1.77941e-10	-0.963272
202298858	chr2:202298858:A:G	1.17494e-05	-0.327692	-0.976945	0.000120436	-0.115967	-0.824102	0.000120641	-0.115806	-0.825162
202299026	chr2:202299026:T:C	3.94245e-05	1.30074	-1.39479	0.000125979	0.466794	-1.36187	0.000126228	0.466416	-1.36211
202299165	chr2:202299165:G:A	4.27818e-06	-0.932569	-1.38234	2.32965e-05	-1.22734	-1.35555	2.33577e-05	-1.227	-1.35586
202299346	chr2:202299346:A:T	1.16542e-05	-0.449811	-0.862964	0.000119833	-0.251019	-0.694071	0.000120036	-0.250867	-0.695128
202300710	chr2:202300710:C:T	1.49869e-05	0.305926	-1.36719	8.29012e-05	0.00387716	-1.31742	8.29814e-05	0.00266173	-1.31783
202300753	chr2:202300753:C:T	1.18356e-05	-1.77941e-10	-1.29733	8.90278e-05	-1.77941e-10	-1.24224	8.92066e-05	-1.77941e-10	-1.24283
202301641	chr2:202301641:T:C	8.01141e-05	1.66262	-1.04761	0.000443658	1.35537	-0.991511	0.000443788	1.3537	-0.99214
202301968	chr2:202301968:C:T	1.32287e-05	-1.77941e-10	-1.18605	9.6095e-05	-1.77941e-10	-1.16585	9.63437e-05	-1.77941e-10	-1.16586
202302173	chr2:202302173:C:T	9.30297e-06	-0.221941	-1.31616	4.23673e-05	-0.671554	-1.31326	4.24993e-05	-0.670919	-1.31338
202302524	chr2:202302524:T:C	1.25137e-05	-1.77941e-10	-1.24161	9.0544e-05	-1.77941e-10	-1.22535	9.0779e-05	-1.77941e-10	-1.22536
202303464	chr2:202303464:G:A	1.18748e-05	-1.77941e-10	-1.29402	7.66752e-05	-1.77941e-10	-1.39161	7.68727e-05	-1.77941e-10	-1.39163
202303512	chr2:202303512:C:G	0.000101312	1.71834	-0.868573	0.000545553	1.40679	-0.836177	0.000545882	1.4051	-0.836478
202303714	chr2:202303714:G:A	0.000134966	2.44593	-1.30935	0.000401566	1.50057	-1.23638	0.000402215	1.50008	-1.23688
202304501	chr2:202304501:A:G	1.02007e-05	-0.124529	-1.32145	4.56026e-05	-0.592977	-1.31825	4.57462e-05	-0.592313	-1.31836
202304557	chr2:202304557:C:T	1.18752e-05	-1.77941e-10	-1.29398	8.57706e-05	-1.77941e-10	-1.27951	8.59928e-05	-1.77941e-10	-1.27952
202304789	chr2:202304789:A:G	9.4639e-06	-1.52095	-7.30438e-10	6.75752e-05	-1.51795	-7.30438e-10	6.77506e-05	-1.51795	-7.30438e-10
202305288	chr2:202305288:C:T	1.21478e-05	-1.77941e-10	-1.27129	8.76659e-05	-1.77941e-10	-1.25766	8.78954e-05	-1.77941e-10	-1.25764
202305892	chr2:202305892:A:G	1.30308e-05	0.186347	-1.38747	5.6349e-05	-0.314188	-1.38544	5.65348e-05	-0.313436	-1.38549
202306444	chr2:202306444:A:G	1.01453e-05	-1.45142	-7.30438e-10	6.97714e-05	-1.48596	-7.30438e-10	6.99559e-05	-1.48592	-7.30438e-10
202306493	chr2:202306493:T:G	1.07358e-05	-0.0633186	-1.33153	4.74695e-05	-0.541975	-1.32913	4.76202e-05	-0.541293	-1.32924
202306976	chr2:202306976:A:G	1.06291e-05	-1.77941e-10	-1.40484	7.57836e-05	-1.77941e-10	-1.40331	7.59784e-05	-1.77941e-10	-1.40334
202307263	chr2:202307263:G:A	1.25706e-05	-1.77941e-10	-1.23707	9.0834e-05	-1.77941e-10	-1.22216	9.10712e-05	-1.77941e-10	-1.22214
202307690	chr2:202307690:A:C	9.65474e-05	1.55157	-0.749977	0.000520303	1.24735	-0.724128	0.000520751	1.24571	-0.72422
202307839	chr2:202307839:C:G	1.09638e-05	-1.77941e-10	-1.37384	7.82158e-05	-1.77941e-10	-1.37172	7.84213e-05	-1.77941e-10	-1.37169
202308159	chr2:202308159:C:G	2.10118e-05	-1.77941e-10	-0.723354	0.000156634	-1.77941e-10	-0.677278	0.000157108	-1.77941e-10	-0.676849
202308747	chr2:202308747:C:T	2.4157e-05	-1.77941e-10	-0.583862	0.000179217	-1.77941e-10	-0.542594	0.000179622	-1.77941e-10	-0.542931
202308774	chr2:202308774:C:T	9.7111e-05	1.73977	-0.932352	0.000521582	1.42759	-0.901916	0.000521904	1.4259	-0.902198
202309161	chr2:202309161:A:G	1.18906e-05	0.0179656	-1.31066	5.13334e-05	-0.485197	-1.30765	5.14968e-05	-0.484489	-1.30778
202309382	chr2:202309382:C:A	2.40147e-06	-1.50441	-1.38795	1.676e-05	-1.52099	-1.39121	1.68028e-05	-1.52098	-1.39125
202309597	chr2:202309597:A:G	9.36047e-05	1.50711	-0.736468	0.000537023	1.20947	-0.654622	0.000537047	1.20784	-0.655544
202309753	chr2:202309753:G:A	6.36518e-05	-1.77941e-10	0.384989	0.000449274	-1.77941e-10	0.376445	0.000450546	-1.77941e-10	0.376675
202309883	chr2:202309883:G:A	1.81016e-05	-1.77941e-10	-0.87244	0.000142487	-1.77941e-10	-0.771937	0.000142793	-1.77941e-10	-0.77239
202309888	chr2:202309888:G:A	7.4942e-05	1.73193	-1.18365	0.000399861	1.41991	-1.15999	0.000400139	1.41822	-1.16019
202309905	chr2:202309905:A:G	1.40535e-05	0.258526	-1.38409	7.7162e-05	-0.0406668	-1.34461	7.72436e-05	-0.0418642	-1.34496
202310052	chr2:202310052:A:G	1.06293e-05	-1.77941e-10	-1.40482	7.57863e-05	-1.77941e-10	-1.40327	7.5981e-05	-1.77941e-10	-1.4033
202310107	chr2:202310107:G:A	1.20852e-05	-1.77941e-10	-1.27646	8.72947e-05	-1.77941e-10	-1.2619	8.74928e-05	-1.77941e-10	-1.26223
202310686	chr2:202310686:T:A	8.8299e-05	1.62007	-0.907783	0.000476709	1.31247	-0.876754	0.000477017	1.31081	-0.877041
202311344	chr2:202311344:C:G	1.49671e-05	-1.77941e-10	-1.06258	0.000115828	-1.77941e-10	-0.979079	0.000116084	-1.77941e-10	-0.979476
202311478	chr2:202311478:A:G	1.03176e-05	-0.116733	-1.31786	4.60963e-05	-0.585917	-1.31454	4.62415e-05	-0.585251	-1.31466
202311615	chr2:202311615:ATTTGAG:A	4.12882e-06	-1.26463	-1.08582	2.69459e-05	-1.36183	-1.07553	2.70056e-05	-1.36186	-1.07588
202311907	chr2:202311907:C:A	1.30634e-05	-1.77941e-10	-1.19863	9.47128e-05	-1.77941e-10	-1.18034	9.49587e-05	-1.77941e-10	-1.18034
202312116	chr2:202312116:ATCAG:A	1.81016e-05	-1.77941e-10	-0.87244	0.000142487	-1.77941e-10	-0.771937	0.000142793	-1.77941e-10	-0.77239
202312372	chr2:202312372:G:A	1.23018e-05	-1.77941e-10	-1.25869	8.81224e-05	-1.77941e-10	-1.25246	8.83475e-05	-1.77941e-10	-1.25251
202312445	chr2:202312445:T:A	8.65233e-05	2.09394	-1.40197	0.000249494	1.19222	-1.40398	0.000250016	1.19177	-1.40403
202312922	chr2:202312922:C:T	1.19507e-05	-1.77941e-10	-1.28765	8.6845e-05	-1.77941e-10	-1.26706	8.70705e-05	-1.77941e-10	-1.26707
202313723	chr2:202313723:T:C	1.14878e-05	-1.77941e-10	-1.32715	8.11485e-05	-1.77941e-10	-1.33491	8.13598e-05	-1.77941e-10	-1.3349
202313915	chr2:202313915:C:T	0.000112208	2.33614	-1.38423	0.000326684	1.4018	-1.344	0.00032728	1.40133	-1.3443
202314010	chr2:202314010:G:A	1.21323e-05	-1.77941e-10	-1.27256	8.62005e-05	-1.77941e-10	-1.27451	8.64227e-05	-1.77941e-10	-1.27454
202315145	chr2:202315145:A:G	7.91794e-05	1.62846	-1.02518	0.000426771	1.32253	-0.997469	0.000427057	1.32086	-0.997729
202315249	chr2:202315249:G:A	1.06537e-05	-1.40253	-7.30438e-10	7.415e-05	-1.4251	-7.30438e-10	7.43459e-05	-1.42506	-7.30438e-10
202315335	chr2:202315335:A:G	1.53925e-05	-1.77941e-10	-1.03456	0.000119479	-1.77941e-10	-0.948049	0.000119741	-1.77941e-10	-0.948452
202315477	chr2:202315477:C:T	1.07002e-05	-1.77941e-10	-1.39818	7.56274e-05	-1.77941e-10	-1.40537	7.58254e-05	-1.77941e-10	-1.40535
202315559	chr2:202315559:TA:T	1.64847e-05	0.428983	-1.39499	8.19543e-05	0.0805587	-1.40559	8.20659e-05	0.079326	-1.40559
202315561	chr2:202315561:TA:T	1.57411e-05	0.375902	-1.38806	8.04705e-05	0.0615446	-1.40484	8.05833e-05	0.0603107	-1.40481
202316169	chr2:202316169:G:C	1.28582e-05	-1.77941e-10	-1.21446	9.16334e-05	-1.77941e-10	-1.21339	9.18653e-05	-1.77941e-10	-1.21346
202316233	chr2:202316233:G:A	8.69124e-05	1.66006	-0.963594	0.000468432	1.35191	-0.933706	0.000468732	1.35023	-0.933987
202316443	chr2:202316443:C:T	3.07236e-05	-1.77941e-10	-0.343407	0.000217761	-1.77941e-10	-0.347789	0.000218384	-1.77941e-10	-0.347532
202316793	chr2:202316793:C:T	7.31088e-05	1.60537	-1.08186	0.000405428	1.30169	-1.02793	0.00040556	1.30003	-1.02854
202317226	chr2:202317226:T:G	5.16322e-05	0.175707	-7.30438e-10	0.000283734	-0.0831509	-7.30438e-10	0.00028458	-0.0827726	-7.30438e-10
202317317	chr2:202317317:G:A	8.73451e-05	1.64183	-0.940398	0.000471245	1.33399	-0.909796	0.000471547	1.33232	-0.910083
202317852	chr2:202317852:C:G	1.46833e-05	-1.08173	-7.30438e-10	9.81251e-05	-1.14495	-7.30438e-10	9.83473e-05	-1.14528	-7.30438e-10
202317970	chr2:202317970:A:G	1.36129e-05	-1.77941e-10	-1.15742	9.61329e-05	-1.77941e-10	-1.16546	9.63831e-05	-1.77941e-10	-1.16545
202318044	chr2:202318044:C:T	0.000225601	1.52674	0.123596	0.00135418	1.22942	0.250344	0.00135364	1.22778	0.248981
202318629	chr2:202318629:C:T	1.38488e-05	-1.77941e-10	-1.14024	9.75232e-05	-1.77941e-10	-1.1511	9.7768e-05	-1.77941e-10	-1.15119
202318949	chr2:202318949:G:A	1.23092e-05	-1.77941e-10	-1.25809	8.73196e-05	-1.77941e-10	-1.26161	8.75433e-05	-1.77941e-10	-1.26165
202319434	chr2:202319434:TG:T	8.32226e-06	-0.245923	-1.40358	4.63668e-05	-0.489152	-1.40545	4.64402e-05	-0.490154	-1.40547
202319696	chr2:202319696:TG:T	4.88432e-05	-0.439556	0.559732	0.000494304	-0.10015	0.572111	0.000496112	-0.0999738	0.57299
202319699	chr2:202319699:T:C	1.06225e-05	-1.77941e-10	-1.40547	7.56572e-05	-1.77941e-10	-1.40498	7.58541e-05	-1.77941e-10	-1.40497
202320963	chr2:202320963:C:CA	1.09574e-05	-1.77941e-10	-1.37442	7.90407e-05	-1.77941e-10	-1.36123	7.92373e-05	-1.77941e-10	-1.36134
202321330	chr2:202321330:G:A	1.20093e-05	-1.77941e-10	-1.28276	8.55389e-05	-1.77941e-10	-1.28222	8.57567e-05	-1.77941e-10	-1.28227
202321658	chr2:202321658:T:G	1.6623e-05	-1.77941e-10	-0.957649	0.000130078	-1.77941e-10	-0.863057	0.000130355	-1.77941e-10	-0.863522
202322116	chr2:202322116:C:T	1.06743e-05	-1.77941e-10	-1.4006	7.58025e-05	-1.77941e-10	-1.40306	7.60021e-05	-1.77941e-10	-1.40303
202322334	chr2:202322334:C:T	1.59082e-05	-1.77941e-10	-1.00161	0.000114293	-1.77941e-10	-0.992424	0.000114581	-1.77941e-10	-0.992501
202322512	chr2:202322512:C:A	6.95572e-06	-0.712693	-1.11618	6.71558e-05	-0.537361	-0.986812	6.72772e-05	-0.537228	-0.987737
202323117	chr2:202323117:G:A	1.35043e-05	-1.77941e-10	-1.16543	9.53673e-05	-1.77941e-10	-1.17345	9.56154e-05	-1.77941e-10	-1.17345
202323202	chr2:202323202:C:T	1.45153e-05	-1.77941e-10	-1.09323	0.000112154	-1.77941e-10	-1.01131	0.000112399	-1.77941e-10	-1.01173
202323293	chr2:202323293:G:A	1.15661e-05	-1.32036	-7.30438e-10	8.98939e-05	-1.23256	-7.30438e-10	9.01205e-05	-1.23264	-7.30438e-10
202325480	chr2:202325480:TC:T	5.33969e-06	-0.699843	-1.39343	2.56621e-05	-1.08703	-1.39915	2.57356e-05	-1.08673	-1.39918
202325675	chr2:202325675:G:GT	6.35944e-05	-1.77941e-10	0.384087	0.000448446	-1.77941e-10	0.374599	0.000449733	-1.77941e-10	0.374868
202327007	chr2:202327007:T:C	1.25195e-05	-1.77941e-10	-1.24115	8.87226e-05	-1.77941e-10	-1.24567	8.89567e-05	-1.77941e-10	-1.24564
202327129	chr2:202327129:C:T	1.43776e-05	0.286073	-1.38884	7.84339e-05	-0.0164959	-1.35244	7.85172e-05	-0.0177002	-1.35277
202327430	chr2:202327430:A:G	1.0601e-05	-1.40749	-7.30438e-10	9.19895e-05	-1.20952	-7.30438e-10	9.22269e-05	-1.20953	-7.30438e-10
202327690	chr2:202327690:G:GAGAA	1.53506e-05	0.328341	-1.36562	8.46849e-05	0.0230819	-1.31533	8.4766e-05	0.0218605	-1.31575
202329068	chr2:202329068:A:G	7.69372e-06	-0.477817	-1.25022	7.3968e-05	-0.27781	-1.14975	7.41126e-05	-0.277658	-1.15054
202329339	chr2:202329339:G:A	3.70495e-05	1.20889	-1.36507	0.00018724	0.886678	-1.38548	0.000187472	0.885126	-1.38528
202329533	chr2:202329533:A:C	0.000200957	2.8421	-1.30744	0.000246766	1.13874	-1.36149	0.000247516	1.13895	-1.36126
202329547	chr2:202329547:G:T	7.8189e-05	1.49726	-0.90657	0.000422833	1.19731	-0.88152	0.000423184	1.19568	-0.881663
202329998	chr2:202329998:A:T	9.29148e-05	1.53369	-0.770441	0.000504659	1.2316	-0.738907	0.00050505	1.22997	-0.739095
202330001	chr2:202330001:G:A	1.17661e-05	-1.77941e-10	-1.30322	8.37923e-05	-1.77941e-10	-1.30285	8.40063e-05	-1.77941e-10	-1.30289
202330369	chr2:202330369:G:T	1.37053e-05	0.249952	-1.4006	7.36355e-05	-0.0555273	-1.37653	7.37213e-05	-0.0567144	-1.37678
202330373	chr2:202330373:TTTC:T	7.87446e-06	-0.528112	-1.1767	7.67163e-05	-0.333022	-1.05805	7.68563e-05	-0.332874	-1.05897
202330448	chr2:202330448:G:A	8.69747e-05	1.49459	-0.797414	0.000473102	1.19486	-0.766739	0.000473474	1.19324	-0.766925
202330577	chr2:202330577:C:T	1.18406e-05	-1.77941e-10	-1.29691	8.38156e-05	-1.77941e-10	-1.30257	8.40296e-05	-1.77941e-10	-1.30262
202330737	chr2:202330737:A:G	7.73683e-06	-0.319538	-1.40291	3.58476e-05	-0.74971	-1.4022	3.59618e-05	-0.749104	-1.40223
202331112	chr2:202331112:C:T	7.02408e-05	1.6887	-1.20521	0.000375718	1.3799	-1.18225	0.000375993	1.37822	-1.18243
202331467	chr2:202331467:C:A	1.19006e-05	-1.77941e-10	-1.29185	8.47527e-05	-1.77941e-10	-1.29145	8.49691e-05	-1.77941e-10	-1.2915
202332878	chr2:202332878:G:A	9.96112e-05	1.57774	-0.744907	0.000540051	1.2735	-0.713023	0.000540465	1.27185	-0.713206
202333424	chr2:202333424:A:G	8.79039e-05	2.10722	-1.39941	0.000258498	1.19631	-1.37261	0.000258993	1.19586	-1.37284
202333731	chr2:202333731:AAGAAAGAG:A	7.51432e-05	1.58155	-1.03059	0.000405818	1.27674	-1.00203	0.000406137	1.2751	-1.00219
202333933	chr2:202333933:A:ACGATCT	9.94298e-06	-1.47157	-7.30438e-10	6.83282e-05	-1.50687	-7.30438e-10	6.85068e-05	-1.50685	-7.30438e-10
202334044	chr2:202334044:G:A	1.12331e-05	-1.77941e-10	-1.34958	7.92022e-05	-1.77941e-10	-1.35918	7.94066e-05	-1.77941e-10	-1.3592
202334165	chr2:202334165:G:C	1.69006e-05	0.462608	-1.4037	8.93643e-05	0.146335	-1.3848	8.94646e-05	0.145068	-1.38501
202334216	chr2:202334216:T:C	1.08107e-05	-1.77941e-10	-1.3879	7.69223e-05	-1.77941e-10	-1.38839	7.71225e-05	-1.77941e-10	-1.38839
202334368	chr2:202334368:T:C	1.44884e-05	-1.77941e-10	-1.09509	0.000111763	-1.77941e-10	-1.01481	0.000112007	-1.77941e-10	-1.01523
202334607	chr2:202334607:C:T	1.42136e-05	-1.77941e-10	-1.11424	0.00010949	-1.77941e-10	-1.03536	0.000109729	-1.77941e-10	-1.03577
202334714	chr2:202334714:T:C	1.55366e-05	-1.77941e-10	-1.02524	0.000127511	-1.77941e-10	-0.882989	0.000127703	-1.77941e-10	-0.884082
202335095	chr2:202335095:G:C	1.08159e-05	-1.77941e-10	-1.38742	7.69662e-05	-1.77941e-10	-1.38782	7.71665e-05	-1.77941e-10	-1.38782
202335101	chr2:202335101:A:G	0.000107807	1.60655	-0.694644	0.000584327	1.30119	-0.661915	0.000584767	1.29953	-0.662104
202335318	chr2:202335318:T:C	5.68824e-05	-1.77941e-10	0.272549	0.000404864	-1.77941e-10	0.272363	0.00040601	-1.77941e-10	0.272593
202335348	chr2:202335348:G:A	1.19562e-05	-1.77941e-10	-1.28719	8.7477e-05	-1.77941e-10	-1.25981	8.77106e-05	-1.77941e-10	-1.25974
202335776	chr2:202335776:T:A	1.13361e-05	-1.77941e-10	-1.34045	8.15844e-05	-1.77941e-10	-1.32955	8.17961e-05	-1.77941e-10	-1.32956
202335853	chr2:202335853:G:A	1.1343e-05	-1.77941e-10	-1.33984	8.16379e-05	-1.77941e-10	-1.3289	8.18497e-05	-1.77941e-10	-1.3289
202336237	chr2:202336237:G:A	0.000104203	1.61736	-0.739455	0.000563328	1.31042	-0.70775	0.000563752	1.30877	-0.707937
202336531	chr2:202336531:G:C	1.0014e-05	-1.46446	-7.30438e-10	7.04016e-05	-1.47697	-7.30438e-10	7.05803e-05	-1.47703	-7.30438e-10
202337443	chr2:202337443:A:G	0.000107381	1.60535	-0.697402	0.000586111	1.29948	-0.657161	0.000586545	1.29783	-0.657362
202337491	chr2:202337491:GA:G	1.73188e-05	0.475197	-1.39184	9.27253e-05	0.157418	-1.35897	9.28194e-05	0.156147	-1.35928
202337694	chr2:202337694:G:A	1.0901e-05	-1.77941e-10	-1.37958	7.73556e-05	-1.77941e-10	-1.38278	7.75565e-05	-1.77941e-10	-1.38278
202338365	chr2:202338365:A:G	1.39094e-05	-1.77941e-10	-1.13588	0.000107888	-1.77941e-10	-1.05009	0.000108107	-1.77941e-10	-1.05067
202339404	chr2:202339404:C:T	1.29122e-05	-1.77941e-10	-1.21026	9.36298e-05	-1.77941e-10	-1.19184	9.3836e-05	-1.77941e-10	-1.19224
202339786	chr2:202339786:C:T	1.18453e-05	-1.77941e-10	-1.29651	8.53943e-05	-1.77941e-10	-1.28391	8.56166e-05	-1.77941e-10	-1.28391
202339844	chr2:202339844:G:A	4.00264e-06	-1.4959	-0.885589	2.49254e-05	-1.32955	-1.18576	2.50068e-05	-1.32927	-1.18536
202339988	chr2:202339988:TG:T	1.06305e-05	-1.77941e-10	-1.40471	7.56417e-05	-1.77941e-10	-1.40518	7.58383e-05	-1.77941e-10	-1.40518
202340269	chr2:202340269:T:C	1.11658e-05	-1.77941e-10	-1.35558	7.97159e-05	-1.77941e-10	-1.35272	7.99332e-05	-1.77941e-10	-1.35259
202340282	chr2:202340282:T:G	4.26979e-05	-0.0142886	-7.30438e-10	0.000249107	-0.213308	-7.30438e-10	0.000249819	-0.213048	-7.30438e-10
202340445	chr2:202340445:G:A	4.2919e-06	-1.46406	-0.847649	2.40133e-05	-1.39189	-1.16069	2.4091e-05	-1.39167	-1.16028
202340588	chr2:202340588:G:T	4.38567e-06	-1.42395	-0.866141	2.25957e-05	-1.43969	-1.17374	2.26676e-05	-1.43951	-1.17334
202341390	chr2:202341390:C:T	1.18035e-05	-1.77941e-10	-1.30005	8.50775e-05	-1.77941e-10	-1.28763	8.5299e-05	-1.77941e-10	-1.28762
202341448	chr2:202341448:G:A	1.10884e-05	-1.77941e-10	-1.36254	7.87056e-05	-1.77941e-10	-1.36548	7.89129e-05	-1.77941e-10	-1.36544
202341524	chr2:202341524:AT:A	2.99536e-06	-1.42633	-1.24504	2.54527e-05	-1.36581	-1.12856	2.54953e-05	-1.36575	-1.12954
202342687	chr2:202342687:T:C	1.14599e-05	-1.77941e-10	-1.32958	8.15387e-05	-1.77941e-10	-1.33011	8.17472e-05	-1.77941e-10	-1.33015
202342801	chr2:202342801:A:G	1.19297e-05	-0.0189578	-1.27045	0.000120184	0.223602	-1.16577	0.000120412	0.223793	-1.16666
202342908	chr2:202342908:G:A	2.53972e-05	-0.533801	-7.30438e-10	0.000166252	-0.617685	-7.30438e-10	0.000166724	-0.617445	-7.30438e-10
202343211	chr2:202343211:G:T	9.39144e-06	-0.271564	-1.25708	9.31317e-05	-0.0489986	-1.14818	9.33049e-05	-0.0488227	-1.14909
202344153	chr2:202344153:C:G	1.2147e-05	-0.0189299	-1.25242	0.000123058	0.223537	-1.14207	0.000123288	0.223728	-1.14299
202344270	chr2:202344270:T:C	9.62071e-06	-1.50452	-7.30438e-10	6.74105e-05	-1.52039	-7.30438e-10	6.75859e-05	-1.52039	-7.30438e-10
202345088	chr2:202345088:T:C	1.27916e-05	0.0294094	-1.24906	0.000130706	0.278139	-1.13638	0.000130949	0.278334	-1.13732
202345222	chr2:202345222:C:T	1.12446e-05	-1.34855	-7.30438e-10	7.40917e-05	-1.42589	-7.30438e-10	7.42917e-05	-1.42579	-7.30438e-10
202345306	chr2:202345306:G:A	3.7725e-06	-1.18776	-1.25294	5.65667e-05	-0.407542	-1.28823	5.66866e-05	-0.407641	-1.28861
202345852	chr2:202345852:A:C	1.13033e-05	-1.77941e-10	-1.34334	8.0413e-05	-1.77941e-10	-1.34401	8.06187e-05	-1.77941e-10	-1.34405
202345957	chr2:202345957:C:T	1.38996e-05	-1.77941e-10	-1.13658	9.77942e-05	-1.77941e-10	-1.14832	9.80479e-05	-1.77941e-10	-1.14833
202346425	chr2:202346425:AG:A	1.24254e-05	-0.0252373	-1.22346	0.000126944	0.216768	-1.10422	0.000127172	0.216959	-1.1052
202346546	chr2:202346546:T:TA	1.12897e-05	-1.77941e-10	-1.34455	8.01982e-05	-1.77941e-10	-1.34669	8.04037e-05	-1.77941e-10	-1.34673
202346662	chr2:202346662:T:C	3.97663e-06	-1.16046	-1.22755	6.11904e-05	-0.351566	-1.26563	6.13178e-05	-0.351666	-1.26605
202346737	chr2:202346737:C:G	1.20738e-05	-0.0219956	-1.2554	0.000122196	0.220232	-1.1458	0.000122424	0.220423	-1.14672
202346998	chr2:202346998:T:C	1.30734e-05	-1.19786	-7.30438e-10	0.000105244	-1.07491	-7.30438e-10	0.000105507	-1.07501	-7.30438e-10
202347506	chr2:202347506:A:C	4.05664e-06	-1.17109	-1.19699	6.16395e-05	-0.371284	-1.2386	6.17655e-05	-0.371384	-1.23906
202347582	chr2:202347582:T:C	1.38265e-05	0.103419	-1.24527	0.000141698	0.355421	-1.13291	0.000141961	0.35562	-1.13385
202348074	chr2:202348074:C:T	1.49369e-05	-1.0646	-7.30438e-10	0.000123567	-0.914404	-7.30438e-10	0.0001239	-0.914313	-7.30438e-10
202348338	chr2:202348338:T:C	6.06828e-05	1.68404	-1.34682	0.000325657	1.37788	-1.32322	0.000325865	1.37621	-1.32351
202348370	chr2:202348370:T:C	5.85966e-05	1.59078	-1.28854	0.000310064	1.27599	-1.2704	0.000310298	1.27435	-1.2706
202349404	chr2:202349404:A:G	1.06898e-05	-1.77941e-10	-1.39915	7.63739e-05	-1.77941e-10	-1.39555	7.65716e-05	-1.77941e-10	-1.39556
202349647	chr2:202349647:G:A	1.07132e-05	-1.39696	-7.30438e-10	9.36694e-05	-1.19142	-7.30438e-10	9.39112e-05	-1.19144	-7.30438e-10
202349728	chr2:202349728:T:C	8.21388e-06	-0.925895	-0.736717	0.000146649	0.0627649	-0.805909	0.000146887	0.0626549	-0.806774
202350016	chr2:202350016:A:G	0.000102901	1.55291	-0.68758	0.000590141	1.254	-0.604825	0.000590161	1.25237	-0.605758
202350605	chr2:202350605:G:A	1.85052e-05	-1.77941e-10	-0.850385	0.000148699	-1.77941e-10	-0.729264	0.000148994	-1.77941e-10	-0.729881
202351108	chr2:202351108:G:A	1.89601e-05	-1.77941e-10	-0.8261	0.000152693	-1.77941e-10	-0.702758	0.000152994	-1.77941e-10	-0.703388
202351296	chr2:202351296:C:T	6.56526e-05	-1.77941e-10	0.415939	0.000469728	-1.77941e-10	0.420964	0.000471233	-1.77941e-10	0.421567
202352260	chr2:202352260:T:C	1.07895e-05	-1.77941e-10	-1.38986	7.72089e-05	-1.77941e-10	-1.38468	7.74083e-05	-1.77941e-10	-1.38469
202352347	chr2:202352347:T:C	7.08687e-05	-1.77941e-10	0.492391	0.000507382	-1.77941e-10	0.498075	0.00050902	-1.77941e-10	0.498701
202352413	chr2:202352413:G:T	2.19176e-05	-1.77941e-10	-0.681148	0.000156388	-1.77941e-10	-0.678847	0.000156814	-1.77941e-10	-0.678728
202352749	chr2:202352749:G:A	1.05896e-05	-1.40856	-7.30438e-10	7.50962e-05	-1.41242	-7.30438e-10	7.52862e-05	-1.41249	-7.30438e-10
202354092	chr2:202354092:T:G	1.22882e-05	-1.77941e-10	-1.2598	8.60414e-05	-1.77941e-10	-1.27636	8.6242e-05	-1.77941e-10	-1.27663
202354102	chr2:202354102:A:C	3.61885e-06	-1.39007	-1.09221	1.91919e-05	-1.46391	-1.31279	1.92498e-05	-1.46376	-1.31253
202354661	chr2:202354661:C:G	3.46806e-06	-1.41476	-1.11008	1.93375e-05	-1.44696	-1.32218	1.93958e-05	-1.44679	-1.32193
202354683	chr2:202354683:G:A	1.59819e-05	-1.77941e-10	-0.996983	0.000126616	-1.77941e-10	-0.890032	0.000126883	-1.77941e-10	-0.89052
202355332	chr2:202355332:A:T	6.67612e-06	-0.795313	-1.07459	3.45362e-05	-1.11966	-1.06952	3.46345e-05	-1.11921	-1.06972
202355546	chr2:202355546:C:T	1.07496e-05	-1.77941e-10	-1.39357	7.6397e-05	-1.77941e-10	-1.39525	7.65965e-05	-1.77941e-10	-1.39523
202355634	chr2:202355634:TTAA:T	1.11823e-05	-1.77941e-10	-1.35411	7.91778e-05	-1.77941e-10	-1.35949	7.93799e-05	-1.77941e-10	-1.35954
202356711	chr2:202356711:C:T	1.87716e-05	-1.77941e-10	-0.836094	0.000131398	-1.77941e-10	-0.852957	0.000131739	-1.77941e-10	-0.852963
202356745	chr2:202356745:A:G	2.67123e-06	-1.44316	-1.34274	2.26538e-05	-1.41976	-1.1911	2.27112e-05	-1.41957	-1.19136
202356851	chr2:202356851:A:G	5.2097e-06	-0.726164	-1.39175	0.000110897	0.378229	-1.40082	0.000111164	0.378111	-1.40089
202356871	chr2:202356871:T:C	0.000136786	0.43331	0.716668	0.00153416	0.891283	0.713268	0.00154086	0.891812	0.714497
202357197	chr2:202357197:G:A	1.21476e-05	-1.77941e-10	-1.27131	8.56435e-05	-1.77941e-10	-1.281	8.58672e-05	-1.77941e-10	-1.28098
202357685	chr2:202357685:G:A	4.43283e-05	0.473782	-0.450598	0.000505152	0.937329	-0.44366	0.00050707	0.937866	-0.443003
202358243	chr2:202358243:G:A	0.000151631	1.61758	-0.364569	0.000889614	1.31891	-0.259316	0.000889416	1.31727	-0.260486
202358572	chr2:202358572:A:G	1.01687e-05	-0.41397	-1.03515	4.41671e-05	-0.899221	-1.04399	4.42964e-05	-0.89868	-1.0442
202358622	chr2:202358622:C:T	1.37421e-05	-1.14798	-7.30438e-10	9.82938e-05	-1.14323	-7.30438e-10	9.85266e-05	-1.14346	-7.30438e-10
202358842	chr2:202358842:G:A	9.48971e-06	-1.51823	-7.30438e-10	6.88084e-05	-1.49986	-7.30438e-10	6.89882e-05	-1.49985	-7.30438e-10
202358890	chr2:202358890:A:T	1.22824e-05	-1.77941e-10	-1.26027	8.95324e-05	-1.77941e-10	-1.23659	8.97413e-05	-1.77941e-10	-1.23685
202359214	chr2:202359214:A:G	1.56342e-05	-1.01897	-7.30438e-10	6.86724e-05	-1.50184	-7.30438e-10	6.88509e-05	-1.50184	-7.30438e-10
202359438	chr2:202359438:C:A	0.000107007	1.31672	-0.41226	0.000633134	1.02924	-0.309744	0.000633072	1.02768	-0.310883
202359473	chr2:202359473:T:C	5.65066e-05	0.26592	-7.30438e-10	0.000321753	0.0425947	-7.30438e-10	0.000322663	0.0428228	-7.30438e-10
202359499	chr2:202359499:G:C	4.00176e-06	-0.986464	-1.39524	7.30689e-05	-0.0370048	-1.40278	7.32464e-05	-0.0371245	-1.40283
202359885	chr2:202359885:G:A	1.22734e-05	-1.77941e-10	-1.26101	8.5852e-05	-1.77941e-10	-1.27856	8.60705e-05	-1.77941e-10	-1.27862
202360505	chr2:202360505:G:A	1.29908e-05	-1.77941e-10	-1.2042	9.92195e-05	-1.77941e-10	-1.13385	9.93832e-05	-1.77941e-10	-1.1348
202360853	chr2:202360853:G:A	1.17242e-05	-1.77941e-10	-1.30679	8.26016e-05	-1.77941e-10	-1.31716	8.28174e-05	-1.77941e-10	-1.31715
202361481	chr2:202361481:T:G	1.60181e-05	-1.77941e-10	-0.994716	0.00011306	-1.77941e-10	-1.00327	0.000113352	-1.77941e-10	-1.00328
202361562	chr2:202361562:G:C	1.17132e-05	-1.77941e-10	-1.30772	8.25287e-05	-1.77941e-10	-1.31804	8.27443e-05	-1.77941e-10	-1.31803
202361626	chr2:202361626:G:A	2.01087e-05	-1.77941e-10	-0.767284	0.000162377	-1.77941e-10	-0.64127	0.000162707	-1.77941e-10	-0.641836
202361648	chr2:202361648:G:A	2.47317e-05	-0.236729	-0.323622	3.01439e-05	-1.46108	-0.864131	3.02376e-05	-1.46111	-0.863584
202361887	chr2:202361887:G:C	2.44452e-05	-1.77941e-10	-0.572002	0.000171651	-1.77941e-10	-0.585728	0.000172087	-1.77941e-10	-0.585787
202362625	chr2:202362625:G:C	2.85071e-05	-0.418283	-7.30438e-10	0.000170779	-0.590817	-7.30438e-10	0.000171254	-0.59064	-7.30438e-10
202362815	chr2:202362815:G:A	1.31991e-05	-1.77941e-10	-1.18829	9.2031e-05	-1.77941e-10	-1.20906	9.22647e-05	-1.77941e-10	-1.20912
202363957	chr2:202363957:C:T	1.39491e-05	-1.77941e-10	-1.13302	0.000100365	-1.77941e-10	-1.12238	0.00010063	-1.77941e-10	-1.12234
202364661	chr2:202364661:T:C	1.85386e-05	-1.77941e-10	-0.848585	0.000148063	-1.77941e-10	-0.733554	0.000148229	-1.77941e-10	-0.735025
202365082	chr2:202365082:G:A	1.08061e-05	-1.77941e-10	-1.38833	7.68395e-05	-1.77941e-10	-1.38947	7.70391e-05	-1.77941e-10	-1.38947
202365831	chr2:202365831:T:C	1.07655e-05	-1.77941e-10	-1.39209	7.71794e-05	-1.77941e-10	-1.38506	7.73773e-05	-1.77941e-10	-1.38509
202366019	chr2:202366019:A:G	3.50505e-06	-1.11252	-1.40171	5.98723e-05	-0.234004	-1.40497	6.00196e-05	-0.234111	-1.405
202366927	chr2:202366927:A:G	3.45482e-05	-0.797229	0.571146	0.000182536	-1.12734	0.603099	0.000183027	-1.1269	0.602752
202367281	chr2:202367281:G:A	2.67884e-05	-0.175112	-0.305356	3.09773e-05	-1.44645	-0.851488	3.10737e-05	-1.44649	-0.850936
202367646	chr2:202367646:T:G	1.19824e-05	-1.77941e-10	-1.285	8.40583e-05	-1.77941e-10	-1.29968	8.42822e-05	-1.77941e-10	-1.29961
202367950	chr2:202367950:T:C	1.08851e-05	-1.77941e-10	-1.38104	7.73828e-05	-1.77941e-10	-1.38242	7.75838e-05	-1.77941e-10	-1.38243
202368280	chr2:202368280:A:G	1.33624e-05	-1.77941e-10	-1.17599	9.29983e-05	-1.77941e-10	-1.19861	9.32371e-05	-1.77941e-10	-1.19864
202368302	chr2:202368302:C:G	1.09005e-05	-1.77941e-10	-1.37963	7.98562e-05	-1.77941e-10	-1.35096	8.00332e-05	-1.77941e-10	-1.35134
202368419	chr2:202368419:C:A	2.07491e-05	-1.77941e-10	-0.735933	0.00014286	-1.77941e-10	-0.769326	0.00014324	-1.77941e-10	-0.769262
202368443	chr2:202368443:T:C	1.39632e-05	-1.77941e-10	-1.13201	9.73808e-05	-1.77941e-10	-1.15256	9.76493e-05	-1.77941e-10	-1.1524
202369084	chr2:202369084:G:A	3.6204e-05	-0.115908	-0.0633595	3.8081e-05	-1.43181	-0.659661	3.82033e-05	-1.43186	-0.659005
202369529	chr2:202369529:A:G	1.09501e-05	-0.488352	-0.886734	0.000139698	0.0663497	-0.858058	0.0001401	0.0662222	-0.857654
202370102	chr2:202370102:T:C	1.08001e-05	-1.77941e-10	-1.38888	7.67986e-05	-1.77941e-10	-1.39	7.69981e-05	-1.77941e-10	-1.39
202370416	chr2:202370416:G:A	0.00011753	1.98963	-0.991369	0.000597448	1.64329	-0.981812	0.000597783	1.64158	-0.982143
202370754	chr2:202370754:C:A	1.74958e-05	-1.77941e-10	-0.906478	0.00012365	-1.77941e-10	-0.913733	0.000123974	-1.77941e-10	-0.913714
202371162	chr2:202371162:G:A	5.76382e-05	0.285748	-7.30438e-10	0.000325754	0.0549521	-7.30438e-10	0.000326771	0.0554747	-7.30438e-10
202371288	chr2:202371288:G:A	1.15903e-05	-1.77941e-10	-1.31827	8.65072e-05	-1.77941e-10	-1.27096	8.66801e-05	-1.77941e-10	-1.27156
202371316	chr2:202371316:G:A	0.000105277	2.0623	-1.17414	0.000537964	1.71372	-1.15712	0.000538248	1.71199	-1.15746
202371440	chr2:202371440:C:T	1.06978e-05	-1.77941e-10	-1.3984	7.58955e-05	-1.77941e-10	-1.40183	7.60967e-05	-1.77941e-10	-1.40178
202373767	chr2:202373767:C:T	1.36142e-05	-1.77941e-10	-1.15733	9.50746e-05	-1.77941e-10	-1.17653	9.53343e-05	-1.77941e-10	-1.1764
202373784	chr2:202373784:G:A	8.50194e-05	-0.893957	1.5684	0.000434477	-1.19948	1.54243	0.000436039	-1.19908	1.54303
202376551	chr2:202376551:A:G	1.06327e-05	-1.77941e-10	-1.4045	7.56281e-05	-1.77941e-10	-1.40536	7.58247e-05	-1.77941e-10	-1.40536
202377174	chr2:202377174:G:A	1.32843e-05	-1.18185	-7.30438e-10	0.000105721	-1.07038	-7.30438e-10	0.000105991	-1.07044	-7.30438e-10
202378294	chr2:202378294:C:A	1.07825e-05	-1.77941e-10	-1.39052	7.73291e-05	-1.77941e-10	-1.38312	7.75273e-05	-1.77941e-10	-1.38316
202378414	chr2:202378414:G:A	1.59329e-05	-1.77941e-10	-1.00005	0.000113405	-1.77941e-10	-1.00022	0.00011369	-1.77941e-10	-1.00031
202378694	chr2:202378694:A:T	1.48024e-05	-1.07365	-7.30438e-10	0.000119702	-0.946183	-7.30438e-10	0.000120006	-0.946241	-7.30438e-10
202379168	chr2:202379168:G:C	6.28296e-06	-0.749781	-1.18082	4.64024e-05	-0.765988	-1.12785	4.65074e-05	-0.765944	-1.12823
202379700	chr2:202379700:A:G	1.90569e-05	-1.77941e-10	-0.821009	0.000133381	-1.77941e-10	-0.837979	0.000133727	-1.77941e-10	-0.837983
202379787	chr2:202379787:A:C	2.49147e-06	-1.50518	-1.35039	1.74369e-05	-1.51331	-1.35929	1.74798e-05	-1.51334	-1.3594
202380492	chr2:202380492:A:G	8.12916e-05	0.133016	0.496589	0.000894822	0.56718	0.498256	0.00089861	0.567676	0.499387
202380554	chr2:202380554:C:T	1.08087e-05	-1.77941e-10	-1.38809	7.68574e-05	-1.77941e-10	-1.38924	7.70571e-05	-1.77941e-10	-1.38924
202381581	chr2:202381581:G:A	0.000105175	-0.672953	1.56014	0.00051951	-1.03561	1.5573	0.000521389	-1.03511	1.55782
202381617	chr2:202381617:T:A	9.36716e-05	0.171925	0.599432	0.00102893	0.609335	0.595752	0.00103332	0.609836	0.596911
202381688	chr2:202381688:G:A	3.29409e-05	-0.212784	-0.0609395	3.71858e-05	-1.45507	-0.660196	3.73053e-05	-1.45511	-0.659545
202382011	chr2:202382011:C:T	1.87944e-05	-1.77941e-10	-0.834879	0.000129796	-1.77941e-10	-0.865225	0.000130141	-1.77941e-10	-0.865164
202382414	chr2:202382414:C:T	0.000242444	1.71057	0.0117607	0.00142169	1.39545	0.132969	0.00142106	1.39381	0.131568
202382526	chr2:202382526:A:G	7.6385e-05	-0.703197	1.27055	0.00038019	-1.05816	1.26764	0.000381525	-1.05768	1.26807
202382786	chr2:202382786:C:A	0.00022782	1.65285	0.00726503	0.00133874	1.3409	0.127396	0.00133821	1.33927	0.126028
202383362	chr2:202383362:C:T	1.14093e-05	-1.77941e-10	-1.33401	8.52088e-05	-1.77941e-10	-1.28608	8.53793e-05	-1.77941e-10	-1.28668
202383368	chr2:202383368:G:A	2.02009e-05	-1.77941e-10	-0.762709	0.000144103	-1.77941e-10	-0.760661	0.000144489	-1.77941e-10	-0.760585
202383496	chr2:202383496:C:T	7.811e-06	-0.648911	-1.06399	9.42706e-05	-0.143196	-1.04182	9.4535e-05	-0.143306	-1.04151
202383605	chr2:202383605:C:T	1.07854e-05	-1.77941e-10	-1.39024	7.69469e-05	-1.77941e-10	-1.38807	7.71477e-05	-1.77941e-10	-1.38806
202383670	chr2:202383670:G:A	2.11942e-05	-0.714711	-7.30438e-10	0.000151758	-0.708902	-7.30438e-10	0.000152185	-0.708691	-7.30438e-10
202384157	chr2:202384157:G:A	2.54555e-05	-1.77941e-10	-0.531508	0.000211393	-1.77941e-10	-0.37747	0.000211802	-1.77941e-10	-0.378135
202384753	chr2:202384753:C:A	1.96248e-05	-1.77941e-10	-0.791643	0.000160052	-1.77941e-10	-0.655688	0.000160216	-1.77941e-10	-0.657261
202385082	chr2:202385082:T:A	1.395e-05	-1.13296	-7.30438e-10	0.000111826	-1.01425	-7.30438e-10	0.00011211	-1.0143	-7.30438e-10
202385514	chr2:202385514:C:T	1.07234e-05	-1.77941e-10	-1.39601	7.60309e-05	-1.77941e-10	-1.40005	7.62333e-05	-1.77941e-10	-1.39999
202385548	chr2:202385548:T:A	1.62992e-05	-1.77941e-10	-0.977322	0.000116274	-1.77941e-10	-0.975238	0.000116565	-1.77941e-10	-0.975337
202386534	chr2:202386534:C:CT	9.63597e-06	-1.50293	-7.30438e-10	6.81707e-05	-1.50917	-7.30438e-10	6.83458e-05	-1.50921	-7.30438e-10
202386783	chr2:202386783:T:C	4.45037e-06	-0.881841	-1.39361	9.04431e-05	0.156487	-1.38296	9.06868e-05	0.156388	-1.38276
202387704	chr2:202387704:A:G	2.49239e-05	-1.77941e-10	-0.552609	0.000206922	-1.77941e-10	-0.398849	0.000207317	-1.77941e-10	-0.399535
202389652	chr2:202389652:T:A	0.000119013	0.0308562	0.979941	0.000504201	-0.519508	1.01129	0.000505657	-0.518804	1.01088
202389859	chr2:202389859:C:T	1.07235e-05	-1.77941e-10	-1.396	7.60309e-05	-1.77941e-10	-1.40005	7.62333e-05	-1.77941e-10	-1.39999
202390018	chr2:202390018:G:A	1.1577e-05	-1.77941e-10	-1.31942	8.19285e-05	-1.77941e-10	-1.32534	8.21371e-05	-1.77941e-10	-1.3254
202390118	chr2:202390118:T:C	1.61422e-05	-1.77941e-10	-0.987003	0.000127979	-1.77941e-10	-0.87932	0.000128138	-1.77941e-10	-0.880679
202390551	chr2:202390551:C:T	1.88002e-05	-1.77941e-10	-0.834571	0.000129837	-1.77941e-10	-0.86491	0.000130182	-1.77941e-10	-0.864849
202390762	chr2:202390762:A:C	3.69717e-05	0.752969	-0.911254	0.000223277	0.419818	-0.742593	0.00022328	0.418484	-0.743842
202391532	chr2:202391532:C:T	9.3037e-05	-0.710203	1.47476	0.000463499	-1.06351	1.47113	0.00046513	-1.06303	1.47156
202391822	chr2:202391822:C:T	1.08108e-05	-1.77941e-10	-1.38789	7.6873e-05	-1.77941e-10	-1.38903	7.70727e-05	-1.77941e-10	-1.38904
202392451	chr2:202392451:AAAGT:A	0.000232326	1.6619	0.0178092	0.00136635	1.34943	0.139285	0.00136576	1.3478	0.137881
202392953	chr2:202392953:T:C	1.25143e-05	-1.77941e-10	-1.24157	8.74572e-05	-1.77941e-10	-1.26004	8.77074e-05	-1.77941e-10	-1.25978
202393571	chr2:202393571:C:T	3.83545e-05	-0.121566	-7.30438e-10	0.000215944	-0.35617	-7.30438e-10	0.000216576	-0.355844	-7.30438e-10
202394357	chr2:202394357:A:C	1.03278e-05	-1.4336	-7.30438e-10	7.07338e-05	-1.47227	-7.30438e-10	7.09216e-05	-1.47221	-7.30438e-10
202395036	chr2:202395036:AC:A	8.81843e-05	-0.744412	1.4554	0.000443239	-1.08909	1.45201	0.000444792	-1.08862	1.45245
202395108	chr2:202395108:T:C	8.73297e-05	-0.717829	1.41908	0.000436095	-1.06916	1.41583	0.000437627	-1.06868	1.41627
202395565	chr2:202395565:G:A	6.43813e-05	0.396386	-7.30438e-10	0.000374349	0.193999	-7.30438e-10	0.000375404	0.194216	-7.30438e-10
202395905	chr2:202395905:C:G	1.99794e-05	-1.77941e-10	-0.773737	0.000163114	-1.77941e-10	-0.636738	0.000163277	-1.77941e-10	-0.638337
202395978	chr2:202395978:A:G	7.61722e-06	-0.730561	-1.00747	3.88136e-05	-1.07381	-0.998607	3.89234e-05	-1.07333	-0.998857
202396555	chr2:202396555:A:G	2.51467e-05	-0.259329	-0.284383	3.08606e-05	-1.46498	-0.836732	3.0957e-05	-1.46501	-0.836172
202397655	chr2:202397655:C:T	5.21043e-05	-0.596419	0.781228	0.000262512	-0.974803	0.813912	0.000263238	-0.974278	0.81355
202398049	chr2:202398049:C:T	2.55716e-05	-1.77941e-10	-0.526955	0.000211	-1.77941e-10	-0.379331	0.000211405	-1.77941e-10	-0.38001
202398619	chr2:202398619:A:G	4.70325e-05	-0.647904	0.730306	0.000239714	-1.01437	0.762627	0.000240373	-1.01386	0.76227
202398850	chr2:202398850:C:T	0.000242177	1.72976	-0.00852881	0.00141569	1.41231	0.111875	0.00141507	1.41066	0.110487
202398996	chr2:202398996:C:T	1.07294e-05	-1.77941e-10	-1.39545	7.62926e-05	-1.77941e-10	-1.39661	7.64912e-05	-1.77941e-10	-1.39661
202400379	chr2:202400379:G:A	2.01496e-05	-1.77941e-10	-0.765252	0.000164799	-1.77941e-10	-0.626463	0.000164962	-1.77941e-10	-0.62807
202400919	chr2:202400919:C:T	2.92986e-06	-1.28871	-1.40477	1.90419e-05	-1.37907	-1.40547	1.90925e-05	-1.37901	-1.40548
202401069	chr2:202401069:C:T	1.18189e-05	-1.77941e-10	-1.29874	8.57162e-05	-1.77941e-10	-1.28015	8.59326e-05	-1.77941e-10	-1.28022
202403117	chr2:202403117:C:T	1.70088e-05	-1.77941e-10	-0.934709	0.000118445	-1.77941e-10	-0.956738	0.000118815	-1.77941e-10	-0.956216
202403732	chr2:202403732:C:T	8.37269e-05	-0.739089	1.39821	0.000420106	-1.08568	1.395	0.000421578	-1.08521	1.39543
202404453	chr2:202404453:C:G	1.08035e-05	-1.77941e-10	-1.38857	7.68221e-05	-1.77941e-10	-1.3897	7.70217e-05	-1.77941e-10	-1.3897
202404727	chr2:202404727:T:A	1.08035e-05	-1.77941e-10	-1.38857	7.68221e-05	-1.77941e-10	-1.3897	7.70217e-05	-1.77941e-10	-1.3897
202405127	chr2:202405127:G:A	0.000169903	-0.740115	2.1069	0.000852887	-1.08642	2.10386	0.000855889	-1.08596	2.10431
202405369	chr2:202405369:A:G	8.29138e-05	1.90117	-1.25181	0.000225809	1.01465	-1.32616	0.000226424	1.0143	-1.32567
202405746	chr2:202405746:T:C	1.08851e-05	-1.77941e-10	-1.38104	7.73781e-05	-1.77941e-10	-1.38248	7.75792e-05	-1.77941e-10	-1.38249
202405970	chr2:202405970:C:T	1.64298e-05	-1.77941e-10	-0.969341	0.000116688	-1.77941e-10	-0.971688	0.000116983	-1.77941e-10	-0.971761
202406007	chr2:202406007:ACT:A	5.88718e-06	-0.78785	-1.20781	2.92365e-05	-1.17374	-1.18204	2.93265e-05	-1.17346	-1.18183
202406019	chr2:202406019:C:T	1.65454e-05	-1.77941e-10	-0.962329	0.00012834	-1.77941e-10	-0.876506	0.000128665	-1.77941e-10	-0.87657
202406544	chr2:202406544:T:C	0.000127749	2.179	-1.09737	0.000320845	1.24752	-1.20775	0.000321797	1.24714	-1.207
202407499	chr2:202407499:G:A	1.83638e-05	-1.77941e-10	-0.858054	0.000130999	-1.77941e-10	-0.856002	0.000131349	-1.77941e-10	-0.855924
202407781	chr2:202407781:A:G	2.18417e-05	-0.349919	-0.3347	2.92808e-05	-1.48189	-0.872368	2.93719e-05	-1.48192	-0.871824
202408034	chr2:202408034:C:T	1.66536e-05	-1.77941e-10	-0.955813	0.000124513	-1.77941e-10	-0.906777	0.00012484	-1.77941e-10	-0.906749
202408836	chr2:202408836:A:G	4.51606e-06	-0.861446	-1.39935	9.19263e-05	0.181029	-1.39123	9.21701e-05	0.180928	-1.39108
202408838	chr2:202408838:A:G	7.79808e-05	-0.757843	1.34587	0.000393539	-1.09894	1.34294	0.000394912	-1.09848	1.34336
202409162	chr2:202409162:C:T	4.57537e-06	-0.854149	-1.3936	9.39769e-05	0.194741	-1.38288	9.423e-05	0.19464	-1.38269
202409856	chr2:202409856:TA:T	0.000129987	-0.71719	1.81619	0.000648971	-1.06911	1.81331	0.000651309	-1.06863	1.81383
202410240	chr2:202410240:T:C	5.84142e-06	-0.616282	-1.38718	0.000132629	0.552682	-1.39632	0.000132944	0.552576	-1.39644
202410315	chr2:202410315:A:T	1.09816e-05	-1.77941e-10	-1.37222	7.80289e-05	-1.77941e-10	-1.37411	7.82312e-05	-1.77941e-10	-1.37412
202410397	chr2:202410397:C:T	1.10107e-05	-1.77941e-10	-1.36957	7.82307e-05	-1.77941e-10	-1.37153	7.84335e-05	-1.77941e-10	-1.37153
202410430	chr2:202410430:A:G	9.50335e-06	-1.51679	-7.30438e-10	7.7136e-05	-1.38562	-7.30438e-10	7.7337e-05	-1.38561	-7.30438e-10
202410875	chr2:202410875:A:G	0.000121655	-0.74425	1.777	0.00061098	-1.08944	1.77331	0.00061316	-1.08897	1.77381
202411226	chr2:202411226:C:G	1.22024e-05	-1.77941e-10	-1.26681	8.5383e-05	-1.77941e-10	-1.28404	8.56025e-05	-1.77941e-10	-1.28407
202412087	chr2:202412087:A:T	6.07937e-05	-0.657526	0.996574	0.000311331	-1.02169	1.03135	0.000312161	-1.02119	1.03092
202412294	chr2:202412294:T:C	1.1062e-05	-1.77941e-10	-1.36492	7.81892e-05	-1.77941e-10	-1.37206	7.83914e-05	-1.77941e-10	-1.37207
202412577	chr2:202412577:C:T	1.19049e-05	-1.77941e-10	-1.29149	8.63957e-05	-1.77941e-10	-1.27225	8.66137e-05	-1.77941e-10	-1.27233
202412608	chr2:202412608:C:T	9.20117e-05	-0.809493	1.56297	0.000470722	-1.13711	1.56019	0.000472354	-1.13667	1.56062
202413653	chr2:202413653:ATG:A	1.5198e-05	-1.04727	-7.30438e-10	0.000123361	-0.916073	-7.30438e-10	0.000123674	-0.916133	-7.30438e-10
202413872	chr2:202413872:C:G	1.07236e-05	-1.77941e-10	-1.39599	7.60311e-05	-1.77941e-10	-1.40005	7.62335e-05	-1.77941e-10	-1.39999
202413973	chr2:202413973:T:C	0.000225084	1.68726	-0.0392191	0.00131665	1.37295	0.0787124	0.00131615	1.37131	0.0773638
202414318	chr2:202414318:A:G	9.69773e-06	-1.49655	-7.30438e-10	6.75882e-05	-1.51776	-7.30438e-10	6.77649e-05	-1.51774	-7.30438e-10
202414691	chr2:202414691:C:T	3.56105e-05	-0.289486	0.0936878	4.10735e-05	-1.47191	-0.543918	4.12077e-05	-1.47194	-0.543217
202414979	chr2:202414979:C:G	4.24873e-06	-0.920715	-1.4011	8.398e-05	0.0933502	-1.39396	8.42018e-05	0.0932526	-1.39382
202415308	chr2:202415308:A:G	1.09986e-05	-1.77941e-10	-1.37067	7.8147e-05	-1.77941e-10	-1.3726	7.83496e-05	-1.77941e-10	-1.37261
202416238	chr2:202416238:T:C	0.000100349	-0.690364	1.53058	0.00049809	-1.04813	1.52772	0.000499838	-1.04764	1.52814
202416790	chr2:202416790:G:A	0.000236451	1.71987	-0.022569	0.00138147	1.40278	0.0969344	0.00138088	1.40114	0.0955469
202417252	chr2:202417252:T:C	9.19152e-05	-0.675538	1.42797	0.000454657	-1.03685	1.4252	0.000456253	-1.03635	1.42562
202417788	chr2:202417788:G:A	9.62048e-05	-0.667643	1.46569	0.00047504	-1.03102	1.46323	0.000476707	-1.03052	1.46364
202417810	chr2:202417810:C:G	2.77642e-05	-0.101072	-0.34362	0.000298608	0.304432	-0.336488	0.000299726	0.304898	-0.335814
202418223	chr2:202418223:C:T	1.10747e-05	-1.77941e-10	-1.36378	7.84244e-05	-1.77941e-10	-1.36905	7.86287e-05	-1.77941e-10	-1.36905
202418520	chr2:202418520:A:G	2.03191e-05	-1.77941e-10	-0.756877	0.00016495	-1.77941e-10	-0.625544	0.000165109	-1.77941e-10	-0.627177
202418759	chr2:202418759:T:C	2.18201e-05	-1.77941e-10	-0.685609	0.000177559	-1.77941e-10	-0.551887	0.000177913	-1.77941e-10	-0.55249
202419349	chr2:202419349:T:A	1.55607e-05	-1.77941e-10	-1.02369	0.000110941	-1.77941e-10	-1.02219	0.000111222	-1.77941e-10	-1.02226
202419543	chr2:202419543:G:C	3.72222e-05	0.850614	-1.00215	0.000219556	0.508229	-0.847812	0.000219574	0.506864	-0.848961
202419630	chr2:202419630:C:T	2.01438e-05	-1.77941e-10	-0.765539	0.000138859	-1.77941e-10	-0.797728	0.000139229	-1.77941e-10	-0.797665
202419632	chr2:202419632:G:A	1.24856e-05	-1.77941e-10	-1.24386	8.72409e-05	-1.77941e-10	-1.26252	8.7465e-05	-1.77941e-10	-1.26255
202419978	chr2:202419978:G:A	4.40459e-06	-0.883934	-1.40186	8.83971e-05	0.145765	-1.39511	8.86298e-05	0.145665	-1.39498
202420267	chr2:202420267:T:C	5.24065e-05	0.190592	-7.30438e-10	0.000282831	-0.0863402	-7.30438e-10	0.000283674	-0.0859609	-7.30438e-10
202420434	chr2:202420434:T:G	4.14939e-06	-0.942638	-1.40284	8.02137e-05	0.0502927	-1.39679	8.04241e-05	0.050196	-1.39667
202420717	chr2:202420717:T:C	1.06441e-05	-1.77941e-10	-1.40343	7.56831e-05	-1.77941e-10	-1.40463	7.5881e-05	-1.77941e-10	-1.40462
202421323	chr2:202421323:A:G	1.55117e-05	-1.77941e-10	-1.02685	0.000112237	-1.77941e-10	-1.01057	0.000112511	-1.77941e-10	-1.01073
202421478	chr2:202421478:A:T	1.3996e-05	-1.77941e-10	-1.12966	9.97296e-05	-1.77941e-10	-1.12873	9.99823e-05	-1.77941e-10	-1.12879
202421621	chr2:202421621:G:A	1.68761e-05	-1.77941e-10	-0.942542	0.000118135	-1.77941e-10	-0.959358	0.000118438	-1.77941e-10	-0.959393
202421699	chr2:202421699:G:A	0.000188136	-0.580191	2.04892	0.000907608	-0.965686	2.04531	0.000910833	-0.965158	2.04573
202421835	chr2:202421835:G:C	9.88437e-06	-1.47748	-7.30438e-10	8.19621e-05	-1.32493	-7.30438e-10	8.21741e-05	-1.32495	-7.30438e-10
202421932	chr2:202421932:T:G	1.92549e-05	-1.77941e-10	-0.810672	0.000156776	-1.77941e-10	-0.676369	0.000156939	-1.77941e-10	-0.677926
202422002	chr2:202422002:A:G	0.000104458	2.13771	-1.25736	0.000275142	1.21604	-1.32994	0.000275883	1.21567	-1.32947
202422075	chr2:202422075:A:C	7.34173e-05	-0.560071	1.08779	0.000353322	-0.94855	1.08474	0.000354569	-0.948013	1.08513
202422360	chr2:202422360:G:A	1.66247e-05	-1.77941e-10	-0.957548	0.000116403	-1.77941e-10	-0.974134	0.000116701	-1.77941e-10	-0.97417
202422904	chr2:202422904:C:G	1.44564e-05	-1.77941e-10	-1.0973	0.00010143	-1.77941e-10	-1.11182	0.000101692	-1.77941e-10	-1.11184
202423821	chr2:202423821:G:A	2.47355e-05	-1.77941e-10	-0.560197	0.000184972	-1.77941e-10	-0.510983	0.000185555	-1.77941e-10	-0.510434
202423979	chr2:202423979:G:A	1.07619e-05	-1.39243	-7.30438e-10	7.95693e-05	-1.35456	-7.30438e-10	7.97753e-05	-1.35457	-7.30438e-10
202424124	chr2:202424124:A:T	2.32396e-05	-1.77941e-10	-0.622582	0.00019173	-1.77941e-10	-0.475102	0.00019189	-1.77941e-10	-0.476863
202424260	chr2:202424260:G:A	1.06282e-05	-1.77941e-10	-1.40492	7.57545e-05	-1.77941e-10	-1.40369	7.59513e-05	-1.77941e-10	-1.40369
202425140	chr2:202425140:T:C	1.19837e-05	-1.77941e-10	-1.28489	8.39435e-05	-1.77941e-10	-1.30105	8.41405e-05	-1.77941e-10	-1.3013
202425714	chr2:202425714:T:C	5.87621e-05	-0.640543	0.945602	0.000299522	-1.0085	0.979497	0.000300331	-1.00799	0.979088
202426059	chr2:202426059:G:C	1.14689e-05	-1.77941e-10	-1.3288	8.5825e-05	-1.77941e-10	-1.27888	8.59946e-05	-1.77941e-10	-1.2795
202426137	chr2:202426137:A:T	1.08022e-05	-1.77941e-10	-1.38868	7.68132e-05	-1.77941e-10	-1.38981	7.70128e-05	-1.77941e-10	-1.38981
202426381	chr2:202426381:A:G	4.3491e-06	-0.895967	-1.4025	8.71311e-05	0.132569	-1.39634	8.73598e-05	0.132469	-1.39622
202426809	chr2:202426809:G:C	2.27252e-05	-0.644962	-7.30438e-10	0.000196289	-0.451601	-7.30438e-10	0.000196779	-0.451707	-7.30438e-10
202427116	chr2:202427116:C:T	0.000211309	1.6791	-0.0942163	0.00123051	1.36308	0.0209129	0.00123007	1.36145	0.0195889
202427192	chr2:202427192:A:G	5.13469e-05	-0.599455	0.769621	0.000259105	-0.976483	0.802529	0.000259821	-0.975959	0.802166
202427316	chr2:202427316:C:T	2.78529e-06	-1.49087	-1.25322	1.93816e-05	-1.5205	-1.24637	1.94289e-05	-1.52051	-1.24651
202427621	chr2:202427621:T:C	0.000276616	1.87881	-0.024624	0.00160609	1.55557	0.0948007	0.00160533	1.55388	0.0934144
202427705	chr2:202427705:T:C	1.0735e-05	-1.77941e-10	-1.39493	7.60927e-05	-1.77941e-10	-1.39924	7.62956e-05	-1.77941e-10	-1.39917
202427887	chr2:202427887:G:A	8.02932e-05	-0.743379	1.36063	0.000403827	-1.08772	1.35751	0.000405239	-1.08725	1.35794
202428405	chr2:202428405:TC:T	3.06178e-06	-1.51861	-1.13083	2.22886e-05	-1.49658	-1.13053	2.23543e-05	-1.49663	-1.13014
202428451	chr2:202428451:C:T	2.23834e-05	-0.660116	-7.30438e-10	0.000147059	-0.740357	-7.30438e-10	0.000147474	-0.740133	-7.30438e-10
202428555	chr2:202428555:C:T	2.13084e-05	-1.77941e-10	-0.709334	0.000152083	-1.77941e-10	-0.706764	0.000152491	-1.77941e-10	-0.706681
202428912	chr2:202428912:G:A	7.04114e-05	0.00955061	0.476367	0.000759332	0.423348	0.477901	0.000762529	0.423828	0.479027
202429210	chr2:202429210:T:G	7.16071e-06	-0.631389	-1.16844	5.25307e-05	-0.655503	-1.11429	5.26492e-05	-0.655455	-1.11468
202429273	chr2:202429273:C:G	1.98057e-05	-1.77941e-10	-0.782469	0.000160602	-1.77941e-10	-0.652259	0.000160927	-1.77941e-10	-0.652834
202429679	chr2:202429679:T:G	1.64298e-05	-1.77941e-10	-0.969341	0.000116688	-1.77941e-10	-0.971688	0.000116983	-1.77941e-10	-0.971761
202429732	chr2:202429732:G:A	1.33763e-05	-1.17496	-7.30438e-10	0.000100842	-1.11763	-7.30438e-10	0.000101085	-1.11782	-7.30438e-10
202430530	chr2:202430530:C:T	1.76126e-05	-1.77941e-10	-0.899826	0.000124224	-1.77941e-10	-0.909107	0.000124545	-1.77941e-10	-0.909119
202430725	chr2:202430725:T:C	2.35948e-05	-1.77941e-10	-0.607412	0.000192884	-1.77941e-10	-0.469102	0.000193041	-1.77941e-10	-0.470886
202431067	chr2:202431067:T:C	1.7586e-05	-0.692013	-0.209323	8.47322e-05	-1.05167	-0.240025	8.50363e-05	-1.05119	-0.239519
202431133	chr2:202431133:G:T	1.09718e-05	-1.77941e-10	-1.37311	7.89316e-05	-1.77941e-10	-1.36261	7.91222e-05	-1.77941e-10	-1.36279
202431685	chr2:202431685:CAT:C	1.11334e-05	-1.77941e-10	-1.35849	8.02557e-05	-1.77941e-10	-1.34597	8.04467e-05	-1.77941e-10	-1.34619
202431747	chr2:202431747:A:G	1.2343e-05	-1.77941e-10	-1.25535	8.6682e-05	-1.77941e-10	-1.26894	8.69097e-05	-1.77941e-10	-1.26892
202432345	chr2:202432345:T:G	1.68378e-05	-0.944812	-7.30438e-10	0.000327952	0.0616768	-7.30438e-10	0.000328776	0.0615905	-7.30438e-10
202433092	chr2:202433092:G:C	2.91365e-05	-1.02444	0.627998	0.000270813	-0.777611	0.647852	0.000271782	-0.777471	0.648684
202434244	chr2:202434244:T:C	1.10022e-05	-1.77941e-10	-1.37034	7.91856e-05	-1.77941e-10	-1.35939	7.93762e-05	-1.77941e-10	-1.35959
202435703	chr2:202435703:C:G	4.36632e-05	-0.157508	0.165574	4.53755e-05	-1.43999	-0.476226	4.55134e-05	-1.44003	-0.475748
202435717	chr2:202435717:C:T	1.24406e-05	-1.77941e-10	-1.24747	8.72551e-05	-1.77941e-10	-1.26235	8.74965e-05	-1.77941e-10	-1.26219
202436408	chr2:202436408:C:T	1.4131e-05	-1.77941e-10	-1.12007	9.79906e-05	-1.77941e-10	-1.14632	9.82474e-05	-1.77941e-10	-1.1463
202437810	chr2:202437810:T:A	1.15237e-05	-1.77941e-10	-1.32403	8.34658e-05	-1.77941e-10	-1.30675	8.36767e-05	-1.77941e-10	-1.30683
202437904	chr2:202437904:G:A	0.000255372	1.77428	-7.30438e-10	0.000772225	0.918087	-7.30438e-10	0.000773979	0.917759	-7.30438e-10
202438036	chr2:202438036:A:G	1.18104e-05	-1.77941e-10	-1.29946	8.27959e-05	-1.77941e-10	-1.31481	8.3028e-05	-1.77941e-10	-1.31461
202438367	chr2:202438367:T:C	1.20421e-05	-1.77941e-10	-1.28003	8.4685e-05	-1.77941e-10	-1.29225	8.49169e-05	-1.77941e-10	-1.29211
202438594	chr2:202438594:T:C	1.21676e-05	-1.77941e-10	-1.26966	8.52183e-05	-1.77941e-10	-1.28597	8.54483e-05	-1.77941e-10	-1.28587
202438603	chr2:202438603:G:A	1.40841e-05	-1.77941e-10	-1.12339	9.76735e-05	-1.77941e-10	-1.14956	9.79441e-05	-1.77941e-10	-1.14939
202438776	chr2:202438776:A:G	1.6025e-05	-1.77941e-10	-0.99429	0.000113262	-1.77941e-10	-1.00148	0.000113553	-1.77941e-10	-1.00152
202438998	chr2:202438998:G:A	1.71655e-05	-1.77941e-10	-0.925536	0.000118125	-1.77941e-10	-0.959443	0.00011846	-1.77941e-10	-0.959207
202439264	chr2:202439264:C:T	1.36366e-05	-1.15568	-7.30438e-10	8.70662e-05	-1.26452	-7.30438e-10	8.72976e-05	-1.26446	-7.30438e-10
202440327	chr2:202440327:C:T	4.04894e-05	-0.781408	0.714009	0.000208063	-1.11679	0.723448	0.000208673	-1.11635	0.723328
202440398	chr2:202440398:C:T	1.07404e-05	-1.77941e-10	-1.39442	7.6336e-05	-1.77941e-10	-1.39605	7.65349e-05	-1.77941e-10	-1.39604
202440690	chr2:202440690:G:A	6.65493e-06	-0.775598	-1.09748	7.86716e-05	-0.29379	-1.07212	7.88858e-05	-0.293901	-1.07188
202440793	chr2:202440793:G:A	1.73147e-05	-1.77941e-10	-0.916881	0.000122183	-1.77941e-10	-0.925669	0.000122495	-1.77941e-10	-0.925719
202441132	chr2:202441132:T:C	1.77566e-05	-0.654319	-0.237363	8.46831e-05	-1.02351	-0.268764	8.4994e-05	-1.02301	-0.268191
202441430	chr2:202441430:T:C	4.51835e-06	-1.25887	-1.00142	7.29898e-05	-0.515765	-0.925104	7.32233e-05	-0.515829	-0.924443
202442209	chr2:202442209:A:G	2.07243e-05	-0.737132	-7.30438e-10	0.000131633	-0.851173	-7.30438e-10	0.000131979	-0.851141	-7.30438e-10
202442754	chr2:202442754:T:C	1.62545e-05	-0.980066	-7.30438e-10	0.000309829	0.00483257	-7.30438e-10	0.000310609	0.00474942	-7.30438e-10
202443422	chr2:202443422:C:T	1.38626e-05	-1.77941e-10	-1.13924	9.60969e-05	-1.77941e-10	-1.16583	9.63736e-05	-1.77941e-10	-1.16555
202444304	chr2:202444304:CAT:C	1.2306e-05	-1.25835	-7.30438e-10	9.19557e-05	-1.20988	-7.30438e-10	9.21794e-05	-1.21005	-7.30438e-10
202444540	chr2:202444540:A:T	1.34468e-05	-1.1697	-7.30438e-10	0.000107271	-1.05583	-7.30438e-10	0.000107544	-1.05588	-7.30438e-10
202444892	chr2:202444892:A:G	1.10578e-05	-1.77941e-10	-1.3653	7.90702e-05	-1.77941e-10	-1.36085	7.92744e-05	-1.77941e-10	-1.36087
202445168	chr2:202445168:G:A	0.000160359	1.51239	-0.203413	0.000926907	1.20611	-0.105446	0.000926878	1.20452	-0.106488
202445350	chr2:202445350:C:T	1.49355e-05	-1.77941e-10	-1.0647	0.000103298	-1.77941e-10	-1.09357	0.00010357	-1.77941e-10	-1.09354
202446056	chr2:202446056:A:G	1.06247e-05	-1.77941e-10	-1.40525	7.56188e-05	-1.77941e-10	-1.40548	7.58155e-05	-1.77941e-10	-1.40548
202446150	chr2:202446150:C:T	9.46609e-06	-1.52072	-7.30438e-10	7.96754e-05	-1.35323	-7.30438e-10	7.9883e-05	-1.35322	-7.30438e-10
202446562	chr2:202446562:CAG:C	1.44389e-05	-1.77941e-10	-1.09851	9.99656e-05	-1.77941e-10	-1.12636	0.000100228	-1.77941e-10	-1.12634
202446647	chr2:202446647:C:T	2.85005e-05	-0.466459	0.0479425	3.93419e-05	-1.49933	-0.559569	3.94588e-05	-1.49935	-0.559174
202447143	chr2:202447143:T:TA	1.08139e-05	-1.77941e-10	-1.3876	7.68335e-05	-1.77941e-10	-1.38955	7.70341e-05	-1.77941e-10	-1.38954
202447274	chr2:202447274:C:A	1.73965e-05	-0.912169	-7.30438e-10	0.000345523	0.113871	-7.30438e-10	0.000346392	0.113786	-7.30438e-10
202447952	chr2:202447952:G:A	1.07133e-05	-1.77941e-10	-1.39695	7.63735e-05	-1.77941e-10	-1.39555	7.65714e-05	-1.77941e-10	-1.39556
202448082	chr2:202448082:G:C	1.06303e-05	-1.77941e-10	-1.40473	7.56617e-05	-1.77941e-10	-1.40492	7.58584e-05	-1.77941e-10	-1.40492
202448309	chr2:202448309:G:A	1.60062e-05	0.14454	-1.14	1.72349e-05	-1.49779	-1.38646	1.72815e-05	-1.4978	-1.38634
202448311	chr2:202448311:C:T	1.5356e-05	0.133634	-1.17056	1.70782e-05	-1.49933	-1.39406	1.7124e-05	-1.49934	-1.39397
202448915	chr2:202448915:T:C	7.58599e-05	1.71253	-1.15208	0.000211862	0.874621	-1.24987	0.000212483	0.87428	-1.2492
202449918	chr2:202449918:C:T	9.80104e-06	-1.48595	-7.30438e-10	9.219e-05	-1.20734	-7.30438e-10	9.24357e-05	-1.20727	-7.30438e-10
202450297	chr2:202450297:C:T	1.44778e-05	-1.77941e-10	-1.09582	0.000101637	-1.77941e-10	-1.10978	0.000101898	-1.77941e-10	-1.10982
202450329	chr2:202450329:C:T	1.44248e-05	-1.77941e-10	-1.09949	0.000112632	-1.77941e-10	-1.00707	0.000112793	-1.77941e-10	-1.00823
202450418	chr2:202450418:G:A	1.4508e-05	-1.09374	-7.30438e-10	9.16234e-05	-1.2135	-7.30438e-10	9.18674e-05	-1.21344	-7.30438e-10
202450817	chr2:202450817:A:G	8.4451e-05	-0.765875	1.43361	0.000426955	-1.10455	1.43004	0.000428445	-1.10409	1.43047
202450889	chr2:202450889:T:C	0.00010379	2.00273	-1.1288	0.000271323	1.10463	-1.23251	0.000272121	1.10426	-1.2318
202451075	chr2:202451075:C:T	1.26734e-05	-1.77941e-10	-1.22893	8.85188e-05	-1.77941e-10	-1.24797	8.87459e-05	-1.77941e-10	-1.24801
202451290	chr2:202451290:C:T	2.21876e-05	-1.77941e-10	-0.668907	0.00018083	-1.77941e-10	-0.53363	0.000181185	-1.77941e-10	-0.534266
202452715	chr2:202452715:A:T	1.1021e-05	-1.77941e-10	-1.36863	7.83932e-05	-1.77941e-10	-1.36945	7.85981e-05	-1.77941e-10	-1.36944
202453583	chr2:202453583:T:C	4.1147e-05	-1.77941e-10	-0.0512881	0.000276089	-1.77941e-10	-0.110466	0.000276972	-1.77941e-10	-0.109871
202453895	chr2:202453895:C:T	1.43177e-05	-1.10694	-7.30438e-10	0.000102298	-1.1033	-7.30438e-10	0.000102539	-1.10355	-7.30438e-10
202454243	chr2:202454243:G:A	1.10064e-05	-1.77941e-10	-1.36997	7.82239e-05	-1.77941e-10	-1.37161	7.8427e-05	-1.77941e-10	-1.37162
202455419	chr2:202455419:T:C	1.08064e-05	-1.77941e-10	-1.3883	7.68415e-05	-1.77941e-10	-1.38944	7.70412e-05	-1.77941e-10	-1.38945
202455700	chr2:202455700:G:A	7.27455e-05	0.370983	0.147547	3.28907e-05	-1.46459	-0.773413	3.29951e-05	-1.4646	-0.772825
202455804	chr2:202455804:G:A	1.07498e-05	-1.77941e-10	-1.39355	7.64578e-05	-1.77941e-10	-1.39445	7.66565e-05	-1.77941e-10	-1.39445
202456162	chr2:202456162:TTG:T	1.06971e-05	-1.77941e-10	-1.39846	7.60953e-05	-1.77941e-10	-1.3992	7.62931e-05	-1.77941e-10	-1.3992
202456298	chr2:202456298:A:G	1.10803e-05	-1.77941e-10	-1.36327	7.87433e-05	-1.77941e-10	-1.365	7.89477e-05	-1.77941e-10	-1.365
202456494	chr2:202456494:G:A	1.06353e-05	-1.77941e-10	-1.40426	7.56784e-05	-1.77941e-10	-1.4047	7.5875e-05	-1.77941e-10	-1.4047
202456851	chr2:202456851:G:A	1.08793e-05	-1.77941e-10	-1.38158	7.70324e-05	-1.77941e-10	-1.38696	7.72319e-05	-1.77941e-10	-1.38697
202458043	chr2:202458043:T:C	2.32877e-05	-1.77941e-10	-0.620514	0.000190017	-1.77941e-10	-0.484074	0.00019039	-1.77941e-10	-0.484711
202458654	chr2:202458654:G:A	1.15093e-05	-1.77941e-10	-1.32528	8.11055e-05	-1.77941e-10	-1.33544	8.13202e-05	-1.77941e-10	-1.33539
202458664	chr2:202458664:CT:C	2.10844e-05	-1.77941e-10	-0.719904	0.000171053	-1.77941e-10	-0.589213	0.000171394	-1.77941e-10	-0.58982
202460027	chr2:202460027:A:G	0.000289	1.98685	-0.0888608	0.00163789	1.64372	0.0262522	0.00163723	1.64205	0.024923
202460390	chr2:202460390:GTT:G	4.86878e-06	-1.09016	-1.09544	2.51575e-05	-1.34059	-1.16544	2.52506e-05	-1.34031	-1.16463
202461117	chr2:202461117:T:C	2.28686e-05	-1.77941e-10	-0.638673	0.000186174	-1.77941e-10	-0.504507	0.00018654	-1.77941e-10	-0.505139
202461253	chr2:202461253:C:T	1.24856e-05	-1.77941e-10	-1.24386	8.72409e-05	-1.77941e-10	-1.26252	8.7465e-05	-1.77941e-10	-1.26255
202461254	chr2:202461254:A:G	1.25129e-05	-1.77941e-10	-1.24168	8.74197e-05	-1.77941e-10	-1.26047	8.76443e-05	-1.77941e-10	-1.2605
202462932	chr2:202462932:C:T	1.24639e-05	-1.24561	-7.30438e-10	0.000107462	-1.05405	-7.30438e-10	0.00010776	-1.05388	-7.30438e-10
202463637	chr2:202463637:A:G	0.00010387	-1.77941e-10	0.874699	0.000758301	-1.77941e-10	0.899892	0.000760329	-1.77941e-10	0.899965
202464196	chr2:202464196:T:C	4.03487e-05	-0.31914	0.248261	4.59767e-05	-1.47711	-0.425948	4.61293e-05	-1.47714	-0.425199
202464210	chr2:202464210:T:C	0.000116362	1.23047	-0.242202	0.000675394	0.920729	-0.136622	0.000675293	0.919251	-0.137889
202465217	chr2:202465217:C:T	2.06611e-05	-1.77941e-10	-0.740184	0.000145927	-1.77941e-10	-0.748083	0.000146287	-1.77941e-10	-0.748213
202465227	chr2:202465227:A:G	6.82129e-06	-0.714859	-1.13353	5.02367e-05	-0.739226	-1.07522	5.03487e-05	-0.739181	-1.07563
202466191	chr2:202466191:G:A	1.23208e-05	-1.77941e-10	-1.25715	8.98313e-05	-1.77941e-10	-1.23326	9.00408e-05	-1.77941e-10	-1.23352
202466388	chr2:202466388:G:A	2.76636e-06	-1.50522	-1.24569	1.96705e-05	-1.52098	-1.23109	1.97241e-05	-1.52098	-1.23097
202466491	chr2:202466491:T:G	1.53377e-05	-1.77941e-10	-1.03813	0.000107561	-1.77941e-10	-1.05313	0.000107837	-1.77941e-10	-1.05316
202466496	chr2:202466496:A:G	1.55511e-05	-1.77941e-10	-1.02431	0.000109004	-1.77941e-10	-1.0398	0.000109284	-1.77941e-10	-1.03984
202466645	chr2:202466645:T:C	2.01591e-05	-1.77941e-10	-0.764784	0.000138963	-1.77941e-10	-0.796984	0.000139333	-1.77941e-10	-0.796922
202467723	chr2:202467723:C:T	2.0621e-05	-1.77941e-10	-0.742129	0.000141848	-1.77941e-10	-0.776436	0.000142287	-1.77941e-10	-0.775942
202467744	chr2:202467744:A:G	1.08982e-05	-1.77941e-10	-1.37984	7.75881e-05	-1.77941e-10	-1.37978	7.77906e-05	-1.77941e-10	-1.37977
202467771	chr2:202467771:G:A	1.09071e-05	-1.77941e-10	-1.37902	7.76534e-05	-1.77941e-10	-1.37893	7.78561e-05	-1.77941e-10	-1.37892
202468770	chr2:202468770:A:G	7.74182e-06	-0.73805	-0.98375	3.95595e-05	-1.07909	-0.974298	3.96704e-05	-1.07861	-0.974571
202469060	chr2:202469060:C:T	7.5274e-05	-0.732599	1.28529	0.000377044	-1.08103	1.2822	0.000378362	-1.08056	1.28263
202469110	chr2:202469110:A:G	4.40382e-05	-1.77941e-10	0.0166205	0.000310256	-1.77941e-10	0.00620805	0.000311034	-1.77941e-10	0.00611565
202469133	chr2:202469133:C:T	1.06029e-05	-0.454544	-0.952765	0.000133939	0.0892018	-0.923009	0.000134322	0.0890834	-0.92263
202469758	chr2:202469758:C:T	1.17118e-05	-1.77941e-10	-1.30784	8.23455e-05	-1.77941e-10	-1.32027	8.256e-05	-1.77941e-10	-1.32026
202469849	chr2:202469849:A:G	2.71193e-06	-1.52019	-1.25059	2.54916e-05	-1.33226	-1.16058	2.5554e-05	-1.33237	-1.16062
202470196	chr2:202470196:G:C	7.06431e-05	-0.837948	1.32715	0.000364174	-1.15739	1.32384	0.000365433	-1.15697	1.32426
202470214	chr2:202470214:T:C	1.68238e-05	-1.77941e-10	-0.945646	0.000117747	-1.77941e-10	-0.962654	0.000118048	-1.77941e-10	-0.96269
202470586	chr2:202470586:C:T	1.07929e-05	-1.77941e-10	-1.38955	7.67119e-05	-1.77941e-10	-1.39113	7.69114e-05	-1.77941e-10	-1.39113
202470720	chr2:202470720:C:T	1.8893e-05	-1.77941e-10	-0.829645	0.00013373	-1.77941e-10	-0.835365	0.000134068	-1.77941e-10	-0.835441
202470910	chr2:202470910:A:C	7.26791e-05	-0.75868	1.2763	0.000366917	-1.0993	1.27325	0.000368195	-1.09884	1.27366
202471251	chr2:202471251:A:G	1.25139e-05	-1.77941e-10	-1.2416	8.74269e-05	-1.77941e-10	-1.26039	8.76515e-05	-1.77941e-10	-1.26042
202471853	chr2:202471853:C:T	1.07584e-05	-1.77941e-10	-1.39275	7.64811e-05	-1.77941e-10	-1.39415	7.66799e-05	-1.77941e-10	-1.39415
202472016	chr2:202472016:T:G	6.91771e-05	-0.788015	1.25625	0.00035189	-1.12108	1.25321	0.000353112	-1.12063	1.25363
202472278	chr2:202472278:A:G	0.000237606	1.85167	-0.14949	0.00137083	1.52856	-0.0365766	0.00137032	1.52689	-0.0378721
202472437	chr2:202472437:T:C	7.79749e-05	-0.803441	1.39139	0.000398224	-1.13256	1.38839	0.000399607	-1.13212	1.38881
202472796	chr2:202472796:G:A	4.40111e-05	-1.77941e-10	0.0160036	0.000329155	-1.77941e-10	0.0653388	0.00032989	-1.77941e-10	0.0649728
202473172	chr2:202473172:G:A	4.05676e-05	-0.0654677	-7.30438e-10	8.1931e-05	-1.32531	-7.30438e-10	8.21431e-05	-1.32532	-7.30438e-10
202473434	chr2:202473434:A:G	8.52693e-05	-0.839607	1.51698	0.000443628	-1.15912	1.52291	0.000445173	-1.15869	1.52337
202473574	chr2:202473574:T:A	7.29697e-05	-0.00315271	0.524759	0.000785287	0.413526	0.521334	0.000788601	0.414003	0.522472
202473872	chr2:202473872:C:T	1.45707e-05	-1.08942	-7.30438e-10	0.000104061	-1.08622	-7.30438e-10	0.000104305	-1.08646	-7.30438e-10
202474275	chr2:202474275:G:A	5.39076e-05	-0.785778	1.00461	0.000284892	-1.11796	1.03888	0.000285644	-1.11751	1.03847
202474285	chr2:202474285:C:T	2.76985e-06	-1.50234	-1.2473	1.95351e-05	-1.51724	-1.24174	1.95824e-05	-1.51727	-1.24188
202475166	chr2:202475166:G:GT	1.02566e-05	-1.44051	-7.30438e-10	7.12876e-05	-1.46447	-7.30438e-10	7.14671e-05	-1.46455	-7.30438e-10
202475199	chr2:202475199:T:C	1.19138e-05	-1.77941e-10	-1.29074	8.64946e-05	-1.77941e-10	-1.27111	8.67114e-05	-1.77941e-10	-1.2712
202475845	chr2:202475845:C:A	7.97908e-05	-0.784026	1.395	0.000405496	-1.11816	1.39208	0.000406908	-1.1177	1.39251
202476004	chr2:202476004:G:T	1.16209e-05	-1.77941e-10	-1.31563	8.20562e-05	-1.77941e-10	-1.32378	8.22775e-05	-1.77941e-10	-1.32369
202476006	chr2:202476006:G:A	1.22318e-05	-1.77941e-10	-1.2644	8.87902e-05	-1.77941e-10	-1.24491	8.90116e-05	-1.77941e-10	-1.24502
202478739	chr2:202478739:G:A	1.47098e-05	-1.77941e-10	-1.07992	0.00010339	-1.77941e-10	-1.09268	0.000103657	-1.77941e-10	-1.0927
202478850	chr2:202478850:C:T	1.07506e-05	-1.77941e-10	-1.39348	7.64294e-05	-1.77941e-10	-1.39482	7.66282e-05	-1.77941e-10	-1.39482
202480209	chr2:202480209:T:C	7.203e-05	0.508645	-7.30438e-10	0.000109563	-1.03469	-7.30438e-10	0.000109846	-1.03471	-7.30438e-10
202480215	chr2:202480215:C:G	5.36279e-05	-0.756097	0.969728	0.000281171	-1.09604	1.00381	0.000281917	-1.09558	1.0034
202480770	chr2:202480770:G:A	1.07091e-05	-1.77941e-10	-1.39735	7.59545e-05	-1.77941e-10	-1.40105	7.61562e-05	-1.77941e-10	-1.401
202481170	chr2:202481170:TC:T	1.08371e-05	-1.77941e-10	-1.38546	7.69965e-05	-1.77941e-10	-1.38743	7.71968e-05	-1.77941e-10	-1.38743
202481172	chr2:202481172:TCTTC:T	1.0852e-05	-1.77941e-10	-1.38409	7.70975e-05	-1.77941e-10	-1.38612	7.7298e-05	-1.77941e-10	-1.38612
202481651	chr2:202481651:C:G	4.47798e-06	-1.10875	-1.16052	2.89169e-05	-1.23036	-1.1364	2.90008e-05	-1.23028	-1.13618
202481772	chr2:202481772:C:G	1.41002e-05	-1.12225	-7.30438e-10	8.96677e-05	-1.23508	-7.30438e-10	8.99063e-05	-1.23502	-7.30438e-10
202482561	chr2:202482561:C:T	0.000232296	1.6279	0.0516739	0.00136499	1.31608	0.171629	0.00136447	1.31447	0.170266
202482737	chr2:202482737:C:T	2.58212e-05	0.886884	-1.40413	0.000135132	0.580403	-1.40534	0.000135296	0.579032	-1.40535
202483029	chr2:202483029:G:A	1.19666e-05	-1.77941e-10	-1.28632	8.48053e-05	-1.77941e-10	-1.29083	8.50202e-05	-1.77941e-10	-1.2909
202484172	chr2:202484172:G:C	1.11823e-05	-1.77941e-10	-1.3541	7.96558e-05	-1.77941e-10	-1.35347	7.98633e-05	-1.77941e-10	-1.35347
202484987	chr2:202484987:AAG:A	2.3062e-05	-0.63025	-7.30438e-10	0.000150553	-0.716877	-7.30438e-10	0.000150953	-0.71682	-7.30438e-10
202485032	chr2:202485032:A:G	5.1963e-05	-0.761457	0.94355	0.000260565	-1.10013	0.931797	0.000261465	-1.09967	0.932189
202485060	chr2:202485060:C:T	2.06645e-05	-0.740023	-7.30438e-10	0.000136437	-0.81533	-7.30438e-10	0.000136821	-0.815115	-7.30438e-10
202485224	chr2:202485224:T:C	1.45215e-05	-1.77941e-10	-1.09281	0.000101975	-1.77941e-10	-1.10646	0.000102237	-1.77941e-10	-1.10649
202485807	chr2:202485807:A:G	7.781e-05	-0.768894	1.35473	0.000393804	-1.10714	1.3518	0.000395176	-1.10668	1.35223
202486075	chr2:202486075:G:A	1.82153e-05	-1.77941e-10	-0.866178	0.000129637	-1.77941e-10	-0.866454	0.00012996	-1.77941e-10	-0.86656
202486874	chr2:202486874:A:T	1.37389e-05	-1.77941e-10	-1.14821	9.87615e-05	-1.77941e-10	-1.13848	9.90237e-05	-1.77941e-10	-1.13843
202486973	chr2:202486973:A:G	0.000298648	1.60854	0.322285	0.00176656	1.3002	0.445399	0.00176572	1.29859	0.443933
202487099	chr2:202487099:C:T	5.93454e-05	-0.122748	0.437685	0.000632	0.278638	0.439062	0.000634641	0.2791	0.440173
202487354	chr2:202487354:G:A	4.54888e-05	-0.395488	0.444515	5.65507e-05	-1.48994	-0.20611	5.6749e-05	-1.48997	-0.205178
202487907	chr2:202487907:G:A	8.61307e-05	-0.765615	1.45304	0.000435553	-1.10475	1.45018	0.000437076	-1.10429	1.45061
202488016	chr2:202488016:A:G	1.20254e-05	-1.77941e-10	-1.28142	8.45126e-05	-1.77941e-10	-1.29429	8.47159e-05	-1.77941e-10	-1.29448
202488214	chr2:202488214:A:G	5.30252e-06	-0.694745	-1.40551	0.000119188	0.45398	-1.40446	0.00011949	0.453869	-1.40442
202488724	chr2:202488724:T:C	7.24681e-05	1.52996	-1.01525	0.000198738	0.695419	-1.13462	0.000199373	0.695087	-1.13369
202489008	chr2:202489008:T:TC	1.96745e-05	-1.77941e-10	-0.789115	0.000160301	-1.77941e-10	-0.654139	0.000160472	-1.77941e-10	-0.655666
202489029	chr2:202489029:T:C	1.07459e-05	-1.77941e-10	-1.39391	7.63974e-05	-1.77941e-10	-1.39524	7.6596e-05	-1.77941e-10	-1.39524
202489087	chr2:202489087:T:C	2.46026e-06	-1.46985	-1.39833	2.14084e-05	-1.26552	-1.40188	2.14629e-05	-1.26552	-1.40194
202489119	chr2:202489119:A:G	2.00998e-05	-1.77941e-10	-0.767728	0.000163027	-1.77941e-10	-0.637272	0.000163186	-1.77941e-10	-0.638893
202489393	chr2:202489393:G:A	5.31676e-05	-0.637214	0.842226	0.000258182	-1.00908	0.831555	0.000259056	-1.00858	0.831832
202489540	chr2:202489540:G:A	4.83578e-05	0.110189	-7.30438e-10	0.000262016	-0.162784	-7.30438e-10	0.000262794	-0.162417	-7.30438e-10
202490962	chr2:202490962:T:G	1.42943e-05	-1.77941e-10	-1.10857	0.000100539	-1.77941e-10	-1.12064	0.000100797	-1.77941e-10	-1.12067
202491848	chr2:202491848:T:A	1.23147e-05	-1.77941e-10	-1.25764	8.97828e-05	-1.77941e-10	-1.2338	8.99921e-05	-1.77941e-10	-1.23406
202492542	chr2:202492542:G:A	6.271e-05	-0.684604	1.05469	0.000307613	-1.04591	1.04356	0.000308652	-1.04542	1.04385
202492977	chr2:202492977:C:G	4.23974e-05	-0.387849	0.366498	5.3188e-05	-1.48858	-0.268775	5.33732e-05	-1.48861	-0.267868
202493199	chr2:202493199:T:C	2.18534e-05	-0.976974	0.292892	0.000203139	-0.721162	0.303865	0.000203856	-0.721027	0.304657
202493491	chr2:202493491:T:C	2.48944e-06	-1.50269	-1.35369	1.73033e-05	-1.51543	-1.36487	1.73458e-05	-1.51545	-1.36499
202493870	chr2:202493870:A:G	1.47656e-05	-1.07614	-7.30438e-10	0.00011931	-0.949466	-7.30438e-10	0.000119613	-0.949523	-7.30438e-10
202494089	chr2:202494089:C:T	7.67737e-05	-0.812676	1.3851	0.000393185	-1.13939	1.38249	0.000394549	-1.13896	1.38291
202494843	chr2:202494843:T:A	3.96996e-05	-0.504674	0.417577	5.45414e-05	-1.50555	-0.226678	5.47327e-05	-1.50557	-0.225752
202494895	chr2:202494895:A:G	2.01438e-05	-1.77941e-10	-0.765539	0.000138859	-1.77941e-10	-0.797728	0.000139229	-1.77941e-10	-0.797665
202494973	chr2:202494973:A:C	1.0687e-05	-1.77941e-10	-1.39941	7.60125e-05	-1.77941e-10	-1.40029	7.62096e-05	-1.77941e-10	-1.4003
202495173	chr2:202495173:G:A	1.25226e-05	-1.77941e-10	-1.24091	9.52999e-05	-1.77941e-10	-1.17416	9.55064e-05	-1.77941e-10	-1.17459
202495405	chr2:202495405:G:A	7.49396e-05	-0.765532	1.31378	0.00037886	-1.10462	1.3106	0.000380178	-1.10416	1.31102
202495569	chr2:202495569:G:T	1.21096e-05	-1.77941e-10	-1.27444	9.15599e-05	-1.77941e-10	-1.2142	9.17619e-05	-1.77941e-10	-1.21459
202496307	chr2:202496307:C:T	7.0981e-05	-0.749789	1.24376	0.000357485	-1.09289	1.2408	0.00035873	-1.09243	1.24121
202496868	chr2:202496868:G:A	2.28238e-05	-1.77941e-10	-0.640633	0.000157336	-1.77941e-10	-0.672803	0.000157822	-1.77941e-10	-0.672316
202496988	chr2:202496988:G:A	1.38665e-05	-1.77941e-10	-1.13896	9.75321e-05	-1.77941e-10	-1.15101	9.77819e-05	-1.77941e-10	-1.15105
202497172	chr2:202497172:C:T	1.48941e-05	-1.77941e-10	-1.06747	0.000116187	-1.77941e-10	-0.97599	0.00011642	-1.77941e-10	-0.97658
202497253	chr2:202497253:G:A	3.98333e-05	-0.427669	0.343935	5.19076e-05	-1.49505	-0.286674	5.20881e-05	-1.49508	-0.285773
202497255	chr2:202497255:C:T	1.50359e-05	-1.77941e-10	-1.058	0.00011657	-1.77941e-10	-0.9727	0.000116805	-1.77941e-10	-0.973284
202497314	chr2:202497314:C:T	2.49719e-05	-1.77941e-10	-0.550688	0.000171217	-1.77941e-10	-0.588256	0.000171754	-1.77941e-10	-0.587722
202497345	chr2:202497345:G:A	3.17251e-05	-0.311331	-7.30438e-10	0.000191538	-0.476102	-7.30438e-10	0.000192068	-0.475934	-7.30438e-10
202497655	chr2:202497655:A:G	5.38265e-05	-0.624788	0.842115	0.000259862	-1.00015	0.82911	0.000260775	-0.999638	0.829512
202497885	chr2:202497885:A:C	9.47277e-06	-1.52002	-7.30438e-10	6.84574e-05	-1.50498	-7.30438e-10	6.86383e-05	-1.50494	-7.30438e-10
202498307	chr2:202498307:C:T	4.922e-05	0.127863	-7.30438e-10	0.000266456	-0.145981	-7.30438e-10	0.000267247	-0.145612	-7.30438e-10
202499211	chr2:202499211:A:G	5.89235e-06	-0.671206	-1.32358	2.7741e-05	-1.09185	-1.31643	2.7827e-05	-1.09154	-1.31624
202499212	chr2:202499212:T:C	2.05864e-05	-1.77941e-10	-0.743807	0.00016861	-1.77941e-10	-0.603602	0.000168773	-1.77941e-10	-0.605232
202499390	chr2:202499390:C:G	1.1911e-05	-1.29097	-7.30438e-10	7.7725e-05	-1.37801	-7.30438e-10	7.79355e-05	-1.3779	-7.30438e-10
202499493	chr2:202499493:C:T	6.32486e-05	-0.737383	1.11602	0.000315211	-1.08399	1.10604	0.000316325	-1.08352	1.1065
202499593	chr2:202499593:G:A	1.09229e-05	-1.77941e-10	-1.37758	7.91333e-05	-1.77941e-10	-1.36006	7.93406e-05	-1.77941e-10	-1.36004
202499742	chr2:202499742:A:G	0.000179218	-1.77941e-10	1.42017	0.00128987	-1.77941e-10	1.43111	0.00129375	-1.77941e-10	1.43151
202500821	chr2:202500821:G:A	1.15353e-05	-1.77941e-10	-1.32303	8.19648e-05	-1.77941e-10	-1.3249	8.21772e-05	-1.77941e-10	-1.32491
202500843	chr2:202500843:T:G	1.07543e-05	-1.77941e-10	-1.39313	7.64547e-05	-1.77941e-10	-1.39449	7.66535e-05	-1.77941e-10	-1.39449
202501509	chr2:202501509:C:G	3.01322e-05	-0.137087	-0.225758	0.000322913	0.264653	-0.218457	0.000324132	0.265115	-0.21775
202501539	chr2:202501539:A:G	1.07909e-05	-1.77941e-10	-1.38973	7.67004e-05	-1.77941e-10	-1.39128	7.68998e-05	-1.77941e-10	-1.39128
202501850	chr2:202501850:C:T	1.09209e-05	-1.77941e-10	-1.37776	7.75846e-05	-1.77941e-10	-1.37982	7.77864e-05	-1.77941e-10	-1.37982
202501967	chr2:202501967:G:T	9.68238e-06	-1.49813	-7.30438e-10	7.03179e-05	-1.47816	-7.30438e-10	7.05003e-05	-1.47817	-7.30438e-10
202502146	chr2:202502146:T:A	1.12183e-05	0.0145967	-1.36549	6.44889e-05	-0.253052	-1.31164	6.45541e-05	-0.254125	-1.31216
202502900	chr2:202502900:C:T	1.2601e-05	-1.77941e-10	-1.23466	9.62778e-05	-1.77941e-10	-1.16395	9.64406e-05	-1.77941e-10	-1.16486
202503080	chr2:202503080:T:G	1.18385e-05	-1.77941e-10	-1.29708	8.49556e-05	-1.77941e-10	-1.28906	8.51736e-05	-1.77941e-10	-1.28909
202503241	chr2:202503241:C:T	6.2406e-06	-0.813378	-1.12398	3.75069e-05	-0.990366	-1.1163	3.75888e-05	-0.990439	-1.11664
202503404	chr2:202503404:G:A	1.07002e-05	-1.77941e-10	-1.39818	7.60939e-05	-1.77941e-10	-1.39922	7.62918e-05	-1.77941e-10	-1.39922
202503488	chr2:202503488:C:T	0.000131712	1.14355	-0.0313736	0.000791743	0.85998	0.0830686	0.000791547	0.858509	0.0816945
202503489	chr2:202503489:G:A	9.37871e-05	-0.710355	1.48294	0.000467425	-1.06316	1.47921	0.000469065	-1.06268	1.47964
202503646	chr2:202503646:C:T	1.73668e-05	-1.77941e-10	-0.913879	0.000121483	-1.77941e-10	-0.931415	0.000121794	-1.77941e-10	-0.931453
202503845	chr2:202503845:G:A	0.000147848	1.22775	-7.30438e-10	0.00084188	1.00445	-7.30438e-10	0.000844292	1.00471	-7.30438e-10
202503848	chr2:202503848:A:T	1.07532e-05	-1.77941e-10	-1.39324	7.64467e-05	-1.77941e-10	-1.3946	7.66455e-05	-1.77941e-10	-1.39459
202504322	chr2:202504322:G:A	1.07562e-05	-1.77941e-10	-1.39296	7.64667e-05	-1.77941e-10	-1.39433	7.66655e-05	-1.77941e-10	-1.39433
202504328	chr2:202504328:G:C	1.70576e-05	0.47203	-1.40387	9.19891e-05	0.195889	-1.40541	9.21139e-05	0.194655	-1.40541
202504754	chr2:202504754:A:G	1.0722e-05	-1.77941e-10	-1.39614	7.62347e-05	-1.77941e-10	-1.39737	7.64329e-05	-1.77941e-10	-1.39737
202504869	chr2:202504869:C:T	7.7003e-05	-0.776916	1.35232	0.000390569	-1.11297	1.34938	0.000391926	-1.11251	1.3498
202504870	chr2:202504870:G:A	1.63066e-05	-1.77941e-10	-0.976868	0.000116295	-1.77941e-10	-0.975059	0.000116585	-1.77941e-10	-0.975161
202505143	chr2:202505143:C:T	7.80803e-05	-0.731108	1.32041	0.00039133	-1.07896	1.31732	0.000392698	-1.07849	1.31774
202507003	chr2:202507003:G:A	5.99724e-05	-0.742971	1.06842	0.000301592	-1.08782	1.0657	0.000302638	-1.08735	1.0661
202507666	chr2:202507666:G:A	4.55531e-06	-1.49491	-0.757232	3.28979e-05	-1.51941	-0.71837	3.29968e-05	-1.5194	-0.717971
202507669	chr2:202507669:A:G	9.5045e-06	-1.51667	-7.30438e-10	6.8622e-05	-1.50258	-7.30438e-10	6.87995e-05	-1.50259	-7.30438e-10
202507697	chr2:202507697:ATCT:A	1.15805e-05	-1.77941e-10	-1.31912	8.15971e-05	-1.77941e-10	-1.3294	8.18131e-05	-1.77941e-10	-1.32935
202507792	chr2:202507792:C:T	1.64368e-05	-0.968916	-7.30438e-10	6.93945e-05	-1.49138	-7.30438e-10	6.95748e-05	-1.49138	-7.30438e-10
202508161	chr2:202508161:T:C	3.74577e-05	-0.792819	0.647592	0.000188797	-1.12739	0.636868	0.000189436	-1.12694	0.637209
202508196	chr2:202508196:G:A	9.60485e-06	-1.50617	-7.30438e-10	6.74015e-05	-1.52052	-7.30438e-10	6.75771e-05	-1.52052	-7.30438e-10
202508307	chr2:202508307:A:G	3.30066e-06	-1.16878	-1.40554	5.35875e-05	-0.34617	-1.4037	5.37259e-05	-0.346246	-1.40364
202509219	chr2:202509219:A:T	1.25949e-05	-1.77941e-10	-1.23514	8.78737e-05	-1.77941e-10	-1.25529	8.81003e-05	-1.77941e-10	-1.25531
202509616	chr2:202509616:A:G	1.07501e-05	-1.77941e-10	-1.39353	7.70397e-05	-1.77941e-10	-1.38687	7.72373e-05	-1.77941e-10	-1.3869
202509656	chr2:202509656:C:A	1.22863e-05	-1.77941e-10	-1.25995	8.95539e-05	-1.77941e-10	-1.23635	8.97629e-05	-1.77941e-10	-1.23661
202509997	chr2:202509997:C:CA	1.92003e-05	-0.813511	-7.30438e-10	0.000109998	-1.03073	-7.30438e-10	0.000110296	-1.03062	-7.30438e-10
202510082	chr2:202510082:C:T	3.74912e-06	-1.04451	-1.40241	6.81683e-05	-0.112998	-1.39621	6.8348e-05	-0.113084	-1.39609
202510178	chr2:202510178:G:A	1.0756e-05	-1.77941e-10	-1.39297	7.64657e-05	-1.77941e-10	-1.39435	7.66646e-05	-1.77941e-10	-1.39435
202510774	chr2:202510774:G:A	7.69781e-05	-0.717351	1.29243	0.000384746	-1.06836	1.28975	0.000386093	-1.06788	1.29018
202510978	chr2:202510978:T:C	3.76284e-06	-1.05046	-1.39281	6.81395e-05	-0.126638	-1.38299	6.83249e-05	-0.126725	-1.38279
202511341	chr2:202511341:C:T	1.19719e-05	-1.77941e-10	-1.28588	8.48388e-05	-1.77941e-10	-1.29044	8.50538e-05	-1.77941e-10	-1.2905
202511342	chr2:202511342:G:A	7.97813e-05	-0.711739	1.32259	0.000397966	-1.06434	1.31951	0.000399359	-1.06386	1.31993
202511476	chr2:202511476:G:A	0.000149599	1.25244	-0.0129199	0.000895386	0.963189	0.102877	0.000895128	0.961684	0.101496
202511543	chr2:202511543:A:C	5.03517e-05	-0.566634	0.717228	0.000240474	-0.9553	0.706721	0.000241313	-0.954768	0.707078
202511824	chr2:202511824:G:A	0.000127632	1.09013	-0.00940879	0.0007704	0.809217	0.106503	0.000770213	0.807761	0.10512
202512354	chr2:202512354:A:G	3.85843e-06	-1.01803	-1.40015	7.15252e-05	-0.0685862	-1.39255	7.17153e-05	-0.0686741	-1.39241
202512516	chr2:202512516:T:G	0.00010328	-1.77941e-10	0.869005	0.000754059	-1.77941e-10	0.894282	0.000756075	-1.77941e-10	0.894355
202512649	chr2:202512649:AG:A	1.07535e-05	-1.77941e-10	-1.3932	7.64496e-05	-1.77941e-10	-1.39456	7.66484e-05	-1.77941e-10	-1.39456
202513312	chr2:202513312:C:T	1.07521e-05	-1.77941e-10	-1.39333	7.64396e-05	-1.77941e-10	-1.39469	7.66384e-05	-1.77941e-10	-1.39469
202513675	chr2:202513675:CT:C	5.78343e-05	-0.641164	0.930307	0.000280902	-1.01265	0.919463	0.000281853	-1.01214	0.919745
202513893	chr2:202513893:C:T	9.10197e-05	-0.762366	1.505	0.000459993	-1.10203	1.50205	0.000461602	-1.10157	1.50249
202514360	chr2:202514360:TCTC:T	1.08132e-05	-1.77941e-10	-1.38767	7.65409e-05	-1.77941e-10	-1.39336	7.6747e-05	-1.77941e-10	-1.39327
202514667	chr2:202514667:G:A	4.68555e-05	-0.638597	0.717228	0.000227612	-1.01027	0.706721	0.000228401	-1.00976	0.707078
202515868	chr2:202515868:A:G	1.26669e-05	-1.77941e-10	-1.22945	9.23672e-05	-1.77941e-10	-1.20542	9.26042e-05	-1.77941e-10	-1.20545
202516412	chr2:202516412:C:T	1.998e-05	0.630853	-1.40456	0.000106674	0.343654	-1.40507	0.000106812	0.342369	-1.40508
202516453	chr2:202516453:T:C	1.38665e-05	-1.77941e-10	-1.13896	9.75321e-05	-1.77941e-10	-1.15101	9.77819e-05	-1.77941e-10	-1.15105
202516552	chr2:202516552:C:T	8.35446e-06	-0.592869	-1.05277	0.000102171	-0.0742362	-1.03031	0.000102457	-0.0743503	-1.02999
202516582	chr2:202516582:G:A	7.42995e-05	-0.781698	1.32136	0.000377263	-1.11654	1.31829	0.000378573	-1.11608	1.31871
202516590	chr2:202516590:A:G	1.21801e-05	-1.77941e-10	-1.26863	9.24316e-05	-1.77941e-10	-1.20472	9.26009e-05	-1.77941e-10	-1.20549
202516800	chr2:202516800:C:T	5.77945e-05	0.288455	-7.30438e-10	0.000336543	0.0875361	-7.30438e-10	0.000337489	0.0877465	-7.30438e-10
202517151	chr2:202517151:C:T	5.82813e-05	-0.702103	0.998947	0.000289642	-1.05783	0.995282	0.00029068	-1.05734	0.99578
202517167	chr2:202517167:C:T	5.60224e-05	0.257314	-7.30438e-10	8.73808e-05	-1.26091	-7.30438e-10	8.76071e-05	-1.26092	-7.30438e-10
202517290	chr2:202517290:A:G	0.000186718	1.43705	0.0241097	0.00110855	1.13468	0.144936	0.00110813	1.13312	0.143524
202517414	chr2:202517414:G:A	1.07579e-05	-1.77941e-10	-1.3928	7.64829e-05	-1.77941e-10	-1.39412	7.66817e-05	-1.77941e-10	-1.39412
202517428	chr2:202517428:C:T	5.87642e-05	-0.382369	0.687464	0.000271356	-0.808181	0.680422	0.000272318	-0.807577	0.680763
202518078	chr2:202518078:AG:A	3.24124e-05	-0.858454	0.568557	0.000164206	-1.1801	0.550028	0.000164761	-1.17968	0.550387
202518540	chr2:202518540:T:C	9.71428e-06	-1.49484	-7.30438e-10	7.25316e-05	-1.44717	-7.30438e-10	7.27204e-05	-1.44716	-7.30438e-10
202519115	chr2:202519115:A:T	1.50854e-05	-1.77941e-10	-1.05471	0.000105821	-1.77941e-10	-1.06944	0.000106093	-1.77941e-10	-1.06947
202519140	chr2:202519140:T:C	1.09469e-05	-1.37538	-7.30438e-10	8.36471e-05	-1.30458	-7.30438e-10	8.38773e-05	-1.30443	-7.30438e-10
202519337	chr2:202519337:TG:T	2.67275e-05	-0.482746	-7.30438e-10	0.000218342	-0.345127	-7.30438e-10	0.000218907	-0.345139	-7.30438e-10
202519615	chr2:202519615:TTTGA:T	1.12577e-05	-1.77941e-10	-1.34739	7.96886e-05	-1.77941e-10	-1.35306	7.9896e-05	-1.77941e-10	-1.35306
202520750	chr2:202520750:C:T	1.07532e-05	-1.77941e-10	-1.39324	7.64467e-05	-1.77941e-10	-1.3946	7.66455e-05	-1.77941e-10	-1.39459
202520930	chr2:202520930:A:G	1.64298e-05	-1.77941e-10	-0.969341	0.000116688	-1.77941e-10	-0.971688	0.000116983	-1.77941e-10	-0.971761
202522030	chr2:202522030:G:A	1.24516e-05	-1.24659	-7.30438e-10	9.33195e-05	-1.19516	-7.30438e-10	9.35461e-05	-1.19533	-7.30438e-10
202522162	chr2:202522162:A:G	1.06939e-05	-1.77941e-10	-1.39876	7.58759e-05	-1.77941e-10	-1.40209	7.60769e-05	-1.77941e-10	-1.40204
202522276	chr2:202522276:G:A	1.21642e-05	-1.77941e-10	-1.26994	8.51129e-05	-1.77941e-10	-1.28721	8.53325e-05	-1.77941e-10	-1.28723
202522596	chr2:202522596:G:A	1.96814e-05	-1.77941e-10	-0.788766	0.000140471	-1.77941e-10	-0.786191	0.000140844	-1.77941e-10	-0.786133
202522604	chr2:202522604:T:A	1.64917e-05	-1.77941e-10	-0.965581	0.000120192	-1.77941e-10	-0.942102	0.00012055	-1.77941e-10	-0.941723
202522608	chr2:202522608:C:T	7.87283e-05	-0.747452	1.34502	0.000396216	-1.09111	1.34188	0.0003976	-1.09064	1.3423
202523530	chr2:202523530:G:A	7.28391e-06	-0.753554	-1.02922	3.74568e-05	-1.09088	-1.01712	3.75604e-05	-1.09041	-1.01742
202523814	chr2:202523814:A:C	0.000140776	1.20993	-0.0311994	0.000842608	0.922399	0.0829128	0.000842408	0.920907	0.0815715
202523934	chr2:202523934:T:C	4.5009e-05	-0.626907	0.665332	0.000218261	-1.00192	0.65642	0.000219014	-1.00141	0.656758
202524084	chr2:202524084:C:T	1.23047e-05	-1.77941e-10	-1.25845	9.03949e-05	-1.77941e-10	-1.227	9.06351e-05	-1.77941e-10	-1.22694
202524134	chr2:202524134:A:G	2.06881e-05	-1.77941e-10	-0.738877	0.000169749	-1.77941e-10	-0.596868	0.000169911	-1.77941e-10	-0.598511
202524287	chr2:202524287:G:A	1.45287e-05	-1.77941e-10	-1.09231	0.000102032	-1.77941e-10	-1.1059	0.000102294	-1.77941e-10	-1.10593
202524484	chr2:202524484:CCT:C	1.19251e-05	-1.77941e-10	-1.28979	8.35492e-05	-1.77941e-10	-1.30575	8.37648e-05	-1.77941e-10	-1.30577
202524703	chr2:202524703:A:T	1.07487e-05	-1.77941e-10	-1.39366	7.64162e-05	-1.77941e-10	-1.39499	7.66149e-05	-1.77941e-10	-1.39499
202525062	chr2:202525062:G:A	1.26737e-05	-1.77941e-10	-1.22891	9.69805e-05	-1.77941e-10	-1.15668	9.71495e-05	-1.77941e-10	-1.15753
202525306	chr2:202525306:G:A	2.38293e-05	-1.77941e-10	-0.597524	0.000163394	-1.77941e-10	-0.635028	0.000163904	-1.77941e-10	-0.634506
202526092	chr2:202526092:C:G	4.5187e-05	-0.649391	0.691762	0.00022	-1.01873	0.681165	0.00022076	-1.01823	0.681519
202526870	chr2:202526870:G:A	2.15889e-05	-1.77941e-10	-0.696257	0.000153819	-1.77941e-10	-0.695411	0.000154239	-1.77941e-10	-0.695285
202527719	chr2:202527719:G:A	1.09459e-05	-1.37547	-7.30438e-10	8.36169e-05	-1.30494	-7.30438e-10	8.3847e-05	-1.30479	-7.30438e-10
202528178	chr2:202528178:C:T	6.99125e-05	-0.79175	1.27056	0.000355858	-1.12395	1.2673	0.000357091	-1.1235	1.26771
202528248	chr2:202528248:C:T	1.06933e-05	-1.77941e-10	-1.39882	7.6332e-05	-1.77941e-10	-1.3961	7.65281e-05	-1.77941e-10	-1.39613
202528494	chr2:202528494:C:T	1.2256e-05	-1.77941e-10	-1.26242	8.89452e-05	-1.77941e-10	-1.24317	8.91639e-05	-1.77941e-10	-1.24331
202528723	chr2:202528723:C:T	0.0001126	-1.77941e-10	0.955407	0.000822466	-1.77941e-10	0.981118	0.000824668	-1.77941e-10	0.981195
202528861	chr2:202528861:C:T	7.59831e-05	-0.767608	1.32968	0.000384622	-1.10598	1.32705	0.000385962	-1.10552	1.32747
202528908	chr2:202528908:T:A	1.06735e-05	-1.77941e-10	-1.40068	7.5919e-05	-1.77941e-10	-1.40152	7.61164e-05	-1.77941e-10	-1.40152
202529115	chr2:202529115:C:A	7.91037e-05	-0.743066	1.34539	0.00039776	-1.08781	1.34247	0.00039915	-1.08734	1.3429
202529331	chr2:202529331:A:G	4.39126e-05	-0.379064	0.392828	5.44264e-05	-1.48666	-0.247677	5.46163e-05	-1.48669	-0.246762
202530177	chr2:202530177:A:C	1.06771e-05	-1.77941e-10	-1.40034	7.59424e-05	-1.77941e-10	-1.40121	7.61399e-05	-1.77941e-10	-1.40121
202530669	chr2:202530669:CTCT:C	4.61459e-05	-0.677332	0.740701	0.000236961	-1.03636	0.773072	0.00023761	-1.03587	0.772714
202531176	chr2:202531176:A:C	1.07257e-05	-1.77941e-10	-1.39579	7.60427e-05	-1.77941e-10	-1.39989	7.62452e-05	-1.77941e-10	-1.39983
202531183	chr2:202531183:A:G	1.1536e-05	-1.32297	-7.30438e-10	7.74202e-05	-1.38194	-7.30438e-10	7.76118e-05	-1.38207	-7.30438e-10
202531324	chr2:202531324:C:A	4.16296e-05	-0.41316	0.373534	5.32595e-05	-1.49292	-0.263088	5.34451e-05	-1.49295	-0.26218
202531561	chr2:202531561:A:G	2.43087e-05	-0.577604	-7.30438e-10	0.000143958	-0.761666	-7.30438e-10	0.000144345	-0.76158	-7.30438e-10
202531836	chr2:202531836:T:TAGTC	3.86716e-05	-0.771506	0.658173	0.000193963	-1.11146	0.647943	0.000194623	-1.11101	0.648292
202531919	chr2:202531919:C:T	3.78355e-06	-1.07657	-1.36121	6.72996e-05	-0.179643	-1.34239	6.74903e-05	-0.179726	-1.34208
202532349	chr2:202532349:G:T	1.88167e-05	-1.77941e-10	-0.833693	0.000152796	-1.77941e-10	-0.702085	0.000152959	-1.77941e-10	-0.703618
202532794	chr2:202532794:AC:A	1.96842e-05	-1.77941e-10	-0.788623	0.00016065	-1.77941e-10	-0.651961	0.000160812	-1.77941e-10	-0.653548
202533253	chr2:202533253:A:G	5.76717e-06	-0.723809	-1.29245	3.54589e-05	-0.888329	-1.27449	3.55604e-05	-0.888203	-1.27435
202533591	chr2:202533591:A:G	1.07681e-05	-1.77941e-10	-1.39185	7.65442e-05	-1.77941e-10	-1.39332	7.67433e-05	-1.77941e-10	-1.39332
202533630	chr2:202533630:C:G	1.0861e-05	-1.77941e-10	-1.38326	7.76946e-05	-1.77941e-10	-1.3784	7.78903e-05	-1.77941e-10	-1.37848
202533707	chr2:202533707:C:T	5.85639e-06	-0.857912	-1.14299	4.31345e-05	-0.881374	-1.08549	4.32309e-05	-0.881333	-1.0859
202534285	chr2:202534285:A:C	2.33598e-06	-1.51522	-1.40479	1.88145e-05	-1.39099	-1.40557	1.88634e-05	-1.39099	-1.40558
202534615	chr2:202534615:G:T	4.25639e-05	-0.4378	0.420368	5.51004e-05	-1.49667	-0.225364	5.52933e-05	-1.49669	-0.224442
202535252	chr2:202535252:G:A	2.46336e-05	-1.77941e-10	-0.564327	0.000168971	-1.77941e-10	-0.601461	0.0001695	-1.77941e-10	-0.600933
202535452	chr2:202535452:G:A	9.92719e-06	-1.47316	-7.30438e-10	7.39667e-05	-1.42757	-7.30438e-10	7.41529e-05	-1.42766	-7.30438e-10
202536405	chr2:202536405:C:G	1.06575e-05	-1.77941e-10	-1.40217	7.57016e-05	-1.77941e-10	-1.40439	7.58994e-05	-1.77941e-10	-1.40438
202537823	chr2:202537823:A:G	1.96504e-05	-0.790338	-7.30438e-10	0.000112173	-1.01115	-7.30438e-10	0.000112477	-1.01104	-7.30438e-10
202537921	chr2:202537921:G:A	9.70622e-06	-1.49567	-7.30438e-10	6.73845e-05	-1.52077	-7.30438e-10	6.75597e-05	-1.52077	-7.30438e-10
202538444	chr2:202538444:G:A	4.84801e-06	-0.934686	-1.25518	6.777e-05	-0.284049	-1.23102	6.79932e-05	-0.283788	-1.23059
202538587	chr2:202538587:T:G	1.07267e-05	-1.77941e-10	-1.3957	7.6048e-05	-1.77941e-10	-1.39982	7.62505e-05	-1.77941e-10	-1.39976
202538724	chr2:202538724:G:A	1.44495e-05	-1.77941e-10	-1.09778	0.00010144	-1.77941e-10	-1.11172	0.0001017	-1.77941e-10	-1.11175
202540435	chr2:202540435:A:G	7.43933e-05	-0.767633	1.30856	0.000376319	-1.10623	1.30547	0.000377628	-1.10577	1.30589
202540817	chr2:202540817:A:T	4.61908e-05	-0.329543	0.393885	5.49527e-05	-1.4779	-0.246817	5.51444e-05	-1.47793	-0.245901
202541117	chr2:202541117:C:T	1.07532e-05	-1.77941e-10	-1.39324	7.64467e-05	-1.77941e-10	-1.3946	7.66455e-05	-1.77941e-10	-1.39459
202541674	chr2:202541674:AT:A	1.13069e-05	-1.77941e-10	-1.34302	7.97706e-05	-1.77941e-10	-1.35203	7.99783e-05	-1.77941e-10	-1.35203
202541714	chr2:202541714:A:C	4.31791e-05	-1.77941e-10	-0.00308067	0.000322822	-1.77941e-10	0.0459118	0.000323542	-1.77941e-10	0.0455444
202542016	chr2:202542016:C:T	1.10687e-05	-1.77941e-10	-1.36432	8.18164e-05	-1.77941e-10	-1.32671	8.19892e-05	-1.77941e-10	-1.3272
202542263	chr2:202542263:A:G	1.26602e-05	-1.77941e-10	-1.22998	9.23147e-05	-1.77941e-10	-1.20599	9.25516e-05	-1.77941e-10	-1.20602
202542765	chr2:202542765:C:T	1.26048e-05	-1.77941e-10	-1.23436	9.60501e-05	-1.77941e-10	-1.16632	9.62578e-05	-1.77941e-10	-1.16676
202542976	chr2:202542976:C:T	4.38039e-05	-0.404395	0.415681	5.52887e-05	-1.49108	-0.227543	5.54823e-05	-1.4911	-0.226618
202543038	chr2:202543038:G:A	6.4314e-06	-0.787741	-1.1195	3.85047e-05	-0.968497	-1.11191	3.85887e-05	-0.968571	-1.11226
202543046	chr2:202543046:G:A	4.59003e-05	-0.659261	0.717295	0.000234888	-1.0216	0.749525	0.000235533	-1.0211	0.749169
202543574	chr2:202543574:A:G	6.29174e-06	-0.805582	-1.12362	4.64477e-05	-0.828525	-1.06434	4.65508e-05	-0.828483	-1.06476
202543773	chr2:202543773:A:G	1.48983e-05	-1.06719	-7.30438e-10	0.000120489	-0.93963	-7.30438e-10	0.000120795	-0.939688	-7.30438e-10
202544013	chr2:202544013:T:A	4.93836e-06	-0.871407	-1.3	7.26002e-05	-0.167018	-1.2792	7.28353e-05	-0.166753	-1.27883
202544097	chr2:202544097:G:A	1.37899e-05	-1.77941e-10	-1.1445	9.70056e-05	-1.77941e-10	-1.15642	9.72542e-05	-1.77941e-10	-1.15646
202544156	chr2:202544156:A:C	1.22011e-05	-1.77941e-10	-1.26691	8.53523e-05	-1.77941e-10	-1.2844	8.55725e-05	-1.77941e-10	-1.28442
202545637	chr2:202545637:CATT:C	9.59762e-06	-1.50692	-7.30438e-10	6.79568e-05	-1.51232	-7.30438e-10	6.81317e-05	-1.51234	-7.30438e-10
202546053	chr2:202546053:T:C	6.32228e-05	-0.0810752	0.459302	0.000678512	0.327787	0.460926	0.000681358	0.328256	0.462046
202546229	chr2:202546229:C:T	1.07532e-05	-1.77941e-10	-1.39324	7.64467e-05	-1.77941e-10	-1.3946	7.66455e-05	-1.77941e-10	-1.39459
202546235	chr2:202546235:T:G	1.22218e-05	-1.26522	-7.30438e-10	8.41377e-05	-1.29873	-7.30438e-10	8.43467e-05	-1.29885	-7.30438e-10
202546476	chr2:202546476:T:A	1.21373e-05	-1.77941e-10	-1.27215	8.49373e-05	-1.77941e-10	-1.28928	8.51565e-05	-1.77941e-10	-1.2893
202546583	chr2:202546583:T:G	1.07188e-05	-1.77941e-10	-1.39644	7.60053e-05	-1.77941e-10	-1.40039	7.62075e-05	-1.77941e-10	-1.40033
202547464	chr2:202547464:T:C	1.3568e-05	-1.77941e-10	-1.16072	0.000104898	-1.77941e-10	-1.0782	0.000105058	-1.77941e-10	-1.07927
202549042	chr2:202549042:C:T	6.49726e-05	-0.0274827	0.43301	0.000700383	0.386041	0.434397	0.000703319	0.386518	0.435507
202549118	chr2:202549118:T:A	1.24295e-05	-1.77941e-10	-1.24836	8.73748e-05	-1.77941e-10	-1.26098	8.7607e-05	-1.77941e-10	-1.26092
202549637	chr2:202549637:T:C	1.40325e-05	-1.77941e-10	-1.12706	0.000108703	-1.77941e-10	-1.04257	0.000108927	-1.77941e-10	-1.04311
202549936	chr2:202549936:C:G	1.21659e-05	-1.77941e-10	-1.2698	8.51244e-05	-1.77941e-10	-1.28708	8.5344e-05	-1.77941e-10	-1.2871
202550604	chr2:202550604:C:T	7.04543e-05	-0.765087	1.25161	0.000356648	-1.10404	1.2496	0.000357876	-1.10358	1.24998
202551254	chr2:202551254:T:C	7.32691e-05	1.40383	-0.878133	0.000200263	0.589073	-1.02063	0.000200943	0.588754	-1.01952
202551350	chr2:202551350:A:T	1.34829e-05	-1.77941e-10	-1.16702	8.72328e-05	-1.77941e-10	-1.26261	8.74566e-05	-1.77941e-10	-1.26264
202551441	chr2:202551441:T:C	7.06256e-05	-0.845067	1.33402	0.000364633	-1.16333	1.33103	0.000365883	-1.1629	1.33143
202551952	chr2:202551952:T:C	1.07215e-05	-1.77941e-10	-1.39618	7.60204e-05	-1.77941e-10	-1.40019	7.62227e-05	-1.77941e-10	-1.40013
202552099	chr2:202552099:C:T	1.07569e-05	-1.77941e-10	-1.39289	7.62157e-05	-1.77941e-10	-1.39762	7.64195e-05	-1.77941e-10	-1.39755
202552192	chr2:202552192:A:G	5.74457e-05	-0.339767	0.622169	6.68288e-05	-1.48102	-0.0480308	6.70675e-05	-1.48106	-0.0470308
202553060	chr2:202553060:T:A	2.67683e-05	-0.199602	-0.281619	0.000284285	0.193074	-0.274286	0.000285351	0.193527	-0.273592
202553178	chr2:202553178:A:G	9.66693e-06	-1.49973	-7.30438e-10	6.73692e-05	-1.521	-7.30438e-10	6.75443e-05	-1.521	-7.30438e-10
202553731	chr2:202553731:C:G	1.21642e-05	-1.77941e-10	-1.26994	8.51129e-05	-1.77941e-10	-1.28721	8.53325e-05	-1.77941e-10	-1.28723
202553803	chr2:202553803:C:T	1.0717e-05	-1.77941e-10	-1.39661	7.5996e-05	-1.77941e-10	-1.40051	7.6198e-05	-1.77941e-10	-1.40045
202553814	chr2:202553814:G:A	1.98091e-05	0.622731	-1.40503	0.000108084	0.3563	-1.40458	0.000108231	0.355069	-1.40459
202553916	chr2:202553916:G:A	6.39184e-05	-0.348967	0.738136	7.34099e-05	-1.48203	0.0468984	7.36746e-05	-1.48206	0.0479308
202554459	chr2:202554459:A:G	1.63841e-05	-1.77941e-10	-0.972127	0.00011805	-1.77941e-10	-0.960083	0.000118348	-1.77941e-10	-0.960157
202554771	chr2:202554771:C:G	1.09882e-05	-1.37161	-7.30438e-10	7.30738e-05	-1.43972	-7.30438e-10	7.32697e-05	-1.43964	-7.30438e-10
202555136	chr2:202555136:A:G	6.20809e-06	-0.814028	-1.12856	4.58019e-05	-0.837103	-1.06976	4.59038e-05	-0.83706	-1.07018
202555989	chr2:202555989:G:A	2.39609e-05	-0.592017	-7.30438e-10	0.000217587	-0.348592	-7.30438e-10	0.00021813	-0.348693	-7.30438e-10
202556413	chr2:202556413:T:C	1.46614e-05	-1.77941e-10	-1.08322	0.000105908	-1.77941e-10	-1.06861	0.000106167	-1.77941e-10	-1.06877
202556720	chr2:202556720:G:C	1.46216e-05	-1.77941e-10	-1.08594	0.000113877	-1.77941e-10	-0.99607	0.000114107	-1.77941e-10	-0.996646
202556759	chr2:202556759:C:T	9.1793e-05	0.984968	-0.23387	0.000165856	-0.137417	-0.482651	0.000166542	-0.137312	-0.481226
202557012	chr2:202557012:A:G	1.15812e-05	-1.77941e-10	-1.31906	8.13596e-05	-1.77941e-10	-1.33231	8.15536e-05	-1.77941e-10	-1.33253
202557850	chr2:202557850:A:G	1.06255e-05	-1.77941e-10	-1.40518	7.56168e-05	-1.77941e-10	-1.40551	7.58129e-05	-1.77941e-10	-1.40552
202557882	chr2:202557882:A:G	1.07532e-05	-1.77941e-10	-1.39324	7.64467e-05	-1.77941e-10	-1.3946	7.66455e-05	-1.77941e-10	-1.39459
202558834	chr2:202558834:G:A	1.19181e-05	-1.77941e-10	-1.29038	8.3531e-05	-1.77941e-10	-1.30597	8.37271e-05	-1.77941e-10	-1.30622
202559054	chr2:202559054:C:T	5.17407e-06	-0.852752	-1.27203	8.44025e-05	-0.0488273	-1.24677	8.46806e-05	-0.0485399	-1.24636
202560167	chr2:202560167:C:T	1.07258e-05	-1.77941e-10	-1.39579	7.60428e-05	-1.77941e-10	-1.39989	7.62453e-05	-1.77941e-10	-1.39983
202560421	chr2:202560421:T:C	1.07509e-05	-1.77941e-10	-1.39345	7.64309e-05	-1.77941e-10	-1.3948	7.66297e-05	-1.77941e-10	-1.3948
202560752	chr2:202560752:C:T	7.92071e-05	1.50309	-0.899463	0.000217764	0.690156	-1.03793	0.000218505	0.689896	-1.03687
202561412	chr2:202561412:T:G	6.67413e-05	-0.891011	1.3234	0.000349179	-1.19665	1.32104	0.000350363	-1.19624	1.32143
202561945	chr2:202561945:T:G	5.80013e-05	-0.685604	0.977631	0.00028477	-1.04676	0.967248	0.000285721	-1.04627	0.967499
202563296	chr2:202563296:G:T	1.21723e-05	-1.77941e-10	-1.26928	8.51656e-05	-1.77941e-10	-1.28659	8.53853e-05	-1.77941e-10	-1.28661
202563853	chr2:202563853:G:C	3.772e-05	-0.673979	0.535732	0.00019311	-1.03432	0.566395	0.000193641	-1.03383	0.56605
202564977	chr2:202564977:C:T	1.05014e-05	-1.41693	-7.30438e-10	7.72584e-05	-1.38403	-7.30438e-10	7.74585e-05	-1.38404	-7.30438e-10
202567081	chr2:202567081:A:G	0.000199951	1.62407	-0.0944378	0.0011694	1.31147	0.0215875	0.00116897	1.30986	0.0202377
202568522	chr2:202568522:C:T	2.34064e-05	-1.77941e-10	-0.615429	0.000194206	-1.77941e-10	-0.462269	0.000194364	-1.77941e-10	-0.464054
202568759	chr2:202568759:A:C	5.27937e-05	-0.644489	0.842442	0.000265786	-1.01419	0.865693	0.000266541	-1.01369	0.865429
202571834	chr2:202571834:C:T	1.07645e-05	-1.77941e-10	-1.39219	7.67543e-05	-1.77941e-10	-1.39058	7.69538e-05	-1.77941e-10	-1.39058
202571901	chr2:202571901:G:A	1.14249e-05	-1.77941e-10	-1.33265	8.19089e-05	-1.77941e-10	-1.32558	8.21183e-05	-1.77941e-10	-1.32562
202572852	chr2:202572852:T:C	1.36396e-05	-1.77941e-10	-1.15546	9.58692e-05	-1.77941e-10	-1.1682	9.61154e-05	-1.77941e-10	-1.16824
202573367	chr2:202573367:C:T	6.0991e-06	-0.723359	-1.23694	0.000105114	0.135018	-1.21117	0.000105472	0.135316	-1.21065
202573440	chr2:202573440:C:T	2.01438e-05	-1.77941e-10	-0.765539	0.000138859	-1.77941e-10	-0.797728	0.000139229	-1.77941e-10	-0.797665
202574311	chr2:202574311:A:G	1.70503e-05	0.466374	-1.39865	9.09393e-05	0.18378	-1.40478	9.10658e-05	0.18256	-1.40476
202574358	chr2:202574358:A:C	1.08182e-05	-1.77941e-10	-1.38721	7.76768e-05	-1.77941e-10	-1.37863	7.78755e-05	-1.77941e-10	-1.37867
202575029	chr2:202575029:T:C	1.13152e-05	-1.77941e-10	-1.34229	7.98233e-05	-1.77941e-10	-1.35137	8.0031e-05	-1.77941e-10	-1.35137
202576128	chr2:202576128:C:A	1.27484e-05	-1.77941e-10	-1.22303	9.24553e-05	-1.77941e-10	-1.20446	9.27116e-05	-1.77941e-10	-1.20429
202576501	chr2:202576501:T:C	3.26238e-05	-0.500781	0.217385	4.56745e-05	-1.51451	-0.395143	4.58327e-05	-1.51452	-0.39427
202576582	chr2:202576582:G:A	1.07469e-05	-1.77941e-10	-1.39382	7.61592e-05	-1.77941e-10	-1.39836	7.63626e-05	-1.77941e-10	-1.39829
202577785	chr2:202577785:A:G	1.16169e-05	-1.31598	-7.30438e-10	8.04216e-05	-1.34391	-7.30438e-10	8.06185e-05	-1.34406	-7.30438e-10
202577828	chr2:202577828:G:T	7.20469e-05	-0.870206	1.37909	0.000374599	-1.18188	1.37655	0.000375882	-1.18147	1.37696
202577958	chr2:202577958:T:C	1.10018e-05	-1.37038	-7.30438e-10	7.63156e-05	-1.39631	-7.30438e-10	7.65178e-05	-1.39626	-7.30438e-10
202578027	chr2:202578027:G:A	1.06717e-05	-1.77941e-10	-1.40085	7.57667e-05	-1.77941e-10	-1.40353	7.59666e-05	-1.77941e-10	-1.40349
202578504	chr2:202578504:A:T	1.06213e-05	-1.77941e-10	-1.40558	7.56293e-05	-1.77941e-10	-1.40535	7.5826e-05	-1.77941e-10	-1.40534
202579150	chr2:202579150:TTACTC:T	1.29891e-05	-1.77941e-10	-1.20432	9.50583e-05	-1.77941e-10	-1.1767	9.52761e-05	-1.77941e-10	-1.17701
202579337	chr2:202579337:G:A	1.06446e-05	-1.77941e-10	-1.40339	7.57327e-05	-1.77941e-10	-1.40398	7.59296e-05	-1.77941e-10	-1.40398
202580476	chr2:202580476:T:C	1.06433e-05	-1.77941e-10	-1.4035	7.57254e-05	-1.77941e-10	-1.40408	7.59223e-05	-1.77941e-10	-1.40408
202580600	chr2:202580600:A:T	1.18746e-05	-1.77941e-10	-1.29403	8.94322e-05	-1.77941e-10	-1.23771	8.96318e-05	-1.77941e-10	-1.23808
202580827	chr2:202580827:G:A	1.15703e-05	-1.77941e-10	-1.31999	8.44334e-05	-1.77941e-10	-1.29523	8.46147e-05	-1.77941e-10	-1.29568
202581503	chr2:202581503:T:C	3.73565e-05	-0.83654	0.68861	0.000190594	-1.15882	0.677777	0.000191235	-1.1584	0.67811
202581515	chr2:202581515:C:T	1.06461e-05	-1.77941e-10	-1.40325	7.57419e-05	-1.77941e-10	-1.40386	7.59388e-05	-1.77941e-10	-1.40386
202581704	chr2:202581704:T:C	1.06244e-05	-1.77941e-10	-1.40528	7.56205e-05	-1.77941e-10	-1.40546	7.58171e-05	-1.77941e-10	-1.40546
202581913	chr2:202581913:A:T	0.000143307	1.11087	0.0856789	0.000862327	0.820704	0.207742	0.000862094	0.819258	0.20632
202582341	chr2:202582341:T:C	6.71587e-05	-0.86375	1.30237	0.000348552	-1.17726	1.29986	0.000349745	-1.17685	1.30026
202582534	chr2:202582534:T:C	1.20339e-05	-1.77941e-10	-1.28071	8.49494e-05	-1.77941e-10	-1.28913	8.51678e-05	-1.77941e-10	-1.28916
202582785	chr2:202582785:C:T	1.15666e-05	-1.77941e-10	-1.32031	8.17789e-05	-1.77941e-10	-1.32717	8.19896e-05	-1.77941e-10	-1.32719
202583152	chr2:202583152:G:A	0.000111009	1.03397	-0.0927914	0.000667148	0.749628	0.0221947	0.000667043	0.748206	0.0208631
202583567	chr2:202583567:T:C	3.33864e-05	-0.800812	0.540523	0.000168832	-1.13255	0.530266	0.000169401	-1.13211	0.530599
202583610	chr2:202583610:A:G	1.52839e-05	-1.04164	-7.30438e-10	0.000117637	-0.963588	-7.30438e-10	0.00011794	-0.96361	-7.30438e-10
202584442	chr2:202584442:C:T	1.2e-05	-1.77941e-10	-1.28353	8.40618e-05	-1.77941e-10	-1.29964	8.42783e-05	-1.77941e-10	-1.29966
202584549	chr2:202584549:A:G	3.53632e-05	-0.745025	0.542259	0.000176111	-1.09138	0.5313	0.000176706	-1.09091	0.531615
202584853	chr2:202584853:G:T	1.06539e-05	-1.77941e-10	-1.40251	7.61009e-05	-1.77941e-10	-1.39913	7.63035e-05	-1.77941e-10	-1.39907
202585549	chr2:202585549:T:C	1.08013e-05	-1.77941e-10	-1.38877	7.67633e-05	-1.77941e-10	-1.39046	7.69628e-05	-1.77941e-10	-1.39046
202587625	chr2:202587625:G:A	1.83797e-05	-1.77941e-10	-0.857193	0.00013334	-1.77941e-10	-0.838287	0.000133661	-1.77941e-10	-0.83848
202587789	chr2:202587789:T:C	2.92486e-06	-1.31005	-1.38514	1.71328e-05	-1.4983	-1.3919	1.71749e-05	-1.49822	-1.39211
202588805	chr2:202588805:T:C	1.25576e-05	-1.77941e-10	-1.23811	9.00974e-05	-1.77941e-10	-1.2303	9.03334e-05	-1.77941e-10	-1.23028
202589065	chr2:202589065:G:T	1.02329e-05	-0.178409	-1.26442	7.38055e-05	-0.206697	-1.22306	7.39808e-05	-0.206639	-1.22334
202589700	chr2:202589700:C:A	1.20979e-05	-1.27541	-7.30438e-10	0.000113356	-1.00066	-7.30438e-10	0.000113647	-1.00069	-7.30438e-10
202589784	chr2:202589784:C:T	3.41375e-05	-0.480876	0.242835	0.000361849	-0.090466	0.250505	0.000363352	-0.0900464	0.251633
202590294	chr2:202590294:G:A	1.71479e-05	-1.77941e-10	-0.926562	0.000123948	-1.77941e-10	-0.911329	0.00012426	-1.77941e-10	-0.91141
202590573	chr2:202590573:TCTC:T	1.78372e-05	-0.88715	-7.30438e-10	0.000126087	-0.89422	-7.30438e-10	0.000126438	-0.894034	-7.30438e-10
202590817	chr2:202590817:G:A	1.25919e-05	-1.77941e-10	-1.23538	8.72934e-05	-1.77941e-10	-1.26191	8.75184e-05	-1.77941e-10	-1.26194
202591177	chr2:202591177:T:G	1.42787e-05	-1.77941e-10	-1.10967	0.000104283	-1.77941e-10	-1.08408	0.000104577	-1.77941e-10	-1.08386
202591258	chr2:202591258:A:G	1.10177e-05	-1.77941e-10	-1.36894	7.77244e-05	-1.77941e-10	-1.37802	7.79378e-05	-1.77941e-10	-1.37787
202591443	chr2:202591443:G:A	1.17096e-05	-1.77941e-10	-1.30803	8.92044e-05	-1.77941e-10	-1.24026	8.93598e-05	-1.77941e-10	-1.24112
202591822	chr2:202591822:C:G	1.62261e-05	-1.77941e-10	-0.981816	0.000131292	-1.77941e-10	-0.853764	0.000131432	-1.77941e-10	-0.855295
202591879	chr2:202591879:C:T	3.24151e-05	1.08003	-1.36984	0.000656118	2.12419	-1.36904	0.000658355	2.12486	-1.3689
202591995	chr2:202591995:A:T	1.08661e-05	-1.77941e-10	-1.38279	7.69678e-05	-1.77941e-10	-1.3878	7.71698e-05	-1.77941e-10	-1.38778
202592059	chr2:202592059:C:T	1.15755e-05	-1.77941e-10	-1.31955	8.13377e-05	-1.77941e-10	-1.33258	8.15665e-05	-1.77941e-10	-1.33237
202592329	chr2:202592329:A:G	1.06385e-05	-1.77941e-10	-1.40396	7.56108e-05	-1.77941e-10	-1.40559	7.58073e-05	-1.77941e-10	-1.40559
202592702	chr2:202592702:G:A	1.50143e-05	-1.05943	-7.30438e-10	0.000121543	-0.930921	-7.30438e-10	0.000121852	-0.93098	-7.30438e-10
202593004	chr2:202593004:T:C	4.79679e-06	-1.4425	-0.75799	3.35291e-05	-1.49458	-0.724194	3.36312e-05	-1.49457	-0.723766
202593160	chr2:202593160:C:T	2.36671e-05	-0.604353	-7.30438e-10	0.000166379	-0.616919	-7.30438e-10	0.000166787	-0.61707	-7.30438e-10
202593440	chr2:202593440:C:G	4.08488e-05	1.28013	-1.33869	0.00108124	2.58677	-1.33209	0.00108504	2.58748	-1.33189
202593771	chr2:202593771:T:C	2.97572e-06	-1.31601	-1.36194	1.71382e-05	-1.50542	-1.38446	1.71812e-05	-1.50537	-1.3846
202593785	chr2:202593785:G:A	1.60739e-05	-0.991244	-7.30438e-10	0.000127969	-0.879399	-7.30438e-10	0.000128317	-0.879283	-7.30438e-10
202594121	chr2:202594121:C:T	1.44211e-05	-1.77941e-10	-1.09975	0.000109217	-1.77941e-10	-1.03785	0.000109502	-1.77941e-10	-1.03784
202594420	chr2:202594420:C:G	1.16991e-05	-1.77941e-10	-1.30893	8.29636e-05	-1.77941e-10	-1.31279	8.31745e-05	-1.77941e-10	-1.31284
202594456	chr2:202594456:C:G	2.62445e-06	-1.47963	-1.32394	1.78406e-05	-1.51679	-1.33292	1.78867e-05	-1.51676	-1.33297
202594898	chr2:202594898:T:C	1.06006e-05	-1.40753	-7.30438e-10	7.83586e-05	-1.36989	-7.30438e-10	7.85618e-05	-1.3699	-7.30438e-10
202595946	chr2:202595946:T:C	1.25224e-05	-1.77941e-10	-1.24092	9.69517e-05	-1.77941e-10	-1.15698	9.71022e-05	-1.77941e-10	-1.15802
202596581	chr2:202596581:A:G	1.06814e-05	-1.77941e-10	-1.39993	7.59602e-05	-1.77941e-10	-1.40098	7.6158e-05	-1.77941e-10	-1.40098
202596809	chr2:202596809:C:G	1.18099e-05	-1.77941e-10	-1.2995	9.01815e-05	-1.77941e-10	-1.22937	9.03416e-05	-1.77941e-10	-1.23019
202597530	chr2:202597530:C:T	1.78472e-05	-1.77941e-10	-0.88659	0.000125443	-1.77941e-10	-0.899341	0.000125774	-1.77941e-10	-0.899298
202597569	chr2:202597569:G:A	1.90258e-05	-1.77941e-10	-0.822643	0.000128475	-1.77941e-10	-0.875452	0.000128932	-1.77941e-10	-0.874501
202597838	chr2:202597838:T:G	2.88856e-05	-0.405094	-7.30438e-10	0.000190185	-0.483192	-7.30438e-10	0.000190707	-0.483048	-7.30438e-10
202598001	chr2:202598001:G:T	1.4013e-05	-1.77941e-10	-1.12845	0.000110996	-1.77941e-10	-1.0217	0.000111138	-1.77941e-10	-1.02301
202598266	chr2:202598266:G:T	1.27099e-05	-1.77941e-10	-1.22606	9.9153e-05	-1.77941e-10	-1.13453	9.93024e-05	-1.77941e-10	-1.13562
202598557	chr2:202598557:T:C	1.26771e-05	-1.77941e-10	-1.22864	9.87801e-05	-1.77941e-10	-1.13829	9.89302e-05	-1.77941e-10	-1.13937
202598760	chr2:202598760:AC:A	3.82515e-05	-1.77941e-10	-0.124254	0.0002682	-1.77941e-10	-0.139458	0.000268872	-1.77941e-10	-0.139552
202600068	chr2:202600068:T:C	1.3864e-05	-1.77941e-10	-1.13914	0.000101747	-1.77941e-10	-1.1087	0.000102045	-1.77941e-10	-1.10838
202600204	chr2:202600204:A:G	1.22733e-05	-1.77941e-10	-1.26101	8.83998e-05	-1.77941e-10	-1.24932	8.86225e-05	-1.77941e-10	-1.2494
202600463	chr2:202600463:GACCT:G	1.08058e-05	0.0153136	-1.40367	0.000266873	1.25737	-1.40178	0.000267535	1.25719	-1.40172
202600634	chr2:202600634:C:T	8.90576e-06	-0.813525	-0.768215	4.48537e-05	-1.1765	-0.751284	4.50046e-05	-1.17624	-0.750776
202601807	chr2:202601807:T:C	1.28809e-05	-1.77941e-10	-1.21269	0.000100729	-1.77941e-10	-1.11876	0.000100878	-1.77941e-10	-1.11988
202602615	chr2:202602615:A:T	1.24011e-05	-1.77941e-10	-1.25065	9.60967e-05	-1.77941e-10	-1.16583	9.62479e-05	-1.77941e-10	-1.16686
202602747	chr2:202602747:G:T	2.11869e-05	-0.0388132	-0.67624	2.66953e-05	-1.38333	-1.06337	2.67797e-05	-1.38331	-1.06283
202602889	chr2:202602889:G:T	8.80645e-06	-0.642771	-0.950182	4.41182e-05	-0.908285	-1.03603	4.42399e-05	-0.908437	-1.03572
202603936	chr2:202603936:A:G	1.26067e-05	-1.77941e-10	-1.23421	9.80729e-05	-1.77941e-10	-1.14548	9.82231e-05	-1.77941e-10	-1.14654
202603991	chr2:202603991:C:T	1.26322e-05	-1.77941e-10	-1.23219	9.83174e-05	-1.77941e-10	-1.14299	9.84674e-05	-1.77941e-10	-1.14406
202604713	chr2:202604713:CTT:C	4.46434e-05	0.289244	-0.258976	0.000187516	-0.262301	-0.235024	0.000188092	-0.261608	-0.235249
202604744	chr2:202604744:C:T	1.06228e-05	-1.77941e-10	-1.40544	7.56112e-05	-1.77941e-10	-1.40558	7.58077e-05	-1.77941e-10	-1.40559
202604963	chr2:202604963:G:A	1.0354e-05	-1.43106	-7.30438e-10	7.24479e-05	-1.44832	-7.30438e-10	7.26307e-05	-1.4484	-7.30438e-10
202605131	chr2:202605131:T:C	2.60962e-05	-1.77941e-10	-0.506649	0.000221311	-1.77941e-10	-0.33162	0.000221482	-1.77941e-10	-0.333445
202605237	chr2:202605237:G:T	4.1014e-06	-0.973901	-1.38321	6.21432e-05	-0.20577	-1.39598	6.22992e-05	-0.205858	-1.39598
202606314	chr2:202606314:C:T	1.12027e-05	-1.77941e-10	-1.35229	8.06908e-05	-1.77941e-10	-1.34057	8.08967e-05	-1.77941e-10	-1.34061
202607303	chr2:202607303:G:A	1.06392e-05	-1.77941e-10	-1.40389	7.58932e-05	-1.77941e-10	-1.40186	7.60893e-05	-1.77941e-10	-1.40188
202608201	chr2:202608201:C:A	1.61876e-05	-1.77941e-10	-0.984191	0.000131959	-1.77941e-10	-0.8487	0.000132114	-1.77941e-10	-0.85012
202608399	chr2:202608399:T:A	1.59252e-05	-1.77941e-10	-1.00054	0.000129502	-1.77941e-10	-0.867492	0.000129657	-1.77941e-10	-0.868891
202608666	chr2:202608666:G:A	1.20538e-05	-1.77941e-10	-1.27906	9.26984e-05	-1.77941e-10	-1.20184	9.28607e-05	-1.77941e-10	-1.20268
202608683	chr2:202608683:C:G	1.19201e-05	-1.77941e-10	-1.29021	8.62452e-05	-1.77941e-10	-1.27399	8.645e-05	-1.77941e-10	-1.27422
202608887	chr2:202608887:A:G	1.70686e-05	-1.77941e-10	-0.9312	0.000125832	-1.77941e-10	-0.896242	0.000126191	-1.77941e-10	-0.895987
202609608	chr2:202609608:ATATT:A	1.21457e-05	-1.77941e-10	-1.27146	9.35941e-05	-1.77941e-10	-1.19222	9.3756e-05	-1.77941e-10	-1.19309
202609916	chr2:202609916:G:A	1.06355e-05	-1.77941e-10	-1.40425	7.61294e-05	-1.77941e-10	-1.39875	7.63284e-05	-1.77941e-10	-1.39874
202610317	chr2:202610317:A:G	1.18397e-05	-1.77941e-10	-1.29698	9.06077e-05	-1.77941e-10	-1.22465	9.07709e-05	-1.77941e-10	-1.22545
202611035	chr2:202611035:G:A	1.07978e-05	-1.77941e-10	-1.3891	7.63963e-05	-1.77941e-10	-1.39526	7.65965e-05	-1.77941e-10	-1.39523
202611349	chr2:202611349:A:G	1.09888e-05	-1.77941e-10	-1.37156	7.88293e-05	-1.77941e-10	-1.3639	7.90303e-05	-1.77941e-10	-1.36395
202612512	chr2:202612512:A:G	1.74403e-05	-1.77941e-10	-0.909654	0.000142737	-1.77941e-10	-0.770184	0.000142903	-1.77941e-10	-0.771618
202613093	chr2:202613093:C:T	1.06248e-05	-1.77941e-10	-1.40525	7.5717e-05	-1.77941e-10	-1.40419	7.59136e-05	-1.77941e-10	-1.40419
202613363	chr2:202613363:A:G	1.11584e-05	-1.77941e-10	-1.35625	7.91361e-05	-1.77941e-10	-1.36002	7.93457e-05	-1.77941e-10	-1.35997
202613440	chr2:202613440:T:C	9.62736e-06	-1.50383	-7.30438e-10	8.72984e-05	-1.26186	-7.30438e-10	8.75338e-05	-1.26176	-7.30438e-10
202614754	chr2:202614754:C:G	1.19259e-05	-1.77941e-10	-1.28973	8.474e-05	-1.77941e-10	-1.2916	8.49657e-05	-1.77941e-10	-1.29154
202615520	chr2:202615520:C:T	7.85576e-06	-0.808099	-0.899092	3.44012e-05	-1.22502	-0.968078	3.4469e-05	-1.2252	-0.968527
202618027	chr2:202618027:A:G	1.09019e-05	-1.77941e-10	-1.3795	7.84289e-05	-1.77941e-10	-1.369	7.86279e-05	-1.77941e-10	-1.36906
202618114	chr2:202618114:A:G	6.65656e-06	-0.481893	-1.39094	2.92149e-05	-0.969256	-1.38725	2.93038e-05	-0.96891	-1.38716
202619998	chr2:202619998:T:A	9.71995e-06	-1.49426	-7.30438e-10	6.85344e-05	-1.50385	-7.30438e-10	6.87101e-05	-1.50389	-7.30438e-10
202620013	chr2:202620013:G:A	0.000244317	2.20387	-0.47384	0.000120778	-0.287113	-0.650122	0.000121015	-0.286866	-0.651009
202620190	chr2:202620190:T:C	1.55548e-05	-1.77941e-10	-1.02407	0.000110228	-1.77941e-10	-1.02863	0.000110524	-1.77941e-10	-1.02855
202620363	chr2:202620363:G:T	0.000220194	2.14429	-0.518214	0.000112196	-0.320762	-0.690178	0.000112419	-0.320517	-0.691036
202620892	chr2:202620892:T:TG	1.528e-05	-1.77941e-10	-1.0419	0.000108292	-1.77941e-10	-1.04636	0.000108582	-1.77941e-10	-1.04628
202621379	chr2:202621379:G:A	1.10917e-05	-1.77941e-10	-1.36224	7.86839e-05	-1.77941e-10	-1.36575	7.8892e-05	-1.77941e-10	-1.36571
202621573	chr2:202621573:A:G	1.15483e-05	-1.3219	-7.30438e-10	7.78095e-05	-1.37693	-7.30438e-10	7.80095e-05	-1.37695	-7.30438e-10
202622300	chr2:202622300:G:C	0.00019431	2.05501	-0.553992	0.000102737	-0.377095	-0.721921	0.000102941	-0.376857	-0.722776
202623419	chr2:202623419:A:G	1.18087e-05	-1.77941e-10	-1.2996	8.34025e-05	-1.77941e-10	-1.30751	8.36193e-05	-1.77941e-10	-1.30751
202623726	chr2:202623726:G:A	0.000253502	2.20933	-0.44239	0.0001287	-0.254724	-0.618983	0.00012895	-0.254472	-0.619892
202623870	chr2:202623870:C:T	1.1012e-05	-1.77941e-10	-1.36945	7.76142e-05	-1.77941e-10	-1.37944	7.7823e-05	-1.77941e-10	-1.37935
202623871	chr2:202623871:G:A	0.0048761	5.01993	-0.296262	0.00317984	2.79439	-0.460995	0.00318969	2.79549	-0.461594
202624435	chr2:202624435:C:T	1.53128e-05	-1.77941e-10	-1.03975	0.000114528	-1.77941e-10	-0.99037	0.000114861	-1.77941e-10	-0.990063
202624512	chr2:202624512:C:T	1.72332e-05	-1.77941e-10	-0.9216	0.00012409	-1.77941e-10	-0.910185	0.000124414	-1.77941e-10	-0.910169
202624566	chr2:202624566:T:A	1.10916e-05	-1.77941e-10	-1.36225	7.86845e-05	-1.77941e-10	-1.36574	7.88927e-05	-1.77941e-10	-1.3657
202625200	chr2:202625200:AG:A	0.000378688	2.16828	-7.30438e-10	0.000217047	-0.351075	-7.30438e-10	0.00021766	-0.350852	-7.30438e-10
202625203	chr2:202625203:AAGGATCAATAAACCAAAAGAGG:A	0.000336839	2.05117	-7.30438e-10	0.000203268	-0.416663	-7.30438e-10	0.000203841	-0.416446	-7.30438e-10
202625236	chr2:202625236:A:G	1.92884e-05	-1.77941e-10	-0.808936	0.000159123	-1.77941e-10	-0.661515	0.000159277	-1.77941e-10	-0.663139
202625646	chr2:202625646:C:T	1.18697e-05	-1.77941e-10	-1.29445	8.70698e-05	-1.77941e-10	-1.26448	8.72894e-05	-1.77941e-10	-1.26456
202625687	chr2:202625687:C:T	1.19523e-05	-1.28751	-7.30438e-10	9.05015e-05	-1.22582	-7.30438e-10	9.07364e-05	-1.22583	-7.30438e-10
202625718	chr2:202625718:T:G	0.000307535	2.44169	-0.481542	0.000136756	-0.15528	-0.657708	0.000137028	-0.15502	-0.658578
202626259	chr2:202626259:G:C	1.10983e-05	-1.77941e-10	-1.36165	8.00696e-05	-1.77941e-10	-1.34829	8.0265e-05	-1.77941e-10	-1.34845
202626502	chr2:202626502:TA:T	2.03999e-05	-1.77941e-10	-0.752907	0.000168953	-1.77941e-10	-0.601567	0.000169108	-1.77941e-10	-0.603247
202626976	chr2:202626976:G:C	0.000258102	2.29914	-0.51422	0.00012223	-0.238542	-0.686745	0.000122473	-0.23829	-0.687605
202628432	chr2:202628432:T:C	8.1651e-06	-0.334949	-1.33362	2.50348e-05	-1.15807	-1.35286	2.51035e-05	-1.15778	-1.353
202628570	chr2:202628570:C:A	0.000274403	2.00825	-0.162095	9.75704e-05	-0.446555	-0.70406	9.79228e-05	-0.446351	-0.703255
202628909	chr2:202628909:T:A	1.06345e-05	-1.77941e-10	-1.40433	7.5911e-05	-1.77941e-10	-1.40163	7.61115e-05	-1.77941e-10	-1.40159
202629245	chr2:202629245:CTA:C	1.13518e-05	-1.77941e-10	-1.33906	8.5707e-05	-1.77941e-10	-1.28026	8.5873e-05	-1.77941e-10	-1.28092
202630335	chr2:202630335:G:A	0.000268803	2.01001	-0.184466	9.62358e-05	-0.443539	-0.720849	9.65821e-05	-0.443335	-0.720057
202630615	chr2:202630615:G:GT	9.47488e-06	-1.51979	-7.30438e-10	7.59233e-05	-1.40147	-7.30438e-10	7.61256e-05	-1.4014	-7.30438e-10
202631289	chr2:202631289:T:C	3.2133e-06	-1.42198	-1.17916	2.76972e-05	-1.24159	-1.16827	2.77753e-05	-1.24162	-1.16802
202631494	chr2:202631494:T:C	1.07561e-05	-1.77941e-10	-1.39296	7.70995e-05	-1.77941e-10	-1.38609	7.72918e-05	-1.77941e-10	-1.3862
202631617	chr2:202631617:A:G	1.00019e-05	-1.46566	-7.30438e-10	6.81718e-05	-1.50916	-7.30438e-10	6.83514e-05	-1.50912	-7.30438e-10
202631711	chr2:202631711:T:C	1.58223e-05	-1.77941e-10	-1.00702	0.000127822	-1.77941e-10	-0.880552	0.000127988	-1.77941e-10	-0.881853
202631786	chr2:202631786:C:T	1.16765e-05	-1.77941e-10	-1.31086	8.17576e-05	-1.77941e-10	-1.32743	8.19746e-05	-1.77941e-10	-1.32738
202631852	chr2:202631852:A:C	0.00508852	5.36146	-0.595152	0.00363563	3.16782	-0.700473	0.00364662	3.16898	-0.70121
202632193	chr2:202632193:T:G	9.48207e-06	-1.51904	-7.30438e-10	6.74606e-05	-1.51965	-7.30438e-10	6.76362e-05	-1.51964	-7.30438e-10
202632488	chr2:202632488:C:G	1.06784e-05	-1.77941e-10	-1.40021	7.57646e-05	-1.77941e-10	-1.40356	7.59635e-05	-1.77941e-10	-1.40353
202632642	chr2:202632642:C:T	1.0691e-05	-1.77941e-10	-1.39904	7.58217e-05	-1.77941e-10	-1.4028	7.60212e-05	-1.77941e-10	-1.40277
202632737	chr2:202632737:T:C	1.08479e-05	-1.77941e-10	-1.38447	7.70377e-05	-1.77941e-10	-1.38689	7.72354e-05	-1.77941e-10	-1.38693
202632849	chr2:202632849:G:C	1.37196e-05	-0.450287	-0.699323	0.000158262	0.00434907	-0.671285	0.000158781	0.00479587	-0.671055
202633063	chr2:202633063:A:C	9.36686e-05	1.11851	-0.347184	5.49109e-05	-0.883419	-0.842058	5.5105e-05	-0.883235	-0.84131
202633644	chr2:202633644:A:G	1.10072e-05	-1.77941e-10	-1.36989	7.75913e-05	-1.77941e-10	-1.37973	7.77958e-05	-1.77941e-10	-1.3797
202633722	chr2:202633722:G:A	1.31433e-05	-1.77941e-10	-1.19253	9.29764e-05	-1.77941e-10	-1.19884	9.32305e-05	-1.77941e-10	-1.19871
202634097	chr2:202634097:G:C	1.30555e-05	-1.77941e-10	-1.19923	9.62116e-05	-1.77941e-10	-1.16464	9.64571e-05	-1.77941e-10	-1.16469
202634296	chr2:202634296:A:C	1.36185e-05	-1.77941e-10	-1.15701	0.000107523	-1.77941e-10	-1.05349	0.000107697	-1.77941e-10	-1.05446
202635123	chr2:202635123:T:TC	1.64095e-05	-1.77941e-10	-0.970581	0.000112275	-1.77941e-10	-1.01024	0.000112555	-1.77941e-10	-1.01034
202636224	chr2:202636224:T:C	1.06334e-05	-1.77941e-10	-1.40443	7.58114e-05	-1.77941e-10	-1.40294	7.60085e-05	-1.77941e-10	-1.40294
202636968	chr2:202636968:C:T	1.43342e-05	0.165771	-1.27156	0.000136004	0.390183	-1.20869	0.000136309	0.39038	-1.20924
202637148	chr2:202637148:T:C	1.11467e-05	0.0467772	-1.40407	9.98355e-05	0.275926	-1.40359	0.000100108	0.276112	-1.40365
202637184	chr2:202637184:A:C	1.4242e-05	-1.77941e-10	-1.11224	9.97867e-05	-1.77941e-10	-1.12815	0.000100044	-1.77941e-10	-1.12818
202637738	chr2:202637738:A:G	7.99538e-06	-0.286178	-1.4034	7.01584e-05	-0.092094	-1.38834	7.03392e-05	-0.0919281	-1.38853
202638889	chr2:202638889:A:C	6.64643e-06	-0.469168	-1.40519	5.72664e-05	-0.288953	-1.39452	5.74154e-05	-0.288799	-1.39467
202638911	chr2:202638911:C:T	1.46522e-05	-1.77941e-10	-1.08385	0.000102692	-1.77941e-10	-1.09945	0.000102974	-1.77941e-10	-1.09931
202639438	chr2:202639438:C:T	1.22362e-05	-1.77941e-10	-1.26404	8.61658e-05	-1.77941e-10	-1.27492	8.63969e-05	-1.77941e-10	-1.27483
202639665	chr2:202639665:G:A	1.10081e-05	-1.77941e-10	-1.36981	7.76804e-05	-1.77941e-10	-1.37859	7.7884e-05	-1.77941e-10	-1.37857
202639786	chr2:202639786:T:G	1.07349e-05	-1.77941e-10	-1.39494	7.60195e-05	-1.77941e-10	-1.4002	7.6224e-05	-1.77941e-10	-1.40011
202639992	chr2:202639992:G:A	1.55506e-05	-1.77941e-10	-1.02434	0.000112122	-1.77941e-10	-1.0116	0.000112416	-1.77941e-10	-1.01158
202640130	chr2:202640130:G:A	1.05255e-05	-1.41464	-7.30438e-10	7.34071e-05	-1.43517	-7.30438e-10	7.35923e-05	-1.43525	-7.30438e-10
202640462	chr2:202640462:G:A	1.31804e-05	-1.77941e-10	-1.18971	0.000101672	-1.77941e-10	-1.10943	0.000101868	-1.77941e-10	-1.11011
202640803	chr2:202640803:G:A	1.90043e-05	-1.77941e-10	-0.82377	0.000130416	-1.77941e-10	-0.860459	0.000130815	-1.77941e-10	-0.86
202641266	chr2:202641266:T:A	1.89703e-05	-1.77941e-10	-0.825563	0.000130193	-1.77941e-10	-0.862171	0.000130591	-1.77941e-10	-0.861712
202641475	chr2:202641475:C:T	7.93501e-06	-0.291896	-1.40526	6.92244e-05	-0.0987969	-1.39504	6.94056e-05	-0.0986312	-1.39519
202642541	chr2:202642541:G:C	1.08618e-05	-1.77941e-10	-1.38319	7.80956e-05	-1.77941e-10	-1.37326	7.82898e-05	-1.77941e-10	-1.37337
202642759	chr2:202642759:G:C	2.20453e-05	-1.77941e-10	-0.67534	0.000147209	-1.77941e-10	-0.739335	0.000147773	-1.77941e-10	-0.73811
202642940	chr2:202642940:C:T	0.000688633	2.78815	-0.0218775	0.000152962	-0.0689325	-0.632069	0.000153536	-0.0686879	-0.631165
202643157	chr2:202643157:A:G	9.54353e-06	-1.51258	-7.30438e-10	6.76585e-05	-1.51672	-7.30438e-10	6.78332e-05	-1.51673	-7.30438e-10
202643910	chr2:202643910:G:A	1.24093e-05	-1.77941e-10	-1.24999	9.6212e-05	-1.77941e-10	-1.16464	9.63906e-05	-1.77941e-10	-1.16538
202644722	chr2:202644722:T:C	1.71662e-05	-1.77941e-10	-0.925498	0.000139074	-1.77941e-10	-0.796185	0.000139242	-1.77941e-10	-0.797574
202645147	chr2:202645147:T:G	1.256e-05	-1.77941e-10	-1.23792	8.73813e-05	-1.77941e-10	-1.26091	8.76021e-05	-1.77941e-10	-1.26098
202645359	chr2:202645359:G:A	4.19491e-06	-1.18613	-1.14844	2.26029e-05	-1.45901	-1.1541	2.26443e-05	-1.45908	-1.15479
202645837	chr2:202645837:C:T	1.09164e-05	-1.77941e-10	-1.37817	7.71204e-05	-1.77941e-10	-1.38582	7.73223e-05	-1.77941e-10	-1.3858
202646050	chr2:202646050:G:GA	0.00048026	3.7921	-1.38621	0.00124374	2.78838	-1.39369	0.00124918	2.79019	-1.39374
202646137	chr2:202646137:C:G	1.79265e-05	-1.77941e-10	-0.882159	0.000123582	-1.77941e-10	-0.914283	0.000123949	-1.77941e-10	-0.913917
202646288	chr2:202646288:A:G	2.36217e-05	-1.77941e-10	-0.606272	0.000163758	-1.77941e-10	-0.632801	0.000164201	-1.77941e-10	-0.632694
202646691	chr2:202646691:T:A	1.79265e-05	-1.77941e-10	-0.882159	0.000123582	-1.77941e-10	-0.914283	0.000123949	-1.77941e-10	-0.913917
202646825	chr2:202646825:A:G	1.62295e-05	-1.77941e-10	-0.981608	0.000111064	-1.77941e-10	-1.02108	0.000111343	-1.77941e-10	-1.02117
202646848	chr2:202646848:A:C	3.97536e-06	-1.01357	-1.37475	1.94605e-05	-1.37742	-1.38538	1.95064e-05	-1.37755	-1.38549
202647023	chr2:202647023:T:G	1.2447e-05	-1.77941e-10	-1.24695	8.59887e-05	-1.77941e-10	-1.27697	8.6262e-05	-1.77941e-10	-1.2764
202647415	chr2:202647415:C:A	0.0006114	2.89163	-0.244311	0.000139059	-0.00802216	-0.788269	0.000139567	-0.0077723	-0.787466
202647420	chr2:202647420:A:T	1.79029e-05	-1.77941e-10	-0.883477	0.000123433	-1.77941e-10	-0.915494	0.000123799	-1.77941e-10	-0.915128
202647759	chr2:202647759:G:A	6.12697e-06	-0.550494	-1.40524	5.2029e-05	-0.378252	-1.40114	5.21668e-05	-0.378105	-1.40123
202649008	chr2:202649008:C:CCT	6.13123e-06	-0.550624	-1.40442	5.19242e-05	-0.378386	-1.40302	5.20629e-05	-0.378239	-1.40309
202649106	chr2:202649106:G:T	9.95189e-06	-0.146317	-1.32436	9.12983e-05	0.0560697	-1.27313	9.15077e-05	0.0562467	-1.27361
202649760	chr2:202649760:C:G	2.10016e-05	-1.77941e-10	-0.723839	0.000153868	-1.77941e-10	-0.695096	0.000154342	-1.77941e-10	-0.694614
202650898	chr2:202650898:C:T	1.13628e-05	-1.77941e-10	-1.3381	7.93519e-05	-1.77941e-10	-1.3573	7.95866e-05	-1.77941e-10	-1.35694
202650929	chr2:202650929:T:C	2.4293e-05	-1.77941e-10	-0.578251	0.000161523	-1.77941e-10	-0.646539	0.000162154	-1.77941e-10	-0.645236
202651217	chr2:202651217:A:G	3.01762e-05	-1.77941e-10	-0.361385	0.000210337	-1.77941e-10	-0.382477	0.000210805	-1.77941e-10	-0.382853
202651218	chr2:202651218:C:T	7.53752e-06	-0.343193	-1.40535	6.54778e-05	-0.153819	-1.39566	6.5649e-05	-0.153659	-1.3958
202651829	chr2:202651829:G:A	1.23999e-05	-1.77941e-10	-1.25075	8.72404e-05	-1.77941e-10	-1.26252	8.74747e-05	-1.77941e-10	-1.26244
202652488	chr2:202652488:A:G	9.48825e-06	-1.51838	-7.30438e-10	6.86201e-05	-1.5026	-7.30438e-10	6.87994e-05	-1.50259	-7.30438e-10
202652572	chr2:202652572:T:C	1.78876e-05	-1.77941e-10	-0.884332	0.000123322	-1.77941e-10	-0.916393	0.000123688	-1.77941e-10	-0.916027
202652864	chr2:202652864:G:A	0.000167125	1.3503	-7.30438e-10	0.000125871	-0.895934	-7.30438e-10	0.000126198	-0.895932	-7.30438e-10
202653318	chr2:202653318:G:A	6.02303e-06	-0.584098	-1.38875	4.99622e-05	-0.416343	-1.40358	5.01027e-05	-0.416199	-1.40351
202653400	chr2:202653400:C:T	1.13628e-05	-1.77941e-10	-1.3381	7.93519e-05	-1.77941e-10	-1.3573	7.95866e-05	-1.77941e-10	-1.35694
202654527	chr2:202654527:G:A	5.55996e-06	-0.649493	-1.40335	4.65758e-05	-0.485926	-1.40418	4.67009e-05	-0.485786	-1.40424
202654541	chr2:202654541:G:T	0.00053173	2.64553	-0.137833	0.000129257	-0.149795	-0.719589	0.000129735	-0.149557	-0.718738
202654870	chr2:202654870:C:A	1.49935e-05	-1.77941e-10	-1.06082	0.000103271	-1.77941e-10	-1.09384	0.000103527	-1.77941e-10	-1.09395
202654950	chr2:202654950:CTT:C	9.5264e-06	-1.51437	-7.30438e-10	7.86413e-05	-1.36629	-7.30438e-10	7.88461e-05	-1.36629	-7.30438e-10
202655060	chr2:202655060:T:G	0.000815692	2.84772	0.087879	0.000172676	-0.0284913	-0.551279	0.000173325	-0.0282433	-0.550375
202655077	chr2:202655077:A:AAATT	5.72771e-06	-0.617671	-1.40545	4.84031e-05	-0.45137	-1.40025	4.85307e-05	-0.451228	-1.40036
202655122	chr2:202655122:G:A	5.7324e-06	-0.617191	-1.40511	4.83581e-05	-0.450926	-1.40163	4.84862e-05	-0.450784	-1.40172
202655250	chr2:202655250:G:C	5.66561e-06	-0.628705	-1.40532	4.80607e-05	-0.463441	-1.39528	4.81852e-05	-0.4633	-1.39543
202655549	chr2:202655549:A:G	3.00289e-06	-1.30887	-1.35999	3.27985e-05	-0.86722	-1.37359	3.28915e-05	-0.866889	-1.37368
202655552	chr2:202655552:T:C	1.79265e-05	-1.77941e-10	-0.882159	0.000123582	-1.77941e-10	-0.914283	0.000123949	-1.77941e-10	-0.913917
202655722	chr2:202655722:G:C	1.2678e-05	-1.22857	-7.30438e-10	7.46881e-05	-1.41787	-7.30438e-10	7.48959e-05	-1.41769	-7.30438e-10
202655726	chr2:202655726:G:C	0.000140836	1.17916	-7.30438e-10	0.000779729	0.927757	-7.30438e-10	0.000781997	0.928065	-7.30438e-10
202656444	chr2:202656444:T:C	1.79106e-05	-1.77941e-10	-0.883043	0.000123476	-1.77941e-10	-0.915145	0.000123842	-1.77941e-10	-0.914779
202656468	chr2:202656468:G:A	1.32669e-05	-1.77941e-10	-1.18316	9.10581e-05	-1.77941e-10	-1.21969	9.13623e-05	-1.77941e-10	-1.21895
202657055	chr2:202657055:ATTG:A	1.57676e-05	-1.77941e-10	-1.01048	0.000109062	-1.77941e-10	-1.03927	0.00010938	-1.77941e-10	-1.03895
202657087	chr2:202657087:T:A	1.73346e-05	0.40765	-1.32338	0.000149495	0.547667	-1.27159	0.00014984	0.54786	-1.27208
202657484	chr2:202657484:T:C	1.09291e-05	-1.77941e-10	-1.37701	7.71972e-05	-1.77941e-10	-1.38483	7.73993e-05	-1.77941e-10	-1.38481
202657561	chr2:202657561:C:T	1.27012e-05	-1.77941e-10	-1.22674	8.9312e-05	-1.77941e-10	-1.23905	8.95517e-05	-1.77941e-10	-1.23897
202657626	chr2:202657626:C:T	6.03812e-05	1.54816	-1.21592	9.77457e-05	0.109249	-1.25807	9.80314e-05	0.109851	-1.25835
202657832	chr2:202657832:C:T	1.32506e-05	-1.77941e-10	-1.18439	9.87266e-05	-1.77941e-10	-1.13884	9.89778e-05	-1.77941e-10	-1.13889
202658319	chr2:202658319:A:G	3.85845e-06	-1.21916	-1.19902	2.14432e-05	-1.47258	-1.1932	2.14842e-05	-1.47264	-1.19382
202658338	chr2:202658338:C:T	1.50388e-05	-1.77941e-10	-1.0578	0.000110271	-1.77941e-10	-1.02825	0.000110589	-1.77941e-10	-1.02796
202659062	chr2:202659062:A:AGT	1.64105e-05	-0.970514	-7.30438e-10	0.000114164	-0.993557	-7.30438e-10	0.000114445	-0.993692	-7.30438e-10
202659297	chr2:202659297:C:T	6.17857e-06	-1.12021	-0.827145	6.2258e-05	-0.811987	-0.787915	6.24672e-05	-0.811666	-0.787478
202659918	chr2:202659918:C:T	1.04896e-05	-0.107721	-1.31034	9.68671e-05	0.0973763	-1.25523	9.70862e-05	0.0975556	-1.25574
202660699	chr2:202660699:A:G	9.70155e-06	-1.49615	-7.30438e-10	6.8944e-05	-1.49789	-7.30438e-10	6.91199e-05	-1.49794	-7.30438e-10
202661586	chr2:202661586:C:T	1.09052e-05	-1.77941e-10	-1.37919	7.84707e-05	-1.77941e-10	-1.36846	7.86655e-05	-1.77941e-10	-1.36858
202661744	chr2:202661744:C:T	1.08226e-05	-1.3868	-7.30438e-10	0.000124276	-0.908686	-7.30438e-10	0.000124617	-0.908544	-7.30438e-10
202661864	chr2:202661864:C:T	1.00888e-05	-0.151011	-1.306	9.29992e-05	0.0509998	-1.2496	9.32086e-05	0.0511765	-1.25012
202662380	chr2:202662380:AGAG:A	3.31206e-05	-0.268283	-7.30438e-10	0.000330058	0.0680797	-7.30438e-10	0.000330897	0.0680229	-7.30438e-10
202663256	chr2:202663256:T:C	0.00144845	4.89016	-1.38034	0.00105411	2.62334	-1.39407	0.0010579	2.62442	-1.39417
202663836	chr2:202663836:G:A	3.76748e-05	-0.139447	-7.30438e-10	0.000319942	0.03695	-7.30438e-10	0.000320807	0.0370549	-7.30438e-10
202664159	chr2:202664159:T:G	6.12071e-06	-0.551509	-1.40525	5.1972e-05	-0.379348	-1.40114	5.21096e-05	-0.379201	-1.40123
202664438	chr2:202664438:G:T	1.47643e-05	-1.77941e-10	-1.07622	0.000108127	-1.77941e-10	-1.04788	0.000108439	-1.77941e-10	-1.04759
202664463	chr2:202664463:A:G	5.83877e-06	-0.59885	-1.40507	4.9315e-05	-0.43133	-1.40163	4.94457e-05	-0.431187	-1.40172
202664738	chr2:202664738:C:T	0.000426667	2.28756	-7.30438e-10	0.00216712	1.94997	-7.30438e-10	0.00217374	1.95042	-7.30438e-10
202664787	chr2:202664787:T:A	1.0793e-05	-1.77941e-10	-1.38954	7.63053e-05	-1.77941e-10	-1.39645	7.65028e-05	-1.77941e-10	-1.39646
202665609	chr2:202665609:T:C	0.000688142	2.89793	-0.132376	0.00015152	-0.00446561	-0.706006	0.000152081	-0.00421486	-0.705156
202666403	chr2:202666403:C:T	8.61755e-06	-0.899162	-0.715475	9.31072e-05	-0.526831	-0.670607	9.34292e-05	-0.526449	-0.670133
202666500	chr2:202666500:T:C	1.89274e-05	-1.77941e-10	-0.827827	0.000130502	-1.77941e-10	-0.859801	0.00013089	-1.77941e-10	-0.859426
202667347	chr2:202667347:C:T	1.10658e-05	-0.0301974	-1.33438	0.000102373	0.182911	-1.28548	0.000102609	0.183096	-1.28596
202667581	chr2:202667581:A:G	4.89309e-06	-1.13836	-1.04225	2.56945e-05	-1.43799	-1.04693	2.57379e-05	-1.43807	-1.04775
202668075	chr2:202668075:A:G	0.000556296	3.69995	-1.14708	0.00140832	2.70511	-1.18615	0.00141433	2.70691	-1.18628
202668099	chr2:202668099:AT:A	2.32357e-05	-1.77941e-10	-0.62275	0.000158013	-1.77941e-10	-0.668509	0.0001585	-1.77941e-10	-0.668031
202668155	chr2:202668155:TA:T	3.9345e-06	-1.05292	-1.34573	3.31826e-05	-0.9288	-1.30036	3.32578e-05	-0.928696	-1.3008
202668259	chr2:202668259:A:G	1.6286e-05	-1.77941e-10	-0.978131	0.000113666	-1.77941e-10	-0.997921	0.000113973	-1.77941e-10	-0.997827
202668539	chr2:202668539:A:G	1.37044e-05	-1.77941e-10	-1.15072	9.38622e-05	-1.77941e-10	-1.18936	9.41781e-05	-1.77941e-10	-1.1886
202668578	chr2:202668578:T:C	5.73524e-06	-0.616361	-1.40545	4.85054e-05	-0.449206	-1.40031	4.86332e-05	-0.449064	-1.40042
202669517	chr2:202669517:C:T	2.15545e-05	-1.77941e-10	-0.697854	0.00015367	-1.77941e-10	-0.696384	0.000154089	-1.77941e-10	-0.696253
202670257	chr2:202670257:C:G	1.07007e-05	-0.10125	-1.29688	9.91795e-05	0.104008	-1.23827	9.9401e-05	0.104187	-1.23881
202670634	chr2:202670634:A:G	1.20933e-05	-1.77941e-10	-1.27578	8.37318e-05	-1.77941e-10	-1.30357	8.39952e-05	-1.77941e-10	-1.30303
202671092	chr2:202671092:C:T	6.83658e-05	1.58705	-1.13062	0.000107379	0.133458	-1.18828	0.000107689	0.134062	-1.1886
202671174	chr2:202671174:T:G	1.47643e-05	-1.77941e-10	-1.07622	0.000108127	-1.77941e-10	-1.04788	0.000108439	-1.77941e-10	-1.04759
202671362	chr2:202671362:C:T	1.73427e-05	-1.77941e-10	-0.915268	0.000119663	-1.77941e-10	-0.946511	0.000120016	-1.77941e-10	-0.94616
202671597	chr2:202671597:C:T	9.73459e-06	-0.166755	-1.326	8.91708e-05	0.0344064	-1.27504	8.93753e-05	0.0345821	-1.27552
202672258	chr2:202672258:G:A	1.09291e-05	-1.77941e-10	-1.37701	7.71972e-05	-1.77941e-10	-1.38483	7.73993e-05	-1.77941e-10	-1.38481
202672281	chr2:202672281:C:T	1.17253e-05	-1.77941e-10	-1.30669	8.20131e-05	-1.77941e-10	-1.32431	8.22552e-05	-1.77941e-10	-1.32396
202672340	chr2:202672340:G:A	3.08132e-05	-1.77941e-10	-0.340494	0.000219391	-1.77941e-10	-0.340332	0.000220019	-1.77941e-10	-0.340073
202672570	chr2:202672570:G:A	6.13315e-06	-0.551143	-1.40359	5.18454e-05	-0.37895	-1.40397	5.19847e-05	-0.378803	-1.40403
202672948	chr2:202672948:T:C	1.27236e-05	-1.77941e-10	-1.22498	9.08242e-05	-1.77941e-10	-1.22226	9.10603e-05	-1.77941e-10	-1.22226
202673605	chr2:202673605:A:G	6.18357e-06	-0.543707	-1.40283	5.22395e-05	-0.370826	-1.40452	5.23805e-05	-0.370679	-1.40457
202673651	chr2:202673651:T:G	1.8975e-05	-1.77941e-10	-0.825315	0.000130819	-1.77941e-10	-0.857375	0.000131208	-1.77941e-10	-0.856999
202673893	chr2:202673893:A:T	1.08246e-05	-1.77941e-10	-1.38661	7.65798e-05	-1.77941e-10	-1.39286	7.678e-05	-1.77941e-10	-1.39284
202673974	chr2:202673974:T:C	1.53732e-05	-1.77941e-10	-1.03581	0.000112822	-1.77941e-10	-1.00537	0.000113149	-1.77941e-10	-1.00508
202674343	chr2:202674343:C:T	5.80418e-06	-0.604371	-1.40549	4.92859e-05	-0.437131	-1.39642	4.94141e-05	-0.436989	-1.39656
202674580	chr2:202674580:C:T	1.88058e-05	-0.834271	-7.30438e-10	0.000120136	-0.942562	-7.30438e-10	0.000120443	-0.942609	-7.30438e-10
202675090	chr2:202675090:C:G	1.08349e-05	-0.112228	-1.27344	0.000100858	0.0924371	-1.20991	0.000101079	0.0926149	-1.2105
202675101	chr2:202675101:G:A	1.0622e-05	-1.77941e-10	-1.40551	7.5709e-05	-1.77941e-10	-1.40429	7.59037e-05	-1.77941e-10	-1.40432
202675180	chr2:202675180:A:C	1.00926e-05	-1.45664	-7.30438e-10	6.82487e-05	-1.50803	-7.30438e-10	6.84274e-05	-1.50801	-7.30438e-10
202675630	chr2:202675630:G:T	5.74924e-06	-0.615351	-1.40402	4.83641e-05	-0.448898	-1.40353	4.84935e-05	-0.448756	-1.4036
202675737	chr2:202675737:A:C	5.53211e-06	-0.655263	-1.40261	4.62653e-05	-0.492116	-1.40468	4.639e-05	-0.491976	-1.40472
202675741	chr2:202675741:C:T	7.96717e-06	-0.301401	-1.39171	6.85283e-05	-0.099466	-1.40448	6.87209e-05	-0.0993005	-1.40443
202676109	chr2:202676109:A:G	1.2167e-05	-1.77941e-10	-1.26971	9.25402e-05	-1.77941e-10	-1.20355	9.27265e-05	-1.77941e-10	-1.20413
202676931	chr2:202676931:T:C	4.49427e-06	-1.20242	-1.06322	2.45221e-05	-1.46484	-1.06677	2.45646e-05	-1.46491	-1.06757
202677093	chr2:202677093:C:T	1.25866e-05	-1.77941e-10	-1.23581	8.67036e-05	-1.77941e-10	-1.26869	8.69835e-05	-1.77941e-10	-1.26807
202677308	chr2:202677308:C:T	2.05643e-05	-1.77941e-10	-0.744882	0.00014138	-1.77941e-10	-0.779739	0.000141805	-1.77941e-10	-0.779336
202677781	chr2:202677781:A:G	1.93035e-05	-1.77941e-10	-0.808151	0.00013304	-1.77941e-10	-0.840539	0.000133438	-1.77941e-10	-0.840151
202677862	chr2:202677862:A:G	1.9207e-05	-1.77941e-10	-0.813163	0.000132397	-1.77941e-10	-0.845386	0.000132792	-1.77941e-10	-0.845
202678139	chr2:202678139:A:G	1.73635e-05	-1.77941e-10	-0.91407	0.000117243	-1.77941e-10	-0.966937	0.000117663	-1.77941e-10	-0.965958
202679151	chr2:202679151:A:G	9.64868e-06	-1.50162	-7.30438e-10	7.19566e-05	-1.45513	-7.30438e-10	7.21506e-05	-1.45503	-7.30438e-10
202679406	chr2:202679406:G:A	6.16702e-06	-0.543637	-1.40559	5.25439e-05	-0.370802	-1.39874	5.26818e-05	-0.370655	-1.39886
202679479	chr2:202679479:T:C	8.80749e-06	-0.260488	-1.33235	7.99503e-05	-0.0664108	-1.28337	8.01345e-05	-0.0662409	-1.28384
202679491	chr2:202679491:C:G	1.5904e-05	-1.77941e-10	-1.00187	0.000116871	-1.77941e-10	-0.970117	0.000117211	-1.77941e-10	-0.96981
202679627	chr2:202679627:G:A	1.38517e-05	-1.77941e-10	-1.14003	9.55988e-05	-1.77941e-10	-1.17103	9.58392e-05	-1.77941e-10	-1.17111
202680010	chr2:202680010:G:A	5.63047e-06	-0.634658	-1.40559	4.76242e-05	-0.469953	-1.39789	4.77485e-05	-0.469812	-1.39802
202680221	chr2:202680221:C:T	5.72746e-06	-0.617695	-1.40547	4.86004e-05	-0.451213	-1.39635	4.87267e-05	-0.451071	-1.39649
202680283	chr2:202680283:G:C	1.62468e-05	-1.77941e-10	-0.980544	0.000113368	-1.77941e-10	-1.00055	0.000113672	-1.77941e-10	-1.00047
202680404	chr2:202680404:A:T	0.000734784	2.90801	-0.0768674	0.000156904	-0.000764206	-0.674792	0.000157489	-0.000512548	-0.673918
202680420	chr2:202680420:TTAAA:T	1.0639e-05	-1.77941e-10	-1.40391	7.56292e-05	-1.77941e-10	-1.40535	7.58259e-05	-1.77941e-10	-1.40535
202680421	chr2:202680421:T:A	3.23175e-06	-1.29515	-1.30026	3.50078e-05	-0.83808	-1.33754	3.51086e-05	-0.837742	-1.3376
202680543	chr2:202680543:C:T	1.00866e-05	-0.134088	-1.32314	9.27302e-05	0.0698907	-1.27139	9.29429e-05	0.0700689	-1.27187
202681476	chr2:202681476:C:T	2.4905e-05	-1.77941e-10	-0.55337	0.000177314	-1.77941e-10	-0.553265	0.000177817	-1.77941e-10	-0.553032
202681531	chr2:202681531:A:G	1.06614e-05	-1.40181	-7.30438e-10	8.45685e-05	-1.29363	-7.30438e-10	8.48033e-05	-1.29345	-7.30438e-10
202682037	chr2:202682037:C:T	2.29036e-05	-1.77941e-10	-0.637145	0.000173937	-1.77941e-10	-0.572495	0.000174483	-1.77941e-10	-0.57196
202682150	chr2:202682150:C:T	2.93026e-06	-1.31623	-1.37712	1.70603e-05	-1.50638	-1.38806	1.71024e-05	-1.50641	-1.38816
202682383	chr2:202682383:C:T	0.000843838	2.90254	0.0669818	0.00017407	-0.00483153	-0.5669	0.000174731	-0.0045804	-0.565959
202682739	chr2:202682739:G:A	1.06483e-05	-1.77941e-10	-1.40303	7.56489e-05	-1.77941e-10	-1.40509	7.58464e-05	-1.77941e-10	-1.40508
202682902	chr2:202682902:TATA:T	1.38974e-05	-1.77941e-10	-1.13673	9.74387e-05	-1.77941e-10	-1.15197	9.76889e-05	-1.77941e-10	-1.152
202683093	chr2:202683093:C:T	0.00138274	2.95091	0.512466	0.000260533	0.0279962	-0.196457	0.000261582	0.0282505	-0.195289
202683098	chr2:202683098:C:T	1.11467e-05	-1.77941e-10	-1.3573	8.10602e-05	-1.77941e-10	-1.336	8.12678e-05	-1.77941e-10	-1.33604
202683114	chr2:202683114:G:C	1.14401e-05	-1.77941e-10	-1.33132	8.35834e-05	-1.77941e-10	-1.30534	8.37968e-05	-1.77941e-10	-1.30539
202683184	chr2:202683184:C:T	3.98489e-06	-1.20773	-1.1782	2.17785e-05	-1.46703	-1.18324	2.18196e-05	-1.4671	-1.18388
202683812	chr2:202683812:T:G	1.93878e-05	-1.77941e-10	-0.803792	0.000133593	-1.77941e-10	-0.836391	0.000133992	-1.77941e-10	-0.836009
202684437	chr2:202684437:T:C	6.12905e-06	-0.549806	-1.40559	5.22157e-05	-0.377511	-1.39829	5.23525e-05	-0.377364	-1.39842
202684465	chr2:202684465:C:T	1.7899e-05	-0.883694	-7.30438e-10	0.000110471	-1.02644	-7.30438e-10	0.000110767	-1.02636	-7.30438e-10
202684494	chr2:202684494:G:A	6.13174e-06	-0.549475	-1.40549	5.21449e-05	-0.377151	-1.40001	5.22823e-05	-0.377004	-1.40012
202684685	chr2:202684685:T:TTA	1.01712e-05	-0.146063	-1.30282	9.38487e-05	0.0563166	-1.24582	9.40591e-05	0.0564936	-1.24636
202685234	chr2:202685234:C:T	2.09651e-05	-1.77941e-10	-0.725577	0.000144145	-1.77941e-10	-0.76037	0.000144578	-1.77941e-10	-0.759964
202685302	chr2:202685302:C:T	3.47235e-06	-1.27129	-1.25232	1.97847e-05	-1.491	-1.25528	1.98246e-05	-1.49105	-1.25581
202685475	chr2:202685475:G:A	1.01069e-05	-0.141048	-1.31417	9.30199e-05	0.0617075	-1.26008	9.32307e-05	0.0618848	-1.26059
202685751	chr2:202685751:C:T	1.02993e-05	-0.145494	-1.29087	9.53072e-05	0.0569196	-1.231	9.55185e-05	0.0570967	-1.23156
202685779	chr2:202685779:A:C	1.03092e-05	-0.145132	-1.29027	9.54128e-05	0.0572733	-1.23025	9.56243e-05	0.0574504	-1.23081
202686163	chr2:202686163:T:C	1.93878e-05	-1.77941e-10	-0.803792	0.000133593	-1.77941e-10	-0.836391	0.000133992	-1.77941e-10	-0.836009
202686825	chr2:202686825:T:C	1.15254e-05	-1.32388	-7.30438e-10	8.95609e-05	-1.23627	-7.30438e-10	8.97903e-05	-1.23631	-7.30438e-10
202686899	chr2:202686899:A:G	9.7994e-06	-1.48612	-7.30438e-10	6.85771e-05	-1.50323	-7.30438e-10	6.87575e-05	-1.5032	-7.30438e-10
202689027	chr2:202689027:G:A	1.19416e-05	-1.77941e-10	-1.28841	8.48667e-05	-1.77941e-10	-1.29011	8.50914e-05	-1.77941e-10	-1.29006
202690484	chr2:202690484:C:T	1.98973e-05	-1.77941e-10	-0.777854	0.000137013	-1.77941e-10	-0.811112	0.000137424	-1.77941e-10	-0.810717
202690620	chr2:202690620:G:T	0.00143168	4.777	-1.27883	0.00105606	2.54553	-1.31442	0.00105965	2.5466	-1.31469
202690981	chr2:202690981:CT:C	0.000225521	2.5511	-0.901122	7.67515e-05	-0.201061	-1.18956	7.69939e-05	-0.200826	-1.18923
202691105	chr2:202691105:C:T	3.70981e-06	-1.17898	-1.27848	4.53847e-05	-0.657348	-1.25867	4.55308e-05	-0.656972	-1.25843
202691803	chr2:202691803:T:C	0.000608679	2.87104	-0.228191	0.000138496	-0.0198224	-0.780527	0.000139001	-0.0195716	-0.779736
202692428	chr2:202692428:T:C	0.000660399	2.764	-0.0395966	0.000152791	-0.0799625	-0.622153	0.000153365	-0.0797156	-0.621249
202692746	chr2:202692746:G:A	1.32614e-05	-1.77941e-10	-1.18358	9.86955e-05	-1.77941e-10	-1.13915	9.89437e-05	-1.77941e-10	-1.13924
202692785	chr2:202692785:A:G	2.9784e-05	-0.374467	-7.30438e-10	0.000163749	-0.632854	-7.30438e-10	0.000164222	-0.632566	-7.30438e-10
202692887	chr2:202692887:G:C	1.4776e-05	-1.07543	-7.30438e-10	9.67828e-05	-1.15872	-7.30438e-10	9.70526e-05	-1.15853	-7.30438e-10
202693718	chr2:202693718:G:C	7.29358e-06	-0.379754	-1.40169	6.29501e-05	-0.183745	-1.4051	6.31221e-05	-0.183585	-1.40513
202693800	chr2:202693800:G:A	8.03136e-06	-0.283501	-1.40158	6.98485e-05	-0.0797227	-1.40514	7.00398e-05	-0.0795565	-1.40517
202694177	chr2:202694177:A:C	1.25104e-05	-1.77941e-10	-1.24188	9.51947e-05	-1.77941e-10	-1.17527	9.53788e-05	-1.77941e-10	-1.17593
202694282	chr2:202694282:T:C	2.65883e-06	-1.43651	-1.35404	2.55624e-05	-1.12093	-1.36914	2.56329e-05	-1.12067	-1.36924
202694528	chr2:202694528:C:G	1.67927e-05	-1.77941e-10	-0.947492	0.000116142	-1.77941e-10	-0.976374	0.000116487	-1.77941e-10	-0.97601
202695055	chr2:202695055:G:A	1.5675e-05	-1.77941e-10	-1.01637	0.00010894	-1.77941e-10	-1.04039	0.000109235	-1.77941e-10	-1.04029
202696353	chr2:202696353:C:T	2.20358e-05	0.439291	-1.11506	0.000218341	0.680323	-1.02545	0.000218778	0.680537	-1.02627
202696507	chr2:202696507:C:T	2.83879e-05	-0.422473	-7.30438e-10	0.000233563	-0.277737	-7.30438e-10	0.000234168	-0.277745	-7.30438e-10
202696832	chr2:202696832:G:A	1.64839e-05	-1.77941e-10	-0.966052	0.000114144	-1.77941e-10	-0.993724	0.000114479	-1.77941e-10	-0.993391
202697099	chr2:202697099:A:G	2.27898e-05	-0.642126	-7.30438e-10	0.000214436	-0.363176	-7.30438e-10	0.000214987	-0.363209	-7.30438e-10
202697573	chr2:202697573:T:G	1.42643e-05	-1.77941e-10	-1.11068	0.000100221	-1.77941e-10	-1.12381	0.000100464	-1.77941e-10	-1.12399
202697590	chr2:202697590:G:A	1.29101e-05	0.0188391	-1.22927	0.000121815	0.230683	-1.15937	0.000122071	0.230869	-1.16006
202698549	chr2:202698549:A:G	1.65078e-05	-1.77941e-10	-0.964605	0.000114291	-1.77941e-10	-0.992445	0.000114625	-1.77941e-10	-0.992117
202698669	chr2:202698669:C:T	1.88208e-05	-1.77941e-10	-0.833478	0.000132366	-1.77941e-10	-0.845616	0.000132704	-1.77941e-10	-0.845662
202698713	chr2:202698713:G:A	1.61624e-05	-1.77941e-10	-0.98575	0.000110661	-1.77941e-10	-1.02472	0.000110937	-1.77941e-10	-1.02482
202699752	chr2:202699752:C:A	1.23603e-05	-0.0366496	-1.2173	0.000116362	0.170512	-1.14499	0.000116604	0.170694	-1.1457
202700713	chr2:202700713:G:A	1.19933e-05	-0.0654909	-1.2186	0.00011283	0.140964	-1.14627	0.000113065	0.141145	-1.14697
202700800	chr2:202700800:C:A	1.05356e-05	-1.41368	-7.30438e-10	6.81541e-05	-1.50942	-7.30438e-10	6.83311e-05	-1.50942	-7.30438e-10
202701355	chr2:202701355:C:A	4.07622e-05	0.975391	-1.03607	0.000148606	0.330303	-1.06019	0.000149165	0.331166	-1.0599
202701998	chr2:202701998:A:G	1.2533e-05	-1.77941e-10	-1.24007	9.22781e-05	-1.77941e-10	-1.20638	9.25138e-05	-1.77941e-10	-1.20643
202702055	chr2:202702055:G:T	1.32345e-05	0.0225864	-1.2082	0.000125409	0.234676	-1.13428	0.000125668	0.234862	-1.135
202702198	chr2:202702198:C:T	6.06018e-06	-0.914705	-1.05199	6.43584e-05	-0.54517	-1.02155	6.45711e-05	-0.544793	-1.02123
202702227	chr2:202702227:T:C	6.78724e-06	-0.451986	-1.40141	5.83067e-05	-0.260295	-1.40518	5.84659e-05	-0.26014	-1.4052
202702313	chr2:202702313:C:T	1.65163e-05	-1.77941e-10	-0.964092	0.000114311	-1.77941e-10	-0.99227	0.000114647	-1.77941e-10	-0.991928
202702414	chr2:202702414:T:G	1.31943e-05	-0.180254	-1.0084	6.2435e-05	-0.591304	-1.00576	6.25561e-05	-0.591449	-1.00627
202702821	chr2:202702821:G:A	1.32563e-05	-1.77941e-10	-1.18396	9.46153e-05	-1.77941e-10	-1.18137	9.48609e-05	-1.77941e-10	-1.18137
202702868	chr2:202702868:A:G	1.09563e-05	-1.37453	-7.30438e-10	7.60443e-05	-1.39987	-7.30438e-10	7.62349e-05	-1.39997	-7.30438e-10
202703095	chr2:202703095:A:G	1.08645e-05	-1.77941e-10	-1.38294	7.6739e-05	-1.77941e-10	-1.39078	7.69501e-05	-1.77941e-10	-1.39063
202703359	chr2:202703359:A:G	1.9157e-05	0.237637	-1.05341	0.000188723	0.463368	-0.954275	0.000189084	0.463567	-0.955159
202703510	chr2:202703510:A:ATG	1.54134e-05	-1.77941e-10	-1.0332	0.000106933	-1.77941e-10	-1.05899	0.000107244	-1.77941e-10	-1.05868
202704564	chr2:202704564:T:C	1.14217e-05	-1.77941e-10	-1.33293	8.09552e-05	-1.77941e-10	-1.33729	8.11731e-05	-1.77941e-10	-1.3372
202704907	chr2:202704907:T:A	1.17922e-05	-1.77941e-10	-1.301	8.61663e-05	-1.77941e-10	-1.27491	8.63951e-05	-1.77941e-10	-1.27486
202705306	chr2:202705306:CAAAGAAA:C	1.12403e-05	-1.34893	-7.30438e-10	7.43276e-05	-1.42271	-7.30438e-10	7.45129e-05	-1.42281	-7.30438e-10
202705537	chr2:202705537:C:CTGAG	1.77895e-05	-1.77941e-10	-0.88983	0.000121347	-1.77941e-10	-0.932534	0.000121649	-1.77941e-10	-0.932648
202705575	chr2:202705575:G:T	1.07674e-05	-1.77941e-10	-1.39192	7.62006e-05	-1.77941e-10	-1.39782	7.64071e-05	-1.77941e-10	-1.39771
202705764	chr2:202705764:A:G	4.73383e-06	-1.27209	-0.941609	5.13981e-05	-0.803051	-0.988537	5.15345e-05	-0.802703	-0.988831
202706098	chr2:202706098:A:T	1.14147e-05	-1.33353	-7.30438e-10	8.81794e-05	-1.25182	-7.30438e-10	8.8424e-05	-1.25164	-7.30438e-10
202706456	chr2:202706456:A:G	1.28998e-05	-1.77941e-10	-1.21123	8.8683e-05	-1.77941e-10	-1.24612	8.89748e-05	-1.77941e-10	-1.24543
202706772	chr2:202706772:G:A	1.08588e-05	-1.77941e-10	-1.38346	8.03578e-05	-1.77941e-10	-1.3447	8.05347e-05	-1.77941e-10	-1.3451
202706919	chr2:202706919:C:T	1.52896e-05	-1.77941e-10	-1.04127	0.000106152	-1.77941e-10	-1.06632	0.00010646	-1.77941e-10	-1.06601
202706928	chr2:202706928:TGA:T	1.5285e-05	-1.77941e-10	-1.04157	0.000106121	-1.77941e-10	-1.06661	0.000106429	-1.77941e-10	-1.06631
202707471	chr2:202707471:C:T	2.70041e-05	-0.472451	-7.30438e-10	0.000263538	-0.156991	-7.30438e-10	0.000264213	-0.157028	-7.30438e-10
202707672	chr2:202707672:A:G	1.5987e-05	-1.77941e-10	-0.99666	0.00011082	-1.77941e-10	-1.02328	0.000111144	-1.77941e-10	-1.02296
202708091	chr2:202708091:GA:G	1.29216e-05	-1.77941e-10	-1.20954	8.88206e-05	-1.77941e-10	-1.24457	8.91131e-05	-1.77941e-10	-1.24388
202708432	chr2:202708432:T:A	5.02884e-06	-1.06463	-1.08862	2.53423e-05	-1.4028	-1.09592	2.53869e-05	-1.40289	-1.09666
202708665	chr2:202708665:G:A	3.97287e-06	-1.17634	-1.21261	2.07711e-05	-1.45561	-1.24201	2.08176e-05	-1.45569	-1.2423
202708667	chr2:202708667:G:A	1.51807e-05	-1.77941e-10	-1.04842	0.00010542	-1.77941e-10	-1.07323	0.000105726	-1.77941e-10	-1.07293
202708901	chr2:202708901:C:T	5.33317e-06	-1.18122	-0.913274	5.24635e-05	-0.89489	-0.876181	5.26364e-05	-0.894589	-0.875788
202710273	chr2:202710273:G:A	1.1679e-05	-1.31064	-7.30438e-10	8.71958e-05	-1.26303	-7.30438e-10	8.74216e-05	-1.26304	-7.30438e-10
202710383	chr2:202710383:A:G	5.37275e-06	-0.955269	-1.13183	2.61262e-05	-1.34325	-1.125	2.61723e-05	-1.34337	-1.12571
202710715	chr2:202710715:G:A	7.43126e-06	-0.359463	-1.40328	6.54116e-05	-0.162618	-1.38787	6.55809e-05	-0.162456	-1.38804
202711229	chr2:202711229:C:T	1.52896e-05	-1.77941e-10	-1.04127	0.000106152	-1.77941e-10	-1.06632	0.00010646	-1.77941e-10	-1.06601
202711276	chr2:202711276:A:G	1.34873e-05	-0.0712045	-1.09548	0.000129167	0.134219	-1.00431	0.000129413	0.134399	-1.00517
202712166	chr2:202712166:A:C	2.2424e-05	-1.77941e-10	-0.658308	0.000171316	-1.77941e-10	-0.587678	0.000171847	-1.77941e-10	-0.587184
202712199	chr2:202712199:T:C	1.54142e-05	-1.77941e-10	-1.03315	0.000106976	-1.77941e-10	-1.05858	0.000107287	-1.77941e-10	-1.05828
202712729	chr2:202712729:A:G	1.53554e-05	-1.77941e-10	-1.03697	0.000106583	-1.77941e-10	-1.06227	0.000106892	-1.77941e-10	-1.06197
202713173	chr2:202713173:C:T	1.2947e-05	-1.77941e-10	-1.20758	8.99278e-05	-1.77941e-10	-1.23218	9.0209e-05	-1.77941e-10	-1.23166
202713285	chr2:202713285:A:G	0.00206063	3.38103	0.481298	0.000325521	0.282217	-0.227981	0.000326847	0.282495	-0.226787
202713511	chr2:202713511:A:T	1.20064e-05	-1.77941e-10	-1.283	8.51363e-05	-1.77941e-10	-1.28694	8.53596e-05	-1.77941e-10	-1.28691
202713583	chr2:202713583:C:G	0.00237578	5.37553	-1.37088	0.00161036	3.03397	-1.38095	0.00161614	3.03512	-1.38111
202713967	chr2:202713967:C:T	1.52762e-05	-1.77941e-10	-1.04214	0.000106061	-1.77941e-10	-1.06717	0.000106369	-1.77941e-10	-1.06687
202714312	chr2:202714312:A:G	1.06363e-05	-1.77941e-10	-1.40416	7.59411e-05	-1.77941e-10	-1.40123	7.6136e-05	-1.77941e-10	-1.40126
202714367	chr2:202714367:T:G	1.52776e-05	-1.77941e-10	-1.04205	0.000106072	-1.77941e-10	-1.06707	0.00010638	-1.77941e-10	-1.06677
202714443	chr2:202714443:CTATT:C	1.51541e-05	-1.77941e-10	-1.05017	0.000105239	-1.77941e-10	-1.07496	0.000105544	-1.77941e-10	-1.07466
202715190	chr2:202715190:C:T	1.3456e-05	-1.77941e-10	-1.16901	9.23508e-05	-1.77941e-10	-1.20559	9.26579e-05	-1.77941e-10	-1.20487
202715365	chr2:202715365:C:T	1.51177e-05	-1.77941e-10	-1.05257	0.00010399	-1.77941e-10	-1.08689	0.000104352	-1.77941e-10	-1.08602
202716655	chr2:202716655:T:C	1.52828e-05	-1.77941e-10	-1.04171	0.000106079	-1.77941e-10	-1.067	0.000106387	-1.77941e-10	-1.06671
202716759	chr2:202716759:A:G	2.24997e-05	-1.77941e-10	-0.654938	0.000160234	-1.77941e-10	-0.654556	0.000160685	-1.77941e-10	-0.654337
202717424	chr2:202717424:A:G	1.99491e-05	-1.77941e-10	-0.775256	0.000142091	-1.77941e-10	-0.774722	0.00014249	-1.77941e-10	-0.774517
202717466	chr2:202717466:T:C	0.000706276	4.16372	-1.37215	0.00176917	3.10604	-1.35896	0.00177729	3.10792	-1.35886
202718152	chr2:202718152:G:A	1.62852e-05	-1.77941e-10	-0.97818	0.000129243	-1.77941e-10	-0.869493	0.000129454	-1.77941e-10	-0.870457
202718159	chr2:202718159:G:A	1.5715e-05	-1.77941e-10	-1.01382	0.000108989	-1.77941e-10	-1.03994	0.000109307	-1.77941e-10	-1.03963
202718531	chr2:202718531:G:A	9.5122e-05	1.63139	-0.844667	0.000140228	0.160684	-0.948603	0.000140672	0.161289	-0.94864
202718673	chr2:202718673:T:G	5.65567e-06	-0.946155	-1.08962	2.70099e-05	-1.33807	-1.09691	2.70568e-05	-1.33819	-1.09766
202719391	chr2:202719391:TTTTTA:T	4.47915e-06	-1.10852	-1.16048	2.25642e-05	-1.42486	-1.18997	2.26129e-05	-1.42495	-1.19031
202719733	chr2:202719733:G:A	1.48786e-05	-0.0452072	-1.0233	0.000143976	0.161492	-0.923038	0.00014424	0.161672	-0.923983
202720032	chr2:202720032:A:G	1.10355e-05	-1.77941e-10	-1.36732	7.92393e-05	-1.77941e-10	-1.35872	7.94546e-05	-1.77941e-10	-1.3586
202720241	chr2:202720241:T:C	1.12386e-05	-1.77941e-10	-1.34908	7.91059e-05	-1.77941e-10	-1.3604	7.93135e-05	-1.77941e-10	-1.36038
202720863	chr2:202720863:T:C	1.0779e-05	-1.77941e-10	-1.39084	7.76381e-05	-1.77941e-10	-1.37913	7.78383e-05	-1.77941e-10	-1.37915
202720985	chr2:202720985:T:G	4.95026e-05	0.133586	-7.30438e-10	0.000538712	0.557992	-7.30438e-10	0.000540396	0.558516	-7.30438e-10
202721036	chr2:202721036:A:T	4.2648e-06	-1.13874	-1.1793	2.18534e-05	-1.43887	-1.20797	2.19014e-05	-1.43895	-1.20828
202721127	chr2:202721127:A:T	0.000651318	4.08544	-1.37488	0.0016027	3.03411	-1.38585	0.00160977	3.03598	-1.38591
202721313	chr2:202721313:A:G	1.60377e-05	-1.77941e-10	-0.993498	0.000111137	-1.77941e-10	-1.02042	0.000111461	-1.77941e-10	-1.02011
202721321	chr2:202721321:A:T	3.64164e-05	0.84463	-1.01805	0.000377302	1.11217	-0.910315	0.000378061	1.1124	-0.911127
202721380	chr2:202721380:T:G	1.09629e-05	-1.77941e-10	-1.37392	7.8649e-05	-1.77941e-10	-1.36619	7.88622e-05	-1.77941e-10	-1.36608
202721383	chr2:202721383:TC:T	1.47366e-05	-1.77941e-10	-1.07811	0.000107927	-1.77941e-10	-1.04974	0.000108239	-1.77941e-10	-1.04944
202721386	chr2:202721386:G:T	1.4791e-05	-1.77941e-10	-1.07442	0.000108343	-1.77941e-10	-1.04589	0.000108657	-1.77941e-10	-1.04559
202721616	chr2:202721616:A:G	1.18852e-05	-1.29314	-7.30438e-10	8.81211e-05	-1.25248	-7.30438e-10	8.83489e-05	-1.25249	-7.30438e-10
202723474	chr2:202723474:A:G	5.26244e-06	-1.14571	-0.962129	5.23468e-05	-0.846403	-0.926896	5.25189e-05	-0.846091	-0.926521
202724089	chr2:202724089:CCT:C	0.00330521	3.92667	0.408153	0.000419529	0.623743	-0.315799	0.0004212	0.624048	-0.314726
202724334	chr2:202724334:C:T	1.28901e-05	-1.77941e-10	-1.21198	9.08199e-05	-1.77941e-10	-1.22231	9.10427e-05	-1.77941e-10	-1.22246
202724338	chr2:202724338:C:T	1.60331e-05	-1.77941e-10	-0.993785	0.000126905	-1.77941e-10	-0.88775	0.000127114	-1.77941e-10	-0.888699
202726817	chr2:202726817:G:A	0.000260476	1.79407	-7.30438e-10	0.000155654	-0.683553	-7.30438e-10	0.000156059	-0.683551	-7.30438e-10
202727244	chr2:202727244:A:G	0.000578081	3.60632	-1.01504	0.000138863	0.435337	-1.23304	0.000139312	0.435629	-1.2327
202727265	chr2:202727265:G:A	1.54848e-05	-1.77941e-10	-1.02858	0.000107445	-1.77941e-10	-1.05421	0.000107757	-1.77941e-10	-1.05391
202727457	chr2:202727457:A:G	0.00214169	5.2177	-1.31679	0.00143918	2.88684	-1.3462	0.00144422	2.88796	-1.34642
202727577	chr2:202727577:T:C	1.10833e-05	-1.77941e-10	-1.363	7.8188e-05	-1.77941e-10	-1.37207	7.83973e-05	-1.77941e-10	-1.372
202728049	chr2:202728049:GA:G	7.46616e-06	-0.358508	-1.39955	6.60561e-05	-0.161569	-1.37912	6.62245e-05	-0.161407	-1.37933
202728051	chr2:202728051:T:C	7.44948e-06	-0.358748	-1.40155	6.57469e-05	-0.16186	-1.38352	6.59157e-05	-0.161699	-1.38371
202729669	chr2:202729669:A:G	1.30256e-05	-0.0827541	-1.11877	0.000124178	0.121531	-1.031	0.00012442	0.121711	-1.03184
202729724	chr2:202729724:T:C	8.55481e-05	1.55497	-0.874334	0.000129116	0.104857	-0.975334	0.000129523	0.105452	-0.975376
202729836	chr2:202729836:A:G	0.00337032	3.628	0.726326	0.000454015	0.43065	-0.0437094	0.000455902	0.430938	-0.0424453
202730435	chr2:202730435:C:T	2.04202e-05	-0.751915	-7.30438e-10	0.000129161	-0.870126	-7.30438e-10	0.00012949	-0.870181	-7.30438e-10
202730647	chr2:202730647:G:A	6.29989e-06	-0.965194	-0.962712	3.05202e-05	-1.34522	-0.967582	3.0569e-05	-1.34534	-0.96846
202730736	chr2:202730736:C:T	2.71078e-06	-1.40212	-1.36909	2.42659e-05	-1.16902	-1.3731	2.43291e-05	-1.16891	-1.3732
202731761	chr2:202731761:G:A	2.01946e-05	-1.77941e-10	-0.763024	0.000143847	-1.77941e-10	-0.762437	0.000144251	-1.77941e-10	-0.762229
202732546	chr2:202732546:C:T	0.00289599	3.57158	0.631065	0.000410788	0.39468	-0.107793	0.000412486	0.394967	-0.106551
202732691	chr2:202732691:C:T	0.000467288	3.77895	-1.40045	0.001205	2.75785	-1.3948	0.00121038	2.75966	-1.39476
202732752	chr2:202732752:C:T	1.76034e-05	-1.77941e-10	-0.900345	0.000120077	-1.77941e-10	-0.943059	0.000120375	-1.77941e-10	-0.943171
202732763	chr2:202732763:C:G	1.66467e-05	-1.77941e-10	-0.956227	0.000115241	-1.77941e-10	-0.984164	0.000115579	-1.77941e-10	-0.983827
202732939	chr2:202732939:T:C	1.06362e-05	-1.77941e-10	-1.40418	7.59394e-05	-1.77941e-10	-1.40125	7.61344e-05	-1.77941e-10	-1.40129
202733606	chr2:202733606:A:G	1.27779e-05	-1.77941e-10	-1.22072	9.00545e-05	-1.77941e-10	-1.23077	9.02758e-05	-1.77941e-10	-1.23092
202733651	chr2:202733651:C:T	2.04911e-05	-1.77941e-10	-0.748449	0.000170133	-1.77941e-10	-0.594609	0.000170314	-1.77941e-10	-0.596142
202733739	chr2:202733739:C:T	1.6576e-05	-1.77941e-10	-0.960483	0.00013177	-1.77941e-10	-0.850133	0.000131982	-1.77941e-10	-0.851116
202733936	chr2:202733936:T:A	4.16644e-06	-1.12324	-1.21814	2.11801e-05	-1.4312	-1.24693	2.12273e-05	-1.43128	-1.24721
202734054	chr2:202734054:G:A	1.64583e-05	-1.77941e-10	-0.967606	0.000113977	-1.77941e-10	-0.995188	0.000114312	-1.77941e-10	-0.994858
202734221	chr2:202734221:A:G	1.89475e-05	-0.826767	-7.30438e-10	0.000131615	-0.851307	-7.30438e-10	0.000131939	-0.851443	-7.30438e-10
202734422	chr2:202734422:A:G	1.16686e-05	-1.77941e-10	-1.31154	8.11008e-05	-1.77941e-10	-1.3355	8.13485e-05	-1.77941e-10	-1.33504
202734440	chr2:202734440:G:A	1.41399e-05	-1.77941e-10	-1.11944	0.000103371	-1.77941e-10	-1.09286	0.000103669	-1.77941e-10	-1.09259
202735145	chr2:202735145:T:C	1.52946e-05	-0.0452417	-0.995696	0.000148396	0.161506	-0.892812	0.000148663	0.161686	-0.89379
202735366	chr2:202735366:A:G	1.56208e-05	-1.77941e-10	-1.01983	0.000108374	-1.77941e-10	-1.0456	0.00010869	-1.77941e-10	-1.04529
202735394	chr2:202735394:G:A	1.22763e-05	-1.77941e-10	-1.26077	8.70539e-05	-1.77941e-10	-1.26466	8.72828e-05	-1.77941e-10	-1.26463
202736586	chr2:202736586:C:T	3.00045e-06	-1.40294	-1.26674	2.61123e-05	-1.21224	-1.25654	2.61841e-05	-1.21226	-1.25637
202736873	chr2:202736873:C:T	1.67601e-05	-1.77941e-10	-0.949438	0.000119551	-1.77941e-10	-0.947442	0.000119862	-1.77941e-10	-0.947448
202737338	chr2:202737338:A:G	3.38809e-05	-0.245588	-7.30438e-10	0.000202468	-0.420607	-7.30438e-10	0.000203019	-0.420485	-7.30438e-10
202738458	chr2:202738458:G:A	1.65897e-05	-1.77941e-10	-0.959654	0.000114863	-1.77941e-10	-0.987452	0.0001152	-1.77941e-10	-0.987113
202738732	chr2:202738732:A:G	7.1785e-06	-0.864432	-0.932916	7.47687e-05	-0.503631	-0.913159	7.50152e-05	-0.503439	-0.912657
202738908	chr2:202738908:G:A	1.49351e-05	-1.77941e-10	-1.06472	0.000118753	-1.77941e-10	-0.954146	0.00011892	-1.77941e-10	-0.955336
202739257	chr2:202739257:A:G	1.12686e-05	-1.77941e-10	-1.34642	7.92896e-05	-1.77941e-10	-1.35808	7.94977e-05	-1.77941e-10	-1.35806
202739307	chr2:202739307:G:A	2.22863e-05	-1.77941e-10	-0.664467	0.000158816	-1.77941e-10	-0.663446	0.000159253	-1.77941e-10	-0.663294
202739645	chr2:202739645:C:T	1.49369e-05	-1.77941e-10	-1.0646	0.000117268	-1.77941e-10	-0.966728	0.000117471	-1.77941e-10	-0.967593
202740994	chr2:202740994:T:TG	1.38973e-05	-1.77941e-10	-1.13674	9.3802e-05	-1.77941e-10	-1.19	9.40639e-05	-1.77941e-10	-1.18981
202741191	chr2:202741191:G:A	1.06214e-05	-1.77941e-10	-1.40556	7.56924e-05	-1.77941e-10	-1.40451	7.5888e-05	-1.77941e-10	-1.40453
202741231	chr2:202741231:T:G	1.68753e-05	-1.77941e-10	-0.942584	0.000114376	-1.77941e-10	-0.991697	0.000114674	-1.77941e-10	-0.991695
202741492	chr2:202741492:G:A	5.14534e-05	0.172239	-7.30438e-10	0.000111918	-1.01343	-7.30438e-10	0.000112235	-1.01319	-7.30438e-10
202741553	chr2:202741553:T:TCA	1.06871e-05	-1.77941e-10	-1.3994	7.67376e-05	-1.77941e-10	-1.3908	7.69356e-05	-1.77941e-10	-1.39082
202741557	chr2:202741557:G:A	1.08696e-05	-1.77941e-10	-1.38247	7.85716e-05	-1.77941e-10	-1.36718	7.8773e-05	-1.77941e-10	-1.36722
202741605	chr2:202741605:C:T	1.41424e-05	0.18782	-1.30708	2.68676e-05	-1.06483	-1.37544	2.69476e-05	-1.06459	-1.3753
202742031	chr2:202742031:T:C	1.29279e-05	0.190966	-1.40002	2.61936e-05	-1.06324	-1.40244	2.62671e-05	-1.063	-1.40247
202742132	chr2:202742132:A:C	1.16032e-05	-1.31716	-7.30438e-10	7.42191e-05	-1.42417	-7.30438e-10	7.44156e-05	-1.42412	-7.30438e-10
202742278	chr2:202742278:C:T	1.06489e-05	-1.77941e-10	-1.40298	7.56439e-05	-1.77941e-10	-1.40515	7.58404e-05	-1.77941e-10	-1.40515
202742566	chr2:202742566:C:T	1.1175e-05	-1.77941e-10	-1.35476	8.07087e-05	-1.77941e-10	-1.34034	8.09069e-05	-1.77941e-10	-1.34049
202742599	chr2:202742599:T:A	1.40327e-05	0.152543	-1.27959	2.67479e-05	-1.08519	-1.35955	2.68284e-05	-1.08496	-1.35937
202742600	chr2:202742600:C:A	1.40146e-05	0.141866	-1.27021	2.67558e-05	-1.09063	-1.35381	2.68366e-05	-1.0904	-1.35362
202742732	chr2:202742732:CAG:C	1.75387e-05	-1.77941e-10	-0.904026	0.00011589	-1.77941e-10	-0.97855	0.000116229	-1.77941e-10	-0.978227
202742752	chr2:202742752:T:C	1.04693e-05	-1.41999	-7.30438e-10	7.92776e-05	-1.35823	-7.30438e-10	7.94945e-05	-1.3581	-7.30438e-10
202742896	chr2:202742896:A:G	1.61771e-05	-1.77941e-10	-0.98484	0.00011856	-1.77941e-10	-0.955772	0.000118905	-1.77941e-10	-0.955463
202743385	chr2:202743385:A:G	1.31068e-05	-1.77941e-10	-1.19531	9.15399e-05	-1.77941e-10	-1.21441	9.17828e-05	-1.77941e-10	-1.21436
202743467	chr2:202743467:A:G	4.08731e-05	0.345296	-0.403262	5.32185e-05	-0.990761	-0.766023	5.34255e-05	-0.990509	-0.764988
202743595	chr2:202743595:T:C	1.06447e-05	-1.77941e-10	-1.40337	7.56375e-05	-1.77941e-10	-1.40524	7.58348e-05	-1.77941e-10	-1.40523
202744019	chr2:202744019:T:C	1.25362e-05	0.129649	-1.36946	2.55138e-05	-1.09008	-1.40189	2.5587e-05	-1.08985	-1.40185
202744155	chr2:202744155:T:TCTTA	9.10018e-06	-0.159222	-1.40092	3.67838e-05	-0.72384	-1.40229	3.68906e-05	-0.723499	-1.40233
202745570	chr2:202745570:CAATT:C	1.24563e-05	-1.77941e-10	-1.24621	8.72234e-05	-1.77941e-10	-1.26272	8.7455e-05	-1.77941e-10	-1.26266
202745682	chr2:202745682:T:C	1.07648e-05	-1.77941e-10	-1.39216	7.75449e-05	-1.77941e-10	-1.38033	7.77446e-05	-1.77941e-10	-1.38036
202746107	chr2:202746107:A:G	0.00114563	2.51156	0.763716	0.000178031	-0.481275	-0.0679578	0.000178749	-0.481156	-0.0666481
202746217	chr2:202746217:A:C	3.38494e-06	-1.15006	-1.39904	1.78691e-05	-1.44898	-1.39914	1.79161e-05	-1.44905	-1.39904
202746379	chr2:202746379:A:T	5.25699e-06	-0.748534	-1.36034	8.49738e-05	0.0250356	-1.31388	8.52157e-05	0.0255956	-1.3142
202747001	chr2:202747001:C:G	2.901e-05	-1.77941e-10	-0.400797	0.000208681	-1.77941e-10	-0.390382	0.000209165	-1.77941e-10	-0.390661
202747078	chr2:202747078:G:A	2.0299e-05	-1.77941e-10	-0.757865	0.000144025	-1.77941e-10	-0.761202	0.000144442	-1.77941e-10	-0.760905
202747374	chr2:202747374:G:A	1.05106e-05	-1.41606	-7.30438e-10	0.000107956	-1.04946	-7.30438e-10	0.00010823	-1.04953	-7.30438e-10
202747530	chr2:202747530:A:G	1.06293e-05	-1.77941e-10	-1.40482	7.582e-05	-1.77941e-10	-1.40283	7.60183e-05	-1.77941e-10	-1.40281
202747681	chr2:202747681:A:C	4.5658e-06	-0.859529	-1.39032	6.91228e-05	-0.13609	-1.35921	6.93236e-05	-0.13556	-1.35944
202747766	chr2:202747766:A:G	1.17759e-05	-1.77941e-10	-1.30239	8.26172e-05	-1.77941e-10	-1.31697	8.28488e-05	-1.77941e-10	-1.31677
202747916	chr2:202747916:G:C	1.10717e-05	-1.77941e-10	-1.36404	7.8026e-05	-1.77941e-10	-1.37415	7.82316e-05	-1.77941e-10	-1.37411
202748543	chr2:202748543:A:T	1.79762e-05	-1.77941e-10	-0.879391	0.000135099	-1.77941e-10	-0.825182	0.00013551	-1.77941e-10	-0.824743
202749054	chr2:202749054:AAAAT:A	3.61761e-05	-1.77941e-10	-0.180039	0.000254627	-1.77941e-10	-0.191389	0.000255287	-1.77941e-10	-0.191396
202750231	chr2:202750231:G:C	4.63556e-06	-0.853334	-1.38135	7.08347e-05	-0.125582	-1.34526	7.10385e-05	-0.125051	-1.34551
202750555	chr2:202750555:C:T	1.90085e-05	-1.77941e-10	-0.823554	0.000151418	-1.77941e-10	-0.711145	0.000151266	-1.77941e-10	-0.714744
202751920	chr2:202751920:C:G	1.59174e-05	-1.77941e-10	-1.00103	0.000113115	-1.77941e-10	-1.00279	0.000113416	-1.77941e-10	-1.00272
202752206	chr2:202752206:C:T	1.0162e-05	-1.44978	-7.30438e-10	8.58781e-05	-1.27826	-7.30438e-10	8.60989e-05	-1.27829	-7.30438e-10
202752316	chr2:202752316:T:C	1.29773e-05	-1.77941e-10	-1.20524	9.06567e-05	-1.77941e-10	-1.22411	9.09004e-05	-1.77941e-10	-1.22402
202752317	chr2:202752317:C:G	1.76942e-05	-1.77941e-10	-0.895203	0.000116402	-1.77941e-10	-0.974141	0.000116738	-1.77941e-10	-0.973858
202752718	chr2:202752718:G:A	1.07278e-05	-1.77941e-10	-1.3956	7.71905e-05	-1.77941e-10	-1.38491	7.73895e-05	-1.77941e-10	-1.38493
202752999	chr2:202752999:C:T	1.1414e-05	-1.77941e-10	-1.3336	8.0289e-05	-1.77941e-10	-1.34556	8.05017e-05	-1.77941e-10	-1.34551
202753240	chr2:202753240:A:G	1.34615e-05	-1.77941e-10	-1.1686	9.2673e-05	-1.77941e-10	-1.20211	9.29821e-05	-1.77941e-10	-1.20138
202753408	chr2:202753408:A:G	9.46391e-06	-1.52095	-7.30438e-10	6.84157e-05	-1.50559	-7.30438e-10	6.85945e-05	-1.50557	-7.30438e-10
202753548	chr2:202753548:A:C	1.76426e-05	-1.77941e-10	-0.898124	0.000125042	-1.77941e-10	-0.902541	0.000125404	-1.77941e-10	-0.902245
202754954	chr2:202754954:C:T	0.000640691	1.7347	0.959414	0.000150747	-0.818025	0.102436	0.000151333	-0.817941	0.10364
202755245	chr2:202755245:C:T	1.06217e-05	-1.77941e-10	-1.40554	7.57226e-05	-1.77941e-10	-1.40411	7.5919e-05	-1.77941e-10	-1.40412
202755510	chr2:202755510:C:T	0.000118159	-1.77941e-10	1.00359	0.000839202	-1.77941e-10	1.00126	0.000841591	-1.77941e-10	1.00151
202756234	chr2:202756234:T:C	1.74301e-05	-1.77941e-10	-0.910239	0.000120814	-1.77941e-10	-0.936933	0.000121173	-1.77941e-10	-0.936567
202757033	chr2:202757033:C:T	1.23848e-05	0.106579	-1.35854	2.49064e-05	-1.11523	-1.40084	2.49778e-05	-1.11501	-1.40079
202757077	chr2:202757077:A:C	4.67694e-06	-0.833238	-1.39256	2.14054e-05	-1.27483	-1.39272	2.14553e-05	-1.27496	-1.39286
202757179	chr2:202757179:T:C	1.45171e-05	-1.77941e-10	-1.09311	0.000106818	-1.77941e-10	-1.06007	0.00010707	-1.77941e-10	-1.0603
202757305	chr2:202757305:G:A	1.65672e-05	-1.77941e-10	-0.961013	0.000122919	-1.77941e-10	-0.919663	0.000123202	-1.77941e-10	-0.919964
202757386	chr2:202757386:C:T	1.19785e-05	-1.77941e-10	-1.28532	8.47186e-05	-1.77941e-10	-1.29185	8.49332e-05	-1.77941e-10	-1.29192
202757698	chr2:202757698:A:G	1.06332e-05	-1.77941e-10	-1.40446	7.56243e-05	-1.77941e-10	-1.40541	7.58207e-05	-1.77941e-10	-1.40541
202757927	chr2:202757927:A:G	1.17386e-05	-1.77941e-10	-1.30556	8.16356e-05	-1.77941e-10	-1.32892	8.18661e-05	-1.77941e-10	-1.3287
202758543	chr2:202758543:T:C	1.09421e-05	-1.77941e-10	-1.37582	7.83847e-05	-1.77941e-10	-1.36956	7.85797e-05	-1.77941e-10	-1.36967
202759543	chr2:202759543:C:A	1.27613e-05	-1.77941e-10	-1.22202	8.88756e-05	-1.77941e-10	-1.24395	8.91071e-05	-1.77941e-10	-1.24395
202759746	chr2:202759746:AT:A	1.5172e-05	-1.77941e-10	-1.04899	0.000118021	-1.77941e-10	-0.960323	0.000117988	-1.77941e-10	-0.963206
202759789	chr2:202759789:C:A	1.37687e-05	-1.14604	-7.30438e-10	0.000104709	-1.08001	-7.30438e-10	0.00010498	-1.08002	-7.30438e-10
202760760	chr2:202760760:G:A	2.49237e-05	-0.552619	-7.30438e-10	0.000137466	-0.807814	-7.30438e-10	0.000137857	-0.807567	-7.30438e-10
202761143	chr2:202761143:T:C	9.36221e-06	-0.127372	-1.40438	2.27808e-05	-1.22652	-1.37875	2.28422e-05	-1.22633	-1.37884
202761520	chr2:202761520:G:GT	1.0999e-05	-1.77941e-10	-1.37063	7.76639e-05	-1.77941e-10	-1.3788	7.7868e-05	-1.77941e-10	-1.37877
202762114	chr2:202762114:C:T	1.03407e-05	-0.074029	-1.35832	2.28091e-05	-1.20457	-1.39946	2.28737e-05	-1.20438	-1.39942
202762689	chr2:202762689:C:T	2.18643e-05	-0.226813	-0.456768	3.49538e-05	-1.28058	-0.89658	3.50857e-05	-1.28042	-0.895572
202762716	chr2:202762716:A:G	1.32341e-05	-1.18564	-7.30438e-10	0.000107495	-1.05375	-7.30438e-10	0.000107791	-1.05359	-7.30438e-10
202763164	chr2:202763164:C:T	0.000481982	2.33173	0.0777347	9.43385e-05	-0.589999	-0.594301	9.46791e-05	-0.589885	-0.593408
202763455	chr2:202763455:CT:C	1.48094e-05	-1.77941e-10	-1.07317	0.000109077	-1.77941e-10	-1.03914	0.000109333	-1.77941e-10	-1.03939
202764034	chr2:202764034:G:A	9.17205e-06	-0.151979	-1.4003	2.19744e-05	-1.24144	-1.39988	2.20344e-05	-1.24126	-1.39992
202764254	chr2:202764254:G:A	1.9556e-05	-1.77941e-10	-0.795158	0.000127929	-1.77941e-10	-0.879712	0.000128301	-1.77941e-10	-0.879407
202765121	chr2:202765121:C:T	1.00607e-05	-0.0685997	-1.3912	2.27091e-05	-1.20362	-1.4048	2.2772e-05	-1.20343	-1.40482
202765149	chr2:202765149:G:A	1.1069e-05	-1.77941e-10	-1.36429	7.78208e-05	-1.77941e-10	-1.37678	7.80216e-05	-1.77941e-10	-1.3768
202765181	chr2:202765181:T:C	1.25979e-05	-1.77941e-10	-1.23491	9.02295e-05	-1.77941e-10	-1.22883	9.04803e-05	-1.77941e-10	-1.22865
202765387	chr2:202765387:T:A	1.5403e-05	-1.77941e-10	-1.03387	0.000113679	-1.77941e-10	-0.997813	0.000113945	-1.77941e-10	-0.998073
202765839	chr2:202765839:C:T	0.000126115	1.06875	-7.30438e-10	0.00161045	1.65308	-7.30438e-10	0.00161573	1.65375	-7.30438e-10
202766180	chr2:202766180:A:T	2.18195e-05	-0.685636	-7.30438e-10	0.000150744	-0.715605	-7.30438e-10	0.000151114	-0.71575	-7.30438e-10
202766645	chr2:202766645:C:T	1.57756e-05	-1.77941e-10	-1.00998	0.000102733	-1.77941e-10	-1.09906	0.00010303	-1.77941e-10	-1.09877
202766646	chr2:202766646:G:A	1.11453e-05	-1.77941e-10	-1.35742	8.00171e-05	-1.77941e-10	-1.34895	8.02363e-05	-1.77941e-10	-1.34881
202766722	chr2:202766722:T:C	9.84074e-06	-0.102472	-1.37944	2.23732e-05	-1.21826	-1.40506	2.24358e-05	-1.21808	-1.40505
202766744	chr2:202766744:T:G	1.54027e-05	-1.77941e-10	-1.0339	0.000109355	-1.77941e-10	-1.03659	0.000109669	-1.77941e-10	-1.03632
202766833	chr2:202766833:G:A	3.8531e-06	-1.05128	-1.36828	1.93501e-05	-1.39989	-1.3686	1.9394e-05	-1.39998	-1.36884
202767301	chr2:202767301:CAG:C	1.45707e-05	-1.77941e-10	-1.08943	0.000107254	-1.77941e-10	-1.05599	0.000107507	-1.77941e-10	-1.05623
202767344	chr2:202767344:T:G	7.61117e-06	-1.11856	-0.620258	0.000119728	-0.507778	-0.438191	0.000120035	-0.50734	-0.438664
202767564	chr2:202767564:C:T	1.20786e-05	-1.77941e-10	-1.277	8.64789e-05	-1.77941e-10	-1.27129	8.67182e-05	-1.77941e-10	-1.27112
202767787	chr2:202767787:T:C	9.98891e-06	-0.0753334	-1.39163	2.2681e-05	-1.2045	-1.40516	2.2744e-05	-1.20431	-1.40517
202768070	chr2:202768070:G:GT	3.97985e-06	-1.00884	-1.37835	1.95648e-05	-1.37868	-1.37877	1.96097e-05	-1.37878	-1.37898
202768522	chr2:202768522:A:C	5.0462e-06	-0.828209	-1.32159	2.74378e-05	-1.09794	-1.32133	2.75005e-05	-1.09806	-1.32152
202769650	chr2:202769650:A:G	1.47656e-05	-1.77941e-10	-1.07614	0.000108732	-1.77941e-10	-1.0423	0.000108988	-1.77941e-10	-1.04255
202769714	chr2:202769714:G:A	1.56748e-05	-1.77941e-10	-1.01639	0.000115748	-1.77941e-10	-0.979776	0.000116018	-1.77941e-10	-0.980044
202769842	chr2:202769842:G:A	1.28989e-05	-1.77941e-10	-1.2113	9.15721e-05	-1.77941e-10	-1.21406	9.18321e-05	-1.77941e-10	-1.21382
202770707	chr2:202770707:G:A	1.0622e-05	-1.77941e-10	-1.40551	7.56108e-05	-1.77941e-10	-1.40559	7.58074e-05	-1.77941e-10	-1.40559
202770882	chr2:202770882:T:C	0.000161517	0.983247	0.332926	0.000303484	-0.24136	0.225498	0.000304363	-0.240863	0.225299
202770946	chr2:202770946:A:G	1.54613e-05	-1.77941e-10	-1.0301	0.000106143	-1.77941e-10	-1.0664	0.000106387	-1.77941e-10	-1.0667
202771289	chr2:202771289:G:A	3.29789e-06	-1.5181	-1.05705	2.48408e-05	-1.43645	-1.08225	2.48966e-05	-1.4364	-1.08265
202771344	chr2:202771344:T:A	1.50505e-05	-1.77941e-10	-1.05703	0.000106376	-1.77941e-10	-1.06421	0.000106712	-1.77941e-10	-1.06365
202771599	chr2:202771599:C:T	2.86701e-05	0.857424	-1.27001	0.000316026	1.32807	-1.30344	0.000317059	1.32883	-1.30352
202773150	chr2:202773150:A:T	4.3881e-06	-1.43274	-0.856802	2.59464e-05	-1.41028	-1.06488	2.603e-05	-1.41039	-1.06415
202773460	chr2:202773460:A:G	1.11903e-05	-0.0598152	-1.29357	2.84179e-05	-1.15966	-1.22451	2.84969e-05	-1.15988	-1.22411
202773473	chr2:202773473:ATC:A	1.3874e-05	-1.77941e-10	-1.13842	9.58804e-05	-1.77941e-10	-1.16809	9.61355e-05	-1.77941e-10	-1.16803
202774353	chr2:202774353:C:G	1.11606e-05	-1.77941e-10	-1.35605	7.99147e-05	-1.77941e-10	-1.35023	8.01138e-05	-1.77941e-10	-1.35034
202774672	chr2:202774672:T:C	0.0013239	4.24284	-0.822946	2.1642e-05	-1.27973	-1.37682	2.17003e-05	-1.27976	-1.3767
202774848	chr2:202774848:A:G	2.3371e-05	-0.616941	-7.30438e-10	0.000211341	-0.377716	-7.30438e-10	0.000211952	-0.377426	-7.30438e-10
202775116	chr2:202775116:T:C	0.00132337	4.81879	-1.39929	0.000109259	0.310201	-1.34767	0.000109601	0.310589	-1.34753
202775123	chr2:202775123:T:A	0.00121797	4.10702	-0.770516	2.12637e-05	-1.30828	-1.3659	2.13215e-05	-1.30831	-1.36576
202775160	chr2:202775160:C:T	2.00712e-05	0.58161	-1.35076	0.000222106	1.01317	-1.3412	0.000222857	1.01386	-1.34112
202776296	chr2:202776296:CAA:C	1.10689e-05	-1.77941e-10	-1.3643	7.86793e-05	-1.77941e-10	-1.36581	7.88852e-05	-1.77941e-10	-1.36579
202776419	chr2:202776419:T:C	1.09688e-05	-0.0196841	-1.3537	3.97333e-05	-0.701015	-1.34799	3.98577e-05	-0.700665	-1.34781
202776815	chr2:202776815:A:G	1.06215e-05	-1.77941e-10	-1.40556	7.56286e-05	-1.77941e-10	-1.40535	7.58252e-05	-1.77941e-10	-1.40536
202776844	chr2:202776844:G:A	1.2535e-05	-1.77941e-10	-1.23991	9.00695e-05	-1.77941e-10	-1.23061	9.02996e-05	-1.77941e-10	-1.23065
202777521	chr2:202777521:T:G	0.00108403	4.05746	-0.837462	2.07109e-05	-1.31835	-1.38218	2.07665e-05	-1.31838	-1.38207
202777607	chr2:202777607:C:G	1.44676e-05	-1.77941e-10	-1.09653	0.000102115	-1.77941e-10	-1.10509	0.00010236	-1.77941e-10	-1.10529
202778587	chr2:202778587:G:A	8.96862e-05	0.727879	-7.30438e-10	0.000993175	1.16972	-7.30438e-10	0.000996458	1.17042	-7.30438e-10
202778919	chr2:202778919:A:G	1.18667e-05	-1.77941e-10	-1.2947	8.28107e-05	-1.77941e-10	-1.31463	8.30571e-05	-1.77941e-10	-1.31426
202779144	chr2:202779144:AT:A	2.1281e-05	-1.77941e-10	-0.710621	0.000148615	-1.77941e-10	-0.72983	0.00014898	-1.77941e-10	-0.729973
202779810	chr2:202779810:T:G	0.000787734	4.15991	-1.25919	2.1125e-05	-1.29245	-1.38829	2.11777e-05	-1.29247	-1.38836
202779812	chr2:202779812:T:G	1.12784e-05	-1.77941e-10	-1.34555	7.81846e-05	-1.77941e-10	-1.37212	7.83922e-05	-1.77941e-10	-1.37206
202779904	chr2:202779904:G:A	1.17057e-05	-1.77941e-10	-1.30836	8.36481e-05	-1.77941e-10	-1.30457	8.38648e-05	-1.77941e-10	-1.30458
202781310	chr2:202781310:C:T	2.94176e-05	1.01151	-1.39835	0.00039067	1.63822	-1.40154	0.000391932	1.63889	-1.40158
202782391	chr2:202782391:G:T	2.11933e-05	-1.77941e-10	-0.714752	0.000139611	-1.77941e-10	-0.792329	0.000140216	-1.77941e-10	-0.790605
202782553	chr2:202782553:C:T	0.00180271	5.1339	-1.40529	0.00012173	0.455461	-1.38485	0.000122112	0.455917	-1.38476
202782696	chr2:202782696:C:T	1.13318e-05	-1.77941e-10	-1.34082	7.84653e-05	-1.77941e-10	-1.36853	7.86739e-05	-1.77941e-10	-1.36847
202782923	chr2:202782923:A:G	0.00107614	4.08055	-0.867851	2.06905e-05	-1.31359	-1.38792	2.07458e-05	-1.31361	-1.38783
202783509	chr2:202783509:G:C	2.00821e-05	-1.77941e-10	-0.768608	0.000142985	-1.77941e-10	-0.768449	0.000143409	-1.77941e-10	-0.768086
202783536	chr2:202783536:A:G	2.01112e-05	-1.77941e-10	-0.767163	0.000143192	-1.77941e-10	-0.767006	0.000143616	-1.77941e-10	-0.766643
202783637	chr2:202783637:T:C	1.34888e-05	-1.77941e-10	-1.16658	9.73085e-05	-1.77941e-10	-1.1533	9.75371e-05	-1.77941e-10	-1.15355
202784306	chr2:202784306:G:A	1.29075e-05	-1.77941e-10	-1.21063	9.29743e-05	-1.77941e-10	-1.19887	9.31953e-05	-1.77941e-10	-1.19909
202784310	chr2:202784310:T:C	1.20125e-05	-1.77941e-10	-1.28249	8.60476e-05	-1.77941e-10	-1.27629	8.62677e-05	-1.77941e-10	-1.27633
202784618	chr2:202784618:G:A	0.000667203	3.62718	-0.892522	1.89198e-05	-1.40749	-1.38349	1.89705e-05	-1.40751	-1.38339
202784778	chr2:202784778:G:C	0.000457129	3.58217	-1.22565	1.90632e-05	-1.38385	-1.39958	1.91113e-05	-1.38387	-1.39964
202784909	chr2:202784909:A:G	6.55519e-06	-1.51822	-0.369965	4.37446e-05	-1.4636	-0.489223	4.39053e-05	-1.46352	-0.488229
202785393	chr2:202785393:T:G	1.06266e-05	-1.77941e-10	-1.40508	7.56151e-05	-1.77941e-10	-1.40553	7.58113e-05	-1.77941e-10	-1.40554
202785687	chr2:202785687:A:G	0.000883537	3.76298	-0.747486	1.98123e-05	-1.384	-1.36089	1.98663e-05	-1.38402	-1.36074
202785835	chr2:202785835:TA:T	1.47136e-05	0.208297	-1.28796	4.00643e-05	-0.76136	-1.27934	4.01796e-05	-0.76159	-1.27884
202786478	chr2:202786478:A:G	0.000851484	3.82366	-0.845116	1.9548e-05	-1.37468	-1.38364	1.96005e-05	-1.3747	-1.38353
202786702	chr2:202786702:G:A	1.19544e-05	-1.77941e-10	-1.28734	8.49376e-05	-1.77941e-10	-1.28927	8.51597e-05	-1.77941e-10	-1.28926
202786956	chr2:202786956:T:C	1.32219e-05	-1.77941e-10	-1.18657	9.52743e-05	-1.77941e-10	-1.17443	9.55004e-05	-1.77941e-10	-1.17465
202787629	chr2:202787629:A:C	1.13038e-05	-1.77941e-10	-1.3433	8.139e-05	-1.77941e-10	-1.33194	8.16062e-05	-1.77941e-10	-1.33188
202787748	chr2:202787748:T:G	1.36697e-05	-1.77941e-10	-1.15326	0.00010102	-1.77941e-10	-1.11587	0.000101255	-1.77941e-10	-1.11614
202789677	chr2:202789677:C:T	1.12885e-05	-1.77941e-10	-1.34466	8.02159e-05	-1.77941e-10	-1.34647	8.04262e-05	-1.77941e-10	-1.34645
202789817	chr2:202789817:G:A	0.000769513	3.69093	-0.813611	1.92362e-05	-1.39605	-1.37834	1.92881e-05	-1.39607	-1.37822
202789944	chr2:202789944:C:G	1.42608e-05	-1.77941e-10	-1.11092	9.8383e-05	-1.77941e-10	-1.14232	9.86461e-05	-1.77941e-10	-1.14225
202791398	chr2:202791398:T:C	4.0968e-05	0.338185	-0.393833	9.60958e-05	-0.6396	-0.526243	9.64101e-05	-0.63892	-0.526255
202791480	chr2:202791480:T:C	1.16107e-05	-1.31651	-7.30438e-10	9.27616e-05	-1.20116	-7.30438e-10	9.29996e-05	-1.20119	-7.30438e-10
202791524	chr2:202791524:G:A	1.03696e-05	-1.42956	-7.30438e-10	7.84685e-05	-1.36849	-7.30438e-10	7.86719e-05	-1.3685	-7.30438e-10
202791801	chr2:202791801:T:C	9.63803e-06	-0.613191	-0.889531	0.00012215	0.0674519	-0.993388	0.000122619	0.0679625	-0.99267
202792123	chr2:202792123:C:A	0.000783437	3.68021	-0.784961	1.9322e-05	-1.39801	-1.37194	1.93744e-05	-1.39803	-1.37181
202792488	chr2:202792488:A:G	9.46622e-06	-1.52071	-7.30438e-10	6.79695e-05	-1.51213	-7.30438e-10	6.81488e-05	-1.51209	-7.30438e-10
202792812	chr2:202792812:A:T	1.06376e-05	-1.77941e-10	-1.40404	7.58523e-05	-1.77941e-10	-1.4024	7.60506e-05	-1.77941e-10	-1.40239
202793428	chr2:202793428:G:A	1.10643e-05	-1.77941e-10	-1.36471	7.75231e-05	-1.77941e-10	-1.38061	7.77298e-05	-1.77941e-10	-1.38055
202795472	chr2:202795472:G:A	1.2648e-05	-1.77941e-10	-1.23094	9.10284e-05	-1.77941e-10	-1.22002	9.12465e-05	-1.77941e-10	-1.22022
202796202	chr2:202796202:C:A	1.4907e-05	-1.77941e-10	-1.06661	0.000109634	-1.77941e-10	-1.03404	0.000109949	-1.77941e-10	-1.03377
202796325	chr2:202796325:A:T	0.00101669	3.93934	-0.783467	2.01423e-05	-1.35679	-1.37158	2.01968e-05	-1.35681	-1.37145
202796470	chr2:202796470:A:G	1.42608e-05	-1.77941e-10	-1.11092	9.8383e-05	-1.77941e-10	-1.14232	9.86461e-05	-1.77941e-10	-1.14225
202796915	chr2:202796915:T:G	1.22644e-05	-1.77941e-10	-1.26174	8.72018e-05	-1.77941e-10	-1.26296	8.74235e-05	-1.77941e-10	-1.26302
202797056	chr2:202797056:A:G	8.51952e-06	-0.465741	-1.16034	0.000116756	0.270654	-1.24176	0.000117169	0.271206	-1.24137
202797670	chr2:202797670:C:T	1.3904e-05	-1.77941e-10	-1.13626	9.77081e-05	-1.77941e-10	-1.1492	9.79439e-05	-1.77941e-10	-1.14939
202798000	chr2:202798000:T:C	1.22471e-05	-1.77941e-10	-1.26315	8.70797e-05	-1.77941e-10	-1.26437	8.73011e-05	-1.77941e-10	-1.26442
202798165	chr2:202798165:A:C	0.00101678	3.93629	-0.780337	2.01493e-05	-1.35717	-1.37085	2.02039e-05	-1.3572	-1.37071
202798413	chr2:202798413:A:T	2.76845e-05	-1.77941e-10	-0.447564	0.000197784	-1.77941e-10	-0.444012	0.000198385	-1.77941e-10	-0.443578
202799008	chr2:202799008:TTATC:T	3.41725e-06	-1.14088	-1.39873	1.9456e-05	-1.36546	-1.39757	1.95119e-05	-1.36523	-1.39753
202799023	chr2:202799023:T:C	0.00038528	2.18553	-7.30438e-10	0.00227141	1.99697	-7.30438e-10	0.00227799	1.99726	-7.30438e-10
202799521	chr2:202799521:G:T	6.24544e-06	-1.5092	-0.427387	4.78858e-05	-1.3886	-0.473768	4.79997e-05	-1.38854	-0.474053
202799817	chr2:202799817:C:T	1.06227e-05	-1.77941e-10	-1.40545	7.5653e-05	-1.77941e-10	-1.40503	7.58488e-05	-1.77941e-10	-1.40504
202799902	chr2:202799902:G:A	1.85151e-05	-0.325328	-0.524524	5.82032e-05	-1.31792	-0.349327	5.84058e-05	-1.31809	-0.34828
202800206	chr2:202800206:C:G	0.000533562	3.21764	-0.706505	1.90356e-05	-1.43612	-1.34875	1.9088e-05	-1.43614	-1.34859
202800605	chr2:202800605:T:C	2.49384e-06	-1.5095	-1.34511	1.82047e-05	-1.49598	-1.33353	1.82563e-05	-1.49596	-1.33332
202801059	chr2:202801059:T:C	6.624e-06	-0.743236	-1.1345	8.28079e-05	-0.100708	-1.21396	8.31027e-05	-0.100219	-1.21349
202801712	chr2:202801712:G:A	1.06211e-05	-1.77941e-10	-1.40559	7.56473e-05	-1.77941e-10	-1.40511	7.58439e-05	-1.77941e-10	-1.40511
202803093	chr2:202803093:T:C	3.2335e-05	-1.77941e-10	-0.292288	0.000245572	-1.77941e-10	-0.227597	0.000246324	-1.77941e-10	-0.22714
202804698	chr2:202804698:A:C	1.84807e-05	-1.77941e-10	-0.851713	0.000138853	-1.77941e-10	-0.797773	0.000139232	-1.77941e-10	-0.797644
202804838	chr2:202804838:G:T	1.3428e-05	-1.77941e-10	-1.17109	9.29744e-05	-1.77941e-10	-1.19887	9.32226e-05	-1.77941e-10	-1.1988
202806700	chr2:202806700:T:G	5.00958e-05	0.14543	6.8289e-05	0.00011979	-1.10383	0.158379	0.000120267	-1.10406	0.159991
202807683	chr2:202807683:C:T	0.000935784	3.90883	-0.835884	1.97399e-05	-1.36602	-1.38253	1.97929e-05	-1.36604	-1.38242
202807705	chr2:202807705:A:G	1.22547e-05	-1.77941e-10	-1.26253	8.53231e-05	-1.77941e-10	-1.28474	8.558e-05	-1.77941e-10	-1.28433
202807891	chr2:202807891:A:C	5.12118e-06	-0.925365	-1.20969	2.54788e-05	-1.29252	-1.20082	2.55564e-05	-1.29236	-1.20054
202807965	chr2:202807965:C:T	1.78761e-05	-1.77941e-10	-0.884972	0.000131646	-1.77941e-10	-0.851072	0.000131965	-1.77941e-10	-0.851247
202808349	chr2:202808349:A:C	0.00104623	3.96293	-0.778425	2.01453e-05	-1.35696	-1.37126	2.01999e-05	-1.35698	-1.37113
202808350	chr2:202808350:G:A	0.00104623	3.96293	-0.778425	2.01453e-05	-1.35696	-1.37126	2.01999e-05	-1.35698	-1.37113
202809565	chr2:202809565:G:A	0.000904457	4.00835	-0.969457	1.97322e-05	-1.34808	-1.40086	1.97841e-05	-1.3481	-1.40081
202811382	chr2:202811382:C:T	0.000546259	3.50731	-0.972654	1.86267e-05	-1.4059	-1.40069	1.86759e-05	-1.40591	-1.40064
202811521	chr2:202811521:GCAT:G	3.95715e-05	-1.77941e-10	-0.0903294	0.000281687	-1.77941e-10	-0.0903911	0.000282576	-1.77941e-10	-0.0898383
202811747	chr2:202811747:T:G	1.70063e-05	-1.77941e-10	-0.934853	0.000121398	-1.77941e-10	-0.932116	0.000121726	-1.77941e-10	-0.932011
202813935	chr2:202813935:A:T	0.00101346	3.95333	-0.800646	2.00293e-05	-1.35833	-1.37566	2.00834e-05	-1.35836	-1.37554
202813975	chr2:202813975:A:G	1.07825e-05	-1.77941e-10	-1.39051	7.60021e-05	-1.77941e-10	-1.40043	7.62009e-05	-1.77941e-10	-1.40041
202814120	chr2:202814120:T:C	1.18326e-05	-1.29758	-7.30438e-10	7.82214e-05	-1.37165	-7.30438e-10	7.84199e-05	-1.37171	-7.30438e-10
202814349	chr2:202814349:T:A	1.24419e-05	-1.77941e-10	-1.24737	8.87581e-05	-1.77941e-10	-1.24527	8.89938e-05	-1.77941e-10	-1.24522
202814416	chr2:202814416:A:T	1.35894e-05	-1.77941e-10	-1.15914	9.93376e-05	-1.77941e-10	-1.13267	9.96182e-05	-1.77941e-10	-1.13244
202814460	chr2:202814460:C:T	0.000839223	3.80575	-0.841713	1.94499e-05	-1.37913	-1.38422	1.9502e-05	-1.37915	-1.38412
202814583	chr2:202814583:T:C	0.00103603	4.03182	-0.857106	2.00987e-05	-1.34445	-1.38609	2.01524e-05	-1.34447	-1.38599
202815568	chr2:202815568:C:T	6.0691e-06	-0.693942	-1.27129	7.92745e-05	-0.0282188	-1.33005	7.95409e-05	-0.0277119	-1.3298
202816231	chr2:202816231:T:C	0.00111969	4.05541	-0.803046	2.03816e-05	-1.34037	-1.37619	2.04366e-05	-1.34039	-1.37607
202816378	chr2:202816378:A:C	1.79712e-05	-1.77941e-10	-0.87967	0.000134795	-1.77941e-10	-0.827432	0.000135162	-1.77941e-10	-0.827312
202816984	chr2:202816984:C:T	3.95064e-05	-1.77941e-10	-0.091976	0.000281234	-1.77941e-10	-0.0920036	0.00028212	-1.77941e-10	-0.091452
202817983	chr2:202817983:T:C	1.12225e-05	-1.77941e-10	-1.35052	7.84737e-05	-1.77941e-10	-1.36843	7.86836e-05	-1.77941e-10	-1.36835
202819645	chr2:202819645:C:G	1.2943e-05	-1.77941e-10	-1.20789	9.20877e-05	-1.77941e-10	-1.20845	9.23248e-05	-1.77941e-10	-1.20847
202819761	chr2:202819761:C:T	2.03274e-05	-1.77941e-10	-0.756467	0.000134222	-1.77941e-10	-0.831695	0.000134795	-1.77941e-10	-0.830033
202820716	chr2:202820716:T:C	2.45062e-06	-1.52089	-1.35121	1.88153e-05	-1.45629	-1.34023	1.88686e-05	-1.45625	-1.34003
202820769	chr2:202820769:G:A	1.23451e-05	-1.77941e-10	-1.25518	8.77688e-05	-1.77941e-10	-1.25648	8.79969e-05	-1.77941e-10	-1.25648
202821058	chr2:202821058:T:C	1.0384e-05	-1.42817	-7.30438e-10	8.01975e-05	-1.3467	-7.30438e-10	8.0404e-05	-1.34672	-7.30438e-10
202821336	chr2:202821336:A:G	1.44665e-05	-1.0966	-7.30438e-10	6.75096e-05	-1.51892	-7.30438e-10	6.7685e-05	-1.51892	-7.30438e-10
202821511	chr2:202821511:GTTTCC:G	0.00203713	4.47068	-0.61982	2.30598e-05	-1.26532	-1.32777	2.31237e-05	-1.26535	-1.32758
202821977	chr2:202821977:G:A	1.23409e-05	-1.77941e-10	-1.25552	8.77392e-05	-1.77941e-10	-1.25682	8.79673e-05	-1.77941e-10	-1.25682
202823312	chr2:202823312:C:G	2.27537e-05	-1.45792	0.814208	0.000109262	-1.39942	0.361983	0.000109698	-1.39954	0.363481
202823577	chr2:202823577:A:T	0.00152562	4.1992	-0.637488	2.17252e-05	-1.32068	-1.33204	2.17852e-05	-1.32071	-1.33185
202823583	chr2:202823583:C:T	6.42143e-05	0.264447	0.129342	0.000145049	-1.04067	0.286553	0.000145631	-1.04092	0.28821
202825021	chr2:202825021:A:G	6.19329e-06	-0.844188	-1.10078	3.00035e-05	-1.24078	-1.08909	3.00971e-05	-1.2406	-1.08876
202825191	chr2:202825191:A:G	0.00121411	4.04889	-0.715566	2.06542e-05	-1.34762	-1.35565	2.07107e-05	-1.34764	-1.35549
202825324	chr2:202825324:T:G	0.00131896	4.13678	-0.72062	2.09512e-05	-1.33199	-1.357	2.10085e-05	-1.33201	-1.35685
202825664	chr2:202825664:G:A	1.32916e-05	0.205103	-1.38641	0.000177958	0.853352	-1.40299	0.000178616	0.854392	-1.40294
202826447	chr2:202826447:A:C	6.36147e-06	-0.513522	-1.40466	2.30518e-05	-1.18789	-1.40556	2.31213e-05	-1.18747	-1.40556
202826558	chr2:202826558:A:G	2.00781e-05	0.622449	-1.39126	0.000288339	1.3374	-1.40445	0.000289429	1.33854	-1.40442
202827287	chr2:202827287:A:G	1.90521e-05	0.565308	-1.38657	0.000270465	1.27176	-1.4028	0.000271489	1.27288	-1.40274
202827750	chr2:202827750:T:C	1.20831e-05	-1.27663	-7.30438e-10	7.77011e-05	-1.37832	-7.30438e-10	7.7902e-05	-1.37833	-7.30438e-10
202827792	chr2:202827792:G:A	1.65923e-05	-1.77941e-10	-0.959501	0.000114026	-1.77941e-10	-0.994764	0.000114326	-1.77941e-10	-0.994732
202827940	chr2:202827940:C:A	1.07208e-05	-1.77941e-10	-1.39626	7.65164e-05	-1.77941e-10	-1.39368	7.67119e-05	-1.77941e-10	-1.39373
202828419	chr2:202828419:ACT:A	1.28084e-05	-1.77941e-10	-1.21833	9.20518e-05	-1.77941e-10	-1.20884	9.22881e-05	-1.77941e-10	-1.20887
202828554	chr2:202828554:G:A	4.09496e-05	-0.056097	-7.30438e-10	6.84717e-05	-1.50477	-7.30438e-10	6.86492e-05	-1.50478	-7.30438e-10
202828836	chr2:202828836:C:G	1.35449e-05	0.21503	-1.37746	0.000180491	0.86322	-1.39873	0.000181164	0.864253	-1.39864
202829191	chr2:202829191:A:C	0.00127163	4.22818	-0.848565	2.06938e-05	-1.31487	-1.38649	2.07492e-05	-1.31489	-1.38639
202829384	chr2:202829384:C:A	4.04868e-05	-0.0767792	0.00931653	0.000108441	-1.21189	0.166911	0.000108875	-1.2121	0.168506
202829755	chr2:202829755:G:A	2.35667e-05	-0.608605	-7.30438e-10	0.000126722	-0.889191	-7.30438e-10	0.000127078	-0.888981	-7.30438e-10
202830194	chr2:202830194:G:A	1.06874e-05	-1.77941e-10	-1.39937	7.62445e-05	-1.77941e-10	-1.39724	7.64398e-05	-1.77941e-10	-1.39728
202830847	chr2:202830847:GGAA:G	1.06276e-05	-1.77941e-10	-1.40499	7.57332e-05	-1.77941e-10	-1.40397	7.59319e-05	-1.77941e-10	-1.40395
202831103	chr2:202831103:G:C	0.00131855	4.13133	-0.715482	2.0997e-05	-1.33134	-1.35547	2.10545e-05	-1.33137	-1.35531
202831558	chr2:202831558:A:C	2.51857e-06	-1.50532	-1.33943	1.75841e-05	-1.51509	-1.34911	1.76275e-05	-1.51509	-1.34923
202831734	chr2:202831734:T:C	1.22989e-05	-1.77941e-10	-1.25893	8.74521e-05	-1.77941e-10	-1.2601	8.76782e-05	-1.77941e-10	-1.26011
202831884	chr2:202831884:A:G	4.67022e-05	-0.0245331	0.0998862	0.000105547	-1.00324	-0.0687856	0.000105854	-1.00273	-0.0689933
202832596	chr2:202832596:TAC:T	1.06243e-05	-1.77941e-10	-1.40529	7.57494e-05	-1.77941e-10	-1.40376	7.59473e-05	-1.77941e-10	-1.40375
202833577	chr2:202833577:C:T	0.00309541	4.609	-0.339758	2.5015e-05	-1.25309	-1.25863	2.50859e-05	-1.25311	-1.25837
202833747	chr2:202833747:A:G	0.00351684	4.54836	-0.151484	2.66836e-05	-1.26567	-1.18147	2.67608e-05	-1.2657	-1.18115
202834014	chr2:202834014:T:C	0.00308539	4.50405	-0.238059	2.54609e-05	-1.27449	-1.21956	2.5534e-05	-1.27451	-1.21926
202834605	chr2:202834605:G:T	6.13997e-05	0.0382619	0.310705	0.000133138	-0.968608	0.128806	0.000133521	-0.968079	0.128548
202834656	chr2:202834656:C:T	0.00315349	4.52609	-0.238267	2.55687e-05	-1.27019	-1.21963	2.56421e-05	-1.27022	-1.21933
202835017	chr2:202835017:G:C	7.30707e-05	0.235408	0.287581	0.000146748	-0.850286	0.107813	0.000147178	-0.849702	0.107559
202835264	chr2:202835264:G:A	0.00286313	4.63963	-0.448393	2.36724e-05	-1.24743	-1.31944	2.37385e-05	-1.24746	-1.31923
202836024	chr2:202836024:A:G	1.10461e-05	-1.77941e-10	-1.36636	7.80939e-05	-1.77941e-10	-1.37328	7.82966e-05	-1.77941e-10	-1.37328
202836147	chr2:202836147:C:T	0.00264385	4.50938	-0.397828	2.34776e-05	-1.27141	-1.30373	2.35436e-05	-1.27144	-1.3035
202836281	chr2:202836281:T:G	0.00298187	4.62377	-0.3919	2.4028e-05	-1.25013	-1.30184	2.40955e-05	-1.25016	-1.3016
202836312	chr2:202836312:T:A	1.06058e-05	-1.40704	-7.30438e-10	7.20985e-05	-1.45316	-7.30438e-10	7.22905e-05	-1.45309	-7.30438e-10
202836546	chr2:202836546:T:A	1.31134e-05	-1.77941e-10	-1.19481	9.24536e-05	-1.77941e-10	-1.20448	9.26812e-05	-1.77941e-10	-1.20462
202836834	chr2:202836834:C:T	2.00168e-05	0.594469	-1.36633	0.000283385	1.30834	-1.39272	0.000284477	1.30945	-1.39258
202838889	chr2:202838889:A:G	6.46969e-06	-1.49779	-0.403523	3.68931e-05	-1.52067	-0.602495	3.70018e-05	-1.52066	-0.602158
202839938	chr2:202839938:A:G	1.10926e-05	-1.77941e-10	-1.36216	8.14155e-05	-1.77941e-10	-1.33162	8.16182e-05	-1.77941e-10	-1.33173
202840466	chr2:202840466:G:A	2.33924e-05	0.627451	-1.24348	0.000257962	1.10171	-1.28008	0.000258799	1.10244	-1.28018
202840836	chr2:202840836:T:A	1.84922e-05	-0.851091	-7.30438e-10	0.000115837	-0.979005	-7.30438e-10	0.000116162	-0.978804	-7.30438e-10
202841450	chr2:202841450:A:C	1.07524e-05	-1.77941e-10	-1.39331	7.6908e-05	-1.77941e-10	-1.38858	7.71081e-05	-1.77941e-10	-1.38858
202841710	chr2:202841710:C:T	0.00234454	4.45074	-0.459336	2.26646e-05	-1.28565	-1.32473	2.27278e-05	-1.28568	-1.32452
202843029	chr2:202843029:A:G	0.00319345	4.66943	-0.369012	2.4378e-05	-1.24088	-1.29663	2.44467e-05	-1.24091	-1.29639
202843155	chr2:202843155:G:A	0.00284574	4.64964	-0.464502	2.35684e-05	-1.24504	-1.32624	2.3634e-05	-1.24507	-1.32603
202843263	chr2:202843263:A:G	1.18936e-05	-1.77941e-10	-1.29244	8.44739e-05	-1.77941e-10	-1.29475	8.46951e-05	-1.77941e-10	-1.29473
202843428	chr2:202843428:G:A	1.07055e-05	-1.77941e-10	-1.39768	7.63949e-05	-1.77941e-10	-1.39527	7.65903e-05	-1.77941e-10	-1.39532
202843584	chr2:202843584:A:G	0.0127991	7.08708	-1.39839	0.000133682	0.561874	-1.3976	0.000134114	0.562435	-1.39753
202843945	chr2:202843945:CCT:C	1.56869e-05	-1.77941e-10	-1.01561	0.000115622	-1.77941e-10	-0.980859	0.000115956	-1.77941e-10	-0.980571
202845053	chr2:202845053:C:G	0.00266501	4.67185	-0.552329	2.31057e-05	-1.24046	-1.35065	2.31693e-05	-1.24049	-1.35047
202845274	chr2:202845274:G:C	0.00324044	4.68758	-0.372557	2.44443e-05	-1.23701	-1.29778	2.45132e-05	-1.23704	-1.29753
202845342	chr2:202845342:TG:T	1.26086e-05	-1.77941e-10	-1.23406	8.95634e-05	-1.77941e-10	-1.23624	8.97966e-05	-1.77941e-10	-1.23624
202845495	chr2:202845495:C:T	9.71119e-06	-1.49516	-7.30438e-10	6.75179e-05	-1.5188	-7.30438e-10	6.76943e-05	-1.51878	-7.30438e-10
202846858	chr2:202846858:T:A	0.0026781	4.58376	-0.459336	2.32786e-05	-1.25893	-1.32473	2.33434e-05	-1.25895	-1.32452
202846938	chr2:202846938:G:A	1.06844e-05	-1.77941e-10	-1.39965	7.60919e-05	-1.77941e-10	-1.39925	7.62901e-05	-1.77941e-10	-1.39924
202847028	chr2:202847028:A:G	2.3305e-05	-1.77941e-10	-0.619768	0.000166022	-1.77941e-10	-0.619072	0.0001665	-1.77941e-10	-0.61879
202847302	chr2:202847302:G:A	1.06265e-05	-1.77941e-10	-1.40508	7.57557e-05	-1.77941e-10	-1.40368	7.59525e-05	-1.77941e-10	-1.40368
202848254	chr2:202848254:C:T	1.75892e-05	-0.578147	-0.323007	5.36395e-05	-1.2994	-0.449504	5.37854e-05	-1.29907	-0.449713
202848557	chr2:202848557:C:A	0.00277628	4.62637	-0.465939	2.34462e-05	-1.25012	-1.32636	2.35114e-05	-1.25015	-1.32615
202849547	chr2:202849547:G:A	1.56927e-05	-0.355737	-0.659506	4.33768e-05	-1.18565	-0.775615	4.34921e-05	-1.18525	-0.775958
202850696	chr2:202850696:C:T	0.00276522	4.61577	-0.459336	2.34359e-05	-1.25219	-1.32473	2.35011e-05	-1.25222	-1.32452
202850733	chr2:202850733:G:C	1.16376e-05	-1.77941e-10	-1.3142	8.27319e-05	-1.77941e-10	-1.31558	8.29474e-05	-1.77941e-10	-1.31558
202850789	chr2:202850789:C:T	2.00663e-05	0.401151	-1.17055	0.000260847	1.08543	-1.25268	0.000261921	1.08651	-1.25225
202850791	chr2:202850791:C:T	0.00282611	4.67092	-0.492705	2.34833e-05	-1.24063	-1.33427	2.35484e-05	-1.24065	-1.33407
202850859	chr2:202850859:G:A	1.06382e-05	-1.77941e-10	-1.40398	7.56375e-05	-1.77941e-10	-1.40524	7.58343e-05	-1.77941e-10	-1.40524
202851408	chr2:202851408:T:C	1.62922e-05	-1.77941e-10	-0.977749	0.000112014	-1.77941e-10	-1.01257	0.000112308	-1.77941e-10	-1.01254
202851717	chr2:202851717:A:G	1.16376e-05	-1.77941e-10	-1.3142	8.27319e-05	-1.77941e-10	-1.31558	8.29474e-05	-1.77941e-10	-1.31558
202852100	chr2:202852100:G:T	3.80145e-05	0.277995	-0.408465	8.78786e-05	-1.04604	-0.209195	8.81722e-05	-1.04629	-0.208207
202852587	chr2:202852587:G:A	4.89037e-05	-0.00956328	0.130978	0.000137668	-1.19504	0.388696	0.000138163	-1.19525	0.389895
202852612	chr2:202852612:G:A	4.25382e-05	-0.853096	0.835061	0.000130795	-1.44777	0.590211	0.000131116	-1.44758	0.589873
202853035	chr2:202853035:T:C	1.14021e-05	-1.33464	-7.30438e-10	7.44478e-05	-1.42109	-7.30438e-10	7.46405e-05	-1.4211	-7.30438e-10
202853959	chr2:202853959:T:C	0.00316108	4.7514	-0.461173	2.41145e-05	-1.22311	-1.32527	2.41817e-05	-1.22314	-1.32505
202854146	chr2:202854146:A:G	0.00285708	4.6452	-0.456084	2.3602e-05	-1.24608	-1.32377	2.36678e-05	-1.24611	-1.32356
202854305	chr2:202854305:G:A	0.00298976	4.68634	-0.451835	2.38565e-05	-1.23705	-1.32209	2.39229e-05	-1.23708	-1.32187
202854669	chr2:202854669:G:T	1.28669e-05	-1.21378	-7.30438e-10	8.19658e-05	-1.32489	-7.30438e-10	8.21849e-05	-1.32481	-7.30438e-10
202856022	chr2:202856022:G:A	0.00913576	6.6872	-1.33569	0.000111483	0.37953	-1.39685	0.000111824	0.38007	-1.39692
202856051	chr2:202856051:T:C	0.00563428	4.86819	-7.30438e-10	9.31012e-05	-1.1975	-7.30438e-10	9.33403e-05	-1.19753	-7.30438e-10
202856591	chr2:202856591:C:T	0.00293899	4.67672	-0.459336	2.37378e-05	-1.23939	-1.32473	2.38039e-05	-1.23942	-1.32452
202856616	chr2:202856616:G:A	9.18156e-06	-0.377841	-1.1734	3.036e-05	-1.09742	-1.22064	3.04499e-05	-1.09696	-1.22074
202857010	chr2:202857010:A:T	0.00261431	4.55815	-0.457829	2.31657e-05	-1.26423	-1.32429	2.32303e-05	-1.26426	-1.32407
202857232	chr2:202857232:T:C	1.14841e-05	-1.77941e-10	-1.32747	8.16354e-05	-1.77941e-10	-1.32893	8.18479e-05	-1.77941e-10	-1.32892
202858097	chr2:202858097:T:G	0.00020351	1.54728	-7.30438e-10	0.00230896	2.01336	-7.30438e-10	0.00231636	2.01397	-7.30438e-10
202858446	chr2:202858446:G:A	6.85108e-05	0.316321	0.142233	0.000151023	-1.01759	0.303834	0.000151629	-1.01785	0.305495
202858770	chr2:202858770:C:T	1.08628e-05	-1.77941e-10	-1.38309	7.76223e-05	-1.77941e-10	-1.37933	7.78189e-05	-1.77941e-10	-1.3794
202859266	chr2:202859266:A:T	4.82702e-06	-1.28912	-0.905086	4.14159e-05	-1.43187	-0.575654	4.15136e-05	-1.43166	-0.576106
202859689	chr2:202859689:A:G	2.34428e-06	-1.51956	-1.3969	1.70622e-05	-1.49426	-1.40006	1.71057e-05	-1.49427	-1.4001
202859772	chr2:202859772:T:A	0.00461686	5.20968	-0.540649	2.67438e-05	-1.09976	-1.34513	2.68174e-05	-1.09979	-1.34494
202860167	chr2:202860167:G:T	2.32388e-06	-1.52048	-1.40472	1.73695e-05	-1.471	-1.40548	1.74142e-05	-1.47101	-1.40548
202860222	chr2:202860222:C:T	1.30352e-05	-1.77941e-10	-1.20078	9.17977e-05	-1.77941e-10	-1.2116	9.20337e-05	-1.77941e-10	-1.21163
202860292	chr2:202860292:AATAATG:A	0.000490922	1.0707	1.35715	0.000849212	-0.548664	1.56178	0.000853416	-0.548986	1.56445
202860954	chr2:202860954:A:G	0.0024974	4.45528	-0.400718	2.30376e-05	-1.28567	-1.30839	2.31024e-05	-1.2857	-1.30815
202860955	chr2:202860955:A:C	0.00149866	3.94798	-0.404093	2.09891e-05	-1.37734	-1.30985	2.10483e-05	-1.37736	-1.30961
202861260	chr2:202861260:T:C	0.00275333	4.6088	-0.45667	2.34182e-05	-1.25372	-1.32396	2.34835e-05	-1.25375	-1.32374
202861778	chr2:202861778:G:C	0.00288163	4.63685	-0.43918	2.36851e-05	-1.24778	-1.31856	2.37512e-05	-1.24781	-1.31834
202861779	chr2:202861779:G:A	0.00234826	4.41538	-0.422386	2.27463e-05	-1.29271	-1.31408	2.281e-05	-1.29274	-1.31385
202862092	chr2:202862092:A:C	2.14018e-05	0.680424	-1.38539	0.000260223	1.18632	-1.35597	0.000261023	1.18711	-1.35628
202862291	chr2:202862291:A:C	2.42497e-06	-1.48063	-1.40199	1.65749e-05	-1.52066	-1.40264	1.66174e-05	-1.52067	-1.40267
202863724	chr2:202863724:G:A	0.00252366	4.5405	-0.475475	2.29685e-05	-1.26767	-1.3294	2.30323e-05	-1.26769	-1.32919
202863752	chr2:202863752:G:A	1.1349e-05	-1.77941e-10	-1.33931	8.38203e-05	-1.77941e-10	-1.30251	8.40274e-05	-1.77941e-10	-1.30264
202864267	chr2:202864267:G:A	8.63996e-06	-0.220758	-1.39128	4.26453e-05	-0.585744	-1.39253	4.2748e-05	-0.585864	-1.3926
202865040	chr2:202865040:G:A	0.00301995	4.70389	-0.459336	2.3887e-05	-1.23313	-1.32473	2.39535e-05	-1.23315	-1.32452
202865191	chr2:202865191:G:A	1.53979e-05	-1.77941e-10	-1.03421	0.000119499	-1.77941e-10	-0.947885	0.000119759	-1.77941e-10	-0.948301
202865690	chr2:202865690:C:A	7.81209e-05	-1.77941e-10	0.58982	0.0005586	-1.77941e-10	0.594245	0.000560324	-1.77941e-10	0.594729
202866387	chr2:202866387:A:G	1.44725e-05	-1.09618	-7.30438e-10	0.000115823	-0.979126	-7.30438e-10	0.000116138	-0.979009	-7.30438e-10
202866445	chr2:202866445:T:C	1.75966e-05	-0.900734	-7.30438e-10	6.91405e-05	-1.49505	-7.30438e-10	6.93202e-05	-1.49505	-7.30438e-10
202866685	chr2:202866685:C:T	1.13195e-05	-1.77941e-10	-1.34191	8.17475e-05	-1.77941e-10	-1.32755	8.19711e-05	-1.77941e-10	-1.32742
202866802	chr2:202866802:C:G	6.17863e-05	0.355243	-7.30438e-10	0.000672389	0.779647	-7.30438e-10	0.000674579	0.780302	-7.30438e-10
202868828	chr2:202868828:C:T	8.46902e-06	-0.612086	-1.01994	2.76614e-05	-1.31504	-1.09611	2.77371e-05	-1.31473	-1.09629
202869266	chr2:202869266:G:A	0.00268923	4.58177	-0.453197	2.3316e-05	-1.2591	-1.32295	2.33811e-05	-1.25913	-1.32273
202869642	chr2:202869642:A:T	0.00370437	4.72412	-0.275295	2.55405e-05	-1.22729	-1.26364	2.56133e-05	-1.22732	-1.26336
202870143	chr2:202870143:C:A	0.00271027	4.53805	-0.40169	2.35328e-05	-1.26678	-1.30601	2.35989e-05	-1.26681	-1.30578
202871516	chr2:202871516:GC:G	9.46474e-06	-1.52087	-7.30438e-10	6.80289e-05	-1.51126	-7.30438e-10	6.82063e-05	-1.51125	-7.30438e-10
202871777	chr2:202871777:C:T	1.30084e-05	-1.20284	-7.30438e-10	0.000101118	-1.1149	-7.30438e-10	0.00010138	-1.11491	-7.30438e-10
202872657	chr2:202872657:G:A	1.22712e-05	-1.77941e-10	-1.26118	8.67031e-05	-1.77941e-10	-1.2687	8.69269e-05	-1.77941e-10	-1.26872
202872818	chr2:202872818:C:T	1.30813e-05	-1.77941e-10	-1.19725	9.20407e-05	-1.77941e-10	-1.20896	9.2276e-05	-1.77941e-10	-1.209
202873012	chr2:202873012:T:C	9.53471e-06	-1.5135	-7.30438e-10	6.74019e-05	-1.52052	-7.30438e-10	6.75774e-05	-1.52051	-7.30438e-10
202873047	chr2:202873047:A:G	0.00346048	4.65243	-0.271701	2.5165e-05	-1.24338	-1.26236	2.52368e-05	-1.2434	-1.26208
202873128	chr2:202873128:A:G	1.10422e-05	-1.77941e-10	-1.36671	8.09314e-05	-1.77941e-10	-1.33759	8.11334e-05	-1.77941e-10	-1.33769
202873458	chr2:202873458:G:A	5.13976e-05	0.171154	-7.30438e-10	0.000270589	-0.130589	-7.30438e-10	0.000271332	-0.130444	-7.30438e-10
202873519	chr2:202873519:A:G	1.22368e-05	-1.77941e-10	-1.26399	8.697e-05	-1.77941e-10	-1.26563	8.71968e-05	-1.77941e-10	-1.26562
202873941	chr2:202873941:G:A	0.00405587	4.76127	-0.221791	2.63454e-05	-1.22049	-1.23941	2.6421e-05	-1.22052	-1.23911
202874034	chr2:202874034:C:T	2.47431e-06	-1.50833	-1.35414	1.73797e-05	-1.51288	-1.36301	1.74227e-05	-1.51289	-1.36312
202874260	chr2:202874260:C:G	1.06223e-05	-1.77941e-10	-1.40549	7.5675e-05	-1.77941e-10	-1.40474	7.58723e-05	-1.77941e-10	-1.40473
202874289	chr2:202874289:C:T	1.67717e-05	0.245597	-1.19434	0.000213311	0.903235	-1.27167	0.000214175	0.904283	-1.27127
202874630	chr2:202874630:A:G	9.99946e-06	-1.46591	-7.30438e-10	7.0123e-05	-1.48094	-7.30438e-10	7.03019e-05	-1.48099	-7.30438e-10
202875133	chr2:202875133:C:G	0.00383928	4.74573	-0.261128	2.57689e-05	-1.22344	-1.25858	2.58425e-05	-1.22347	-1.2583
202875287	chr2:202875287:C:T	0.00406909	4.81303	-0.270295	2.60679e-05	-1.20863	-1.26186	2.61422e-05	-1.20866	-1.26158
202875422	chr2:202875422:CTT:C	1.07339e-05	-1.77941e-10	-1.39503	7.67701e-05	-1.77941e-10	-1.39037	7.69698e-05	-1.77941e-10	-1.39037
202875949	chr2:202875949:T:G	5.34607e-05	0.483376	-0.272868	0.000112974	-0.941211	-0.0628169	0.000113358	-0.941486	-0.0617483
202876009	chr2:202876009:T:C	1.04855e-05	-1.41845	-7.30438e-10	7.79442e-05	-1.3752	-7.30438e-10	7.81462e-05	-1.3752	-7.30438e-10
202876075	chr2:202876075:C:T	0.00383823	4.75603	-0.271701	2.57278e-05	-1.22126	-1.26236	2.58012e-05	-1.22129	-1.26208
202876138	chr2:202876138:T:C	0.00387037	4.76854	-0.275874	2.57616e-05	-1.21845	-1.26385	2.5835e-05	-1.21848	-1.26357
202876392	chr2:202876392:T:C	1.11964e-05	-1.77941e-10	-1.35284	8.24014e-05	-1.77941e-10	-1.31959	8.26059e-05	-1.77941e-10	-1.3197
202876639	chr2:202876639:A:T	0.00320823	4.56484	-0.259804	2.48365e-05	-1.26119	-1.25769	2.49075e-05	-1.26122	-1.2574
202876855	chr2:202876855:C:T	1.74066e-05	-1.77941e-10	-0.91159	0.000119596	-1.77941e-10	-0.947074	0.00011991	-1.77941e-10	-0.947044
202876890	chr2:202876890:C:T	1.24928e-05	-1.77941e-10	-1.24329	8.86686e-05	-1.77941e-10	-1.24628	8.89002e-05	-1.77941e-10	-1.24627
202877031	chr2:202877031:C:T	1.55174e-05	-1.77941e-10	-1.02648	0.000113502	-1.77941e-10	-0.999368	0.000113779	-1.77941e-10	-0.999531
202877259	chr2:202877259:C:G	1.0359e-05	-1.43059	-7.30438e-10	7.09392e-05	-1.46937	-7.30438e-10	7.1124e-05	-1.46936	-7.30438e-10
202877376	chr2:202877376:G:A	1.4417e-05	-1.77941e-10	-1.10003	9.95411e-05	-1.77941e-10	-1.13062	9.98075e-05	-1.77941e-10	-1.13054
202877510	chr2:202877510:TA:T	1.02432e-05	-1.44183	-7.30438e-10	7.59682e-05	-1.40087	-7.30438e-10	7.61648e-05	-1.40089	-7.30438e-10
202877899	chr2:202877899:G:A	1.11629e-05	-1.77941e-10	-1.35584	7.99008e-05	-1.77941e-10	-1.3504	8.01006e-05	-1.77941e-10	-1.3505
202878024	chr2:202878024:C:G	9.67433e-05	-1.77941e-10	0.803623	0.000691367	-1.77941e-10	0.807482	0.000693535	-1.77941e-10	0.808016
202878140	chr2:202878140:A:G	1.06651e-05	-1.77941e-10	-1.40147	7.61031e-05	-1.77941e-10	-1.3991	7.63018e-05	-1.77941e-10	-1.39909
202878320	chr2:202878320:T:C	1.29408e-05	-1.77941e-10	-1.20806	8.87774e-05	-1.77941e-10	-1.24506	8.90041e-05	-1.77941e-10	-1.2451
202878716	chr2:202878716:TC:T	0.00368934	4.71647	-0.271701	2.55077e-05	-1.22985	-1.26236	2.55805e-05	-1.22988	-1.26208
202878980	chr2:202878980:A:T	1.39044e-05	-1.77941e-10	-1.13623	9.77353e-05	-1.77941e-10	-1.14893	9.79895e-05	-1.77941e-10	-1.14893
202879321	chr2:202879321:G:A	1.53814e-05	-1.77941e-10	-1.03528	0.000112474	-1.77941e-10	-1.00847	0.000112748	-1.77941e-10	-1.00863
202879722	chr2:202879722:G:A	0.003393	4.62986	-0.268824	2.508e-05	-1.24817	-1.26095	2.51516e-05	-1.2482	-1.26066
202879784	chr2:202879784:C:A	9.47515e-06	-1.51977	-7.30438e-10	6.82479e-05	-1.50804	-7.30438e-10	6.84249e-05	-1.50805	-7.30438e-10
202879854	chr2:202879854:G:A	9.3006e-05	-1.77941e-10	0.764226	0.000664636	-1.77941e-10	0.76805	0.000666717	-1.77941e-10	0.76858
202880604	chr2:202880604:T:C	0.00344511	4.63915	-0.262882	2.51678e-05	-1.24638	-1.25925	2.52397e-05	-1.24641	-1.25896
202880662	chr2:202880662:C:T	9.3006e-05	-1.77941e-10	0.764226	0.000664636	-1.77941e-10	0.76805	0.000666717	-1.77941e-10	0.76858
202881162	chr2:202881162:T:C	0.00404484	4.80846	-0.271701	2.60284e-05	-1.20964	-1.26236	2.61026e-05	-1.20967	-1.26208
202881897	chr2:202881897:A:G	2.11417e-05	-1.77941e-10	-0.717191	0.000154748	-1.77941e-10	-0.689391	0.000155166	-1.77941e-10	-0.689292
202882036	chr2:202882036:A:G	1.12049e-05	-1.77941e-10	-1.35209	7.9655e-05	-1.77941e-10	-1.35348	7.98633e-05	-1.77941e-10	-1.35347
202882474	chr2:202882474:G:A	1.66663e-05	-1.77941e-10	-0.955047	0.000117304	-1.77941e-10	-0.966421	0.000117578	-1.77941e-10	-0.966681
202882587	chr2:202882587:C:T	2.05837e-05	-0.743936	-7.30438e-10	0.000200012	-0.432812	-7.30438e-10	0.000200514	-0.432903	-7.30438e-10
202882799	chr2:202882799:A:G	0.00271101	4.69466	-0.558024	2.31976e-05	-1.23505	-1.35209	2.32614e-05	-1.23508	-1.35191
202883871	chr2:202883871:A:G	1.87883e-05	0.532396	-1.3676	0.000263397	1.23646	-1.39399	0.000264413	1.23759	-1.39387
202884053	chr2:202884053:T:C	0.00307545	4.72211	-0.459336	2.39628e-05	-1.22996	-1.32473	2.40295e-05	-1.22999	-1.32452
202884063	chr2:202884063:G:A	2.946e-06	-1.42722	-1.26077	2.90401e-05	-1.11791	-1.2446	2.91288e-05	-1.11786	-1.2442
202884716	chr2:202884716:T:C	0.00363281	4.88274	-0.453416	2.48672e-05	-1.19465	-1.32299	2.49364e-05	-1.19468	-1.32278
202884793	chr2:202884793:C:T	3.00996e-05	-1.77941e-10	-0.363927	0.000213971	-1.77941e-10	-0.365349	0.000214602	-1.77941e-10	-0.365003
202884876	chr2:202884876:T:A	9.29527e-05	-1.77941e-10	0.763652	0.000664248	-1.77941e-10	0.767467	0.000666328	-1.77941e-10	0.767996
202885326	chr2:202885326:T:C	1.80391e-05	-0.94611	0.0702151	0.000116386	-1.03916	0.0648813	0.000116703	-1.03866	0.0645145
202885549	chr2:202885549:C:T	0.00300042	4.6974	-0.459336	2.38487e-05	-1.23473	-1.32473	2.39151e-05	-1.23476	-1.32452
202885714	chr2:202885714:A:G	3.92066e-06	-1.25266	-1.14952	2.24096e-05	-1.43479	-1.18691	2.24839e-05	-1.43462	-1.18637
202886349	chr2:202886349:C:T	9.65129e-06	-1.50135	-7.30438e-10	7.27596e-05	-1.44403	-7.30438e-10	7.29459e-05	-1.44407	-7.30438e-10
202887127	chr2:202887127:G:A	6.44587e-05	0.258405	0.139182	0.000146125	-1.04715	0.300419	0.000146708	-1.04739	0.302052
202887209	chr2:202887209:C:G	0.00290832	4.66466	-0.457767	2.36808e-05	-1.24226	-1.32427	2.37468e-05	-1.24229	-1.32405
202887258	chr2:202887258:A:G	0.00361674	4.86455	-0.439664	2.4866e-05	-1.19866	-1.31903	2.49354e-05	-1.19869	-1.31881
202887305	chr2:202887305:C:A	2.2804e-05	0.362873	-1.00437	0.000289691	1.03186	-1.09424	0.000290962	1.03294	-1.09354
202887306	chr2:202887306:C:G	2.23725e-05	0.363091	-1.0237	0.000284922	1.03211	-1.11109	0.000286165	1.0332	-1.11041
202887615	chr2:202887615:G:A	1.11156e-05	-1.77941e-10	-1.36008	7.95387e-05	-1.77941e-10	-1.35495	7.97379e-05	-1.77941e-10	-1.35504
202887627	chr2:202887627:G:A	0.0004152	2.26032	-7.30438e-10	0.00263181	2.14424	-7.30438e-10	0.00263802	2.144	-7.30438e-10
202887817	chr2:202887817:A:G	1.63784e-05	-1.77941e-10	-0.972474	0.000113195	-1.77941e-10	-1.00207	0.000113493	-1.77941e-10	-1.00205
202888198	chr2:202888198:G:A	1.53409e-05	-1.77941e-10	-1.03792	0.000107722	-1.77941e-10	-1.05163	0.000107998	-1.77941e-10	-1.05167
202888293	chr2:202888293:G:A	0.00329187	4.795	-0.464232	2.43082e-05	-1.21422	-1.32615	2.43759e-05	-1.21425	-1.32594
202888442	chr2:202888442:T:C	1.456e-05	-1.77941e-10	-1.09016	0.000106957	-1.77941e-10	-1.05877	0.000107263	-1.77941e-10	-1.0585
202888721	chr2:202888721:T:C	1.14955e-05	-1.32648	-7.30438e-10	7.4871e-05	-1.41542	-7.30438e-10	7.50647e-05	-1.41543	-7.30438e-10
202888768	chr2:202888768:A:C	2.0595e-05	-1.77941e-10	-0.743388	0.000135859	-1.77941e-10	-0.819569	0.000136443	-1.77941e-10	-0.817879
202888839	chr2:202888839:A:G	1.11865e-05	-1.77941e-10	-1.35373	7.95265e-05	-1.77941e-10	-1.3551	7.97344e-05	-1.77941e-10	-1.35508
202888912	chr2:202888912:G:A	1.65483e-05	-0.962153	-7.30438e-10	0.00010623	-1.06558	-7.30438e-10	0.000106492	-1.06572	-7.30438e-10
202888957	chr2:202888957:G:A	1.50147e-05	-1.05941	-7.30438e-10	0.000120816	-0.936919	-7.30438e-10	0.000121145	-0.936797	-7.30438e-10
202889219	chr2:202889219:A:G	1.10053e-05	-1.77941e-10	-1.37006	7.87141e-05	-1.77941e-10	-1.36537	7.89122e-05	-1.77941e-10	-1.36545
202889831	chr2:202889831:G:T	9.46528e-06	-1.52081	-7.30438e-10	6.84462e-05	-1.50514	-7.30438e-10	6.86276e-05	-1.50509	-7.30438e-10
202890015	chr2:202890015:C:T	1.76185e-05	0.503678	-1.40317	0.000206742	0.988761	-1.38848	0.000207399	0.989517	-1.38866
202890069	chr2:202890069:A:T	1.3169e-05	-1.19057	-7.30438e-10	8.65332e-05	-1.27066	-7.30438e-10	8.67576e-05	-1.27067	-7.30438e-10
202890384	chr2:202890384:T:A	2.66432e-06	-1.50307	-1.28542	1.84866e-05	-1.51627	-1.29788	1.85313e-05	-1.51628	-1.29805
202890536	chr2:202890536:G:A	1.11676e-05	-1.77941e-10	-1.35542	8.2134e-05	-1.77941e-10	-1.32284	8.23379e-05	-1.77941e-10	-1.32295
202890899	chr2:202890899:T:C	1.10369e-05	-1.45881	0.0916188	9.6459e-05	-1.30892	0.146853	9.6799e-05	-1.30893	0.147782
202891020	chr2:202891020:G:A	0.00936374	5.89578	-0.519614	3.1483e-05	-0.939598	-1.34214	3.15695e-05	-0.939645	-1.34195
202891149	chr2:202891149:A:T	2.34589e-06	-1.51835	-1.39743	1.76046e-05	-1.46742	-1.39561	1.76491e-05	-1.46752	-1.39558
202891424	chr2:202891424:A:G	2.04244e-05	-0.751707	-7.30438e-10	7.18739e-05	-1.45628	-7.30438e-10	7.20607e-05	-1.45628	-7.30438e-10
202891784	chr2:202891784:A:G	9.3006e-05	-1.77941e-10	0.764226	0.000664636	-1.77941e-10	0.76805	0.000666717	-1.77941e-10	0.76858
202891954	chr2:202891954:G:A	0.00265065	4.57374	-0.459616	2.32262e-05	-1.2611	-1.32481	2.32909e-05	-1.26113	-1.3246
202892157	chr2:202892157:T:C	1.11034e-05	-1.77941e-10	-1.36119	7.94569e-05	-1.77941e-10	-1.35597	7.96561e-05	-1.77941e-10	-1.35607
202893008	chr2:202893008:C:T	1.71341e-05	-1.77941e-10	-0.927365	0.000117574	-1.77941e-10	-0.964122	0.000117883	-1.77941e-10	-0.964093
202893245	chr2:202893245:A:C	2.08855e-05	-1.77941e-10	-0.729384	0.000152821	-1.77941e-10	-0.701921	0.000153234	-1.77941e-10	-0.701822
202893673	chr2:202893673:T:C	0.00332493	4.76968	-0.428912	2.44298e-05	-1.21972	-1.31567	2.44981e-05	-1.21975	-1.31544
202893828	chr2:202893828:C:T	0.00365247	4.90884	-0.474118	2.48744e-05	-1.18834	-1.32901	2.49435e-05	-1.18837	-1.3288
202894029	chr2:202894029:A:T	1.16347e-05	-1.77941e-10	-1.31444	8.27122e-05	-1.77941e-10	-1.31582	8.29277e-05	-1.77941e-10	-1.31582
202894058	chr2:202894058:T:C	1.50249e-05	-1.77941e-10	-1.05873	0.00010981	-1.77941e-10	-1.03244	0.000110078	-1.77941e-10	-1.03259
202894411	chr2:202894411:G:A	1.3959e-05	-1.77941e-10	-1.13232	9.8048e-05	-1.77941e-10	-1.14573	9.82981e-05	-1.77941e-10	-1.14578
202894447	chr2:202894447:C:T	1.06928e-05	-1.77941e-10	-1.39887	7.57699e-05	-1.77941e-10	-1.40349	7.59679e-05	-1.77941e-10	-1.40348
202895487	chr2:202895487:A:C	1.67333e-05	-1.77941e-10	-0.95104	0.000114937	-1.77941e-10	-0.986803	0.000115239	-1.77941e-10	-0.986775
202895846	chr2:202895846:A:C	1.18648e-05	-1.29486	-7.30438e-10	8.96256e-05	-1.23555	-7.30438e-10	8.98636e-05	-1.23549	-7.30438e-10
202896433	chr2:202896433:TA:T	0.00335149	4.80806	-0.459336	2.44151e-05	-1.21126	-1.32473	2.4483e-05	-1.21129	-1.32452
202896851	chr2:202896851:A:G	2.16597e-05	0.302337	-0.99532	0.000268957	0.954967	-1.09161	0.000270137	0.956029	-1.09089
202896954	chr2:202896954:G:A	0.00333266	4.88226	-0.539175	2.42952e-05	-1.1946	-1.34631	2.43619e-05	-1.19463	-1.34614
202897418	chr2:202897418:A:G	1.141e-05	-1.77941e-10	-1.33395	7.96244e-05	-1.77941e-10	-1.35387	7.98453e-05	-1.77941e-10	-1.35369
202897600	chr2:202897600:C:G	1.11168e-05	-1.77941e-10	-1.35998	8.16505e-05	-1.77941e-10	-1.32874	8.18536e-05	-1.77941e-10	-1.32885
202898019	chr2:202898019:C:G	1.02029e-05	-1.44577	-7.30438e-10	6.99626e-05	-1.48323	-7.30438e-10	7.01448e-05	-1.48322	-7.30438e-10
202898078	chr2:202898078:CA:C	1.88797e-05	0.139136	-0.969485	0.000229579	0.7683	-1.06324	0.000230575	0.769319	-1.06253
202898353	chr2:202898353:T:G	0.00330102	4.80335	-0.469797	2.43157e-05	-1.2123	-1.32777	2.43833e-05	-1.21233	-1.32756
202899141	chr2:202899141:C:T	2.9443e-05	-0.385982	-7.30438e-10	9.31553e-05	-1.19692	-7.30438e-10	9.34342e-05	-1.19653	-7.30438e-10
202899990	chr2:202899990:A:C	1.0157e-05	-1.45027	-7.30438e-10	7.101e-05	-1.46837	-7.30438e-10	7.11907e-05	-1.46842	-7.30438e-10
202900787	chr2:202900787:A:C	1.11134e-05	-1.77941e-10	-1.36029	8.16164e-05	-1.77941e-10	-1.32916	8.18194e-05	-1.77941e-10	-1.32927
202901444	chr2:202901444:G:C	1.06934e-05	-1.77941e-10	-1.39881	7.69746e-05	-1.77941e-10	-1.38771	7.71728e-05	-1.77941e-10	-1.38774
202901620	chr2:202901620:C:T	1.16226e-05	-1.77941e-10	-1.31549	8.26257e-05	-1.77941e-10	-1.31687	8.2841e-05	-1.77941e-10	-1.31686
202901644	chr2:202901644:T:C	6.53347e-05	0.309572	0.101513	0.000143748	-1.02332	0.260191	0.00014432	-1.02357	0.261821
202901840	chr2:202901840:T:C	0.00374705	4.82744	-0.367149	2.52312e-05	-1.20708	-1.29602	2.53023e-05	-1.20711	-1.29578
202902131	chr2:202902131:G:A	0.000237605	1.70217	-7.30438e-10	0.00275146	2.1887	-7.30438e-10	0.00276032	2.18932	-7.30438e-10
202902160	chr2:202902160:ACT:A	9.73558e-06	-1.49265	-7.30438e-10	6.76294e-05	-1.51715	-7.30438e-10	6.78057e-05	-1.51714	-7.30438e-10
202902901	chr2:202902901:C:T	3.00996e-05	-1.77941e-10	-0.363927	0.000213971	-1.77941e-10	-0.365349	0.000214602	-1.77941e-10	-0.365003
202903737	chr2:202903737:G:T	1.08335e-05	-1.3858	-7.30438e-10	7.37846e-05	-1.43004	-7.30438e-10	7.39758e-05	-1.43005	-7.30438e-10
202904389	chr2:202904389:C:T	0.00380056	4.86641	-0.391944	2.52567e-05	-1.19825	-1.30385	2.53276e-05	-1.19828	-1.30361
202904520	chr2:202904520:A:G	1.93306e-05	-1.77941e-10	-0.806748	0.000137186	-1.77941e-10	-0.809852	0.000137562	-1.77941e-10	-0.809712
202905080	chr2:202905080:C:T	0.00331101	4.80028	-0.463712	2.4342e-05	-1.21298	-1.32601	2.44098e-05	-1.21301	-1.32579
202905306	chr2:202905306:T:C	6.65961e-05	0.477419	-0.0472111	0.00012145	-0.723615	-0.208069	0.000121808	-0.722982	-0.208361
202905920	chr2:202905920:G:A	1.43714e-05	-1.1032	-7.30438e-10	9.9738e-05	-1.12864	-7.30438e-10	9.99867e-05	-1.12875	-7.30438e-10
202905969	chr2:202905969:CT:C	1.06388e-05	-1.77941e-10	-1.40393	7.56395e-05	-1.77941e-10	-1.40521	7.58363e-05	-1.77941e-10	-1.40521
202906422	chr2:202906422:C:T	1.42815e-05	-1.77941e-10	-1.10947	9.86536e-05	-1.77941e-10	-1.13957	9.89176e-05	-1.77941e-10	-1.1395
202906537	chr2:202906537:G:A	0.00352713	4.85256	-0.45276	2.47145e-05	-1.20142	-1.32238	2.47832e-05	-1.20145	-1.32217
202906701	chr2:202906701:A:G	1.66451e-05	-1.77941e-10	-0.956322	0.000131228	-1.77941e-10	-0.854252	0.00013112	-1.77941e-10	-0.85767
202907138	chr2:202907138:G:A	1.11896e-05	-1.77941e-10	-1.35346	7.97463e-05	-1.77941e-10	-1.35234	7.99538e-05	-1.77941e-10	-1.35234
202907587	chr2:202907587:A:G	1.1045e-05	-1.77941e-10	-1.36646	7.90449e-05	-1.77941e-10	-1.36117	7.92429e-05	-1.77941e-10	-1.36127
202908113	chr2:202908113:T:C	1.41672e-05	-1.77941e-10	-1.11751	0.0001067	-1.77941e-10	-1.06117	0.000106947	-1.77941e-10	-1.06145
202908181	chr2:202908181:G:A	2.42939e-06	-1.51533	-1.36547	1.73477e-05	-1.50488	-1.37286	1.7391e-05	-1.50489	-1.37295
202908261	chr2:202908261:C:T	0.00269075	4.5622	-0.433066	2.33608e-05	-1.26364	-1.31649	2.3426e-05	-1.26367	-1.31627
202908388	chr2:202908388:G:A	1.71831e-05	-1.77941e-10	-0.924511	0.000117891	-1.77941e-10	-0.961429	0.000118201	-1.77941e-10	-0.961399
202908514	chr2:202908514:G:A	0.00355986	4.77594	-0.366902	2.49699e-05	-1.21808	-1.29544	2.50401e-05	-1.21811	-1.2952
202908673	chr2:202908673:G:A	2.23594e-05	-1.77941e-10	-0.661191	0.000169773	-1.77941e-10	-0.596728	0.000170219	-1.77941e-10	-0.5967
202908780	chr2:202908780:G:T	1.20789e-05	-1.27698	-7.30438e-10	9.1458e-05	-1.21531	-7.30438e-10	9.17011e-05	-1.21525	-7.30438e-10
202908963	chr2:202908963:A:G	0.00326452	4.77711	-0.454675	2.42945e-05	-1.21799	-1.32294	2.43621e-05	-1.21802	-1.32273
202909125	chr2:202909125:C:G	1.30622e-05	-1.77941e-10	-1.19872	9.87027e-05	-1.77941e-10	-1.13908	9.88481e-05	-1.77941e-10	-1.1402
202910011	chr2:202910011:G:C	0.00311934	4.83496	-0.558024	2.38981e-05	-1.2053	-1.35209	2.39637e-05	-1.20533	-1.35191
202910025	chr2:202910025:G:A	0.00347182	4.78047	-0.396475	2.47459e-05	-1.21732	-1.30521	2.48155e-05	-1.21735	-1.30497
202910134	chr2:202910134:G:A	1.38628e-05	-1.13923	-7.30438e-10	0.000110321	-1.02779	-7.30438e-10	0.00011062	-1.02768	-7.30438e-10
202910752	chr2:202910752:G:A	0.00338931	4.75642	-0.396475	2.46181e-05	-1.2225	-1.30521	2.46873e-05	-1.22253	-1.30497
202910988	chr2:202910988:A:G	8.14201e-06	-0.265949	-1.40545	3.05117e-05	-0.907851	-1.40523	3.06006e-05	-0.907557	-1.40521
202910989	chr2:202910989:G:A	0.00363647	4.83023	-0.399903	2.49942e-05	-1.20625	-1.30629	2.50644e-05	-1.20628	-1.30605
202912242	chr2:202912242:G:C	1.02368e-05	-1.44245	-7.30438e-10	7.6316e-05	-1.39631	-7.30438e-10	7.65135e-05	-1.39632	-7.30438e-10
202913175	chr2:202913175:C:T	1.10188e-05	-1.77941e-10	-1.36883	7.76417e-05	-1.77941e-10	-1.37909	7.78404e-05	-1.77941e-10	-1.37913
202913180	chr2:202913180:G:A	0.00313793	4.73084	-0.447959	2.41004e-05	-1.22801	-1.32095	2.41677e-05	-1.22804	-1.32073
202913477	chr2:202913477:A:T	0.00440049	4.99256	-0.371523	2.61659e-05	-1.16929	-1.29744	2.62395e-05	-1.16932	-1.2972
202913522	chr2:202913522:T:C	2.45221e-06	-1.49518	-1.37627	1.69167e-05	-1.52092	-1.38197	1.69596e-05	-1.52092	-1.38203
202913882	chr2:202913882:A:G	1.42983e-05	-1.77941e-10	-1.1083	9.87639e-05	-1.77941e-10	-1.13846	9.90282e-05	-1.77941e-10	-1.13838
202914553	chr2:202914553:T:C	0.00350526	4.79204	-0.398462	2.47939e-05	-1.21476	-1.30583	2.48635e-05	-1.21479	-1.30559
202914795	chr2:202914795:AC:A	1.07653e-05	-1.77941e-10	-1.39211	7.6433e-05	-1.77941e-10	-1.39478	7.66266e-05	-1.77941e-10	-1.39484
202915381	chr2:202915381:T:G	1.55549e-05	-1.77941e-10	-1.02406	0.000116118	-1.77941e-10	-0.976582	0.000116449	-1.77941e-10	-0.976332
202915496	chr2:202915496:A:G	1.16937e-05	-1.77941e-10	-1.30939	8.61939e-05	-1.77941e-10	-1.27459	8.64118e-05	-1.77941e-10	-1.27466
202915580	chr2:202915580:C:T	1.7489e-05	-1.77941e-10	-0.906865	0.000126947	-1.77941e-10	-0.887423	0.000127288	-1.77941e-10	-0.88733
202915792	chr2:202915792:A:G	0.00321027	4.70329	-0.397622	2.43249e-05	-1.23413	-1.30556	2.43932e-05	-1.23416	-1.30532
202916095	chr2:202916095:G:T	1.71143e-05	-1.77941e-10	-0.928522	0.000117437	-1.77941e-10	-0.965289	0.000117746	-1.77941e-10	-0.965259
202916288	chr2:202916288:C:T	1.74825e-05	-1.77941e-10	-0.907237	0.000131271	-1.77941e-10	-0.853928	0.000131648	-1.77941e-10	-0.853655
202916397	chr2:202916397:G:T	7.77189e-05	-1.77941e-10	0.58466	0.000555624	-1.77941e-10	0.588902	0.000557336	-1.77941e-10	0.589382
202917018	chr2:202917018:G:A	0.00342812	4.6968	-0.325469	2.49602e-05	-1.23216	-1.28174	2.50309e-05	-1.23219	-1.28148
202917247	chr2:202917247:G:T	7.71667e-05	-1.77941e-10	0.57753	0.000554074	-1.77941e-10	0.586109	0.000555794	-1.77941e-10	0.586612
202918286	chr2:202918286:C:T	0.00120937	4.4384	-1.10898	2.10247e-05	-1.28058	-1.40491	2.10786e-05	-1.2806	-1.40492
202918347	chr2:202918347:C:T	1.89628e-05	-1.77941e-10	-0.825957	0.000134496	-1.77941e-10	-0.829658	0.000134845	-1.77941e-10	-0.829663
202918486	chr2:202918486:T:C	2.65436e-05	0.607429	-1.09708	0.000354305	1.32196	-1.18299	0.000355831	1.32311	-1.18244
202918645	chr2:202918645:G:A	1.4471e-05	-1.77941e-10	-1.09629	0.000105643	-1.77941e-10	-1.07113	0.000105901	-1.77941e-10	-1.07128
202918761	chr2:202918761:G:A	0.00278379	4.76761	-0.604481	2.33041e-05	-1.2204	-1.36217	2.33677e-05	-1.22042	-1.36201
202919479	chr2:202919479:A:G	3.90376e-05	0.148347	-0.252261	8.51603e-05	-1.17466	-0.11199	8.54921e-05	-1.17486	-0.110503
202919721	chr2:202919721:G:A	1.17639e-05	-1.77941e-10	-1.30341	8.28215e-05	-1.77941e-10	-1.3145	8.30313e-05	-1.77941e-10	-1.31457
202919910	chr2:202919910:AAAAGGGTT:A	1.03828e-05	-1.42829	-7.30438e-10	7.02974e-05	-1.47845	-7.30438e-10	7.0478e-05	-1.47848	-7.30438e-10
202920149	chr2:202920149:T:C	1.06301e-05	-1.77941e-10	-1.40474	7.571e-05	-1.77941e-10	-1.40428	7.59071e-05	-1.77941e-10	-1.40428
202920353	chr2:202920353:C:T	1.66284e-05	-1.77941e-10	-0.957327	0.000118014	-1.77941e-10	-0.960388	0.000118321	-1.77941e-10	-0.960387
202921551	chr2:202921551:A:G	1.50468e-05	0.322374	-1.37965	3.89007e-05	-0.673523	-1.39665	3.90263e-05	-0.672868	-1.39668
202922088	chr2:202922088:C:A	1.18881e-05	-1.77941e-10	-1.2929	8.5409e-05	-1.77941e-10	-1.28374	8.56181e-05	-1.77941e-10	-1.28389
202922397	chr2:202922397:A:G	0.00265723	4.6904	-0.573797	2.30939e-05	-1.23707	-1.35454	2.31573e-05	-1.2371	-1.35437
202922682	chr2:202922682:A:G	0.00316857	4.59522	-0.302621	2.45229e-05	-1.25716	-1.27442	2.45926e-05	-1.25719	-1.27415
202922802	chr2:202922802:C:T	2.04445e-05	-1.77941e-10	-0.750725	0.000154734	-1.77941e-10	-0.689485	0.00015514	-1.77941e-10	-0.68946
202923190	chr2:202923190:G:A	9.90803e-06	-1.47509	-7.30438e-10	7.30589e-05	-1.43992	-7.30438e-10	7.32481e-05	-1.43993	-7.30438e-10
202924205	chr2:202924205:T:G	1.25995e-05	-1.77941e-10	-1.23478	8.66715e-05	-1.77941e-10	-1.26906	8.6893e-05	-1.77941e-10	-1.26911
202924227	chr2:202924227:T:C	0.0029884	4.84491	-0.610854	2.36687e-05	-1.20339	-1.36364	2.37332e-05	-1.20342	-1.36349
202924956	chr2:202924956:C:T	0.00261725	4.71547	-0.614027	2.29916e-05	-1.23169	-1.36437	2.30543e-05	-1.23172	-1.36422
202924969	chr2:202924969:C:G	1.65275e-05	-1.77941e-10	-0.96341	0.000121926	-1.77941e-10	-0.927777	0.000122283	-1.77941e-10	-0.92745
202925080	chr2:202925080:A:G	1.65078e-05	-0.964607	-7.30438e-10	0.000141647	-0.777854	-7.30438e-10	0.000142028	-0.777765	-7.30438e-10
202925975	chr2:202925975:C:A	1.12807e-05	-1.77941e-10	-1.34534	8.0788e-05	-1.77941e-10	-1.33936	8.09893e-05	-1.77941e-10	-1.33947
202926166	chr2:202926166:T:C	0.00301378	4.85476	-0.612253	2.37262e-05	-1.20058	-1.36403	2.37908e-05	-1.20061	-1.36388
202926596	chr2:202926596:C:T	1.12016e-05	-1.77941e-10	-1.35238	8.01934e-05	-1.77941e-10	-1.34675	8.03936e-05	-1.77941e-10	-1.34685
202926610	chr2:202926610:G:A	0.0029159	4.74677	-0.537273	2.35894e-05	-1.22491	-1.34549	2.36544e-05	-1.22494	-1.3453
202926845	chr2:202926845:C:G	1.78478e-05	-1.77941e-10	-0.886556	0.000130151	-1.77941e-10	-0.862491	0.000130501	-1.77941e-10	-0.862407
202927189	chr2:202927189:G:A	0.00350124	4.94337	-0.550939	2.45861e-05	-1.18022	-1.34878	2.46537e-05	-1.18026	-1.3486
202927326	chr2:202927326:T:C	1.23202e-05	-1.77941e-10	-1.2572	8.09653e-05	-1.77941e-10	-1.33717	8.11685e-05	-1.77941e-10	-1.33726
202927408	chr2:202927408:T:G	1.62678e-05	-1.77941e-10	-0.97925	0.000114358	-1.77941e-10	-0.991854	0.00011465	-1.77941e-10	-0.991899
202927905	chr2:202927905:A:G	0.0024522	4.64734	-0.611036	2.26741e-05	-1.24621	-1.36376	2.2736e-05	-1.24624	-1.3636
202928084	chr2:202928084:T:C	1.44988e-05	-1.77941e-10	-1.09437	0.000101863	-1.77941e-10	-1.10756	0.000102124	-1.77941e-10	-1.1076
202928093	chr2:202928093:C:T	8.56834e-05	1.19836	-0.516138	0.00121451	2.01668	-0.645771	0.00122056	2.01794	-0.64466
202928364	chr2:202928364:G:C	1.90212e-05	-1.77941e-10	-0.822884	0.000134903	-1.77941e-10	-0.826637	0.000135253	-1.77941e-10	-0.826642
202928653	chr2:202928653:C:A	3.00648e-05	0.476179	-0.841261	6.56265e-05	-0.611415	-0.935795	6.58306e-05	-0.610738	-0.935963
202928664	chr2:202928664:G:A	1.119e-05	-1.77941e-10	-1.35342	8.01366e-05	-1.77941e-10	-1.34746	8.03367e-05	-1.77941e-10	-1.34756
202928786	chr2:202928786:A:G	1.33183e-05	-1.77941e-10	-1.1793	9.71821e-05	-1.77941e-10	-1.1546	9.74578e-05	-1.77941e-10	-1.15437
202929020	chr2:202929020:AC:A	2.83082e-05	-0.00315417	-0.422133	7.09438e-05	-1.24739	-0.221908	7.11875e-05	-1.24757	-0.220899
202929219	chr2:202929219:A:G	1.11612e-05	-1.356	-7.30438e-10	7.4785e-05	-1.41657	-7.30438e-10	7.49801e-05	-1.41656	-7.30438e-10
202929539	chr2:202929539:T:C	0.00338551	4.73358	-0.374754	2.46556e-05	-1.2277	-1.29849	2.47249e-05	-1.22773	-1.29825
202929716	chr2:202929716:G:A	0.00269008	4.74126	-0.612368	2.31289e-05	-1.22611	-1.36399	2.31919e-05	-1.22614	-1.36384
202929757	chr2:202929757:T:C	2.27572e-05	-1.77941e-10	-0.643556	0.000161562	-1.77941e-10	-0.646298	0.000162007	-1.77941e-10	-0.646145
202931039	chr2:202931039:G:A	0.00258695	4.71607	-0.626276	2.29066e-05	-1.23204	-1.36773	2.29689e-05	-1.23206	-1.36758
202931267	chr2:202931267:C:T	2.7647e-06	-1.42558	-1.32592	1.76328e-05	-1.52099	-1.34043	1.76749e-05	-1.52099	-1.34064
202932091	chr2:202932091:C:G	0.00134453	4.40505	-0.969685	2.08317e-05	-1.29305	-1.40166	2.08861e-05	-1.29308	-1.40162
202932131	chr2:202932131:T:C	1.14864e-05	-1.77941e-10	-1.32727	8.2331e-05	-1.77941e-10	-1.32044	8.25349e-05	-1.77941e-10	-1.32056
202932265	chr2:202932265:C:T	7.79388e-05	0.587486	-7.30438e-10	0.000889068	1.05898	-7.30438e-10	0.000892028	1.05971	-7.30438e-10
202932472	chr2:202932472:G:A	2.50213e-05	-0.548711	-7.30438e-10	0.000228917	-0.297832	-7.30438e-10	0.000229541	-0.297706	-7.30438e-10
202933484	chr2:202933484:T:G	2.99383e-05	-1.77941e-10	-0.369301	0.000212816	-1.77941e-10	-0.37076	0.000213443	-1.77941e-10	-0.370414
202933595	chr2:202933595:C:T	0.00224672	4.65706	-0.708274	2.22746e-05	-1.24415	-1.3836	2.23345e-05	-1.24417	-1.38348
202933642	chr2:202933642:TC:T	0.00301588	4.61577	-0.372557	2.40605e-05	-1.25284	-1.29778	2.41283e-05	-1.25287	-1.29753
202934632	chr2:202934632:G:A	1.01559e-05	-0.186141	-1.26424	4.58076e-05	-0.63142	-1.27532	4.59244e-05	-0.631288	-1.2755
202934665	chr2:202934665:G:A	5.2664e-05	-1.77941e-10	0.195494	0.000418751	-1.77941e-10	0.306086	0.000419872	-1.77941e-10	0.306163
202935730	chr2:202935730:T:C	9.46975e-06	-1.52034	-7.30438e-10	6.85204e-05	-1.50406	-7.30438e-10	6.86981e-05	-1.50406	-7.30438e-10
202935800	chr2:202935800:TC:T	1.06213e-05	-1.77941e-10	-1.40558	7.58477e-05	-1.77941e-10	-1.40246	7.60382e-05	-1.77941e-10	-1.40255
202936276	chr2:202936276:T:G	1.4325e-05	-1.77941e-10	-1.10643	9.90088e-05	-1.77941e-10	-1.13598	9.92689e-05	-1.77941e-10	-1.13595
202936503	chr2:202936503:T:G	0.0027821	4.72745	-0.564929	2.34125e-05	-1.22872	-1.3492	2.34769e-05	-1.22875	-1.34902
202937458	chr2:202937458:TA:T	1.11101e-05	-1.77941e-10	-1.36058	7.96826e-05	-1.77941e-10	-1.35314	7.98821e-05	-1.77941e-10	-1.35323
202938057	chr2:202938057:G:A	1.06506e-05	-1.77941e-10	-1.40282	7.56848e-05	-1.77941e-10	-1.40461	7.58816e-05	-1.77941e-10	-1.40461
202938144	chr2:202938144:T:A	1.76001e-05	-1.77941e-10	-0.900535	0.000124825	-1.77941e-10	-0.904273	0.000125149	-1.77941e-10	-0.904281
202938353	chr2:202938353:A:G	1.06245e-05	-1.77941e-10	-1.40528	7.57524e-05	-1.77941e-10	-1.40372	7.59503e-05	-1.77941e-10	-1.40371
202939198	chr2:202939198:T:G	1.76001e-05	-1.77941e-10	-0.900535	0.000124825	-1.77941e-10	-0.904273	0.000125149	-1.77941e-10	-0.904281
202940311	chr2:202940311:A:G	6.8206e-05	0.770174	-0.316079	0.000859919	1.49307	-0.467425	0.000864309	1.49425	-0.466101
202940741	chr2:202940741:T:C	9.47058e-06	-1.52025	-7.30438e-10	6.85487e-05	-1.50364	-7.30438e-10	6.87265e-05	-1.50365	-7.30438e-10
202940829	chr2:202940829:G:A	0.00248364	4.62959	-0.580545	2.2756e-05	-1.2499	-1.35646	2.28184e-05	-1.24993	-1.35629
202941216	chr2:202941216:T:C	3.93098e-05	0.470489	-0.567452	8.29258e-05	-0.616685	-0.696558	8.31813e-05	-0.616012	-0.696751
202941351	chr2:202941351:A:T	4.31725e-05	1.04501	-1.04825	0.000608967	1.82193	-1.14136	0.000611682	1.82318	-1.14075
202942144	chr2:202942144:C:T	1.73851e-05	-0.912827	-7.30438e-10	0.000109594	-1.03441	-7.30438e-10	0.000109865	-1.03453	-7.30438e-10
202942360	chr2:202942360:A:T	0.00281234	4.65026	-0.476925	2.35913e-05	-1.24548	-1.32483	2.3657e-05	-1.24551	-1.32461
202942710	chr2:202942710:C:T	1.06386e-05	-1.77941e-10	-1.40395	7.56389e-05	-1.77941e-10	-1.40522	7.58356e-05	-1.77941e-10	-1.40522
202944394	chr2:202944394:T:G	9.46707e-06	-1.52062	-7.30438e-10	6.77881e-05	-1.5148	-7.30438e-10	6.7964e-05	-1.51481	-7.30438e-10
202944555	chr2:202944555:A:G	1.06658e-05	-1.77941e-10	-1.4014	7.61189e-05	-1.77941e-10	-1.39889	7.63203e-05	-1.77941e-10	-1.39885
202944650	chr2:202944650:C:T	1.26891e-05	-1.77941e-10	-1.2277	9.57668e-05	-1.77941e-10	-1.16927	9.59955e-05	-1.77941e-10	-1.16948
202944661	chr2:202944661:A:G	1.0766e-05	-1.77941e-10	-1.39205	7.69712e-05	-1.77941e-10	-1.38776	7.71771e-05	-1.77941e-10	-1.38768
202945109	chr2:202945109:C:T	1.35371e-05	-1.77941e-10	-1.163	9.85648e-05	-1.77941e-10	-1.14048	9.88078e-05	-1.77941e-10	-1.14061
202945915	chr2:202945915:T:C	9.3006e-05	-1.77941e-10	0.764226	0.000664636	-1.77941e-10	0.76805	0.000666717	-1.77941e-10	0.76858
202946905	chr2:202946905:G:A	0.00262547	4.79708	-0.6925	2.30383e-05	-1.2135	-1.38053	2.31004e-05	-1.21353	-1.38041
202946920	chr2:202946920:G:A	1.17476e-05	-1.77941e-10	-1.30479	8.49672e-05	-1.77941e-10	-1.28892	8.5197e-05	-1.77941e-10	-1.28882
202947124	chr2:202947124:T:C	3.77773e-05	1.00015	-1.13687	0.000536608	1.76949	-1.21542	0.000538952	1.77073	-1.21489
202947189	chr2:202947189:A:C	0.00249645	4.75805	-0.703861	2.2783e-05	-1.22237	-1.38281	2.28443e-05	-1.2224	-1.38269
202947441	chr2:202947441:AC:A	1.3115e-05	-1.77941e-10	-1.19468	9.56266e-05	-1.77941e-10	-1.17074	9.58903e-05	-1.77941e-10	-1.17058
202948200	chr2:202948200:C:A	4.06342e-05	0.143366	-0.207193	9.61017e-05	-0.805375	-0.360407	9.63936e-05	-0.804772	-0.360573
202948783	chr2:202948783:C:T	1.49894e-05	-1.77941e-10	-1.0611	0.00010331	-1.77941e-10	-1.09346	0.000103581	-1.77941e-10	-1.09343
202948784	chr2:202948784:G:A	1.11002e-05	-1.77941e-10	-1.36148	7.88775e-05	-1.77941e-10	-1.36329	7.90869e-05	-1.77941e-10	-1.36324
202948912	chr2:202948912:CT:C	1.4802e-05	-1.77941e-10	-1.07368	0.000109969	-1.77941e-10	-1.03099	0.000110279	-1.77941e-10	-1.03077
202949033	chr2:202949033:AT:A	1.07275e-05	-1.77941e-10	-1.39563	7.59655e-05	-1.77941e-10	-1.40091	7.61643e-05	-1.77941e-10	-1.40089
202949619	chr2:202949619:C:G	1.10345e-05	-1.77941e-10	-1.36741	7.8901e-05	-1.77941e-10	-1.363	7.90994e-05	-1.77941e-10	-1.36308
202949756	chr2:202949756:G:A	1.21096e-05	-1.77941e-10	-1.27444	8.79057e-05	-1.77941e-10	-1.25492	8.81353e-05	-1.77941e-10	-1.25491
202949971	chr2:202949971:A:T	0.00262468	4.66931	-0.565033	2.31115e-05	-1.24163	-1.34923	2.31751e-05	-1.24166	-1.34905
202950092	chr2:202950092:A:C	1.25542e-05	-1.77941e-10	-1.23839	9.02091e-05	-1.77941e-10	-1.22906	9.04396e-05	-1.77941e-10	-1.2291
202950324	chr2:202950324:T:G	1.05323e-05	-1.41399	-7.30438e-10	8.02977e-05	-1.34545	-7.30438e-10	8.05183e-05	-1.3453	-7.30438e-10
202950745	chr2:202950745:A:G	4.63131e-05	-1.77941e-10	0.0669878	0.000367365	-1.77941e-10	0.175167	0.000368342	-1.77941e-10	0.175227
202951017	chr2:202951017:T:A	0.00290968	4.78462	-0.577263	2.36531e-05	-1.21559	-1.35211	2.3718e-05	-1.21562	-1.35193
202951131	chr2:202951131:T:C	5.01844e-05	1.18935	-1.04209	0.000721193	1.98577	-1.13605	0.000724435	1.98704	-1.13544
202951771	chr2:202951771:G:A	0.0035842	4.96646	-0.550604	2.47861e-05	-1.17546	-1.34544	2.48544e-05	-1.17549	-1.34526
202952758	chr2:202952758:C:A	1.49414e-05	-1.77941e-10	-1.0643	0.000102994	-1.77941e-10	-1.09652	0.000103265	-1.77941e-10	-1.09649
202953852	chr2:202953852:A:G	2.55057e-05	0.58331	-1.11285	0.000339048	1.29137	-1.19642	0.000340501	1.29251	-1.19587
202953971	chr2:202953971:T:C	8.67009e-05	-1.77941e-10	0.694026	0.000620508	-1.77941e-10	0.69935	0.000622443	-1.77941e-10	0.699867
202954748	chr2:202954748:A:G	0.00320164	4.94336	-0.640385	2.41033e-05	-1.18108	-1.36777	2.41688e-05	-1.18111	-1.36762
202954800	chr2:202954800:G:A	9.46745e-06	-1.52058	-7.30438e-10	6.78531e-05	-1.51384	-7.30438e-10	6.80283e-05	-1.51386	-7.30438e-10
202955476	chr2:202955476:T:C	9.498e-06	-1.51736	-7.30438e-10	6.75028e-05	-1.51902	-7.30438e-10	6.76781e-05	-1.51902	-7.30438e-10
202955552	chr2:202955552:T:C	5.84298e-05	0.488196	-0.188808	0.000111618	-1.0512	0.035093	0.000112014	-1.05143	0.0362652
202956200	chr2:202956200:T:C	0.000179681	1.42275	-7.30438e-10	0.000106342	-1.06453	-7.30438e-10	0.000106619	-1.06452	-7.30438e-10
202956261	chr2:202956261:T:G	1.91838e-05	-1.77941e-10	-0.81437	0.00014005	-1.77941e-10	-0.789192	0.000140416	-1.77941e-10	-0.789173
202956542	chr2:202956542:C:T	2.236e-05	-1.77941e-10	-0.661165	0.000158905	-1.77941e-10	-0.662886	0.000159343	-1.77941e-10	-0.662727
202957166	chr2:202957166:T:G	1.12163e-05	-1.77941e-10	-1.35107	8.03045e-05	-1.77941e-10	-1.34536	8.0505e-05	-1.77941e-10	-1.34547
202957775	chr2:202957775:C:T	1.92105e-05	-1.77941e-10	-0.812981	0.000145014	-1.77941e-10	-0.754356	0.000145396	-1.77941e-10	-0.754325
202958350	chr2:202958350:G:A	1.50994e-05	-1.77941e-10	-1.05378	0.000105954	-1.77941e-10	-1.06819	0.000106224	-1.77941e-10	-1.06823
202958677	chr2:202958677:C:T	0.00253319	4.75824	-0.689444	2.28874e-05	-1.22178	-1.37882	2.29491e-05	-1.22181	-1.3787
202958723	chr2:202958723:GGTAAAACCCT:G	1.77673e-05	-1.77941e-10	-0.891078	0.000128037	-1.77941e-10	-0.878868	0.000128395	-1.77941e-10	-0.878674
202958984	chr2:202958984:CTT:C	3.6147e-05	0.0646139	-0.245458	8.6465e-05	-1.24525	-0.026204	8.67762e-05	-1.24542	-0.0250346
202959236	chr2:202959236:T:TAA	6.47572e-05	-1.2023	1.60451	0.000222682	-1.51979	1.19434	0.000223591	-1.51978	1.19581
202960075	chr2:202960075:T:C	2.02805e-05	-0.758778	-7.30438e-10	0.00013424	-0.831564	-7.30438e-10	0.000134583	-0.831606	-7.30438e-10
202960383	chr2:202960383:A:G	0.00295095	4.79799	-0.576547	2.36932e-05	-1.21383	-1.35218	2.37582e-05	-1.21386	-1.352
202961673	chr2:202961673:G:A	0.00274381	4.68685	-0.538185	2.33849e-05	-1.23759	-1.34151	2.34485e-05	-1.23762	-1.34136
202961730	chr2:202961730:T:C	1.8971e-05	-1.77941e-10	-0.825526	0.000134547	-1.77941e-10	-0.829275	0.000134896	-1.77941e-10	-0.82928
202962709	chr2:202962709:A:G	0.00300875	4.81122	-0.570382	2.38008e-05	-1.21086	-1.35061	2.38662e-05	-1.21089	-1.35043
202962757	chr2:202962757:T:C	0.00279165	4.73098	-0.565033	2.34186e-05	-1.22843	-1.34923	2.3483e-05	-1.22846	-1.34905
202962952	chr2:202962952:C:G	0.00272333	4.7062	-0.565033	2.32924e-05	-1.23383	-1.34923	2.33565e-05	-1.23386	-1.34905
202962967	chr2:202962967:T:TA	0.0025727	4.6493	-0.565033	2.30172e-05	-1.24572	-1.34923	2.30805e-05	-1.24575	-1.34905
202963029	chr2:202963029:G:A	9.58722e-06	-1.50801	-7.30438e-10	6.74518e-05	-1.51978	-7.30438e-10	6.76273e-05	-1.51977	-7.30438e-10
202963469	chr2:202963469:G:A	0.00339122	4.73306	-0.372557	2.46634e-05	-1.22809	-1.29778	2.47329e-05	-1.22812	-1.29753
202964074	chr2:202964074:T:TATAA	0.00273816	4.71164	-0.565033	2.33207e-05	-1.23262	-1.34923	2.33849e-05	-1.23265	-1.34905
202964210	chr2:202964210:G:A	1.16004e-05	-1.77941e-10	-1.3174	8.53931e-05	-1.77941e-10	-1.28392	8.56092e-05	-1.77941e-10	-1.28399
202964301	chr2:202964301:T:A	2.02766e-05	0.0917339	-0.850704	0.000241801	0.71672	-0.959793	0.000242897	0.717735	-0.958882
202964502	chr2:202964502:A:C	0.0028021	4.6757	-0.506016	2.35143e-05	-1.24038	-1.3332	2.35796e-05	-1.2404	-1.333
202964561	chr2:202964561:A:G	0.00274486	4.71112	-0.562072	2.33362e-05	-1.23272	-1.34846	2.34004e-05	-1.23275	-1.34828
202964950	chr2:202964950:A:G	8.61618e-05	0.687789	-7.30438e-10	0.000936842	1.11132	-7.30438e-10	0.000939146	1.11119	-7.30438e-10
202965505	chr2:202965505:T:C	0.00271151	4.70189	-0.565071	2.32704e-05	-1.23477	-1.34924	2.33344e-05	-1.2348	-1.34906
202965666	chr2:202965666:G:A	9.4811e-06	-1.51914	-7.30438e-10	6.7575e-05	-1.51795	-7.30438e-10	6.77504e-05	-1.51796	-7.30438e-10
202965761	chr2:202965761:T:C	1.00361e-05	-1.46225	-7.30438e-10	6.9478e-05	-1.49018	-7.30438e-10	6.96583e-05	-1.49018	-7.30438e-10
202966073	chr2:202966073:A:C	1.76632e-05	0.225688	-1.12264	0.000224576	0.864651	-1.18163	0.000225562	0.865687	-1.18088
202966128	chr2:202966128:A:G	0.00277708	4.77185	-0.611136	2.33639e-05	-1.21953	-1.36047	2.34277e-05	-1.21956	-1.3603
202966253	chr2:202966253:T:C	1.61817e-05	-0.984557	-7.30438e-10	6.91669e-05	-1.49467	-7.30438e-10	6.93467e-05	-1.49467	-7.30438e-10
202966442	chr2:202966442:G:T	2.88934e-05	-0.404825	-7.30438e-10	0.000268885	-0.136907	-7.30438e-10	0.00026962	-0.136773	-7.30438e-10
202966489	chr2:202966489:T:A	0.00262416	4.70861	-0.604531	2.30821e-05	-1.23325	-1.35888	2.31452e-05	-1.23328	-1.35872
202966529	chr2:202966529:A:T	0.00277867	4.77183	-0.610542	2.33654e-05	-1.21954	-1.3604	2.34292e-05	-1.21957	-1.36024
202966723	chr2:202966723:T:A	1.54887e-05	-1.77941e-10	-1.02833	0.000114107	-1.77941e-10	-0.994049	0.000114437	-1.77941e-10	-0.993763
202966918	chr2:202966918:T:C	1.20034e-05	-1.77941e-10	-1.28324	8.88767e-05	-1.77941e-10	-1.24394	8.91e-05	-1.77941e-10	-1.24403
202967397	chr2:202967397:A:G	0.000842076	3.81998	-0.852544	1.98316e-05	-1.36233	-1.38159	1.98854e-05	-1.36234	-1.38146
202967529	chr2:202967529:T:C	1.48031e-05	-1.77941e-10	-1.0736	0.000108172	-1.77941e-10	-1.04746	0.000108437	-1.77941e-10	-1.04762
202967850	chr2:202967850:T:C	5.14305e-05	0.696422	-0.524629	0.000659723	1.41428	-0.653646	0.000662952	1.41544	-0.652524
202967851	chr2:202967851:G:A	1.10642e-05	-1.77941e-10	-1.36472	7.91421e-05	-1.77941e-10	-1.35994	7.9341e-05	-1.77941e-10	-1.36003
202968144	chr2:202968144:C:T	0.000219291	1.62196	-7.30438e-10	0.000115708	-0.980116	-7.30438e-10	0.00011601	-0.980112	-7.30438e-10
202968295	chr2:202968295:G:A	0.00124241	4.1721	-0.815731	2.12619e-05	-1.30106	-1.37321	2.132e-05	-1.30108	-1.37306
202968767	chr2:202968767:C:T	1.13592e-05	-1.77941e-10	-1.33841	8.09569e-05	-1.77941e-10	-1.33727	8.11709e-05	-1.77941e-10	-1.33723
202969110	chr2:202969110:T:G	1.13525e-05	-1.77941e-10	-1.339	8.00893e-05	-1.77941e-10	-1.34805	8.02932e-05	-1.77941e-10	-1.3481
202969673	chr2:202969673:A:C	1.11713e-05	-1.77941e-10	-1.35509	7.99298e-05	-1.77941e-10	-1.35004	8.013e-05	-1.77941e-10	-1.35014
202969854	chr2:202969854:TGATAA:T	1.07955e-05	-1.77941e-10	-1.38931	7.74491e-05	-1.77941e-10	-1.38157	7.76312e-05	-1.77941e-10	-1.38182
202970454	chr2:202970454:A:C	0.00280211	4.72771	-0.558024	2.33702e-05	-1.22764	-1.35209	2.34344e-05	-1.22767	-1.35191
202970892	chr2:202970892:T:A	9.48483e-06	-1.51874	-7.30438e-10	6.75934e-05	-1.51768	-7.30438e-10	6.7769e-05	-1.51768	-7.30438e-10
202971067	chr2:202971067:C:T	4.63708e-05	0.0682314	-7.30438e-10	0.00025632	-0.184761	-7.30438e-10	0.000257007	-0.184682	-7.30438e-10
202971784	chr2:202971784:G:C	0.00291787	4.58685	-0.376677	2.39117e-05	-1.25772	-1.2991	2.3979e-05	-1.25775	-1.29886
202973022	chr2:202973022:C:G	1.01858e-05	-1.44744	-7.30438e-10	7.58248e-05	-1.40276	-7.30438e-10	7.60211e-05	-1.40278	-7.30438e-10
202973452	chr2:202973452:A:G	1.37835e-05	-1.14497	-7.30438e-10	0.000109689	-1.03354	-7.30438e-10	0.000109986	-1.03343	-7.30438e-10
202973669	chr2:202973669:A:G	1.46886e-05	-1.77941e-10	-1.08137	0.000101404	-1.77941e-10	-1.11208	0.000101671	-1.77941e-10	-1.11205
202973825	chr2:202973825:C:T	1.89421e-05	-1.77941e-10	-0.827049	0.000134349	-1.77941e-10	-0.830751	0.000134697	-1.77941e-10	-0.830756
202973859	chr2:202973859:G:A	1.24384e-05	-1.77941e-10	-1.24765	8.76e-05	-1.77941e-10	-1.25841	8.78249e-05	-1.77941e-10	-1.25844
202974136	chr2:202974136:T:C	1.8898e-05	-1.77941e-10	-0.829382	0.000138151	-1.77941e-10	-0.802842	0.000138522	-1.77941e-10	-0.802756
202974170	chr2:202974170:CTA:C	2.18826e-05	-1.77941e-10	-0.682745	0.000158118	-1.77941e-10	-0.667847	0.000158566	-1.77941e-10	-0.667615
202974238	chr2:202974238:T:C	0.00258443	4.65386	-0.565033	2.30415e-05	-1.24466	-1.34923	2.31049e-05	-1.24469	-1.34905
202974905	chr2:202974905:T:A	0.00116211	3.7966	-0.507045	2.08163e-05	-1.39313	-1.30232	2.08753e-05	-1.39315	-1.30206
202975076	chr2:202975076:C:T	1.09471e-05	-1.77941e-10	-1.37537	7.82509e-05	-1.77941e-10	-1.37127	7.84483e-05	-1.77941e-10	-1.37135
202975842	chr2:202975842:C:T	0.00276243	4.74458	-0.589147	2.33474e-05	-1.22537	-1.35533	2.34114e-05	-1.2254	-1.35516
202976028	chr2:202976028:G:A	3.38107e-05	0.131165	-0.378825	0.000392932	0.760758	-0.518312	0.000394831	0.761775	-0.517103
202976091	chr2:202976091:A:C	5.23797e-05	0.529435	-0.339354	9.08065e-05	-1.02282	-0.199639	9.11582e-05	-1.02305	-0.198141
202976099	chr2:202976099:A:C	7.5039e-05	0.53578	0.013789	0.000132345	-1.0196	0.173824	0.000132885	-1.01983	0.175526
202976335	chr2:202976335:C:T	1.36447e-05	0.239006	-1.39409	0.000147007	0.650981	-1.39169	0.00014749	0.651625	-1.39165
202977292	chr2:202977292:G:A	0.000103136	-1.77941e-10	0.867612	0.000737167	-1.77941e-10	0.871626	0.000739492	-1.77941e-10	0.872178
202978410	chr2:202978410:G:T	5.52076e-05	0.407168	-0.164505	0.000110377	-1.08888	0.0615916	0.000110772	-1.0891	0.062789
202979757	chr2:202979757:C:T	0.00284659	4.80657	-0.621135	2.34267e-05	-1.2115	-1.36581	2.34905e-05	-1.21153	-1.36566
202980164	chr2:202980164:C:T	9.46421e-06	-1.52092	-7.30438e-10	6.82436e-05	-1.50811	-7.30438e-10	6.84206e-05	-1.50811	-7.30438e-10
202980808	chr2:202980808:T:G	1.38483e-05	-1.77941e-10	-1.14028	9.58066e-05	-1.77941e-10	-1.16886	9.60624e-05	-1.77941e-10	-1.16879
202980923	chr2:202980923:T:C	2.04814e-05	0.0588967	-0.807816	0.000242112	0.679226	-0.921014	0.000243211	0.680233	-0.920089
202981105	chr2:202981105:A:G	0.0023008	4.53761	-0.565033	2.24901e-05	-1.26888	-1.34923	2.2552e-05	-1.26891	-1.34905
202981273	chr2:202981273:T:C	0.00277231	4.71887	-0.559873	2.33927e-05	-1.23087	-1.34789	2.34572e-05	-1.2309	-1.34771
202981509	chr2:202981509:T:C	1.12568e-05	-1.77941e-10	-1.34747	8.24068e-05	-1.77941e-10	-1.31952	8.26154e-05	-1.77941e-10	-1.31959
202982094	chr2:202982094:A:T	0.00285283	4.79848	-0.610854	2.34301e-05	-1.21352	-1.36364	2.3494e-05	-1.21355	-1.36349
202982401	chr2:202982401:G:A	1.10756e-05	-1.77941e-10	-1.3637	7.92269e-05	-1.77941e-10	-1.35887	7.94259e-05	-1.77941e-10	-1.35896
202982659	chr2:202982659:G:A	0.00268563	4.73809	-0.610854	2.31249e-05	-1.22663	-1.36364	2.3188e-05	-1.22666	-1.36349
202983619	chr2:202983619:A:G	1.08894e-05	-1.77941e-10	-1.38064	7.75586e-05	-1.77941e-10	-1.38016	7.77612e-05	-1.77941e-10	-1.38014
202983679	chr2:202983679:G:A	0.00282416	4.74256	-0.565033	2.34814e-05	-1.22575	-1.34923	2.3546e-05	-1.22578	-1.34905
202983780	chr2:202983780:A:G	1.65024e-05	-1.77941e-10	-0.964931	0.000115842	-1.77941e-10	-0.978963	0.000116116	-1.77941e-10	-0.979195
202984001	chr2:202984001:G:A	6.18945e-05	0.335363	0.0216312	0.000121498	-1.11333	0.182043	0.000121995	-1.11354	0.183731
202984605	chr2:202984605:T:C	1.74554e-05	-1.77941e-10	-0.908791	0.000129241	-1.77941e-10	-0.869513	0.000129619	-1.77941e-10	-0.869188
202984813	chr2:202984813:T:C	1.1487e-05	-1.77941e-10	-1.32722	8.44929e-05	-1.77941e-10	-1.29452	8.47058e-05	-1.77941e-10	-1.2946
202985785	chr2:202985785:G:A	2.41894e-05	0.135193	-0.717718	0.000287378	0.769364	-0.839756	0.000288711	0.770391	-0.838751
202986013	chr2:202986013:A:T	1.02684e-05	-1.43937	-7.30438e-10	7.66123e-05	-1.39243	-7.30438e-10	7.68105e-05	-1.39244	-7.30438e-10
202986568	chr2:202986568:A:G	2.087e-05	-0.730123	-7.30438e-10	0.000195303	-0.456637	-7.30438e-10	0.000195902	-0.45617	-7.30438e-10
202987905	chr2:202987905:G:C	2.93753e-05	0.398059	-0.786342	0.000406772	1.17326	-0.896198	0.000408531	1.17431	-0.895523
202988089	chr2:202988089:C:T	1.58721e-05	-1.77941e-10	-1.00387	0.000109312	-1.77941e-10	-1.03698	0.000109605	-1.77941e-10	-1.0369
202989863	chr2:202989863:G:A	9.48229e-06	-1.51901	-7.30438e-10	6.9031e-05	-1.49663	-7.30438e-10	6.92148e-05	-1.49657	-7.30438e-10
202990587	chr2:202990587:T:A	1.23785e-05	-1.77941e-10	-1.25248	9.30869e-05	-1.77941e-10	-1.19766	9.33111e-05	-1.77941e-10	-1.19785
202991172	chr2:202991172:G:A	3.9594e-05	-1.77941e-10	-0.0897615	0.000270231	-1.77941e-10	-0.131913	0.000270964	-1.77941e-10	-0.131799
202991383	chr2:202991383:G:A	6.69493e-05	-1.77941e-10	0.435498	0.000477308	-1.77941e-10	0.436973	0.000478788	-1.77941e-10	0.437473
202991734	chr2:202991734:A:G	2.31085e-05	0.306499	-0.934737	0.000316777	1.06976	-1.04275	0.000318179	1.07064	-1.04182
202991767	chr2:202991767:C:T	1.1011e-05	-1.77941e-10	-1.36954	7.87393e-05	-1.77941e-10	-1.36505	7.89376e-05	-1.77941e-10	-1.36513
202992245	chr2:202992245:CACTT:C	9.55264e-06	-0.111073	-1.40055	2.87503e-05	-0.966952	-1.40559	2.88404e-05	-0.966421	-1.40559
202992285	chr2:202992285:A:G	1.90522e-05	-1.77941e-10	-0.821255	0.000135122	-1.77941e-10	-0.825008	0.000135473	-1.77941e-10	-0.825013
202993243	chr2:202993243:C:T	9.53212e-06	-1.51377	-7.30438e-10	6.73952e-05	-1.52062	-7.30438e-10	6.75703e-05	-1.52062	-7.30438e-10
202994032	chr2:202994032:T:C	1.06493e-05	-1.77941e-10	-1.40295	7.56953e-05	-1.77941e-10	-1.40447	7.58915e-05	-1.77941e-10	-1.40448
202994595	chr2:202994595:G:A	3.4963e-05	1.11901	-1.33316	0.000413518	1.66208	-1.36857	0.000415067	1.66293	-1.36827
202994668	chr2:202994668:T:C	0.00234314	4.59539	-0.604583	2.25814e-05	-1.25493	-1.35913	2.26431e-05	-1.25496	-1.35897
202994968	chr2:202994968:A:G	1.33456e-05	-1.77941e-10	-1.17725	9.86048e-05	-1.77941e-10	-1.14007	9.88353e-05	-1.77941e-10	-1.14033
202995779	chr2:202995779:A:AT	4.29844e-05	-1.77941e-10	-0.00760003	0.000340055	-1.77941e-10	0.0979168	0.00034096	-1.77941e-10	0.0979785
202995993	chr2:202995993:G:A	2.33345e-05	0.148289	-0.766796	0.000279043	0.784396	-0.884221	0.000280327	0.785427	-0.883257
202996143	chr2:202996143:G:C	2.60085e-05	0.443506	-0.953521	0.000332133	1.12656	-1.05222	0.000333643	1.12768	-1.05139
202996390	chr2:202996390:T:G	0.00227256	4.65931	-0.69909	2.2328e-05	-1.24344	-1.3819	2.2388e-05	-1.24347	-1.38179
202997187	chr2:202997187:G:A	0.00279861	4.82516	-0.656723	2.33384e-05	-1.20742	-1.37367	2.34016e-05	-1.20745	-1.37353
202997310	chr2:202997310:G:A	2.71393e-05	-0.467456	-7.30438e-10	0.000250763	-0.206682	-7.30438e-10	0.000251448	-0.206551	-7.30438e-10
202997930	chr2:202997930:C:G	1.14723e-05	-1.3285	-7.30438e-10	7.47726e-05	-1.41674	-7.30438e-10	7.49661e-05	-1.41675	-7.30438e-10
202998001	chr2:202998001:T:A	9.21853e-05	0.601703	0.15366	0.000156615	-0.987002	0.309604	0.000157322	-0.987239	0.311751
202998733	chr2:202998733:T:C	1.08245e-05	-1.77941e-10	-1.38662	7.70847e-05	-1.77941e-10	-1.38629	7.72859e-05	-1.77941e-10	-1.38627
202998820	chr2:202998820:C:T	1.44056e-05	-1.77941e-10	-1.10082	9.92479e-05	-1.77941e-10	-1.13357	9.95037e-05	-1.77941e-10	-1.13359
202999013	chr2:202999013:C:T	0.00207034	4.43477	-0.567735	2.26062e-05	-1.26073	-1.35223	2.26682e-05	-1.26076	-1.35206
202999391	chr2:202999391:G:A	1.98998e-05	-0.77773	-7.30438e-10	0.000182781	-0.5229	-7.30438e-10	0.00018334	-0.522442	-7.30438e-10
202999743	chr2:202999743:A:C	1.06245e-05	-1.77941e-10	-1.40528	7.57524e-05	-1.77941e-10	-1.40372	7.59503e-05	-1.77941e-10	-1.40371
203000792	chr2:203000792:T:C	0.00233871	4.61476	-0.625848	2.24537e-05	-1.25268	-1.36705	2.25148e-05	-1.25271	-1.3669
203001041	chr2:203001041:A:C	1.42264e-05	-1.77941e-10	-1.11334	9.83726e-05	-1.77941e-10	-1.14243	9.86307e-05	-1.77941e-10	-1.1424
203001322	chr2:203001322:C:G	1.2079e-05	-1.77941e-10	-1.27697	8.75847e-05	-1.77941e-10	-1.25858	8.77998e-05	-1.77941e-10	-1.25873
203001613	chr2:203001613:T:C	0.00191431	4.43523	-0.646557	2.15485e-05	-1.28935	-1.37153	2.1607e-05	-1.28938	-1.37139
203001956	chr2:203001956:G:GT	8.65913e-05	-1.77941e-10	0.692761	0.000619724	-1.77941e-10	0.698086	0.000621657	-1.77941e-10	0.698602
203002134	chr2:203002134:A:G	0.00269025	4.72832	-0.599373	2.32119e-05	-1.22865	-1.35787	2.32755e-05	-1.22868	-1.35771
203002855	chr2:203002855:C:T	1.10603e-05	-1.77941e-10	-1.36508	7.91065e-05	-1.77941e-10	-1.36039	7.93053e-05	-1.77941e-10	-1.36048
203002975	chr2:203002975:G:C	6.3031e-06	-1.3989	-0.528493	3.0367e-05	-1.48558	-0.832256	3.04732e-05	-1.48563	-0.831303
203003634	chr2:203003634:T:A	2.7119e-05	0.40375	-0.871953	0.000340358	1.0791	-0.980292	0.000341927	1.08021	-0.979402
203004003	chr2:203004003:G:T	1.07196e-05	-1.77941e-10	-1.39636	7.6034e-05	-1.77941e-10	-1.40001	7.62319e-05	-1.77941e-10	-1.40001
203004654	chr2:203004654:G:A	1.10936e-05	-1.77941e-10	-1.36207	7.93616e-05	-1.77941e-10	-1.35717	7.95608e-05	-1.77941e-10	-1.35726
203004715	chr2:203004715:C:T	2.25395e-05	-1.77941e-10	-0.653168	0.000158849	-1.77941e-10	-0.663232	0.000159267	-1.77941e-10	-0.663202
203005124	chr2:203005124:C:T	0.00240739	4.71636	-0.698499	2.26067e-05	-1.23115	-1.38179	2.26674e-05	-1.23118	-1.38167
203006223	chr2:203006223:A:C	1.88495e-05	0.263611	-1.09556	3.58403e-05	-1.15272	-0.999394	3.59493e-05	-1.15293	-0.998749
203007036	chr2:203007036:C:T	1.08224e-05	-1.38682	-7.30438e-10	7.53183e-05	-1.40947	-7.30438e-10	7.55105e-05	-1.40951	-7.30438e-10
203007481	chr2:203007481:C:T	1.06329e-05	-1.77941e-10	-1.40448	7.62884e-05	-1.77941e-10	-1.39667	7.64843e-05	-1.77941e-10	-1.3967
203008260	chr2:203008260:G:A	9.52212e-06	-1.51482	-7.30438e-10	6.95239e-05	-1.48952	-7.30438e-10	6.97038e-05	-1.48953	-7.30438e-10
203008454	chr2:203008454:C:T	1.06418e-05	-1.77941e-10	-1.40365	7.61261e-05	-1.77941e-10	-1.3988	7.63254e-05	-1.77941e-10	-1.39878
203008788	chr2:203008788:C:T	2.93394e-05	-1.77941e-10	-0.389505	0.000209695	-1.77941e-10	-0.385535	0.00021027	-1.77941e-10	-0.385395
203008816	chr2:203008816:T:C	9.46412e-06	-1.52093	-7.30438e-10	6.82243e-05	-1.50839	-7.30438e-10	6.84013e-05	-1.50839	-7.30438e-10
203009020	chr2:203009020:G:A	0.00197606	4.51896	-0.698539	2.16888e-05	-1.27259	-1.3818	2.17472e-05	-1.27262	-1.38168
203009189	chr2:203009189:A:G	2.73746e-05	0.389297	-0.84812	4.79386e-05	-1.08546	-0.77581	4.81082e-05	-1.08568	-0.774657
203009309	chr2:203009309:A:G	3.79586e-05	-0.131941	-7.30438e-10	6.79551e-05	-1.51234	-7.30438e-10	6.81315e-05	-1.51235	-7.30438e-10
203009410	chr2:203009410:G:T	1.08539e-05	0.0215829	-1.4055	3.12242e-05	-0.890415	-1.39958	3.13239e-05	-0.889847	-1.39956
203010100	chr2:203010100:G:T	2.75821e-05	-0.451272	-7.30438e-10	7.34411e-05	-1.43471	-7.30438e-10	7.36322e-05	-1.4347	-7.30438e-10
203010207	chr2:203010207:A:G	1.12845e-05	-1.77941e-10	-1.34501	8.08195e-05	-1.77941e-10	-1.33897	8.10206e-05	-1.77941e-10	-1.33908
203010306	chr2:203010306:G:A	1.80468e-05	-1.77941e-10	-0.87547	0.000128027	-1.77941e-10	-0.878945	0.00012836	-1.77941e-10	-0.878948
203011162	chr2:203011162:A:G	1.41652e-05	-1.77941e-10	-1.11765	0.000103931	-1.77941e-10	-1.08746	0.000104228	-1.77941e-10	-1.0872
203011489	chr2:203011489:A:G	1.08995e-05	-1.37972	-7.30438e-10	7.56e-05	-1.40573	-7.30438e-10	7.57903e-05	-1.40582	-7.30438e-10
203012510	chr2:203012510:C:T	0.00347287	4.86207	-0.477767	2.48525e-05	-1.1981	-1.32013	2.492e-05	-1.19813	-1.31999
203012882	chr2:203012882:T:C	1.31131e-05	-1.77941e-10	-1.19482	9.56646e-05	-1.77941e-10	-1.17034	9.58929e-05	-1.77941e-10	-1.17055
203013429	chr2:203013429:C:T	3.01123e-05	0.781331	-1.14484	0.000413342	1.53105	-1.23796	0.000415148	1.53224	-1.2374
203014780	chr2:203014780:A:G	2.36752e-05	0.287509	-0.891517	0.000292445	0.944654	-0.997565	0.000293775	0.945734	-0.996705
203016111	chr2:203016111:G:A	0.00158987	4.43038	-0.827416	2.16928e-05	-1.28123	-1.37298	2.17504e-05	-1.28125	-1.3729
203016269	chr2:203016269:T:C	0.00147611	4.45745	-0.928726	2.13705e-05	-1.27551	-1.39366	2.14266e-05	-1.27553	-1.39362
203016775	chr2:203016775:G:A	8.72698e-05	-1.77941e-10	0.700567	0.000624049	-1.77941e-10	0.705039	0.000625985	-1.77941e-10	0.70554
203017835	chr2:203017835:C:T	1.33998e-05	0.0804455	-1.25364	4.14946e-05	-0.815103	-1.19052	4.16332e-05	-0.814497	-1.19039
203017870	chr2:203017870:A:C	2.77455e-05	0.536531	-0.981897	4.4679e-05	-1.01385	-0.917841	4.483e-05	-1.01408	-0.916828
203018470	chr2:203018470:C:G	0.0038122	4.78778	-0.310254	2.58243e-05	-1.21499	-1.26488	2.58953e-05	-1.21502	-1.2647
203018943	chr2:203018943:T:A	1.07327e-05	-1.77941e-10	-1.39514	7.76675e-05	-1.77941e-10	-1.37875	7.7865e-05	-1.77941e-10	-1.37881
203018972	chr2:203018972:C:T	2.08284e-05	0.308128	-1.04025	3.89313e-05	-1.13223	-0.937157	3.90513e-05	-1.13244	-0.936466
203019927	chr2:203019927:G:A	1.17625e-05	0.102054	-1.40558	3.29034e-05	-0.838958	-1.39866	3.30092e-05	-0.838367	-1.39863
203020020	chr2:203020020:A:ATAAT	0.00330644	4.80036	-0.465173	2.46211e-05	-1.21202	-1.31556	2.46882e-05	-1.21205	-1.31541
203021219	chr2:203021219:C:T	1.24314e-05	-1.77941e-10	-1.24821	9.34825e-05	-1.77941e-10	-1.19341	9.37077e-05	-1.77941e-10	-1.19361
203023115	chr2:203023115:G:T	9.66868e-05	-1.77941e-10	0.803039	0.000694346	-1.77941e-10	0.811781	0.000696187	-1.77941e-10	0.811832
203023165	chr2:203023165:A:C	9.47172e-06	-1.52013	-7.30438e-10	6.85836e-05	-1.50314	-7.30438e-10	6.87614e-05	-1.50314	-7.30438e-10
203023892	chr2:203023892:A:C	2.44434e-05	-1.77941e-10	-0.572076	0.000173347	-1.77941e-10	-0.575895	0.000173829	-1.77941e-10	-0.575716
203023985	chr2:203023985:T:G	2.32255e-05	-0.623189	-7.30438e-10	0.000221072	-0.3327	-7.30438e-10	0.000221761	-0.332186	-7.30438e-10
203024087	chr2:203024087:T:C	2.99879e-05	-1.77941e-10	-0.367644	0.000213159	-1.77941e-10	-0.369149	0.000213787	-1.77941e-10	-0.368804
203024135	chr2:203024135:A:G	1.01216e-05	-0.0483753	-1.40539	2.9832e-05	-0.935318	-1.40029	2.99266e-05	-0.93477	-1.40027
203024557	chr2:203024557:A:G	4.10476e-05	-1.77941e-10	-0.0537065	0.000324152	-1.77941e-10	0.0500244	0.000325014	-1.77941e-10	0.0500821
203024940	chr2:203024940:AAG:A	1.23722e-05	-1.77941e-10	-1.25298	9.2962e-05	-1.77941e-10	-1.199	9.31859e-05	-1.77941e-10	-1.19919
203025050	chr2:203025050:T:A	1.59047e-05	-1.77941e-10	-1.00182	0.000116693	-1.77941e-10	-0.971642	0.000116978	-1.77941e-10	-0.971798
203025270	chr2:203025270:C:T	4.27504e-05	-1.77941e-10	-0.0130585	0.000304566	-1.77941e-10	-0.0123007	0.000305324	-1.77941e-10	-0.0124114
203025983	chr2:203025983:G:A	1.88608e-05	-0.831354	-7.30438e-10	0.00012111	-0.93449	-7.30438e-10	0.000121405	-0.934651	-7.30438e-10
203027164	chr2:203027164:A:G	1.86517e-05	-1.77941e-10	-0.842502	0.000132261	-1.77941e-10	-0.84641	0.000132604	-1.77941e-10	-0.846418
203027647	chr2:203027647:A:G	8.70285e-05	-1.77941e-10	0.697798	0.00062285	-1.77941e-10	0.703116	0.000624792	-1.77941e-10	0.703634
203028044	chr2:203028044:T:C	0.00393848	5.00123	-0.491122	2.56431e-05	-1.16662	-1.32029	2.57128e-05	-1.16665	-1.32015
203028233	chr2:203028233:A:G	1.88646e-05	0.0908372	-0.921987	0.000225642	0.712217	-1.02446	0.000226652	0.713245	-1.02362
203028268	chr2:203028268:C:T	1.0639e-05	-1.77941e-10	-1.40391	7.64122e-05	-1.77941e-10	-1.39505	7.66082e-05	-1.77941e-10	-1.39508
203028335	chr2:203028335:T:A	1.14576e-05	-1.77941e-10	-1.32978	8.41718e-05	-1.77941e-10	-1.29833	8.43847e-05	-1.77941e-10	-1.2984
203028336	chr2:203028336:A:T	1.14307e-05	-1.77941e-10	-1.33213	8.39363e-05	-1.77941e-10	-1.30113	8.41486e-05	-1.77941e-10	-1.3012
203028588	chr2:203028588:T:C	1.07005e-05	-1.77941e-10	-1.39815	7.58499e-05	-1.77941e-10	-1.40243	7.60481e-05	-1.77941e-10	-1.40242
203028927	chr2:203028927:C:T	1.80468e-05	-1.77941e-10	-0.87547	0.000128027	-1.77941e-10	-0.878945	0.00012836	-1.77941e-10	-0.878948
203029269	chr2:203029269:C:T	1.18391e-05	-1.77941e-10	-1.29703	8.68865e-05	-1.77941e-10	-1.26659	8.71124e-05	-1.77941e-10	-1.26659
203029276	chr2:203029276:C:A	0.00334994	4.88631	-0.538052	2.45645e-05	-1.19279	-1.3371	2.46308e-05	-1.19282	-1.33697
203029300	chr2:203029300:GCTT:G	1.07824e-05	-1.39052	-7.30438e-10	7.49106e-05	-1.41489	-7.30438e-10	7.50995e-05	-1.41497	-7.30438e-10
203029504	chr2:203029504:G:A	1.32207e-05	0.146313	-1.33297	3.81257e-05	-0.808428	-1.28187	3.82516e-05	-0.807824	-1.28178
203029991	chr2:203029991:G:A	2.32377e-05	-1.77941e-10	-0.622664	0.00016614	-1.77941e-10	-0.618358	0.000166595	-1.77941e-10	-0.618223
203030410	chr2:203030410:C:T	1.59317e-05	-1.77941e-10	-1.00013	0.0001169	-1.77941e-10	-0.969874	0.000117185	-1.77941e-10	-0.97003
203030526	chr2:203030526:G:A	1.20691e-05	-1.77941e-10	-1.27779	8.36152e-05	-1.77941e-10	-1.30496	8.38418e-05	-1.77941e-10	-1.30485
203030625	chr2:203030625:C:T	2.12443e-05	-1.77941e-10	-0.712348	0.00015603	-1.77941e-10	-0.681144	0.000156454	-1.77941e-10	-0.681024
203031342	chr2:203031342:T:C	1.07183e-05	-1.77941e-10	-1.39649	7.74981e-05	-1.77941e-10	-1.38094	7.76953e-05	-1.77941e-10	-1.38099
203032054	chr2:203032054:A:G	1.47271e-05	-1.77941e-10	-1.07875	0.000101636	-1.77941e-10	-1.10979	0.000101902	-1.77941e-10	-1.10978
203032881	chr2:203032881:T:C	1.55116e-05	-1.77941e-10	-1.02685	0.000114288	-1.77941e-10	-0.992465	0.000114619	-1.77941e-10	-0.992175
203033006	chr2:203033006:A:T	1.18988e-05	-1.77941e-10	-1.292	8.88154e-05	-1.77941e-10	-1.24463	8.90315e-05	-1.77941e-10	-1.2448
203033040	chr2:203033040:G:A	1.08269e-05	-1.77941e-10	-1.3864	7.62219e-05	-1.77941e-10	-1.39754	7.64301e-05	-1.77941e-10	-1.39741
203033223	chr2:203033223:A:G	0.00411448	4.87994	-0.326112	2.62578e-05	-1.19316	-1.27007	2.63299e-05	-1.19319	-1.26989
203033807	chr2:203033807:T:C	1.35353e-05	0.100556	-1.26369	0.000133843	0.463246	-1.29777	0.000134246	0.463751	-1.29786
203034435	chr2:203034435:G:C	1.06235e-05	-1.77941e-10	-1.40537	7.56309e-05	-1.77941e-10	-1.40532	7.58272e-05	-1.77941e-10	-1.40533
203034541	chr2:203034541:C:T	1.16219e-05	-1.77941e-10	-1.31555	8.4039e-05	-1.77941e-10	-1.29991	8.42456e-05	-1.77941e-10	-1.30005
203036661	chr2:203036661:T:C	1.21014e-05	-1.77941e-10	-1.27512	8.67408e-05	-1.77941e-10	-1.26827	8.69815e-05	-1.77941e-10	-1.26809
203038030	chr2:203038030:G:T	1.5948e-05	-1.77941e-10	-0.999106	0.000114463	-1.77941e-10	-0.990936	0.000114836	-1.77941e-10	-0.990284
203038124	chr2:203038124:G:A	1.22192e-05	-1.77941e-10	-1.26543	8.66567e-05	-1.77941e-10	-1.26923	8.6885e-05	-1.77941e-10	-1.2692
203038500	chr2:203038500:C:A	1.20037e-05	-1.77941e-10	-1.28323	8.46338e-05	-1.77941e-10	-1.29286	8.48629e-05	-1.77941e-10	-1.29275
203038880	chr2:203038880:A:G	1.88148e-05	-1.77941e-10	-0.833792	0.000132111	-1.77941e-10	-0.847543	0.000132599	-1.77941e-10	-0.846456
203039582	chr2:203039582:T:C	0.00324852	4.05272	0.2648	2.85258e-05	-1.35834	-1.02204	2.86082e-05	-1.35836	-1.02173
203039583	chr2:203039583:G:A	0.0037521	4.28387	0.177758	2.85388e-05	-1.31694	-1.06299	2.86206e-05	-1.31696	-1.0627
203039940	chr2:203039940:T:A	1.13057e-05	-1.77941e-10	-1.34313	8.05693e-05	-1.77941e-10	-1.34207	8.07821e-05	-1.77941e-10	-1.34203
203040452	chr2:203040452:G:T	2.71221e-05	0.395605	-0.863694	0.000339705	1.06925	-0.972361	0.000341272	1.07036	-0.971465
203040787	chr2:203040787:G:T	2.83669e-05	-1.77941e-10	-0.423216	0.000195736	-1.77941e-10	-0.454423	0.000196244	-1.77941e-10	-0.454427
203040995	chr2:203040995:C:A	2.14383e-05	0.406906	-1.11016	3.78515e-05	-1.08225	-1.01527	3.79652e-05	-1.08247	-1.01465
203042066	chr2:203042066:A:G	1.06116e-05	-1.40649	-7.30438e-10	7.37992e-05	-1.42984	-7.30438e-10	7.39857e-05	-1.42991	-7.30438e-10
203042510	chr2:203042510:A:G	1.09083e-05	-1.77941e-10	-1.37892	7.75768e-05	-1.77941e-10	-1.37992	7.77792e-05	-1.77941e-10	-1.37991
203042920	chr2:203042920:A:G	1.24931e-05	-1.77941e-10	-1.24326	9.18264e-05	-1.77941e-10	-1.21129	9.2044e-05	-1.77941e-10	-1.21152
203043600	chr2:203043600:G:A	8.33892e-05	-1.77941e-10	0.655081	0.000596108	-1.77941e-10	0.659233	0.00059797	-1.77941e-10	0.659755
203044051	chr2:203044051:G:T	1.5243e-05	-1.77941e-10	-1.04432	0.000105009	-1.77941e-10	-1.07714	0.000105284	-1.77941e-10	-1.07713
203044582	chr2:203044582:G:A	3.4372e-06	-1.13055	-1.40323	1.77005e-05	-1.46896	-1.38863	1.77481e-05	-1.46881	-1.3887
203046309	chr2:203046309:G:A	1.0682e-05	-1.39988	-7.30438e-10	7.10305e-05	-1.46808	-7.30438e-10	7.12146e-05	-1.46809	-7.30438e-10
203046491	chr2:203046491:C:T	1.50976e-05	-0.14014	-0.913759	0.000167484	0.406736	-1.01704	0.000168209	0.407602	-1.01618
203047507	chr2:203047507:A:G	1.23349e-05	-1.77941e-10	-1.25601	9.17071e-05	-1.77941e-10	-1.21259	9.18895e-05	-1.77941e-10	-1.2132
203048266	chr2:203048266:C:T	1.52392e-05	-1.77941e-10	-1.04456	0.000111636	-1.77941e-10	-1.01594	0.00011191	-1.77941e-10	-1.01609
203048330	chr2:203048330:T:C	1.64621e-05	0.00831889	-0.975696	0.000188803	0.581476	-1.07196	0.000189614	0.58238	-1.07117
203048342	chr2:203048342:A:G	1.17329e-05	-1.30605	-7.30438e-10	9.33436e-05	-1.1949	-7.30438e-10	9.35763e-05	-1.19501	-7.30438e-10
203048829	chr2:203048829:A:G	3.36192e-06	-1.15415	-1.40177	1.79353e-05	-1.45256	-1.39186	1.79841e-05	-1.45238	-1.39192
203049061	chr2:203049061:C:T	1.08348e-05	-1.77941e-10	-1.38568	7.87833e-05	-1.77941e-10	-1.36449	7.89825e-05	-1.77941e-10	-1.36456
203049110	chr2:203049110:G:A	1.4276e-05	-1.77941e-10	-1.10986	0.000107271	-1.77941e-10	-1.05583	0.000107577	-1.77941e-10	-1.05558
203049219	chr2:203049219:C:T	3.39571e-06	-1.14306	-1.40287	1.78943e-05	-1.45719	-1.38952	1.79428e-05	-1.45702	-1.38958
203049309	chr2:203049309:G:A	1.03131e-05	-1.43502	-7.30438e-10	7.02703e-05	-1.47884	-7.30438e-10	7.04518e-05	-1.47886	-7.30438e-10
203049544	chr2:203049544:C:G	1.0823e-05	-1.77941e-10	-1.38677	7.86598e-05	-1.77941e-10	-1.36606	7.88589e-05	-1.77941e-10	-1.36613
203049673	chr2:203049673:G:A	1.08492e-05	-1.77941e-10	-1.38434	7.89324e-05	-1.77941e-10	-1.3626	7.91319e-05	-1.77941e-10	-1.36267
203050640	chr2:203050640:T:C	9.55381e-06	-1.5115	-7.30438e-10	7.03632e-05	-1.47752	-7.30438e-10	7.05521e-05	-1.47743	-7.30438e-10
203051585	chr2:203051585:T:C	3.81403e-05	-1.77941e-10	-0.127167	0.000300382	-1.77941e-10	-0.0261339	0.000301182	-1.77941e-10	-0.0260721
203051643	chr2:203051643:A:G	2.78838e-05	-0.440392	-7.30438e-10	0.000258312	-0.177021	-7.30438e-10	0.000259018	-0.176888	-7.30438e-10
203051693	chr2:203051693:A:T	1.08259e-05	-1.77941e-10	-1.3865	7.86884e-05	-1.77941e-10	-1.36569	7.88874e-05	-1.77941e-10	-1.36576
203051764	chr2:203051764:T:G	0.00625173	5.06327	-0.0910951	2.99605e-05	-1.15043	-1.18088	3.00445e-05	-1.15046	-1.18065
203051990	chr2:203051990:C:T	2.85962e-05	-0.415166	-7.30438e-10	0.000265675	-0.148914	-7.30438e-10	0.000266402	-0.14878	-7.30438e-10
203052627	chr2:203052627:G:A	1.17671e-05	-1.77941e-10	-1.30313	8.39109e-05	-1.77941e-10	-1.30143	8.4133e-05	-1.77941e-10	-1.30139
203053367	chr2:203053367:C:T	1.08109e-05	-1.77941e-10	-1.38788	7.85278e-05	-1.77941e-10	-1.36774	7.87266e-05	-1.77941e-10	-1.3678
203054254	chr2:203054254:C:T	1.42445e-05	-1.77941e-10	-1.11206	9.83927e-05	-1.77941e-10	-1.14222	9.86521e-05	-1.77941e-10	-1.14219
203056547	chr2:203056547:A:G	2.33607e-05	0.366843	-0.984224	0.000292856	1.02784	-1.07935	0.00029417	1.02893	-1.07856
203056641	chr2:203056641:A:C	1.0625e-05	-1.77941e-10	-1.40522	7.56975e-05	-1.77941e-10	-1.40444	7.58958e-05	-1.77941e-10	-1.40442
203056725	chr2:203056725:G:A	3.06556e-05	0.753848	-1.09947	4.54456e-05	-0.910925	-1.00375	4.55811e-05	-0.911185	-1.00311
203057011	chr2:203057011:A:G	0.000394954	2.21033	-7.30438e-10	0.00251185	2.09759	-7.30438e-10	0.00251779	2.09735	-7.30438e-10
203057849	chr2:203057849:C:T	1.82086e-05	0.35095	-1.21749	0.000223455	0.965427	-1.28741	0.000224327	0.966358	-1.28704
203058004	chr2:203058004:C:T	1.4076e-05	-1.77941e-10	-1.12397	9.74151e-05	-1.77941e-10	-1.15221	9.76706e-05	-1.77941e-10	-1.15219
203059419	chr2:203059419:A:G	1.06632e-05	-1.77941e-10	-1.40164	7.66688e-05	-1.77941e-10	-1.39169	7.68461e-05	-1.77941e-10	-1.39198
203059715	chr2:203059715:G:A	1.52247e-05	-1.77941e-10	-1.04552	0.000111769	-1.77941e-10	-1.01475	0.000112092	-1.77941e-10	-1.01446
203060637	chr2:203060637:G:A	0.0058059	5.17967	-0.281476	2.85703e-05	-1.12329	-1.25553	2.86491e-05	-1.12332	-1.25534
203060866	chr2:203060866:C:T	1.06325e-05	-1.77941e-10	-1.40453	7.56295e-05	-1.77941e-10	-1.40534	7.58255e-05	-1.77941e-10	-1.40535
203061548	chr2:203061548:A:G	0.00419775	4.98482	-0.410954	2.61382e-05	-1.16973	-1.29806	2.62097e-05	-1.16976	-1.29789
203061614	chr2:203061614:C:T	1.08862e-05	-1.77941e-10	-1.38095	7.9044e-05	-1.77941e-10	-1.36119	7.92438e-05	-1.77941e-10	-1.36126
203062828	chr2:203062828:G:A	4.00769e-05	0.736314	-0.813952	5.93849e-05	-0.907506	-0.739644	5.95949e-05	-0.907762	-0.738453
203062864	chr2:203062864:T:C	0.00455056	5.0816	-0.427028	2.65946e-05	-1.14653	-1.30396	2.66672e-05	-1.14656	-1.30379
203063669	chr2:203063669:T:C	1.08228e-05	-1.77941e-10	-1.38679	7.63252e-05	-1.77941e-10	-1.39619	7.65294e-05	-1.77941e-10	-1.39611
203064115	chr2:203064115:G:A	3.18283e-06	-1.24383	-1.36684	1.88843e-05	-1.42829	-1.36457	1.89385e-05	-1.42811	-1.36448
203064535	chr2:203064535:T:A	1.06457e-05	-1.77941e-10	-1.40329	7.65092e-05	-1.77941e-10	-1.39378	7.67051e-05	-1.77941e-10	-1.39382
203064712	chr2:203064712:C:T	1.07026e-05	-1.77941e-10	-1.39795	7.72863e-05	-1.77941e-10	-1.38367	7.74832e-05	-1.77941e-10	-1.38372
203064987	chr2:203064987:G:A	3.01436e-06	-1.27735	-1.3877	1.81354e-05	-1.44714	-1.38618	1.81867e-05	-1.44698	-1.38612
203065564	chr2:203065564:A:G	1.24033e-05	-1.77941e-10	-1.25048	8.89432e-05	-1.77941e-10	-1.24319	8.91646e-05	-1.77941e-10	-1.2433
203065621	chr2:203065621:G:A	1.06336e-05	-1.77941e-10	-1.40442	7.56234e-05	-1.77941e-10	-1.40542	7.58201e-05	-1.77941e-10	-1.40542
203066180	chr2:203066180:T:G	2.01527e-05	-0.765101	-7.30438e-10	0.000111553	-1.01669	-7.30438e-10	0.000111864	-1.0165	-7.30438e-10
203066289	chr2:203066289:A:G	2.92625e-05	0.621138	-1.01327	4.52087e-05	-0.968426	-0.951473	4.53597e-05	-0.968669	-0.950491
203066859	chr2:203066859:G:A	1.65998e-05	-0.959048	-7.30438e-10	0.00010481	-1.07904	-7.30438e-10	0.000105089	-1.07898	-7.30438e-10
203066865	chr2:203066865:G:A	1.06261e-05	-1.77941e-10	-1.40513	7.57138e-05	-1.77941e-10	-1.40423	7.59096e-05	-1.77941e-10	-1.40424
203067453	chr2:203067453:A:G	0.00509083	4.96849	-0.201731	2.79879e-05	-1.17397	-1.22545	2.80657e-05	-1.174	-1.22524
203067788	chr2:203067788:C:T	9.85452e-06	-1.48051	-7.30438e-10	7.26078e-05	-1.44612	-7.30438e-10	7.27959e-05	-1.44613	-7.30438e-10
203068271	chr2:203068271:A:G	1.02617e-05	-0.54019	-0.899828	9.76711e-05	-0.229677	-0.919907	9.79831e-05	-0.229133	-0.919858
203068616	chr2:203068616:A:G	0.000876636	3.94936	-0.941706	1.99882e-05	-1.339	-1.39705	2.00413e-05	-1.33902	-1.39697
203068665	chr2:203068665:G:A	9.46595e-06	-1.52074	-7.30438e-10	6.83659e-05	-1.50632	-7.30438e-10	6.85432e-05	-1.50632	-7.30438e-10
203069449	chr2:203069449:A:G	1.06514e-05	-1.77941e-10	-1.40275	7.56109e-05	-1.77941e-10	-1.40559	7.58077e-05	-1.77941e-10	-1.40559
203069961	chr2:203069961:G:T	1.4247e-05	-1.77941e-10	-1.11189	9.84351e-05	-1.77941e-10	-1.14179	9.86988e-05	-1.77941e-10	-1.14171
203070256	chr2:203070256:A:G	1.9979e-05	-1.77941e-10	-0.773758	0.000146542	-1.77941e-10	-0.743875	0.00014694	-1.77941e-10	-0.743759
203070519	chr2:203070519:A:G	1.06214e-05	-1.77941e-10	-1.40557	7.57783e-05	-1.77941e-10	-1.40338	7.59698e-05	-1.77941e-10	-1.40345
203070841	chr2:203070841:C:T	9.35926e-06	-0.229554	-1.30252	3.65225e-05	-0.865453	-1.26781	3.66399e-05	-0.865142	-1.26751
203070895	chr2:203070895:G:A	1.04423e-05	-1.42258	-7.30438e-10	7.16053e-05	-1.46002	-7.30438e-10	7.17909e-05	-1.46003	-7.30438e-10
203072452	chr2:203072452:A:G	1.40096e-05	0.210744	-1.33944	4.08978e-05	-0.729054	-1.29106	4.10336e-05	-0.728414	-1.29098
203074917	chr2:203074917:A:G	0.00574586	5.26907	-0.381275	2.86911e-05	-1.09826	-1.27634	2.877e-05	-1.0983	-1.27616
203075246	chr2:203075246:C:G	1.35649e-05	0.0749266	-1.23588	3.52993e-05	-0.862097	-1.30523	3.54079e-05	-0.861521	-1.30533
203076740	chr2:203076740:C:T	2.78299e-05	-0.442329	-7.30438e-10	0.000165546	-0.621938	-7.30438e-10	0.000166019	-0.621685	-7.30438e-10
203077148	chr2:203077148:A:G	1.02453e-05	-1.44162	-7.30438e-10	7.16784e-05	-1.459	-7.30438e-10	7.18621e-05	-1.45904	-7.30438e-10
203077156	chr2:203077156:A:G	9.84317e-06	-1.48166	-7.30438e-10	7.24939e-05	-1.44769	-7.30438e-10	7.26817e-05	-1.4477	-7.30438e-10
203077524	chr2:203077524:A:G	1.42239e-05	-1.11352	-7.30438e-10	9.37024e-05	-1.19107	-7.30438e-10	9.39352e-05	-1.19118	-7.30438e-10
203077555	chr2:203077555:G:A	1.06936e-05	-1.77941e-10	-1.39879	7.71865e-05	-1.77941e-10	-1.38496	7.73833e-05	-1.77941e-10	-1.38501
203078445	chr2:203078445:A:G	0.0058537	5.1426	-0.236206	2.8849e-05	-1.1304	-1.23872	2.89288e-05	-1.13043	-1.23852
203078576	chr2:203078576:C:T	1.37218e-05	0.142724	-1.29218	4.00561e-05	-0.816518	-1.22439	4.0191e-05	-0.815921	-1.22422
203079154	chr2:203079154:A:C	1.14167e-05	-1.77941e-10	-1.33336	8.01384e-05	-1.77941e-10	-1.34743	8.03698e-05	-1.77941e-10	-1.34715
203079305	chr2:203079305:A:G	7.36034e-06	-0.424847	-1.34748	1.93799e-05	-1.44528	-1.32167	1.94355e-05	-1.44541	-1.32127
203081146	chr2:203081146:A:T	1.19594e-05	-1.77941e-10	-1.28692	8.51346e-05	-1.77941e-10	-1.28696	8.53575e-05	-1.77941e-10	-1.28694
203081273	chr2:203081273:T:A	1.14041e-05	-1.77941e-10	-1.33447	7.94856e-05	-1.77941e-10	-1.35561	7.96907e-05	-1.77941e-10	-1.35563
203081997	chr2:203081997:A:G	1.59519e-05	-1.77941e-10	-0.99886	0.000112758	-1.77941e-10	-1.00595	0.000113063	-1.77941e-10	-1.00584
203082098	chr2:203082098:A:G	1.24398e-05	-1.77941e-10	-1.24754	9.13783e-05	-1.77941e-10	-1.21618	9.15951e-05	-1.77941e-10	-1.21641
203082161	chr2:203082161:G:T	1.66232e-05	-1.77941e-10	-0.957639	0.000121871	-1.77941e-10	-0.928224	0.000122184	-1.77941e-10	-0.928255
203084168	chr2:203084168:G:A	1.36353e-05	-1.77941e-10	-1.15578	9.93304e-05	-1.77941e-10	-1.13274	9.96139e-05	-1.77941e-10	-1.13248
203084584	chr2:203084584:T:C	1.24643e-05	-1.77941e-10	-1.24557	9.15764e-05	-1.77941e-10	-1.21402	9.17935e-05	-1.77941e-10	-1.21424
203084952	chr2:203084952:C:T	1.06264e-05	-1.77941e-10	-1.40509	7.56134e-05	-1.77941e-10	-1.40556	7.58098e-05	-1.77941e-10	-1.40556
203085233	chr2:203085233:C:T	1.11689e-05	-0.065733	-1.28958	2.34458e-05	-1.32114	-1.25536	2.3515e-05	-1.32132	-1.25483
203085240	chr2:203085240:C:G	1.80759e-05	-1.77941e-10	-0.87386	0.000128233	-1.77941e-10	-0.877342	0.000128566	-1.77941e-10	-0.877345
203085869	chr2:203085869:G:A	7.67304e-06	-0.448492	-1.28223	7.95586e-05	-0.0230203	-1.33167	7.98584e-05	-0.0222318	-1.3313
203086827	chr2:203086827:G:C	7.49816e-06	-0.379472	-1.37431	1.93221e-05	-1.42983	-1.34011	1.93746e-05	-1.42995	-1.33987
203087123	chr2:203087123:T:C	0.00785176	5.58223	-0.382176	3.05631e-05	-1.01999	-1.29141	3.06468e-05	-1.02003	-1.29123
203087336	chr2:203087336:C:G	0.00897283	5.5025	-0.168986	3.24303e-05	-1.03936	-1.21274	3.25204e-05	-1.0394	-1.21252
203087371	chr2:203087371:G:A	0.00012613	-1.77941e-10	1.06888	0.00084241	-1.77941e-10	1.00508	0.000844818	-1.77941e-10	1.00534
203087693	chr2:203087693:A:G	1.2626e-05	-1.77941e-10	-1.23268	8.6744e-05	-1.77941e-10	-1.26823	8.69668e-05	-1.77941e-10	-1.26826
203087800	chr2:203087800:A:C	2.08927e-05	-0.72904	-7.30438e-10	0.000114856	-0.98751	-7.30438e-10	0.000115177	-0.987316	-7.30438e-10
203088214	chr2:203088214:A:G	9.48189e-06	-1.51905	-7.30438e-10	6.89078e-05	-1.49842	-7.30438e-10	6.90865e-05	-1.49843	-7.30438e-10
203088405	chr2:203088405:CAAAT:C	1.87441e-05	-1.77941e-10	-0.837561	0.000135136	-1.77941e-10	-0.82491	0.000135514	-1.77941e-10	-0.824709
203088511	chr2:203088511:G:C	6.59562e-06	-0.563397	-1.31863	6.74789e-05	-0.160625	-1.35875	6.77244e-05	-0.159875	-1.35846
203088768	chr2:203088768:T:G	1.06594e-05	-1.77941e-10	-1.40199	7.67294e-05	-1.77941e-10	-1.3909	7.69257e-05	-1.77941e-10	-1.39095
203088777	chr2:203088777:C:T	2.17042e-05	-1.77941e-10	-0.690931	0.000162055	-1.77941e-10	-0.643254	0.000162538	-1.77941e-10	-0.642873
203088905	chr2:203088905:G:A	2.16614e-05	-1.77941e-10	-0.692906	0.000161726	-1.77941e-10	-0.645286	0.000162208	-1.77941e-10	-0.644906
203090550	chr2:203090550:T:C	8.49194e-06	-0.411355	-1.21797	2.3288e-05	-1.44473	-1.13852	2.3356e-05	-1.44485	-1.13808
203091204	chr2:203091204:T:C	1.06676e-05	-1.77941e-10	-1.40122	7.67983e-05	-1.77941e-10	-1.39001	7.69955e-05	-1.77941e-10	-1.39004
203092662	chr2:203092662:C:G	1.11309e-05	-1.77941e-10	-1.35871	8.10258e-05	-1.77941e-10	-1.33642	8.12376e-05	-1.77941e-10	-1.33641
203093125	chr2:203093125:G:T	5.86561e-05	-1.77941e-10	0.303254	0.00041954	-1.77941e-10	0.307971	0.000420824	-1.77941e-10	0.308428
203093418	chr2:203093418:G:A	1.07048e-05	-1.77941e-10	-1.39774	7.6031e-05	-1.77941e-10	-1.40005	7.62254e-05	-1.77941e-10	-1.40009
203093840	chr2:203093840:G:T	1.10339e-05	-1.77941e-10	-1.36747	8.07417e-05	-1.77941e-10	-1.33993	8.09443e-05	-1.77941e-10	-1.34002
203094847	chr2:203094847:C:T	6.66826e-06	-0.612239	-1.25884	6.67823e-05	-0.219844	-1.30991	6.70334e-05	-0.21911	-1.30948
203095353	chr2:203095353:G:A	1.51092e-05	-1.77941e-10	-1.05313	0.000110685	-1.77941e-10	-1.0245	0.000111006	-1.77941e-10	-1.0242
203096223	chr2:203096223:C:T	4.03242e-06	-1.03748	-1.33659	3.64171e-05	-0.764297	-1.37185	3.65386e-05	-0.7638	-1.37162
203096915	chr2:203096915:C:G	1.49737e-05	-1.77941e-10	-1.06214	0.000109625	-1.77941e-10	-1.03413	0.000109941	-1.77941e-10	-1.03384
203097307	chr2:203097307:A:G	1.17319e-05	0.0615143	-1.36764	2.247e-05	-1.27235	-1.34666	2.25314e-05	-1.27255	-1.34632
203097369	chr2:203097369:C:G	1.11051e-05	0.0412153	-1.40224	3.13113e-05	-0.882556	-1.40466	3.14108e-05	-0.881988	-1.40465
203097423	chr2:203097423:T:C	8.55826e-06	-0.244177	-1.37736	1.96909e-05	-1.39217	-1.35887	1.97447e-05	-1.39233	-1.35857
203098247	chr2:203098247:C:T	1.19724e-05	-1.77941e-10	-1.28583	8.59116e-05	-1.77941e-10	-1.27787	8.61319e-05	-1.77941e-10	-1.27791
203098811	chr2:203098811:TATTTA:T	1.09492e-05	-1.77941e-10	-1.37517	7.72846e-05	-1.77941e-10	-1.38369	7.7485e-05	-1.77941e-10	-1.3837
203099005	chr2:203099005:T:C	7.74218e-05	-1.77941e-10	0.58083	0.000554209	-1.77941e-10	0.586352	0.000555933	-1.77941e-10	0.586861
203099414	chr2:203099414:T:C	3.28636e-06	-1.22579	-1.35287	1.83901e-05	-1.4171	-1.40227	1.84425e-05	-1.41688	-1.40225
203099763	chr2:203099763:G:A	1.79432e-05	-1.77941e-10	-0.881228	0.000124825	-1.77941e-10	-0.904278	0.000125152	-1.77941e-10	-0.904256
203100665	chr2:203100665:G:A	1.14757e-05	-1.77941e-10	-1.3282	7.98517e-05	-1.77941e-10	-1.35102	8.00584e-05	-1.77941e-10	-1.35103
203100717	chr2:203100717:T:G	2.49796e-05	-0.550379	-7.30438e-10	0.000227221	-0.305267	-7.30438e-10	0.000227841	-0.305137	-7.30438e-10
203100807	chr2:203100807:A:G	6.26662e-06	-0.797975	-1.13523	5.74119e-05	-0.474957	-1.20598	5.76298e-05	-0.474376	-1.20537
203101468	chr2:203101468:C:T	1.2486e-05	-1.24383	-7.30438e-10	0.0001013	-1.1131	-7.30438e-10	0.000101559	-1.11315	-7.30438e-10
203102086	chr2:203102086:G:A	1.80468e-05	-1.77941e-10	-0.87547	0.000128027	-1.77941e-10	-0.878945	0.00012836	-1.77941e-10	-0.878948
203102474	chr2:203102474:A:G	0.00775126	5.41574	-0.228564	3.09918e-05	-1.06165	-1.23582	3.10775e-05	-1.06169	-1.23562
203102787	chr2:203102787:G:T	8.77368e-06	-0.559941	-1.03674	8.60337e-05	-0.151103	-1.12535	8.6386e-05	-0.150351	-1.12461
203103259	chr2:203103259:A:G	1.73341e-05	0.487464	-1.40323	0.000218798	1.05771	-1.40075	0.00021951	1.05832	-1.4007
203103334	chr2:203103334:C:T	1.65451e-05	-1.77941e-10	-0.962349	0.000113465	-1.77941e-10	-0.999692	0.000113772	-1.77941e-10	-0.99959
203103757	chr2:203103757:C:T	5.38379e-05	0.217539	-7.30438e-10	7.12637e-05	-1.4648	-7.30438e-10	7.1448e-05	-1.46482	-7.30438e-10
203104250	chr2:203104250:T:C	0.00665836	5.32025	-0.285057	4.26523e-05	-0.831497	-1.14661	4.27781e-05	-0.831533	-1.14623
203104386	chr2:203104386:G:C	1.06983e-05	-1.77941e-10	-1.39835	7.57784e-05	-1.77941e-10	-1.40338	7.59781e-05	-1.77941e-10	-1.40334
203104713	chr2:203104713:C:T	1.00197e-05	-0.638541	-0.82534	9.50045e-05	-0.244986	-0.93228	9.5412e-05	-0.244261	-0.931321
203104781	chr2:203104781:G:A	0.00870293	5.46979	-0.166815	3.21687e-05	-1.0483	-1.21189	3.22581e-05	-1.04834	-1.21168
203104841	chr2:203104841:T:C	1.07009e-05	-1.77941e-10	-1.39811	7.71416e-05	-1.77941e-10	-1.38555	7.73156e-05	-1.77941e-10	-1.38589
203105195	chr2:203105195:G:A	1.07629e-05	-1.77941e-10	-1.39233	7.79853e-05	-1.77941e-10	-1.37467	7.81835e-05	-1.77941e-10	-1.37473
203105855	chr2:203105855:A:G	9.5234e-06	-1.51469	-7.30438e-10	6.987e-05	-1.48455	-7.30438e-10	7.00571e-05	-1.48448	-7.30438e-10
203105960	chr2:203105960:A:G	1.06725e-05	-1.77941e-10	-1.40077	7.69125e-05	-1.77941e-10	-1.38852	7.7109e-05	-1.77941e-10	-1.38857
203106364	chr2:203106364:G:A	1.08216e-05	0.0185292	-1.40543	3.09868e-05	-0.8952	-1.40243	3.10865e-05	-0.894638	-1.40237
203109537	chr2:203109537:TAGAC:T	1.06248e-05	-1.77941e-10	-1.40524	7.56864e-05	-1.77941e-10	-1.40459	7.58827e-05	-1.77941e-10	-1.4046
203109718	chr2:203109718:C:T	1.58116e-05	-1.77941e-10	-1.0077	0.000118386	-1.77941e-10	-0.957242	0.000118725	-1.77941e-10	-0.956977
203110068	chr2:203110068:G:A	1.94535e-05	-1.77941e-10	-0.800412	0.000137978	-1.77941e-10	-0.804098	0.000138336	-1.77941e-10	-0.804099
203110654	chr2:203110654:A:G	1.11383e-05	-1.35805	-7.30438e-10	7.72076e-05	-1.38469	-7.30438e-10	7.74014e-05	-1.38478	-7.30438e-10
203110723	chr2:203110723:C:T	1.20311e-05	-1.77941e-10	-1.28094	8.49267e-05	-1.77941e-10	-1.2894	8.51477e-05	-1.77941e-10	-1.2894
203110811	chr2:203110811:T:G	9.81707e-05	0.818269	-7.30438e-10	0.000132139	-0.847337	-7.30438e-10	0.000132438	-0.84767	-7.30438e-10
203111151	chr2:203111151:G:A	1.23885e-05	0.0273223	-1.27899	3.75884e-05	-0.897801	-1.20669	3.77141e-05	-0.897241	-1.20651
203111235	chr2:203111235:G:T	0.00789185	5.4049	-0.199755	3.13356e-05	-1.06404	-1.22239	3.14228e-05	-1.06408	-1.22217
203112133	chr2:203112133:T:C	1.49989e-05	-1.77941e-10	-1.06046	0.000110336	-1.77941e-10	-1.02766	0.000110653	-1.77941e-10	-1.02739
203112260	chr2:203112260:C:T	3.2742e-05	-1.77941e-10	-0.279778	0.000225346	-1.77941e-10	-0.313553	0.000225929	-1.77941e-10	-0.313563
203112792	chr2:203112792:A:T	1.07845e-05	-1.77941e-10	-1.39033	7.62731e-05	-1.77941e-10	-1.39687	7.64732e-05	-1.77941e-10	-1.39685
203113065	chr2:203113065:T:C	2.90021e-05	-1.77941e-10	-0.401068	0.000205916	-1.77941e-10	-0.403723	0.000206483	-1.77941e-10	-0.403569
203113971	chr2:203113971:G:A	9.6125e-06	-0.668346	-0.837028	9.0645e-05	-0.28292	-0.941319	9.1032e-05	-0.282206	-0.940369
203113981	chr2:203113981:C:T	9.94495e-06	-0.648331	-0.823042	9.41357e-05	-0.257783	-0.92867	9.45394e-05	-0.257061	-0.927708
203114298	chr2:203114298:T:C	1.10864e-05	-1.77941e-10	-1.36272	7.79786e-05	-1.77941e-10	-1.37476	7.81848e-05	-1.77941e-10	-1.37471
203114755	chr2:203114755:G:T	1.16531e-05	-1.77941e-10	-1.31286	8.08423e-05	-1.77941e-10	-1.33869	8.10484e-05	-1.77941e-10	-1.33874
203114855	chr2:203114855:GTT:G	8.82331e-06	-0.508999	-1.08204	2.68677e-05	-1.45895	-0.98131	2.69527e-05	-1.45906	-0.980644
203115309	chr2:203115309:C:T	1.13473e-05	-1.77941e-10	-1.33946	8.23411e-05	-1.77941e-10	-1.32032	8.25393e-05	-1.77941e-10	-1.32051
203115310	chr2:203115310:G:A	0.00666119	5.246	-0.210384	2.98961e-05	-1.10457	-1.22889	2.9979e-05	-1.10461	-1.22868
203115341	chr2:203115341:C:G	1.06219e-05	-1.77941e-10	-1.40552	7.56179e-05	-1.77941e-10	-1.4055	7.58145e-05	-1.77941e-10	-1.4055
203115382	chr2:203115382:T:C	9.60576e-06	-0.619956	-0.886119	9.15199e-05	-0.223384	-0.991249	9.19086e-05	-0.222652	-0.99034
203115474	chr2:203115474:T:A	8.45353e-06	-0.378914	-1.25494	3.47049e-05	-0.971247	-1.21306	3.48172e-05	-0.970961	-1.21271
203116550	chr2:203116550:C:T	8.86332e-06	-1.44989	-0.136626	7.74763e-05	-1.29747	-0.0837472	7.77425e-05	-1.29748	-0.0829057
203117239	chr2:203117239:C:T	1.33814e-05	-1.77941e-10	-1.17458	9.28471e-05	-1.77941e-10	-1.20024	9.3091e-05	-1.77941e-10	-1.20021
203118423	chr2:203118423:T:C	4.87613e-05	0.118498	-7.30438e-10	0.000283887	-0.0826139	-7.30438e-10	0.000284715	-0.0822972	-7.30438e-10
203118941	chr2:203118941:T:G	1.21401e-05	-1.77941e-10	-1.27192	8.5768e-05	-1.77941e-10	-1.27954	8.59787e-05	-1.77941e-10	-1.27969
203119217	chr2:203119217:C:A	0.00773206	5.34289	-0.158201	3.12529e-05	-1.0806	-1.20848	3.13399e-05	-1.08064	-1.20826
203120254	chr2:203120254:C:A	1.28084e-05	-1.77941e-10	-1.21833	9.20518e-05	-1.77941e-10	-1.20884	9.22881e-05	-1.77941e-10	-1.20887
203120947	chr2:203120947:C:T	1.62389e-05	-1.77941e-10	-0.981027	0.000115346	-1.77941e-10	-0.983255	0.000115647	-1.77941e-10	-0.983243
203121183	chr2:203121183:A:G	1.06343e-05	-1.77941e-10	-1.40436	7.63168e-05	-1.77941e-10	-1.3963	7.65126e-05	-1.77941e-10	-1.39633
203121588	chr2:203121588:G:A	1.32372e-05	-1.77941e-10	-1.18541	9.65624e-05	-1.77941e-10	-1.161	9.68361e-05	-1.77941e-10	-1.16077
203121977	chr2:203121977:G:A	1.35401e-05	-1.77941e-10	-1.16278	9.89576e-05	-1.77941e-10	-1.1365	9.92369e-05	-1.77941e-10	-1.13628
203122831	chr2:203122831:C:T	1.46755e-05	-0.248711	-0.833548	3.83914e-05	-1.38338	-0.699972	3.85152e-05	-1.38354	-0.699197
203123629	chr2:203123629:C:T	1.58173e-05	-1.77941e-10	-1.00733	0.000114987	-1.77941e-10	-0.986368	0.000115282	-1.77941e-10	-0.986407
203124095	chr2:203124095:G:T	1.11009e-05	0.000897677	-1.36231	3.42843e-05	-0.869086	-1.32741	3.43937e-05	-0.868508	-1.3274
203124183	chr2:203124183:G:A	1.09499e-05	-1.77941e-10	-1.37511	7.78699e-05	-1.77941e-10	-1.37615	7.80732e-05	-1.77941e-10	-1.37614
203124590	chr2:203124590:A:G	2.36412e-06	-1.51347	-1.39456	1.79874e-05	-1.4491	-1.39242	1.80327e-05	-1.44921	-1.39239
203124624	chr2:203124624:G:A	1.2769e-05	-0.487146	-0.734273	0.000122997	-0.0702186	-0.848807	0.000123508	-0.0694594	-0.84802
203124641	chr2:203124641:A:C	1.06307e-05	-1.77941e-10	-1.40469	7.56163e-05	-1.77941e-10	-1.40552	7.58129e-05	-1.77941e-10	-1.40552
203124730	chr2:203124730:G:T	1.07698e-05	-1.77941e-10	-1.39169	7.59446e-05	-1.77941e-10	-1.40119	7.615e-05	-1.77941e-10	-1.40108
203125355	chr2:203125355:A:G	1.06514e-05	-1.77941e-10	-1.40274	7.66076e-05	-1.77941e-10	-1.39249	7.68037e-05	-1.77941e-10	-1.39253
203125700	chr2:203125700:A:C	9.20672e-06	-0.224038	-1.32447	2.1131e-05	-1.38537	-1.29508	2.1192e-05	-1.38553	-1.29463
203126066	chr2:203126066:T:G	0.000966419	4.00337	-0.898214	2.03661e-05	-1.3271	-1.39022	2.04207e-05	-1.32712	-1.39012
203126233	chr2:203126233:C:A	1.14691e-05	-1.32878	-7.30438e-10	7.69534e-05	-1.38799	-7.30438e-10	7.71579e-05	-1.38793	-7.30438e-10
203127095	chr2:203127095:T:C	5.14967e-06	-0.811097	-1.31841	4.87377e-05	-0.486221	-1.35851	4.8907e-05	-0.485641	-1.35822
203127482	chr2:203127482:G:A	1.06294e-05	-1.77941e-10	-1.40482	7.62114e-05	-1.77941e-10	-1.39768	7.64072e-05	-1.77941e-10	-1.39771
203127984	chr2:203127984:T:G	0.000157349	1.29003	-7.30438e-10	0.0021345	1.9348	-7.30438e-10	0.00214161	1.93553	-7.30438e-10
203128786	chr2:203128786:T:C	1.06461e-05	-0.4678	-0.935448	0.000105609	-0.0447605	-1.02669	0.00010605	-0.0439808	-1.0259
203128789	chr2:203128789:G:A	0.00797104	5.37572	-0.160588	3.14902e-05	-1.07209	-1.20942	3.15778e-05	-1.07213	-1.2092
203129182	chr2:203129182:C:T	1.07087e-05	-1.77941e-10	-1.39738	7.7271e-05	-1.77941e-10	-1.38387	7.74434e-05	-1.77941e-10	-1.38424
203129602	chr2:203129602:C:T	1.06212e-05	-1.77941e-10	-1.40559	7.56251e-05	-1.77941e-10	-1.4054	7.58223e-05	-1.77941e-10	-1.40539
203129654	chr2:203129654:G:A	1.35585e-05	-1.77941e-10	-1.16143	9.87474e-05	-1.77941e-10	-1.13862	9.9029e-05	-1.77941e-10	-1.13837
203130091	chr2:203130091:A:G	1.14556e-05	-0.0708437	-1.25912	2.4151e-05	-1.32164	-1.22523	2.42233e-05	-1.32182	-1.22465
203130637	chr2:203130637:A:G	1.06996e-05	-1.77941e-10	-1.39823	7.73489e-05	-1.77941e-10	-1.38286	7.75468e-05	-1.77941e-10	-1.3829
203130682	chr2:203130682:G:A	0.00564014	5.45439	-0.585168	2.79341e-05	-1.05148	-1.34986	2.8009e-05	-1.05152	-1.34974
203132011	chr2:203132011:G:A	1.65261e-05	-1.77941e-10	-0.963498	0.00011726	-1.77941e-10	-0.966792	0.000117565	-1.77941e-10	-0.966797
203132147	chr2:203132147:A:G	1.28454e-05	-0.164845	-1.05061	0.000134168	0.299609	-1.13171	0.000134733	0.300473	-1.13096
203133481	chr2:203133481:G:A	1.43469e-05	-1.1049	-7.30438e-10	8.89863e-05	-1.24271	-7.30438e-10	8.92147e-05	-1.24274	-7.30438e-10
203133613	chr2:203133613:C:G	1.55621e-05	-0.0743462	-0.94925	3.4064e-05	-1.3229	-0.88005	3.41832e-05	-1.32308	-0.878973
203134517	chr2:203134517:A:G	1.57659e-05	-1.77941e-10	-1.01059	0.000115932	-1.77941e-10	-0.978188	0.000116205	-1.77941e-10	-0.97843
203135419	chr2:203135419:A:C	1.06408e-05	-1.77941e-10	-1.40374	7.59678e-05	-1.77941e-10	-1.40088	7.61669e-05	-1.77941e-10	-1.40086
203136798	chr2:203136798:C:T	1.72005e-05	-1.77941e-10	-0.923498	0.0001206	-1.77941e-10	-0.938713	0.000120906	-1.77941e-10	-0.938771
203137001	chr2:203137001:G:A	1.75683e-05	-1.0267	0.124356	0.000152027	-0.79217	0.0850361	0.000152511	-0.791755	0.085203
203137018	chr2:203137018:A:G	1.63198e-05	0.428136	-1.40419	0.000204046	0.989341	-1.40218	0.000204707	0.989944	-1.40215
203137767	chr2:203137767:T:G	1.11185e-05	-1.77941e-10	-1.35983	8.14062e-05	-1.77941e-10	-1.33174	8.15636e-05	-1.77941e-10	-1.3324
203137954	chr2:203137954:G:A	2.31395e-05	-1.77941e-10	-0.626896	0.000168905	-1.77941e-10	-0.601853	0.000169362	-1.77941e-10	-0.601744
203139826	chr2:203139826:C:G	1.54094e-05	-1.03346	-7.30438e-10	0.000130354	-0.860935	-7.30438e-10	0.000130704	-0.86085	-7.30438e-10
203139853	chr2:203139853:A:G	9.46355e-06	-1.52099	-7.30438e-10	6.76227e-05	-1.51725	-7.30438e-10	6.77976e-05	-1.51726	-7.30438e-10
203140349	chr2:203140349:A:G	0.00707003	5.36553	-0.270347	3.01357e-05	-1.07426	-1.25122	3.02189e-05	-1.07429	-1.25102
203140686	chr2:203140686:T:A	8.48707e-06	-0.316911	-1.31298	9.09689e-05	0.131976	-1.35265	9.13109e-05	0.132801	-1.35232
203140894	chr2:203140894:G:A	2.845e-05	-1.77941e-10	-0.42029	0.00020195	-1.77941e-10	-0.423171	0.000202506	-1.77941e-10	-0.423015
203141154	chr2:203141154:T:C	8.00612e-06	-0.363567	-1.32467	8.50567e-05	0.0753465	-1.36322	8.53707e-05	0.0761599	-1.36294
203141197	chr2:203141197:A:G	1.45648e-05	-1.08983	-7.30438e-10	9.323e-05	-1.19612	-7.30438e-10	9.34774e-05	-1.19607	-7.30438e-10
203141914	chr2:203141914:T:G	9.73236e-06	-0.252559	-1.24042	2.39284e-05	-1.39061	-1.16551	2.39977e-05	-1.39076	-1.16507
203142828	chr2:203142828:C:T	1.25617e-05	-1.77941e-10	-1.23778	8.85061e-05	-1.77941e-10	-1.24812	8.87261e-05	-1.77941e-10	-1.24823
203143016	chr2:203143016:G:C	8.75488e-06	-0.328224	-1.2706	9.25148e-05	0.117827	-1.32165	9.2867e-05	0.118651	-1.32127
203143711	chr2:203143711:C:T	1.55261e-05	0.14414	-1.17005	4.65603e-05	-0.81391	-1.07653	4.6719e-05	-0.813311	-1.07632
203144736	chr2:203144736:A:T	1.51715e-05	-1.77941e-10	-1.04902	0.00011167	-1.77941e-10	-1.01564	0.000111992	-1.77941e-10	-1.01536
203145550	chr2:203145550:C:G	1.17619e-05	-1.77941e-10	-1.30357	8.59116e-05	-1.77941e-10	-1.27787	8.61243e-05	-1.77941e-10	-1.27799
203145938	chr2:203145938:A:C	2.20668e-05	-1.77941e-10	-0.674363	0.00015784	-1.77941e-10	-0.669608	0.000158268	-1.77941e-10	-0.669499
203147377	chr2:203147377:T:G	1.51624e-05	-1.77941e-10	-1.04962	0.000108092	-1.77941e-10	-1.04821	0.000108379	-1.77941e-10	-1.04815
203147571	chr2:203147571:A:G	1.06422e-05	-1.77941e-10	-1.40361	7.56141e-05	-1.77941e-10	-1.40555	7.58111e-05	-1.77941e-10	-1.40554
203147987	chr2:203147987:A:C	6.73757e-05	-1.77941e-10	0.441847	0.000481801	-1.77941e-10	0.446341	0.000483279	-1.77941e-10	0.446809
203148067	chr2:203148067:A:G	8.48418e-06	-0.227141	-1.40309	1.94102e-05	-1.37688	-1.3885	1.94599e-05	-1.37704	-1.38839
203148148	chr2:203148148:CA:C	1.06417e-05	-1.77941e-10	-1.40366	7.6452e-05	-1.77941e-10	-1.39453	7.6648e-05	-1.77941e-10	-1.39456
203148182	chr2:203148182:A:G	9.47229e-05	-1.77941e-10	0.782517	0.000677117	-1.77941e-10	0.786655	0.000679244	-1.77941e-10	0.787194
203148387	chr2:203148387:T:C	1.06894e-05	-1.77941e-10	-1.39919	7.71334e-05	-1.77941e-10	-1.38565	7.73301e-05	-1.77941e-10	-1.3857
203148389	chr2:203148389:A:G	6.92464e-06	-0.495801	-1.33755	7.22212e-05	-0.0789952	-1.37246	7.24821e-05	-0.0782226	-1.37222
203148730	chr2:203148730:A:G	1.06341e-05	-1.77941e-10	-1.40437	7.56247e-05	-1.77941e-10	-1.40541	7.58213e-05	-1.77941e-10	-1.40541
203148776	chr2:203148776:A:G	1.06244e-05	-1.77941e-10	-1.40529	7.56161e-05	-1.77941e-10	-1.40552	7.58129e-05	-1.77941e-10	-1.40552
203149223	chr2:203149223:C:T	1.07825e-05	-1.77941e-10	-1.39052	7.82126e-05	-1.77941e-10	-1.37176	7.84109e-05	-1.77941e-10	-1.37182
203149932	chr2:203149932:G:A	6.52499e-06	-0.591963	-1.30083	6.62946e-05	-0.193674	-1.34341	6.65387e-05	-0.192934	-1.34307
203151067	chr2:203151067:C:T	9.40079e-05	-1.77941e-10	0.774941	0.000669336	-1.77941e-10	0.775097	0.000671439	-1.77941e-10	0.775638
203151249	chr2:203151249:T:C	0.000954506	4.00958	-0.916829	2.02762e-05	-1.3285	-1.39324	2.03304e-05	-1.32852	-1.39315
203152235	chr2:203152235:G:A	9.60724e-05	-1.77941e-10	0.796664	0.000683846	-1.77941e-10	0.796544	0.000685997	-1.77941e-10	0.797087
203153089	chr2:203153089:T:C	8.94192e-05	-1.77941e-10	0.724897	0.000638971	-1.77941e-10	0.72867	0.000640968	-1.77941e-10	0.729193
203153214	chr2:203153214:C:T	0.00390457	5.23062	-0.729155	2.55744e-05	-1.10752	-1.38208	2.56419e-05	-1.10756	-1.382
203153806	chr2:203153806:C:T	8.42543e-06	-0.609892	-1.02729	8.17883e-05	-0.211367	-1.11569	8.21182e-05	-0.210632	-1.11499
203154168	chr2:203154168:G:A	1.07233e-05	-1.77941e-10	-1.39602	7.57692e-05	-1.77941e-10	-1.4035	7.59719e-05	-1.77941e-10	-1.40342
203154852	chr2:203154852:T:A	1.1984e-05	-1.77941e-10	-1.28486	8.92326e-05	-1.77941e-10	-1.23994	8.9373e-05	-1.77941e-10	-1.24097
203155039	chr2:203155039:G:A	0.00756015	5.33425	-0.172042	3.10563e-05	-1.0823	-1.21309	3.11426e-05	-1.08234	-1.21287
203155121	chr2:203155121:G:A	7.45996e-06	-0.454521	-1.30437	7.77758e-05	-0.0312799	-1.34608	7.80652e-05	-0.0304946	-1.34575
203156074	chr2:203156074:A:G	1.81964e-05	0.460375	-1.32759	4.19924e-05	-0.622571	-1.37113	4.21274e-05	-0.621902	-1.37118
203156196	chr2:203156196:G:T	1.06341e-05	-1.77941e-10	-1.40437	7.56247e-05	-1.77941e-10	-1.40541	7.58213e-05	-1.77941e-10	-1.40541
203156713	chr2:203156713:A:G	6.17534e-06	-0.660382	-1.28749	6.17481e-05	-0.275655	-1.33247	6.19742e-05	-0.274936	-1.33213
203157051	chr2:203157051:C:T	1.07511e-05	-1.77941e-10	-1.39343	7.78659e-05	-1.77941e-10	-1.3762	7.80637e-05	-1.77941e-10	-1.37626
203157297	chr2:203157297:G:A	7.81874e-06	-0.398636	-1.31328	8.20837e-05	0.0320823	-1.35553	8.23887e-05	0.0328836	-1.35522
203158269	chr2:203158269:C:T	9.40261e-05	-1.77941e-10	0.775134	0.000669467	-1.77941e-10	0.775292	0.00067157	-1.77941e-10	0.775833
203159001	chr2:203159001:C:T	1.07008e-05	-1.77941e-10	-1.39812	7.72793e-05	-1.77941e-10	-1.38376	7.74761e-05	-1.77941e-10	-1.38382
203160038	chr2:203160038:A:G	1.07325e-05	-1.39516	-7.30438e-10	7.45647e-05	-1.41952	-7.30438e-10	7.47528e-05	-1.4196	-7.30438e-10
203160328	chr2:203160328:G:A	8.09056e-06	-0.685321	-0.992418	7.68392e-05	-0.303083	-1.08639	7.71541e-05	-0.302374	-1.08561
203160665	chr2:203160665:A:G	1.44332e-05	0.287248	-1.38616	4.01464e-05	-0.680984	-1.35767	4.0279e-05	-0.680327	-1.35763
203161055	chr2:203161055:C:T	8.54058e-06	-0.495943	-1.12767	3.68362e-05	-1.04994	-1.07477	3.69586e-05	-1.04967	-1.07431
203161308	chr2:203161308:T:C	7.13703e-06	-0.621056	-1.18208	7.06818e-05	-0.230227	-1.24278	7.09501e-05	-0.229501	-1.24231
203161357	chr2:203161357:G:A	2.66393e-05	-0.486052	-7.30438e-10	0.000244214	-0.233145	-7.30438e-10	0.000244882	-0.233011	-7.30438e-10
203161853	chr2:203161853:G:A	1.56557e-05	-1.77941e-10	-1.0176	0.000110867	-1.77941e-10	-1.02285	0.000111156	-1.77941e-10	-1.02285
203163436	chr2:203163436:T:G	1.06535e-05	-1.77941e-10	-1.40255	7.6633e-05	-1.77941e-10	-1.39216	7.68292e-05	-1.77941e-10	-1.3922
203163841	chr2:203163841:C:T	5.765e-06	-0.795153	-1.22148	1.98724e-05	-1.40219	-1.33967	1.99328e-05	-1.40206	-1.33936
203164430	chr2:203164430:T:C	5.58457e-06	-0.818376	-1.23005	1.95916e-05	-1.41127	-1.34482	1.96508e-05	-1.41114	-1.34452
203164572	chr2:203164572:G:T	5.74488e-06	-0.812521	-1.20761	1.99027e-05	-1.40899	-1.33134	1.99635e-05	-1.40886	-1.33102
203165293	chr2:203165293:T:C	1.09352e-05	-1.37645	-7.30438e-10	7.25903e-05	-1.44636	-7.30438e-10	7.27828e-05	-1.44631	-7.30438e-10
203166020	chr2:203166020:C:G	1.07424e-05	-1.77941e-10	-1.39424	7.77552e-05	-1.77941e-10	-1.37762	7.79529e-05	-1.77941e-10	-1.37768
203166414	chr2:203166414:G:A	0.0122382	5.6615	-0.0176199	3.67327e-05	-0.981696	-1.14583	3.68357e-05	-0.981737	-1.14558
203166507	chr2:203166507:A:T	0.000158289	1.29598	-7.30438e-10	0.00213604	1.93552	-7.30438e-10	0.00214316	1.93625	-7.30438e-10
203166559	chr2:203166559:T:A	1.06421e-05	-1.77941e-10	-1.40362	7.56724e-05	-1.77941e-10	-1.40478	7.58699e-05	-1.77941e-10	-1.40477
203166637	chr2:203166637:C:T	1.06442e-05	-1.77941e-10	-1.40342	7.56587e-05	-1.77941e-10	-1.40496	7.58555e-05	-1.77941e-10	-1.40496
203166785	chr2:203166785:A:C	1.41892e-05	-0.158961	-0.956999	0.000145512	0.34094	-1.09187	0.000146141	0.34181	-1.09102
203167600	chr2:203167600:C:T	1.26004e-05	-0.247863	-0.986844	0.000128283	0.237389	-1.11434	0.00012883	0.238232	-1.11353
203168302	chr2:203168302:T:C	1.10186e-05	-1.36885	-7.30438e-10	7.65603e-05	-1.39311	-7.30438e-10	7.67553e-05	-1.39316	-7.30438e-10
203168801	chr2:203168801:G:A	2.75236e-05	-1.77941e-10	-0.453393	0.00019572	-1.77941e-10	-0.454506	0.000196294	-1.77941e-10	-0.45417
203169128	chr2:203169128:A:G	2.37517e-06	-1.52089	-1.38248	1.76009e-05	-1.48382	-1.37942	1.76461e-05	-1.4839	-1.37937
203169460	chr2:203169460:A:G	1.57816e-05	0.20168	-1.21128	0.000179892	0.756927	-1.29576	0.000180625	0.757889	-1.29525
203169555	chr2:203169555:T:A	9.67856e-06	-1.49852	-7.30438e-10	6.75143e-05	-1.51885	-7.30438e-10	6.76902e-05	-1.51884	-7.30438e-10
203170244	chr2:203170244:C:T	5.45058e-06	-0.862426	-1.21029	1.95475e-05	-1.42563	-1.33271	1.9607e-05	-1.42551	-1.33239
203171119	chr2:203171119:A:G	1.74114e-05	-1.77941e-10	-0.911316	0.000123492	-1.77941e-10	-0.915016	0.000123812	-1.77941e-10	-0.915023
203171289	chr2:203171289:TAATAA:T	1.2672e-05	0.120673	-1.34972	3.43625e-05	-0.809485	-1.38474	3.44709e-05	-0.808889	-1.38478
203171340	chr2:203171340:T:C	1.35748e-05	0.126636	-1.28686	0.000155575	0.667258	-1.35132	0.000156181	0.668203	-1.35097
203172409	chr2:203172409:A:C	1.34201e-05	0.101192	-1.27288	0.000153	0.639579	-1.34033	0.0001536	0.640517	-1.33995
203173353	chr2:203173353:C:T	5.77126e-05	-1.77941e-10	0.287038	0.000410267	-1.77941e-10	0.28562	0.000411538	-1.77941e-10	0.286116
203173516	chr2:203173516:G:T	9.46398e-06	-1.52095	-7.30438e-10	6.82642e-05	-1.5078	-7.30438e-10	6.84413e-05	-1.50781	-7.30438e-10
203174502	chr2:203174502:C:G	9.292e-06	-0.272873	-1.26641	8.05085e-05	-0.0450779	-1.29775	8.07501e-05	-0.0446103	-1.29782
203174675	chr2:203174675:A:G	1.23399e-05	-0.0300011	-1.2256	0.000135526	0.486326	-1.30835	0.000136066	0.487229	-1.30788
203176258	chr2:203176258:G:A	3.22791e-05	-0.294019	-7.30438e-10	0.000301353	-0.022907	-7.30438e-10	0.00030218	-0.0227642	-7.30438e-10
203176343	chr2:203176343:T:C	7.41151e-06	-0.62309	-1.14231	6.98873e-05	-0.326041	-1.15826	7.01086e-05	-0.325517	-1.15822
203176645	chr2:203176645:T:A	1.06212e-05	-1.77941e-10	-1.40559	7.56725e-05	-1.77941e-10	-1.40477	7.58687e-05	-1.77941e-10	-1.40478
203176910	chr2:203176910:G:A	1.18329e-05	-1.77941e-10	-1.29755	8.6521e-05	-1.77941e-10	-1.2708	8.67319e-05	-1.77941e-10	-1.27096
203178343	chr2:203178343:A:T	1.33996e-05	-0.23516	-0.938056	0.000135307	0.252751	-1.07639	0.000135891	0.253599	-1.07553
203178883	chr2:203178883:T:C	7.17986e-06	-0.562595	-1.23456	3.20536e-05	-1.06896	-1.19482	3.21567e-05	-1.0687	-1.19446
203178953	chr2:203178953:G:A	1.48524e-05	-0.125453	-0.944826	0.000153091	0.381911	-1.08207	0.000153755	0.38279	-1.08122
203179293	chr2:203179293:C:T	1.13523e-05	-1.33902	-7.30438e-10	7.45155e-05	-1.42018	-7.30438e-10	7.47137e-05	-1.42012	-7.30438e-10
203179490	chr2:203179490:G:A	5.3396e-06	-0.805381	-1.28791	1.91042e-05	-1.40547	-1.37582	1.91601e-05	-1.40533	-1.37562
203179896	chr2:203179896:C:T	1.09239e-05	-1.37749	-7.30438e-10	7.75018e-05	-1.38089	-7.30438e-10	7.77001e-05	-1.38093	-7.30438e-10
203180021	chr2:203180021:A:G	1.13882e-05	-0.0927534	-1.24311	0.000124843	0.416834	-1.32097	0.000125334	0.417722	-1.32053
203180049	chr2:203180049:T:C	1.16233e-05	-0.0266419	-1.28879	0.000130384	0.492301	-1.35301	0.000130887	0.493207	-1.35266
203180053	chr2:203180053:C:T	6.69064e-05	-1.77941e-10	0.434857	0.000475923	-1.77941e-10	0.434067	0.000477389	-1.77941e-10	0.434546
203180816	chr2:203180816:T:C	1.33061e-05	0.0180778	-1.19829	0.000147065	0.546091	-1.28641	0.00014766	0.547008	-1.28588
203181433	chr2:203181433:T:C	1.67342e-05	-0.950983	-7.30438e-10	0.000106124	-1.06658	-7.30438e-10	0.000106387	-1.0667	-7.30438e-10
203181530	chr2:203181530:A:C	1.10741e-05	-1.77941e-10	-1.36383	8.04951e-05	-1.77941e-10	-1.34299	8.07055e-05	-1.77941e-10	-1.34298
203181673	chr2:203181673:C:T	1.23365e-05	-1.77941e-10	-1.25587	9.32578e-05	-1.77941e-10	-1.19582	9.34775e-05	-1.77941e-10	-1.19606
203181737	chr2:203181737:C:G	1.18964e-05	0.0163915	-1.3086	0.000135519	0.542948	-1.36503	0.000136036	0.543864	-1.36473
203181803	chr2:203181803:A:G	1.36834e-05	0.0898432	-1.2421	2.6435e-05	-1.25434	-1.20216	2.65146e-05	-1.25455	-1.20154
203182865	chr2:203182865:A:G	1.20092e-05	-0.019557	-1.26321	0.000134175	0.501542	-1.33359	0.000134699	0.502448	-1.33319
203182882	chr2:203182882:A:C	1.13077e-05	-0.0823112	-1.26064	0.000124989	0.428765	-1.33173	0.000125476	0.429655	-1.33132
203184897	chr2:203184897:A:T	9.70356e-06	-0.157205	-1.33874	2.54936e-05	-1.09629	-1.39647	2.55691e-05	-1.09603	-1.39638
203185506	chr2:203185506:A:G	1.07386e-05	-1.77941e-10	-1.39459	7.7876e-05	-1.77941e-10	-1.37607	7.80711e-05	-1.77941e-10	-1.37617
203185751	chr2:203185751:T:G	0.00808346	5.99579	-0.766657	3.29836e-05	-0.869018	-1.36616	3.30706e-05	-0.869061	-1.36608
203186025	chr2:203186025:C:G	1.43212e-05	-1.77941e-10	-1.1067	0.000105134	-1.77941e-10	-1.07595	0.000105433	-1.77941e-10	-1.07571
203186165	chr2:203186165:T:G	5.48807e-05	-1.77941e-10	0.236723	0.000390595	-1.77941e-10	0.236482	0.000391794	-1.77941e-10	0.23695
203186347	chr2:203186347:G:A	2.16676e-05	-1.77941e-10	-0.692618	0.000142415	-1.77941e-10	-0.772446	0.000142825	-1.77941e-10	-0.772167
203187105	chr2:203187105:C:G	1.40565e-05	-1.77941e-10	-1.12535	9.79676e-05	-1.77941e-10	-1.14655	9.82182e-05	-1.77941e-10	-1.14659
203187173	chr2:203187173:TC:T	2.45572e-05	-1.77941e-10	-0.567432	0.000164959	-1.77941e-10	-0.625494	0.000165375	-1.77941e-10	-0.625569
203187207	chr2:203187207:G:A	1.08202e-05	-0.163817	-1.22321	3.6055e-05	-0.996883	-1.14926	3.61717e-05	-0.996387	-1.14912
203187790	chr2:203187790:C:T	2.48169e-05	-0.556914	-7.30438e-10	0.000226958	-0.306425	-7.30438e-10	0.000227576	-0.3063	-7.30438e-10
203188148	chr2:203188148:A:G	1.06212e-05	-1.77941e-10	-1.40558	7.56518e-05	-1.77941e-10	-1.40505	7.58486e-05	-1.77941e-10	-1.40505
203188267	chr2:203188267:T:A	7.03299e-06	-0.988201	-0.829624	5.88109e-05	-0.677429	-0.979433	5.90542e-05	-0.676868	-0.978463
203189019	chr2:203189019:A:G	2.11246e-05	0.0319947	-0.749995	4.40904e-05	-1.26917	-0.675783	4.42519e-05	-1.26937	-0.674522
203189418	chr2:203189418:C:T	0.0261908	6.18033	0.224391	4.87226e-05	-0.811959	-1.03309	4.88606e-05	-0.812003	-1.03281
203189629	chr2:203189629:C:T	1.08763e-05	-1.77941e-10	-1.38186	7.66248e-05	-1.77941e-10	-1.39227	7.68304e-05	-1.77941e-10	-1.39219
203189874	chr2:203189874:G:A	4.67164e-06	-0.830516	-1.39641	1.87804e-05	-1.39653	-1.40185	1.88306e-05	-1.3964	-1.4019
203190098	chr2:203190098:T:C	1.2991e-05	0.197419	-1.4016	0.000154504	0.712838	-1.40381	0.000154991	0.713418	-1.40383
203190794	chr2:203190794:C:T	1.12626e-05	-1.77941e-10	-1.34695	8.2163e-05	-1.77941e-10	-1.32248	8.23779e-05	-1.77941e-10	-1.32247
203191177	chr2:203191177:T:C	1.12094e-05	-1.77941e-10	-1.35168	7.91005e-05	-1.77941e-10	-1.36047	7.93082e-05	-1.77941e-10	-1.36044
203191924	chr2:203191924:C:T	1.94722e-05	-0.799449	-7.30438e-10	0.000113489	-0.999481	-7.30438e-10	0.000113803	-0.999318	-7.30438e-10
203191955	chr2:203191955:T:C	0.0244006	6.08386	0.250061	4.82597e-05	-0.839373	-1.01522	4.83973e-05	-0.839416	-1.01493
203192878	chr2:203192878:G:T	5.02854e-06	-0.793133	-1.36018	1.8862e-05	-1.39099	-1.40305	1.89147e-05	-1.39085	-1.40299
203194809	chr2:203194809:C:T	1.10394e-05	-1.77941e-10	-1.36696	7.75262e-05	-1.77941e-10	-1.38057	7.77364e-05	-1.77941e-10	-1.38046
203195054	chr2:203195054:A:G	1.08526e-05	-0.114137	-1.26989	0.000118874	0.386973	-1.34009	0.000119334	0.387852	-1.33972
203195168	chr2:203195168:G:A	1.17069e-05	-1.77941e-10	-1.30826	8.27443e-05	-1.77941e-10	-1.31543	8.29601e-05	-1.77941e-10	-1.31543
203195222	chr2:203195222:CAAAT:C	1.16287e-05	-1.31497	-7.30438e-10	7.56057e-05	-1.40566	-7.30438e-10	7.58012e-05	-1.40567	-7.30438e-10
203195425	chr2:203195425:G:T	4.33263e-06	-0.903313	-1.39895	1.80383e-05	-1.44079	-1.3979	1.80855e-05	-1.44068	-1.398
203195957	chr2:203195957:A:G	2.84342e-05	-0.420844	-7.30438e-10	7.41593e-05	-1.42497	-7.30438e-10	7.43524e-05	-1.42497	-7.30438e-10
203196166	chr2:203196166:A:G	5.40262e-06	-1.11795	-0.963605	2.0702e-05	-1.5041	-1.19685	2.07702e-05	-1.50405	-1.19621
203196499	chr2:203196499:T:G	1.42999e-05	-1.77941e-10	-1.10819	0.00010497	-1.77941e-10	-1.07752	0.000105268	-1.77941e-10	-1.07727
203197338	chr2:203197338:A:G	1.34191e-05	0.0060978	-1.17785	0.000146704	0.53025	-1.27302	0.000147301	0.531163	-1.27247
203197606	chr2:203197606:T:C	1.21067e-05	0.0138528	-1.28853	2.46002e-05	-1.27308	-1.25535	2.46721e-05	-1.27328	-1.25483
203197751	chr2:203197751:T:C	1.41348e-05	-1.1198	-7.30438e-10	9.09624e-05	-1.22074	-7.30438e-10	9.12034e-05	-1.22069	-7.30438e-10
203198283	chr2:203198283:C:T	1.65165e-05	-1.77941e-10	-0.964079	0.000113707	-1.77941e-10	-0.997564	0.000114011	-1.77941e-10	-0.997491
203198627	chr2:203198627:G:A	2.18677e-05	0.567178	-1.2506	5.64481e-05	-0.511987	-1.18588	5.66427e-05	-0.511277	-1.18575
203199543	chr2:203199543:TA:T	1.1795e-05	-1.77941e-10	-1.30076	8.24094e-05	-1.77941e-10	-1.31949	8.26163e-05	-1.77941e-10	-1.31958
203200116	chr2:203200116:C:T	0.0251242	6.12757	0.235577	4.83562e-05	-0.826032	-1.02656	4.84933e-05	-0.826076	-1.02628
203200203	chr2:203200203:C:T	1.08235e-05	-1.77941e-10	-1.38671	7.68558e-05	-1.77941e-10	-1.38926	7.70555e-05	-1.77941e-10	-1.38926
203200363	chr2:203200363:AT:A	1.33778e-05	-1.77941e-10	-1.17484	9.76442e-05	-1.77941e-10	-1.14986	9.79142e-05	-1.77941e-10	-1.14969
203200930	chr2:203200930:A:G	1.15014e-05	-1.77941e-10	-1.32597	8.10004e-05	-1.77941e-10	-1.33674	8.12135e-05	-1.77941e-10	-1.3367
203201533	chr2:203201533:G:A	1.47055e-05	-1.77941e-10	-1.08021	0.00010476	-1.77941e-10	-1.07952	0.000105037	-1.77941e-10	-1.07947
203201948	chr2:203201948:G:A	2.02292e-05	-0.76131	-7.30438e-10	0.000111935	-1.01327	-7.30438e-10	0.000112248	-1.01308	-7.30438e-10
203202121	chr2:203202121:T:C	1.1506e-05	-1.77941e-10	-1.32557	8.10304e-05	-1.77941e-10	-1.33636	8.12437e-05	-1.77941e-10	-1.33633
203202545	chr2:203202545:A:G	1.22075e-05	-0.0881647	-1.17823	0.000131763	0.418848	-1.26903	0.000132297	0.419734	-1.26847
203203612	chr2:203203612:G:A	1.23186e-05	-1.77941e-10	-1.25733	8.76758e-05	-1.77941e-10	-1.25754	8.79056e-05	-1.77941e-10	-1.25752
203204245	chr2:203204245:A:T	1.71421e-05	-1.77941e-10	-0.9269	0.000130514	-1.77941e-10	-0.859707	0.000130863	-1.77941e-10	-0.859634
203204678	chr2:203204678:G:A	1.48089e-05	-0.224695	-0.848515	0.000147601	0.264958	-1.00163	0.000148254	0.265809	-1.00067
203204883	chr2:203204883:T:C	1.10447e-05	-1.77941e-10	-1.36649	8.02686e-05	-1.77941e-10	-1.34581	8.04786e-05	-1.77941e-10	-1.34579
203205764	chr2:203205764:A:G	1.86652e-05	-0.332904	-0.508875	0.000176311	0.137757	-0.696695	0.000177145	0.138574	-0.695394
203205780	chr2:203205780:T:C	1.33057e-05	-1.77941e-10	-1.18024	7.71929e-05	-1.77941e-10	-1.38488	7.73921e-05	-1.77941e-10	-1.3849
203206233	chr2:203206233:A:G	0.0100109	5.75156	-0.308569	3.42478e-05	-0.940264	-1.2573	3.43416e-05	-0.940304	-1.25712
203206743	chr2:203206743:T:G	1.08861e-05	-1.77941e-10	-1.38095	7.87923e-05	-1.77941e-10	-1.36437	7.89982e-05	-1.77941e-10	-1.36436
203207251	chr2:203207251:A:G	2.10018e-05	0.286606	-1.01043	0.000233481	0.848754	-1.12684	0.000234489	0.849726	-1.1261
203207580	chr2:203207580:C:T	1.06707e-05	-1.77941e-10	-1.40093	7.62778e-05	-1.77941e-10	-1.39681	7.64782e-05	-1.77941e-10	-1.39678
203208148	chr2:203208148:G:C	1.59603e-05	-0.230568	-0.767765	0.0001581	0.257087	-0.925051	0.000158815	0.257935	-0.923983
203208691	chr2:203208691:A:G	9.49757e-05	0.785183	-7.30438e-10	0.00120566	1.3636	-7.30438e-10	0.00120962	1.36428	-7.30438e-10
203208811	chr2:203208811:C:T	1.06945e-05	-1.77941e-10	-1.39871	7.59573e-05	-1.77941e-10	-1.40102	7.61518e-05	-1.77941e-10	-1.40106
203209007	chr2:203209007:G:C	3.45537e-05	-1.77941e-10	-0.225923	0.00023718	-1.77941e-10	-0.262369	0.000237821	-1.77941e-10	-0.262269
203209096	chr2:203209096:C:T	1.12351e-05	-1.77941e-10	-1.3494	7.92528e-05	-1.77941e-10	-1.35855	7.94611e-05	-1.77941e-10	-1.35852
203209494	chr2:203209494:C:T	1.40453e-05	-1.77941e-10	-1.12615	9.78926e-05	-1.77941e-10	-1.14732	9.8143e-05	-1.77941e-10	-1.14736
203210136	chr2:203210136:G:A	9.92362e-06	-1.47352	-7.30438e-10	6.84716e-05	-1.50477	-7.30438e-10	6.86506e-05	-1.50476	-7.30438e-10
203210624	chr2:203210624:A:G	1.07182e-05	-1.77941e-10	-1.39649	7.58602e-05	-1.77941e-10	-1.4023	7.60607e-05	-1.77941e-10	-1.40225
203210778	chr2:203210778:G:A	1.95679e-05	-0.794547	-7.30438e-10	0.000176008	-0.560657	-7.30438e-10	0.00017651	-0.560408	-7.30438e-10
203210933	chr2:203210933:T:G	1.09957e-05	-1.77941e-10	-1.37093	7.72727e-05	-1.77941e-10	-1.38385	7.74818e-05	-1.77941e-10	-1.38374
203211644	chr2:203211644:A:G	1.17942e-05	-1.77941e-10	-1.30083	8.55649e-05	-1.77941e-10	-1.28191	8.57739e-05	-1.77941e-10	-1.28207
203211924	chr2:203211924:G:C	1.0661e-05	-1.77941e-10	-1.40185	7.56162e-05	-1.77941e-10	-1.40552	7.58129e-05	-1.77941e-10	-1.40552
203212023	chr2:203212023:A:C	1.1039e-05	-1.77941e-10	-1.367	7.75144e-05	-1.77941e-10	-1.38073	7.77247e-05	-1.77941e-10	-1.38061
203214372	chr2:203214372:A:C	1.06914e-05	-1.77941e-10	-1.399	7.58077e-05	-1.77941e-10	-1.40299	7.60058e-05	-1.77941e-10	-1.40298
203214590	chr2:203214590:C:T	5.83096e-06	-0.602032	-1.40323	1.72396e-05	-1.48034	-1.40364	1.72838e-05	-1.48042	-1.4036
203215352	chr2:203215352:A:T	2.51297e-05	-1.77941e-10	-0.544389	0.000168804	-1.77941e-10	-0.602453	0.000169231	-1.77941e-10	-0.602522
203216588	chr2:203216588:A:G	1.15883e-05	-0.120298	-1.19815	0.000125046	0.382047	-1.28456	0.000125546	0.382925	-1.28404
203216952	chr2:203216952:C:T	0.0113407	5.61713	-0.0494187	3.67625e-05	-0.974703	-1.15201	3.6866e-05	-0.974742	-1.15175
203219333	chr2:203219333:G:A	1.06958e-05	-1.77941e-10	-1.39859	7.59646e-05	-1.77941e-10	-1.40092	7.61591e-05	-1.77941e-10	-1.40096
203219969	chr2:203219969:T:C	1.2546e-05	-1.77941e-10	-1.23904	8.84366e-05	-1.77941e-10	-1.2489	8.86667e-05	-1.77941e-10	-1.2489
203220054	chr2:203220054:A:G	1.22085e-05	-0.0837963	-1.18251	0.000131547	0.423958	-1.27579	0.000132079	0.424847	-1.27523
203220221	chr2:203220221:C:T	2.76732e-05	-1.77941e-10	-0.447975	0.00018547	-1.77941e-10	-0.508294	0.000185943	-1.77941e-10	-0.508344
203220912	chr2:203220912:C:T	6.96049e-06	-1.23589	-0.592296	2.96909e-05	-1.42061	-0.919739	2.97841e-05	-1.42039	-0.919417
203221401	chr2:203221401:G:T	1.06214e-05	-1.77941e-10	-1.40557	7.56396e-05	-1.77941e-10	-1.40521	7.5837e-05	-1.77941e-10	-1.4052
203221606	chr2:203221606:C:A	1.08396e-05	-1.77941e-10	-1.38523	7.64325e-05	-1.77941e-10	-1.39478	7.66369e-05	-1.77941e-10	-1.39471
203222136	chr2:203222136:G:A	8.35674e-06	-0.430335	-1.21503	2.02048e-05	-1.4388	-1.28647	2.02484e-05	-1.43892	-1.28679
203222255	chr2:203222255:A:G	1.24529e-05	-1.77941e-10	-1.24649	9.06508e-05	-1.77941e-10	-1.22417	9.0899e-05	-1.77941e-10	-1.22404
203222314	chr2:203222314:A:G	1.10279e-05	-0.138559	-1.22945	0.00011935	0.358794	-1.30792	0.00011982	0.359666	-1.30746
203222747	chr2:203222747:AC:A	3.17482e-06	-1.46279	-1.15039	2.1477e-05	-1.51965	-1.14456	2.15375e-05	-1.51963	-1.14436
203223239	chr2:203223239:A:T	1.80302e-05	-1.77941e-10	-0.876391	0.000124008	-1.77941e-10	-0.91084	0.00012434	-1.77941e-10	-0.91077
203223799	chr2:203223799:G:A	1.35573e-05	0.187259	-1.34877	2.44411e-05	-1.21077	-1.32415	2.45088e-05	-1.211	-1.32376
203224807	chr2:203224807:C:T	1.44956e-05	-1.77941e-10	-1.09459	0.000102547	-1.77941e-10	-1.10086	0.000102824	-1.77941e-10	-1.10077
203225007	chr2:203225007:G:A	2.26019e-05	-1.77941e-10	-0.650405	0.000152439	-1.77941e-10	-0.704427	0.000152826	-1.77941e-10	-0.704484
203226374	chr2:203226374:A:G	1.02285e-05	-1.44326	-7.30438e-10	7.15924e-05	-1.4602	-7.30438e-10	7.17759e-05	-1.46024	-7.30438e-10
203226503	chr2:203226503:A:G	1.09138e-05	-0.237677	-1.14073	0.000113615	0.245297	-1.24367	0.000114078	0.246143	-1.24305
203226838	chr2:203226838:G:A	9.47075e-06	-1.52023	-7.30438e-10	6.85989e-05	-1.50291	-7.30438e-10	6.87768e-05	-1.50292	-7.30438e-10
203228041	chr2:203228041:G:A	1.17241e-05	-0.0984327	-1.20836	0.000127292	0.408519	-1.29323	0.000127799	0.409404	-1.29273
203228685	chr2:203228685:G:A	6.86879e-05	-1.77941e-10	0.461135	0.000488032	-1.77941e-10	0.459192	0.000489517	-1.77941e-10	0.459633
203229032	chr2:203229032:T:C	6.19825e-06	-1.34507	-0.599097	3.21556e-05	-1.33729	-0.923311	3.22593e-05	-1.337	-0.922982
203229206	chr2:203229206:C:T	2.06865e-05	-1.77941e-10	-0.738957	0.000143455	-1.77941e-10	-0.765169	0.000143825	-1.77941e-10	-0.765188
203229716	chr2:203229716:G:A	5.99467e-05	-1.77941e-10	0.325018	0.000425986	-1.77941e-10	0.323217	0.000427277	-1.77941e-10	0.323646
203229858	chr2:203229858:G:A	7.52535e-06	-0.813759	-0.936402	2.1278e-05	-1.52021	-1.15331	2.13377e-05	-1.52023	-1.15308
203230242	chr2:203230242:G:A	5.64812e-06	-0.65146	-1.38565	1.68632e-05	-1.50047	-1.40559	1.69054e-05	-1.50056	-1.40559
203231264	chr2:203231264:G:A	1.07065e-05	-1.77941e-10	-1.39759	7.74604e-05	-1.77941e-10	-1.38142	7.76565e-05	-1.77941e-10	-1.38149
203231666	chr2:203231666:G:C	1.0948e-05	-1.37528	-7.30438e-10	8.29874e-05	-1.3125	-7.30438e-10	8.32022e-05	-1.31251	-7.30438e-10
203232216	chr2:203232216:T:A	1.09025e-05	-1.37944	-7.30438e-10	8.46901e-05	-1.29219	-7.30438e-10	8.49254e-05	-1.29201	-7.30438e-10
203232604	chr2:203232604:A:T	2.19442e-05	0.611254	-1.29119	0.000267971	1.21551	-1.35582	0.000269044	1.21656	-1.35548
203233537	chr2:203233537:C:G	1.71873e-05	0.382781	-1.30705	0.00020419	0.953517	-1.36566	0.000204987	0.954523	-1.36536
203233625	chr2:203233625:T:C	1.48962e-05	-1.77941e-10	-1.06733	0.000109574	-1.77941e-10	-1.03459	0.000109887	-1.77941e-10	-1.03433
203234017	chr2:203234017:T:C	1.4961e-05	-1.77941e-10	-1.06299	0.000110074	-1.77941e-10	-1.03003	0.00011039	-1.77941e-10	-1.02977
203234499	chr2:203234499:A:G	6.50552e-05	1.78741	-1.38061	5.06742e-05	-0.413717	-1.39206	5.07804e-05	-0.41407	-1.3922
203234522	chr2:203234522:G:T	1.49561e-05	-1.77941e-10	-1.06332	0.000110035	-1.77941e-10	-1.03039	0.00011035	-1.77941e-10	-1.03013
203235041	chr2:203235041:C:A	1.24529e-05	-1.77941e-10	-1.24649	9.06508e-05	-1.77941e-10	-1.22417	9.0899e-05	-1.77941e-10	-1.22404
203235546	chr2:203235546:G:A	1.06411e-05	-1.77941e-10	-1.40372	7.57089e-05	-1.77941e-10	-1.40429	7.59057e-05	-1.77941e-10	-1.40429
203236270	chr2:203236270:T:G	1.06903e-05	-1.77941e-10	-1.3991	7.56303e-05	-1.77941e-10	-1.40533	7.58273e-05	-1.77941e-10	-1.40533
203236434	chr2:203236434:C:T	1.02355e-05	-0.0565277	-1.38604	2.08695e-05	-1.29749	-1.39541	2.0917e-05	-1.29768	-1.39555
203236605	chr2:203236605:A:C	1.32909e-05	0.145804	-1.32716	0.000153675	0.681547	-1.3779	0.000154258	0.682495	-1.37765
203236963	chr2:203236963:C:T	1.06403e-05	-1.77941e-10	-1.40379	7.56475e-05	-1.77941e-10	-1.4051	7.58437e-05	-1.77941e-10	-1.40511
203237043	chr2:203237043:C:G	1.06345e-05	-1.77941e-10	-1.40433	7.56742e-05	-1.77941e-10	-1.40475	7.58703e-05	-1.77941e-10	-1.40476
203237234	chr2:203237234:G:A	4.34517e-05	-1.77941e-10	0.00321272	0.000341605	-1.77941e-10	0.102466	0.000342495	-1.77941e-10	0.10247
203238758	chr2:203238758:C:T	1.07033e-05	-1.77941e-10	-1.39788	7.61038e-05	-1.77941e-10	-1.39909	7.63014e-05	-1.77941e-10	-1.39909
203239509	chr2:203239509:C:T	1.0964e-05	-1.77941e-10	-1.37382	8.05065e-05	-1.77941e-10	-1.34285	8.07055e-05	-1.77941e-10	-1.34298
203239883	chr2:203239883:G:T	4.12041e-05	-1.77941e-10	-0.0499003	0.000323195	-1.77941e-10	0.0470666	0.000324031	-1.77941e-10	0.0470524
203240680	chr2:203240680:C:T	1.35696e-05	0.18878	-1.34938	2.38713e-05	-1.19107	-1.36744	2.39217e-05	-1.1913	-1.3677
203241273	chr2:203241273:G:A	1.62533e-05	0.221817	-1.20196	0.000183224	0.744767	-1.26524	0.000183972	0.745731	-1.26473
203241441	chr2:203241441:A:G	1.83011e-05	0.539459	-1.40093	2.70098e-05	-1.0301	-1.40489	2.70714e-05	-1.03039	-1.40492
203241458	chr2:203241458:A:G	1.06237e-05	-1.77941e-10	-1.40535	7.57924e-05	-1.77941e-10	-1.40319	7.59884e-05	-1.77941e-10	-1.40321
203241955	chr2:203241955:C:T	1.06352e-05	-1.77941e-10	-1.40427	7.56367e-05	-1.77941e-10	-1.40525	7.58328e-05	-1.77941e-10	-1.40525
203242001	chr2:203242001:A:C	1.61177e-05	0.180169	-1.16869	0.000179314	0.695572	-1.23762	0.000180054	0.696525	-1.23706
203242130	chr2:203242130:C:A	5.07544e-05	-1.77941e-10	0.15856	0.000400462	-1.77941e-10	0.261429	0.000401503	-1.77941e-10	0.26143
203242302	chr2:203242302:G:A	8.34138e-06	-0.982009	-0.665201	2.59483e-05	-1.51012	-0.964968	2.6026e-05	-1.51004	-0.964645
203242939	chr2:203242939:T:C	3.30516e-05	-0.270369	-7.30438e-10	0.000314825	0.0208279	-7.30438e-10	0.000315742	0.0211402	-7.30438e-10
203243451	chr2:203243451:C:T	1.09801e-05	-1.77941e-10	-1.37236	7.79592e-05	-1.77941e-10	-1.375	7.81613e-05	-1.77941e-10	-1.37501
203243786	chr2:203243786:C:T	1.48688e-05	0.0260323	-1.0952	0.000160229	0.550002	-1.20459	0.0001609	0.55092	-1.20392
203243804	chr2:203243804:C:T	8.82248e-06	-0.670757	-0.920378	8.21515e-05	-0.380314	-0.942309	8.24105e-05	-0.379802	-0.942272
203244009	chr2:203244009:C:A	1.81198e-05	-0.0415275	-0.829904	0.000189613	0.447815	-0.934021	0.000190453	0.448712	-0.933091
203244032	chr2:203244032:G:C	1.37028e-05	-1.77941e-10	-1.15084	9.64983e-05	-1.77941e-10	-1.16166	9.67488e-05	-1.77941e-10	-1.16167
203244423	chr2:203244423:C:T	1.33562e-05	0.147487	-1.32394	2.51749e-05	-1.20793	-1.29742	2.52457e-05	-1.20815	-1.29698
203244848	chr2:203244848:T:C	4.67143e-05	0.0756126	-7.30438e-10	0.000462187	0.404781	-7.30438e-10	0.000463553	0.405134	-7.30438e-10
203245123	chr2:203245123:G:A	3.34057e-05	-1.77941e-10	-0.259712	0.000228964	-1.77941e-10	-0.297626	0.00022958	-1.77941e-10	-0.297535
203245187	chr2:203245187:C:T	1.34852e-05	-1.77941e-10	-1.16685	9.34135e-05	-1.77941e-10	-1.19415	9.36627e-05	-1.77941e-10	-1.19409
203246025	chr2:203246025:G:A	1.41217e-05	0.276085	-1.39681	2.39334e-05	-1.15279	-1.40312	2.39883e-05	-1.15304	-1.40319
203246497	chr2:203246497:G:C	4.21106e-06	-0.939304	-1.39142	2.07937e-05	-1.30521	-1.39133	2.08532e-05	-1.30503	-1.39124
203246600	chr2:203246600:A:G	1.28771e-05	-1.77941e-10	-1.21299	9.36449e-05	-1.77941e-10	-1.19168	9.38754e-05	-1.77941e-10	-1.19182
203246671	chr2:203246671:T:C	2.15574e-05	0.459887	-1.1576	0.000249159	1.01558	-1.22868	0.000250209	1.0166	-1.22809
203246675	chr2:203246675:GTTAA:G	1.40918e-05	0.13687	-1.25972	0.000158725	0.64702	-1.31103	0.000159354	0.647962	-1.31062
203246712	chr2:203246712:CAAATT:C	1.11504e-05	-1.77941e-10	-1.35696	8.23797e-05	-1.77941e-10	-1.31985	8.25808e-05	-1.77941e-10	-1.32001
203246720	chr2:203246720:A:G	1.33762e-05	0.20793	-1.38289	0.000160941	0.753559	-1.40371	0.000161525	0.754523	-1.40365
203246989	chr2:203246989:G:A	1.07398e-05	-1.77941e-10	-1.39448	7.6237e-05	-1.77941e-10	-1.39734	7.64309e-05	-1.77941e-10	-1.3974
203247192	chr2:203247192:C:T	1.08338e-05	-1.77941e-10	-1.38577	7.90497e-05	-1.77941e-10	-1.36111	7.92468e-05	-1.77941e-10	-1.36122
203247274	chr2:203247274:G:A	1.52735e-05	0.315936	-1.35826	0.000184222	0.878618	-1.39367	0.000184913	0.879606	-1.39351
203247837	chr2:203247837:A:G	1.33309e-05	0.171532	-1.34989	0.000156457	0.711367	-1.38977	0.000157043	0.712321	-1.38959
203248235	chr2:203248235:A:G	1.21581e-05	-1.77941e-10	-1.27044	8.83636e-05	-1.77941e-10	-1.24973	8.8605e-05	-1.77941e-10	-1.2496
203248907	chr2:203248907:T:C	1.9135e-05	0.325728	-1.14265	0.00021674	0.863781	-1.21627	0.000217651	0.864771	-1.21567
203249280	chr2:203249280:C:T	1.3008e-05	0.0566016	-1.25947	0.000144839	0.555448	-1.31102	0.00014541	0.55637	-1.3106
203249734	chr2:203249734:A:G	1.35281e-05	-1.16367	-7.30438e-10	8.46613e-05	-1.29253	-7.30438e-10	8.48787e-05	-1.29256	-7.30438e-10
203250127	chr2:203250127:T:C	1.06215e-05	-1.77941e-10	-1.40555	7.56452e-05	-1.77941e-10	-1.40513	7.58424e-05	-1.77941e-10	-1.40513
203250242	chr2:203250242:C:T	1.68616e-05	0.400481	-1.34388	0.000204538	0.977261	-1.38769	0.00020532	0.978274	-1.38749
203251178	chr2:203251178:A:G	1.97842e-05	0.614848	-1.3984	2.80802e-05	-0.992388	-1.40374	2.81434e-05	-0.992683	-1.40379
203251937	chr2:203251937:A:T	1.47448e-05	0.151817	-1.22937	2.60629e-05	-1.21035	-1.26032	2.61123e-05	-1.21058	-1.2608
203251967	chr2:203251967:C:T	1.09536e-05	-0.0168886	-1.35788	0.00012541	0.494345	-1.39395	0.00012587	0.495251	-1.39379
203252164	chr2:203252164:T:G	1.18589e-05	0.0699882	-1.36535	0.00013843	0.596965	-1.39779	0.000138937	0.597895	-1.39766
203252949	chr2:203252949:G:A	1.42378e-05	0.261252	-1.37379	0.000171738	0.815517	-1.40074	0.00017237	0.816493	-1.40063
203253337	chr2:203253337:C:T	1.28518e-05	0.158454	-1.37341	0.000152668	0.697662	-1.40058	0.000153227	0.698613	-1.40048
203253516	chr2:203253516:C:T	1.87601e-05	0.202586	-1.03929	3.17202e-05	-1.18643	-1.0878	3.17734e-05	-1.18667	-1.08849
203253585	chr2:203253585:G:A	1.67129e-05	0.176789	-1.12905	2.89102e-05	-1.19786	-1.16914	2.89613e-05	-1.19809	-1.16974
203254108	chr2:203254108:AG:A	1.57296e-05	0.320976	-1.33387	0.000187574	0.884375	-1.38139	0.000188292	0.885366	-1.38116
203255305	chr2:203255305:A:T	1.10962e-05	-1.77941e-10	-1.36183	8.17956e-05	-1.77941e-10	-1.32697	8.19953e-05	-1.77941e-10	-1.32712
203255920	chr2:203255920:T:C	1.2904e-05	-1.77941e-10	-1.2109	9.5359e-05	-1.77941e-10	-1.17354	9.55802e-05	-1.77941e-10	-1.17382
203256085	chr2:203256085:G:T	2.0064e-05	0.414542	-1.18405	0.000231926	0.964509	-1.24928	0.000232889	0.96552	-1.24874
203256131	chr2:203256131:T:C	1.07116e-05	-1.77941e-10	-1.39712	7.5669e-05	-1.77941e-10	-1.40482	7.58664e-05	-1.77941e-10	-1.40481
203256236	chr2:203256236:T:C	1.44856e-05	0.297131	-1.39241	2.4235e-05	-1.1429	-1.40049	2.42898e-05	-1.14315	-1.40058
203256264	chr2:203256264:C:T	1.06686e-05	-1.77941e-10	-1.40114	7.56111e-05	-1.77941e-10	-1.40559	7.58078e-05	-1.77941e-10	-1.40558
203256340	chr2:203256340:C:G	0.0107428	5.51673	-0.00318093	4.68782e-05	-0.774664	-1.10897	4.70098e-05	-0.774741	-1.10869
203256396	chr2:203256396:G:C	2.82394e-05	-1.77941e-10	-0.427721	0.000200488	-1.77941e-10	-0.430434	0.00020104	-1.77941e-10	-0.430281
203256422	chr2:203256422:C:G	0.022542	5.81296	0.441738	5.32364e-05	-0.842749	-0.913698	5.33912e-05	-0.842796	-0.913343
203257074	chr2:203257074:G:A	1.07614e-05	-1.77941e-10	-1.39248	7.82762e-05	-1.77941e-10	-1.37095	7.84722e-05	-1.77941e-10	-1.37104
203257203	chr2:203257203:A:C	1.59679e-05	-0.997856	-7.30438e-10	9.86195e-05	-1.13992	-7.30438e-10	9.88728e-05	-1.13995	-7.30438e-10
203257499	chr2:203257499:T:A	1.06685e-05	-1.77941e-10	-1.40114	7.56112e-05	-1.77941e-10	-1.40558	7.58079e-05	-1.77941e-10	-1.40558
203259109	chr2:203259109:T:C	3.90806e-06	-1.00168	-1.40371	2.09806e-05	-1.28451	-1.40308	2.10415e-05	-1.28424	-1.40305
203260037	chr2:203260037:C:T	2.02787e-05	-1.77941e-10	-0.758869	0.000141062	-1.77941e-10	-0.781993	0.000141427	-1.77941e-10	-0.782002
203260270	chr2:203260270:C:T	1.39492e-05	0.230449	-1.36346	0.000163766	0.75538	-1.38813	0.000164378	0.756341	-1.38796
203260378	chr2:203260378:A:G	9.87808e-06	-1.47812	-7.30438e-10	6.76815e-05	-1.51638	-7.30438e-10	6.78577e-05	-1.51637	-7.30438e-10
203260545	chr2:203260545:G:T	1.34534e-05	0.229362	-1.39857	2.34399e-05	-1.17278	-1.40397	2.34941e-05	-1.17302	-1.40402
203260612	chr2:203260612:C:T	1.08611e-05	-1.77941e-10	-1.38325	7.93947e-05	-1.77941e-10	-1.35676	7.95922e-05	-1.77941e-10	-1.35687
203260703	chr2:203260703:T:C	8.32414e-06	-0.849277	-0.800001	2.35705e-05	-1.52101	-1.05019	2.36388e-05	-1.52101	-1.04989
203261138	chr2:203261138:G:T	9.46351e-06	-1.52099	-7.30438e-10	6.7636e-05	-1.51705	-7.30438e-10	6.7811e-05	-1.51706	-7.30438e-10
203261249	chr2:203261249:G:A	4.81119e-05	-1.77941e-10	0.105091	0.000342217	-1.77941e-10	0.104255	0.000343241	-1.77941e-10	0.104648
203261270	chr2:203261270:G:A	1.7303e-05	-0.917559	-7.30438e-10	0.000115449	-0.982359	-7.30438e-10	0.000115745	-0.982396	-7.30438e-10
203261740	chr2:203261740:A:G	1.3109e-05	0.0508585	-1.246	0.000145292	0.547706	-1.30015	0.000145868	0.548626	-1.29971
203262273	chr2:203262273:G:A	1.31619e-05	-1.77941e-10	-1.19111	9.16659e-05	-1.77941e-10	-1.21304	9.19098e-05	-1.77941e-10	-1.21298
203262513	chr2:203262513:T:C	1.60445e-05	-1.77941e-10	-0.99307	0.000110214	-1.77941e-10	-1.02877	0.000110509	-1.77941e-10	-1.02868
203262597	chr2:203262597:AAC:A	0.00311912	4.75245	-0.475585	2.94922e-05	-1.09013	-1.25693	2.95774e-05	-1.09016	-1.25661
203262742	chr2:203262742:G:A	1.54046e-05	-1.77941e-10	-1.03377	0.000113498	-1.77941e-10	-0.999405	0.000113824	-1.77941e-10	-0.999132
203262868	chr2:203262868:T:C	1.81931e-05	-1.77941e-10	-0.867394	0.000131115	-1.77941e-10	-0.855112	0.000131482	-1.77941e-10	-0.854913
203264717	chr2:203264717:AT:A	2.38515e-05	0.366752	-0.963344	0.000264241	0.904562	-1.05889	0.000265409	0.905556	-1.05807
203265173	chr2:203265173:G:A	5.47672e-06	-1.15651	-0.911424	2.28403e-05	-1.46636	-1.13631	2.29089e-05	-1.4662	-1.13606
203265318	chr2:203265318:A:G	2.34281e-05	-1.77941e-10	-0.6145	0.000180462	-1.77941e-10	-0.53567	0.000180993	-1.77941e-10	-0.535328
203265472	chr2:203265472:T:C	1.42841e-05	-1.10929	-7.30438e-10	8.97774e-05	-1.23386	-7.30438e-10	9.00083e-05	-1.23388	-7.30438e-10
203265995	chr2:203265995:C:T	1.18135e-05	0.0477868	-1.34698	0.000136114	0.570575	-1.38827	0.000136621	0.571499	-1.38808
203266222	chr2:203266222:G:A	1.78713e-05	0.338481	-1.22372	0.000205762	0.877517	-1.28199	0.000206601	0.87851	-1.28151
203266777	chr2:203266777:T:TA	3.73475e-05	-0.148173	-7.30438e-10	0.000215786	-0.3569	-7.30438e-10	0.000216408	-0.356621	-7.30438e-10
203268654	chr2:203268654:C:G	1.60798e-05	0.328103	-1.31898	0.000190887	0.893665	-1.37317	0.000191626	0.894661	-1.3729
203268842	chr2:203268842:A:G	1.03457e-05	-0.0924202	-1.33945	4.19681e-05	-0.653763	-1.34052	4.20588e-05	-0.653985	-1.34073
203269041	chr2:203269041:T:C	1.15246e-05	-1.77941e-10	-1.32396	8.08714e-05	-1.77941e-10	-1.33833	8.10822e-05	-1.77941e-10	-1.33832
203269586	chr2:203269586:C:T	2.47682e-05	-0.558877	-7.30438e-10	0.000144316	-0.759187	-7.30438e-10	0.000144723	-0.758966	-7.30438e-10
203269774	chr2:203269774:G:A	9.85364e-06	-0.322037	-1.15856	8.41061e-05	-0.0970956	-1.20201	8.43565e-05	-0.0966344	-1.2021
203269875	chr2:203269875:C:T	1.07324e-05	-1.77941e-10	-1.39517	7.57205e-05	-1.77941e-10	-1.40414	7.59182e-05	-1.77941e-10	-1.40413
203269954	chr2:203269954:G:A	1.08335e-05	-1.77941e-10	-1.38579	7.65913e-05	-1.77941e-10	-1.39271	7.67877e-05	-1.77941e-10	-1.39274
203270325	chr2:203270325:C:T	1.2914e-05	-1.77941e-10	-1.21013	8.93971e-05	-1.77941e-10	-1.2381	8.9664e-05	-1.77941e-10	-1.23772
203270547	chr2:203270547:A:G	6.56797e-06	-1.12329	-0.762942	2.52941e-05	-1.47805	-1.02256	2.53713e-05	-1.47791	-1.02225
203270735	chr2:203270735:TC:T	2.73796e-05	-1.77941e-10	-0.458638	0.000193245	-1.77941e-10	-0.46723	0.000193725	-1.77941e-10	-0.467349
203271309	chr2:203271309:T:C	1.37678e-05	-1.77941e-10	-1.1461	9.69466e-05	-1.77941e-10	-1.15703	9.71982e-05	-1.77941e-10	-1.15703
203271691	chr2:203271691:A:G	1.45097e-05	-1.77941e-10	-1.09362	0.000100084	-1.77941e-10	-1.12518	0.000100354	-1.77941e-10	-1.12508
203272030	chr2:203272030:G:A	1.65447e-05	0.174326	-1.1367	2.86288e-05	-1.19878	-1.178	2.86797e-05	-1.19901	-1.17859
203273644	chr2:203273644:T:A	1.2029e-05	-1.77941e-10	-1.28112	8.99586e-05	-1.77941e-10	-1.23184	9.0174e-05	-1.77941e-10	-1.23204
203273682	chr2:203273682:A:G	1.21243e-05	-1.27323	-7.30438e-10	7.96803e-05	-1.35317	-7.30438e-10	7.9883e-05	-1.35322	-7.30438e-10
203274214	chr2:203274214:C:G	1.06521e-05	-1.77941e-10	-1.40268	7.66927e-05	-1.77941e-10	-1.39138	7.68891e-05	-1.77941e-10	-1.39142
203276941	chr2:203276941:A:G	1.06301e-05	-1.77941e-10	-1.40474	7.5705e-05	-1.77941e-10	-1.40435	7.5901e-05	-1.77941e-10	-1.40436
203276972	chr2:203276972:A:G	6.28132e-06	-0.529344	-1.40151	3.27404e-05	-0.840426	-1.40215	3.28211e-05	-0.840523	-1.40219
203277279	chr2:203277279:T:C	1.09825e-05	-0.0519114	-1.32022	0.000116415	0.398772	-1.3728	0.000116839	0.399525	-1.37251
203277529	chr2:203277529:T:C	1.11282e-05	-1.77941e-10	-1.35895	7.83561e-05	-1.77941e-10	-1.36993	7.85604e-05	-1.77941e-10	-1.36992
203277805	chr2:203277805:C:T	1.53317e-05	0.35147	-1.38999	2.48809e-05	-1.11819	-1.3989	2.49367e-05	-1.11845	-1.399
203277836	chr2:203277836:G:A	2.57626e-05	0.793925	-1.31344	0.000324191	1.4196	-1.36946	0.000325484	1.4207	-1.36917
203278168	chr2:203278168:G:A	1.08183e-05	-1.77941e-10	-1.3872	7.59991e-05	-1.77941e-10	-1.40047	7.61984e-05	-1.77941e-10	-1.40044
203278403	chr2:203278403:T:C	2.35829e-05	-1.03396	0.426039	6.04621e-05	-1.48766	-0.141517	6.06594e-05	-1.48753	-0.14098
203279121	chr2:203279121:C:T	1.09739e-05	-1.77941e-10	-1.37292	8.04102e-05	-1.77941e-10	-1.34405	8.06072e-05	-1.77941e-10	-1.3442
203279204	chr2:203279204:G:T	1.07075e-05	-1.77941e-10	-1.39749	7.57229e-05	-1.77941e-10	-1.40411	7.59243e-05	-1.77941e-10	-1.40405
203279515	chr2:203279515:G:A	1.62443e-05	-0.980697	-7.30438e-10	0.000142952	-0.768681	-7.30438e-10	0.000143328	-0.768653	-7.30438e-10
203280193	chr2:203280193:A:G	1.06217e-05	-1.77941e-10	-1.40554	7.56425e-05	-1.77941e-10	-1.40517	7.58396e-05	-1.77941e-10	-1.40516
203281822	chr2:203281822:G:A	0.000133082	1.12252	-7.30438e-10	0.00174742	1.73471	-7.30438e-10	0.00175321	1.73542	-7.30438e-10
203282568	chr2:203282568:C:T	1.08284e-05	-1.77941e-10	-1.38626	7.60363e-05	-1.77941e-10	-1.39998	7.62358e-05	-1.77941e-10	-1.39995
203283119	chr2:203283119:T:G	1.08033e-05	-1.77941e-10	-1.38858	7.67614e-05	-1.77941e-10	-1.39049	7.69606e-05	-1.77941e-10	-1.39049
203283124	chr2:203283124:T:C	2.16996e-05	0.641117	-1.33226	0.000270295	1.24895	-1.38062	0.00027135	1.25001	-1.38039
203283516	chr2:203283516:A:G	4.77144e-06	-0.871567	-1.33422	2.2864e-05	-1.2684	-1.33322	2.29323e-05	-1.26821	-1.33303
203284178	chr2:203284178:G:A	2.58227e-06	-1.51732	-1.30244	1.83334e-05	-1.51168	-1.31079	1.83787e-05	-1.51168	-1.31091
203284264	chr2:203284264:T:G	1.21066e-05	0.0607097	-1.3354	0.000139124	0.585774	-1.3816	0.000139647	0.586701	-1.38137
203285982	chr2:203285982:C:A	1.89399e-05	0.285342	-1.11251	0.000212604	0.819157	-1.19092	0.000213498	0.82014	-1.1903
203286421	chr2:203286421:A:G	2.18805e-05	-1.77941e-10	-0.682842	0.000174508	-1.77941e-10	-0.569221	0.000174273	-1.77941e-10	-0.573166
203286620	chr2:203286620:T:C	1.10531e-05	-1.77941e-10	-1.36573	7.81038e-05	-1.77941e-10	-1.37315	7.83067e-05	-1.77941e-10	-1.37315
203286747	chr2:203286747:G:A	1.20581e-05	-1.77941e-10	-1.2787	8.73741e-05	-1.77941e-10	-1.26099	8.76166e-05	-1.77941e-10	-1.26082
203286780	chr2:203286780:A:G	0.0225831	6.07176	0.184757	7.9486e-05	-0.465903	-0.889705	7.97323e-05	-0.46595	-0.889161
203287412	chr2:203287412:C:T	1.51724e-05	0.353892	-1.40285	2.47568e-05	-1.11663	-1.40546	2.48145e-05	-1.11688	-1.40548
203287658	chr2:203287658:G:T	1.47582e-05	0.0912241	-1.16786	2.69461e-05	-1.23421	-1.20314	2.6995e-05	-1.23443	-1.20371
203287810	chr2:203287810:C:T	8.25663e-06	-1.09036	-0.567066	2.86775e-05	-1.48767	-0.887407	2.87659e-05	-1.48754	-0.887054
203288923	chr2:203288923:G:A	1.72707e-05	0.403538	-1.32297	0.000207681	0.980502	-1.37569	0.000208487	0.981516	-1.37543
203289062	chr2:203289062:T:C	3.99833e-06	-1.00205	-1.38051	2.0233e-05	-1.34381	-1.38007	2.02911e-05	-1.34365	-1.37995
203289602	chr2:203289602:G:A	1.52597e-05	0.129544	-1.17277	0.000169209	0.642223	-1.24228	0.000169902	0.643168	-1.24173
203289637	chr2:203289637:A:C	1.60408e-05	-1.77941e-10	-0.993304	0.000110093	-1.77941e-10	-1.02987	0.000110392	-1.77941e-10	-1.02975
203289852	chr2:203289852:T:G	2.92631e-05	-1.77941e-10	-0.392111	0.000207769	-1.77941e-10	-0.394763	0.000208342	-1.77941e-10	-0.394605
203289942	chr2:203289942:A:G	9.94581e-06	-1.47129	-7.30438e-10	7.53162e-05	-1.40949	-7.30438e-10	7.55222e-05	-1.40936	-7.30438e-10
203289954	chr2:203289954:A:T	0.00419616	4.91995	-0.346462	3.27957e-05	-1.03904	-1.20185	3.28922e-05	-1.03907	-1.20148
203289963	chr2:203289963:A:G	1.68527e-05	0.389358	-1.33328	0.000203153	0.96447	-1.3817	0.000203935	0.96548	-1.38146
203290003	chr2:203290003:C:T	1.35089e-05	-1.16509	-7.30438e-10	0.000104261	-1.08429	-7.30438e-10	0.000104539	-1.08422	-7.30438e-10
203290065	chr2:203290065:C:T	5.64636e-06	-0.632863	-1.40456	2.99802e-05	-0.925885	-1.40477	3.00549e-05	-0.925974	-1.40479
203291140	chr2:203291140:G:A	1.25391e-05	0.128576	-1.36816	0.000147891	0.66398	-1.3987	0.000148433	0.664923	-1.39857
203291292	chr2:203291292:C:A	1.46366e-05	-1.77941e-10	-1.08492	0.000107572	-1.77941e-10	-1.05303	0.000107879	-1.77941e-10	-1.05278
203291497	chr2:203291497:C:T	3.0381e-05	-1.77941e-10	-0.35462	0.000218691	-1.77941e-10	-0.343531	0.000219333	-1.77941e-10	-0.343194
203292034	chr2:203292034:G:A	1.93741e-05	0.364237	-1.16874	0.000221434	0.906943	-1.23801	0.000222357	0.907943	-1.23744
203292092	chr2:203292092:C:G	5.77505e-06	-0.609769	-1.40512	3.04657e-05	-0.909272	-1.40531	3.05418e-05	-0.909363	-1.40533
203293652	chr2:203293652:G:A	0.00163841	4.08849	-0.455451	2.57092e-05	-1.23812	-1.24622	2.57839e-05	-1.23814	-1.24589
203293712	chr2:203293712:G:A	1.19111e-05	-1.77941e-10	-1.29097	8.25122e-05	-1.77941e-10	-1.31824	8.27419e-05	-1.77941e-10	-1.31806
203293904	chr2:203293904:A:G	1.48061e-05	-1.77941e-10	-1.0734	0.000110517	-1.77941e-10	-1.02602	0.000110767	-1.77941e-10	-1.02635
203294101	chr2:203294101:C:T	2.60291e-05	-0.509223	-7.30438e-10	0.000240066	-0.250276	-7.30438e-10	0.000240718	-0.250159	-7.30438e-10
203294430	chr2:203294430:G:A	2.3181e-05	-0.830209	0.205103	5.19976e-05	-1.51965	-0.260346	5.21646e-05	-1.51962	-0.25976
203294720	chr2:203294720:C:T	1.40489e-05	-1.77941e-10	-1.12589	9.04195e-05	-1.77941e-10	-1.22673	9.06528e-05	-1.77941e-10	-1.22675
203294727	chr2:203294727:C:T	1.22655e-05	-0.557504	-0.704144	6.34099e-05	-0.870964	-0.710605	6.35589e-05	-0.871059	-0.710759
203295311	chr2:203295311:G:A	2.43281e-05	-0.576805	-7.30438e-10	0.000230404	-0.291357	-7.30438e-10	0.000231122	-0.290842	-7.30438e-10
203296114	chr2:203296114:A:G	9.77421e-06	-1.48869	-7.30438e-10	6.74856e-05	-1.51927	-7.30438e-10	6.76612e-05	-1.51927	-7.30438e-10
203296432	chr2:203296432:C:T	1.57587e-05	-1.77941e-10	-1.01105	0.000120776	-1.77941e-10	-0.937253	0.000120805	-1.77941e-10	-0.939612
203298114	chr2:203298114:A:C	9.50141e-06	-1.517	-7.30438e-10	6.85133e-05	-1.50416	-7.30438e-10	6.86912e-05	-1.50416	-7.30438e-10
203298191	chr2:203298191:C:T	1.06217e-05	-1.77941e-10	-1.40554	7.56424e-05	-1.77941e-10	-1.40517	7.58395e-05	-1.77941e-10	-1.40517
203298430	chr2:203298430:A:T	9.65109e-06	-1.50137	-7.30438e-10	6.74408e-05	-1.51994	-7.30438e-10	6.76163e-05	-1.51994	-7.30438e-10
203298710	chr2:203298710:A:G	1.03971e-05	-1.42691	-7.30438e-10	7.75453e-05	-1.38033	-7.30438e-10	7.77502e-05	-1.38028	-7.30438e-10
203298763	chr2:203298763:G:A	5.5089e-05	-1.77941e-10	0.240512	0.000389898	-1.77941e-10	0.234697	0.000390867	-1.77941e-10	0.23458
203299029	chr2:203299029:T:C	1.30207e-05	-1.77941e-10	-1.2019	9.17813e-05	-1.77941e-10	-1.21178	9.20192e-05	-1.77941e-10	-1.21179
203299328	chr2:203299328:C:T	1.34478e-05	-1.77941e-10	-1.16962	9.3312e-05	-1.77941e-10	-1.19524	9.35603e-05	-1.77941e-10	-1.19518
203299675	chr2:203299675:G:A	0.000163653	-1.77941e-10	1.32931	0.00133417	-1.77941e-10	1.46487	0.00133753	-1.77941e-10	1.46479
203299830	chr2:203299830:C:T	1.16414e-05	-1.77941e-10	-1.31387	8.60963e-05	-1.77941e-10	-1.27572	8.62441e-05	-1.77941e-10	-1.2766
203300448	chr2:203300448:T:C	1.3308e-05	-0.184963	-0.995106	0.000141689	0.399357	-1.17691	0.000142255	0.400026	-1.17619
203300541	chr2:203300541:A:G	1.53122e-05	-1.77941e-10	-1.03979	0.000112145	-1.77941e-10	-1.0114	0.00011247	-1.77941e-10	-1.0111
203301004	chr2:203301004:C:G	1.23349e-05	-1.77941e-10	-1.25601	8.61358e-05	-1.77941e-10	-1.27526	8.63635e-05	-1.77941e-10	-1.27522
203301627	chr2:203301627:T:A	4.61157e-05	-1.77941e-10	0.0627157	0.000326494	-1.77941e-10	0.0572233	0.000327308	-1.77941e-10	0.0571155
203302651	chr2:203302651:G:A	2.05728e-05	0.601892	-1.34636	2.91168e-05	-0.994451	-1.36542	2.91768e-05	-0.994739	-1.36567
203302706	chr2:203302706:G:T	3.56897e-05	-0.193575	-7.30438e-10	0.000339026	0.094887	-7.30438e-10	0.000340015	0.0952031	-7.30438e-10
203303407	chr2:203303407:T:C	1.72157e-05	-1.77941e-10	-0.922618	0.000124192	-1.77941e-10	-0.909364	0.000124509	-1.77941e-10	-0.90941
203303522	chr2:203303522:T:C	1.19392e-05	-1.77941e-10	-1.28861	8.45832e-05	-1.77941e-10	-1.29345	8.48023e-05	-1.77941e-10	-1.29346
203304362	chr2:203304362:T:G	1.29864e-05	-0.923089	-0.281447	6.93782e-05	-1.30536	-0.186257	6.96303e-05	-1.30519	-0.1854
203304804	chr2:203304804:C:T	1.76541e-05	0.497627	-1.3951	0.000224609	1.08867	-1.4055	0.000225422	1.0897	-1.40552
203305107	chr2:203305107:T:G	1.87021e-05	0.50448	-1.34428	0.000229964	1.09429	-1.38756	0.000230848	1.09532	-1.38735
203305492	chr2:203305492:G:A	5.15926e-06	-0.746355	-1.38129	4.82763e-05	-0.467323	-1.38693	4.84255e-05	-0.466832	-1.38693
203306293	chr2:203306293:C:T	1.79567e-05	0.515671	-1.39615	0.000229303	1.10923	-1.40538	0.000230132	1.11027	-1.4054
203306839	chr2:203306839:T:C	3.21764e-05	1.10629	-1.40349	0.000459571	1.77735	-1.37825	0.000461196	1.77851	-1.37847
203308848	chr2:203308848:C:T	1.06147e-05	-0.0344479	-1.37175	0.000119724	0.444813	-1.39082	0.000120164	0.445692	-1.39062
203309668	chr2:203309668:C:T	1.43619e-05	0.249487	-1.35335	0.000133879	0.548035	-1.38228	0.00013434	0.548625	-1.38204
203309669	chr2:203309669:A:T	1.49004e-05	0.287518	-1.35457	0.000139342	0.588864	-1.38312	0.000139822	0.58946	-1.38288
203310540	chr2:203310540:C:T	1.17879e-05	-1.30137	-7.30438e-10	7.69436e-05	-1.38812	-7.30438e-10	7.71453e-05	-1.3881	-7.30438e-10
203310541	chr2:203310541:G:A	4.42104e-05	-1.77941e-10	0.0205219	0.000313679	-1.77941e-10	0.0171795	0.000314627	-1.77941e-10	0.0176024
203310898	chr2:203310898:A:G	1.06376e-05	-1.77941e-10	-1.40404	7.64284e-05	-1.77941e-10	-1.39483	7.66248e-05	-1.77941e-10	-1.39487
203312090	chr2:203312090:A:G	2.86154e-06	-1.50482	-1.21226	2.92263e-05	-1.27815	-1.07797	2.9289e-05	-1.27813	-1.07844
203312237	chr2:203312237:G:A	2.93059e-06	-1.46817	-1.22506	3.40156e-05	-1.15983	-1.04454	3.40845e-05	-1.15981	-1.04513
203312337	chr2:203312337:G:A	1.75803e-05	-1.77941e-10	-0.901657	0.000125177	-1.77941e-10	-0.901458	0.000125512	-1.77941e-10	-0.901388
203312411	chr2:203312411:G:A	3.13527e-06	-1.51574	-1.10999	3.16441e-05	-1.32911	-0.947533	3.17095e-05	-1.32909	-0.948074
203312893	chr2:203312893:G:A	1.26792e-05	-1.77941e-10	-1.22848	9.24291e-05	-1.77941e-10	-1.20475	9.26868e-05	-1.77941e-10	-1.20456
203313083	chr2:203313083:A:G	1.0637e-05	-1.77941e-10	-1.4041	7.63986e-05	-1.77941e-10	-1.39522	7.6595e-05	-1.77941e-10	-1.39525
203313754	chr2:203313754:A:G	1.05858e-05	-1.40892	-7.30438e-10	7.10142e-05	-1.46831	-7.30438e-10	7.11997e-05	-1.4683	-7.30438e-10
203313979	chr2:203313979:C:T	1.60221e-05	-1.77941e-10	-0.994471	0.000114065	-1.77941e-10	-0.994419	0.000114369	-1.77941e-10	-0.994358
203314974	chr2:203314974:A:G	1.45233e-05	-1.09268	-7.30438e-10	9.58389e-05	-1.16852	-7.30438e-10	9.60868e-05	-1.16853	-7.30438e-10
203315360	chr2:203315360:T:A	1.03307e-05	-1.43332	-7.30438e-10	6.98465e-05	-1.48489	-7.30438e-10	7.00289e-05	-1.48488	-7.30438e-10
203315727	chr2:203315727:A:T	1.04494e-05	-1.16868	-0.253213	6.90493e-05	-1.43442	-0.0619441	6.92545e-05	-1.43433	-0.0616678
203316028	chr2:203316028:C:T	3.17066e-06	-1.51812	-1.09638	3.16702e-05	-1.34654	-0.929275	3.17355e-05	-1.34653	-0.929824
203316198	chr2:203316198:A:G	1.68986e-05	0.46438	-1.40559	2.5649e-05	-1.08281	-1.40388	2.57107e-05	-1.08305	-1.40383
203316609	chr2:203316609:G:A	3.02278e-06	-1.51687	-1.14539	3.00571e-05	-1.33784	-0.990254	3.01195e-05	-1.33783	-0.990787
203317013	chr2:203317013:A:G	1.3305e-05	-1.77941e-10	-1.1803	9.72901e-05	-1.77941e-10	-1.15349	9.75637e-05	-1.77941e-10	-1.15328
203318577	chr2:203318577:G:A	6.05622e-05	-1.77941e-10	0.335234	0.000473565	-1.77941e-10	0.429099	0.000475022	-1.77941e-10	0.429575
203319372	chr2:203319372:A:C	4.15618e-06	-0.959564	-1.38428	2.19865e-05	-1.25897	-1.38179	2.20516e-05	-1.25869	-1.38171
203320615	chr2:203320615:T:C	1.65328e-05	-0.963089	-7.30438e-10	0.000101704	-1.10913	-7.30438e-10	0.000101964	-1.10916	-7.30438e-10
203320681	chr2:203320681:TTTTTAAATTATTTGTGCTA:T	3.05371e-06	-1.50666	-1.14542	2.63853e-05	-1.46642	-0.991962	2.64398e-05	-1.46643	-0.992485
203321072	chr2:203321072:G:A	1.10937e-05	-1.77941e-10	-1.36206	7.83545e-05	-1.77941e-10	-1.36995	7.85599e-05	-1.77941e-10	-1.36992
203321542	chr2:203321542:G:T	1.07086e-05	-1.77941e-10	-1.39739	7.74669e-05	-1.77941e-10	-1.38134	7.76634e-05	-1.77941e-10	-1.3814
203322391	chr2:203322391:T:G	3.81252e-05	-1.77941e-10	-0.127562	0.000276772	-1.77941e-10	-0.107994	0.000277574	-1.77941e-10	-0.107699
203322657	chr2:203322657:T:C	1.11187e-05	-1.77941e-10	-1.35981	7.85169e-05	-1.77941e-10	-1.36787	7.8723e-05	-1.77941e-10	-1.36785
203323029	chr2:203323029:C:T	1.69605e-05	-1.77941e-10	-0.93755	0.00012078	-1.77941e-10	-0.937218	0.000121102	-1.77941e-10	-0.937152
203323598	chr2:203323598:T:G	1.35538e-05	0.234365	-1.39614	2.28411e-05	-1.19971	-1.40292	2.28937e-05	-1.19994	-1.40298
203325017	chr2:203325017:C:T	0.000124823	1.05846	-7.30438e-10	0.000117494	-0.964805	-7.30438e-10	0.0001178	-0.9648	-7.30438e-10
203325106	chr2:203325106:T:C	1.06226e-05	-1.77941e-10	-1.40546	7.60425e-05	-1.77941e-10	-1.3999	7.62385e-05	-1.77941e-10	-1.39992
203325472	chr2:203325472:A:T	3.0352e-05	-0.355575	-7.30438e-10	0.000282111	-0.0888896	-7.30438e-10	0.000282927	-0.0885968	-7.30438e-10
203325476	chr2:203325476:A:G	3.08804e-05	-0.338315	-7.30438e-10	0.000287545	-0.06981	-7.30438e-10	0.000288378	-0.0695153	-7.30438e-10
203326184	chr2:203326184:T:C	2.86668e-05	0.770483	-1.18318	1.78916e-05	-1.46333	-1.38353	1.79355e-05	-1.46344	-1.38357
203326834	chr2:203326834:T:C	1.06215e-05	-1.77941e-10	-1.40556	7.56461e-05	-1.77941e-10	-1.40512	7.58433e-05	-1.77941e-10	-1.40512
203326982	chr2:203326982:T:G	8.30373e-06	-1.23613	-0.4156	5.1901e-05	-1.46794	-0.313911	5.20797e-05	-1.46787	-0.313136
203327033	chr2:203327033:C:T	1.1533e-05	-1.77941e-10	-1.32322	8.17762e-05	-1.77941e-10	-1.3272	8.19882e-05	-1.77941e-10	-1.32721
203327698	chr2:203327698:G:A	1.17844e-05	-1.77941e-10	-1.30166	8.23612e-05	-1.77941e-10	-1.32008	8.25798e-05	-1.77941e-10	-1.32002
203327909	chr2:203327909:A:C	1.08652e-05	-1.38288	-7.30438e-10	8.46224e-05	-1.29299	-7.30438e-10	8.48398e-05	-1.29302	-7.30438e-10
203328965	chr2:203328965:T:G	1.301e-05	-1.0393	-0.163421	7.49469e-05	-1.361	-0.0534098	7.5221e-05	-1.36087	-0.0524898
203329314	chr2:203329314:AAT:A	2.46206e-06	-1.48887	-1.37856	1.95834e-05	-1.48202	-1.27449	1.96275e-05	-1.48203	-1.27483
203329470	chr2:203329470:A:G	1.0656e-05	-1.77941e-10	-1.40232	7.56138e-05	-1.77941e-10	-1.40555	7.58102e-05	-1.77941e-10	-1.40555
203329808	chr2:203329808:C:G	2.83252e-06	-1.52075	-1.20653	2.10515e-05	-1.50588	-1.17834	2.11112e-05	-1.50588	-1.1781
203330205	chr2:203330205:TGACCC:T	3.0694e-06	-1.50981	-1.13714	2.67941e-05	-1.46096	-0.982047	2.68489e-05	-1.46097	-0.982588
203330869	chr2:203330869:A:G	1.11345e-05	-1.77941e-10	-1.35839	7.84187e-05	-1.77941e-10	-1.36913	7.86234e-05	-1.77941e-10	-1.36912
203331560	chr2:203331560:T:G	1.12803e-05	-1.77941e-10	-1.34538	8.22722e-05	-1.77941e-10	-1.32116	8.24872e-05	-1.77941e-10	-1.32114
203331895	chr2:203331895:C:T	0.00155026	4.11501	-0.537268	2.52659e-05	-1.2233	-1.27844	2.53382e-05	-1.22332	-1.27815
203332493	chr2:203332493:C:T	1.11187e-05	-1.77941e-10	-1.35981	7.85169e-05	-1.77941e-10	-1.36787	7.8723e-05	-1.77941e-10	-1.36785
203333530	chr2:203333530:CTG:C	1.06217e-05	-1.77941e-10	-1.40554	7.56417e-05	-1.77941e-10	-1.40518	7.58388e-05	-1.77941e-10	-1.40518
203333580	chr2:203333580:T:G	1.29577e-05	-1.11802	-0.0887309	7.75527e-05	-1.40482	0.0245899	7.7836e-05	-1.40471	0.0255246
203333947	chr2:203333947:T:C	5.57499e-05	1.59041	-1.33797	4.92104e-05	-0.476186	-1.3589	4.93064e-05	-0.476568	-1.35916
203334877	chr2:203334877:T:C	2.51789e-05	0.734139	-1.27657	3.2176e-05	-0.952691	-1.30728	3.22374e-05	-0.952971	-1.30769
203334982	chr2:203334982:T:C	1.06562e-05	-1.77941e-10	-1.4023	7.56136e-05	-1.77941e-10	-1.40555	7.581e-05	-1.77941e-10	-1.40556
203336050	chr2:203336050:A:G	1.32885e-05	-1.77941e-10	-1.18154	9.71577e-05	-1.77941e-10	-1.15485	9.74308e-05	-1.77941e-10	-1.15464
203336104	chr2:203336104:C:A	2.01786e-05	-1.77941e-10	-0.763816	0.000140397	-1.77941e-10	-0.786712	0.000140761	-1.77941e-10	-0.786724
203336250	chr2:203336250:G:A	4.42249e-05	-1.77941e-10	0.0208507	0.000313804	-1.77941e-10	0.0175802	0.000314753	-1.77941e-10	0.0180028
203336319	chr2:203336319:A:C	7.12514e-06	-1.15874	-0.646071	5.98977e-05	-0.958379	-0.680173	6.00764e-05	-0.958015	-0.680153
203336342	chr2:203336342:A:G	1.86045e-05	0.559534	-1.40457	2.69073e-05	-1.03333	-1.40546	2.69707e-05	-1.03359	-1.40545
203336560	chr2:203336560:A:G	6.02358e-06	-1.1406	-0.832153	5.12272e-05	-0.935722	-0.859196	5.13793e-05	-0.93535	-0.859201
203336600	chr2:203336600:T:A	1.10907e-05	-1.77941e-10	-1.36233	7.83348e-05	-1.77941e-10	-1.3702	7.85402e-05	-1.77941e-10	-1.37018
203336601	chr2:203336601:A:G	1.10909e-05	-1.77941e-10	-1.36231	7.83365e-05	-1.77941e-10	-1.37018	7.85418e-05	-1.77941e-10	-1.37015
203336845	chr2:203336845:G:A	3.09561e-06	-1.51018	-1.12828	2.71226e-05	-1.45998	-0.970839	2.71778e-05	-1.46	-0.971391
203339095	chr2:203339095:G:A	9.77385e-06	-1.48873	-7.30438e-10	6.77559e-05	-1.51528	-7.30438e-10	6.79328e-05	-1.51527	-7.30438e-10
203339233	chr2:203339233:G:A	1.09205e-05	-1.77941e-10	-1.3778	7.75565e-05	-1.77941e-10	-1.38018	7.77577e-05	-1.77941e-10	-1.38019
203339749	chr2:203339749:A:G	1.20058e-05	-1.77941e-10	-1.28305	8.4842e-05	-1.77941e-10	-1.2904	8.50625e-05	-1.77941e-10	-1.2904
203340531	chr2:203340531:T:C	1.07935e-05	-1.77941e-10	-1.3895	7.58092e-05	-1.77941e-10	-1.40297	7.60128e-05	-1.77941e-10	-1.40288
203340547	chr2:203340547:G:A	1.11828e-05	-1.77941e-10	-1.35406	7.86054e-05	-1.77941e-10	-1.36675	7.88127e-05	-1.77941e-10	-1.36671
203341359	chr2:203341359:G:A	1.07859e-05	-1.77941e-10	-1.39019	7.84218e-05	-1.77941e-10	-1.36909	7.8617e-05	-1.77941e-10	-1.3692
203342254	chr2:203342254:C:T	1.20058e-05	-1.77941e-10	-1.28305	8.4842e-05	-1.77941e-10	-1.2904	8.50625e-05	-1.77941e-10	-1.2904
203342704	chr2:203342704:T:C	3.19956e-06	-1.46428	-1.14114	2.88225e-05	-1.24687	-1.12316	2.89157e-05	-1.24681	-1.12259
203342847	chr2:203342847:C:CA	1.06868e-05	-1.77941e-10	-1.39943	7.56275e-05	-1.77941e-10	-1.40537	7.58245e-05	-1.77941e-10	-1.40536
203342860	chr2:203342860:T:C	1.11062e-05	-1.77941e-10	-1.36094	7.82421e-05	-1.77941e-10	-1.37138	7.84462e-05	-1.77941e-10	-1.37137
203343310	chr2:203343310:G:C	1.17844e-05	-1.77941e-10	-1.30166	8.23612e-05	-1.77941e-10	-1.32008	8.25798e-05	-1.77941e-10	-1.32002
203343381	chr2:203343381:A:G	2.90543e-06	-1.52078	-1.18108	2.75695e-05	-1.37784	-1.03664	2.76282e-05	-1.37783	-1.03712
203344637	chr2:203344637:G:A	9.54886e-06	-1.51202	-7.30438e-10	6.93075e-05	-1.49264	-7.30438e-10	6.94873e-05	-1.49264	-7.30438e-10
203344970	chr2:203344970:C:G	9.65666e-06	-1.50079	-7.30438e-10	6.76411e-05	-1.51697	-7.30438e-10	6.78173e-05	-1.51697	-7.30438e-10
203346438	chr2:203346438:A:C	1.0663e-05	-1.77941e-10	-1.40166	7.56108e-05	-1.77941e-10	-1.40559	7.58073e-05	-1.77941e-10	-1.40559
203347033	chr2:203347033:A:G	2.83544e-06	-1.51931	-1.20694	2.72195e-05	-1.35739	-1.06987	2.72776e-05	-1.35738	-1.07034
203347338	chr2:203347338:C:T	1.13332e-05	-1.77941e-10	-1.3407	8.24615e-05	-1.77941e-10	-1.31886	8.26619e-05	-1.77941e-10	-1.31903
203347768	chr2:203347768:A:G	2.87228e-06	-1.5209	-1.19244	2.66664e-05	-1.39646	-1.05133	2.67233e-05	-1.39644	-1.05181
203348109	chr2:203348109:C:T	9.73004e-06	-1.49322	-7.30438e-10	7.27592e-05	-1.44403	-7.30438e-10	7.29566e-05	-1.44392	-7.30438e-10
203348291	chr2:203348291:T:C	1.45351e-05	-1.09187	-7.30438e-10	9.59982e-05	-1.16686	-7.30438e-10	9.62466e-05	-1.16687	-7.30438e-10
203348584	chr2:203348584:A:G	1.13901e-05	-1.77941e-10	-1.33569	7.93127e-05	-1.77941e-10	-1.35779	7.95248e-05	-1.77941e-10	-1.35772
203348757	chr2:203348757:C:T	1.11187e-05	-1.77941e-10	-1.35981	7.85169e-05	-1.77941e-10	-1.36787	7.8723e-05	-1.77941e-10	-1.36785
203348780	chr2:203348780:T:C	1.08948e-05	-0.237783	-1.14237	0.000113256	0.21525	-1.21678	0.000113715	0.216092	-1.21619
203349669	chr2:203349669:T:C	1.59666e-05	-1.77941e-10	-0.99794	0.000113252	-1.77941e-10	-1.00157	0.000113569	-1.77941e-10	-1.00138
203350303	chr2:203350303:T:C	2.68818e-06	-1.51671	-1.26286	2.57838e-05	-1.33753	-1.14392	2.58401e-05	-1.33751	-1.14435
203350959	chr2:203350959:T:G	1.24848e-05	-1.77941e-10	-1.24393	9.05851e-05	-1.77941e-10	-1.2249	9.08202e-05	-1.77941e-10	-1.2249
203351201	chr2:203351201:A:G	1.10924e-05	-1.77941e-10	-1.36218	7.85283e-05	-1.77941e-10	-1.36773	7.87225e-05	-1.77941e-10	-1.36786
203351351	chr2:203351351:C:T	9.46414e-06	-1.52093	-7.30438e-10	6.75971e-05	-1.51762	-7.30438e-10	6.77728e-05	-1.51763	-7.30438e-10
203351657	chr2:203351657:T:C	1.11245e-05	-1.77941e-10	-1.35929	7.85516e-05	-1.77941e-10	-1.36743	7.87577e-05	-1.77941e-10	-1.36741
203351836	chr2:203351836:G:A	6.45158e-06	-1.00047	-0.903641	5.67104e-05	-0.764265	-0.928967	5.68815e-05	-0.763842	-0.928974
203353737	chr2:203353737:G:A	2.89963e-06	-1.51251	-1.19135	2.90113e-05	-1.3134	-1.05011	2.90728e-05	-1.31338	-1.0506
203353752	chr2:203353752:C:T	1.06377e-05	-1.77941e-10	-1.40404	7.56215e-05	-1.77941e-10	-1.40545	7.58178e-05	-1.77941e-10	-1.40545
203354150	chr2:203354150:A:G	3.13189e-06	-1.51421	-1.1126	3.17538e-05	-1.32215	-0.951023	3.18198e-05	-1.32214	-0.951557
203354509	chr2:203354509:G:C	1.59404e-05	-1.77941e-10	-0.999582	0.000113071	-1.77941e-10	-1.00317	0.000113387	-1.77941e-10	-1.00298
203355703	chr2:203355703:C:T	1.19633e-05	-0.067518	-1.21908	0.000129639	0.414054	-1.28049	0.000130154	0.414945	-1.28001
203355704	chr2:203355704:G:A	1.06809e-05	-1.77941e-10	-1.39998	7.56419e-05	-1.77941e-10	-1.40518	7.58392e-05	-1.77941e-10	-1.40517
203355926	chr2:203355926:T:C	1.06249e-05	-1.77941e-10	-1.40524	7.56879e-05	-1.77941e-10	-1.40457	7.58809e-05	-1.77941e-10	-1.40462
203357043	chr2:203357043:ATTT:A	2.04936e-05	0.62067	-1.36899	2.89657e-05	-0.981993	-1.38309	2.90276e-05	-0.98227	-1.38327
203358234	chr2:203358234:A:G	1.06231e-05	-1.77941e-10	-1.40541	7.57202e-05	-1.77941e-10	-1.40414	7.59127e-05	-1.77941e-10	-1.4042
203358482	chr2:203358482:C:T	1.06377e-05	-1.77941e-10	-1.40404	7.56215e-05	-1.77941e-10	-1.40545	7.58178e-05	-1.77941e-10	-1.40545
203358789	chr2:203358789:C:T	1.06648e-05	-1.77941e-10	-1.40149	7.56188e-05	-1.77941e-10	-1.40548	7.58157e-05	-1.77941e-10	-1.40548
203361608	chr2:203361608:A:G	2.84049e-05	0.737175	-1.15905	1.83167e-05	-1.4494	-1.37397	1.83615e-05	-1.44952	-1.37401
203361940	chr2:203361940:A:G	1.3718e-05	-1.77941e-10	-1.14973	9.66035e-05	-1.77941e-10	-1.16057	9.68543e-05	-1.77941e-10	-1.16058
203362744	chr2:203362744:C:G	6.62327e-05	-1.77941e-10	0.424736	0.000469221	-1.77941e-10	0.419884	0.000470392	-1.77941e-10	0.41978
203362996	chr2:203362996:A:G	6.57133e-05	-1.77941e-10	0.416863	0.00046552	-1.77941e-10	0.411965	0.000466681	-1.77941e-10	0.41186
203363152	chr2:203363152:TA:T	1.08657e-05	-1.77941e-10	-1.38283	7.70789e-05	-1.77941e-10	-1.38636	7.72788e-05	-1.77941e-10	-1.38637
203363334	chr2:203363334:G:A	1.18234e-05	-1.77941e-10	-1.29836	8.77542e-05	-1.77941e-10	-1.25665	8.78981e-05	-1.77941e-10	-1.25761
203363525	chr2:203363525:C:T	1.30187e-05	-1.77941e-10	-1.20205	9.50689e-05	-1.77941e-10	-1.17659	9.53353e-05	-1.77941e-10	-1.17639
203363578	chr2:203363578:T:C	1.06216e-05	-1.77941e-10	-1.40555	7.58612e-05	-1.77941e-10	-1.40228	7.60571e-05	-1.77941e-10	-1.4023
203364474	chr2:203364474:A:G	1.07718e-05	-1.77941e-10	-1.39151	7.65983e-05	-1.77941e-10	-1.39261	7.67976e-05	-1.77941e-10	-1.39261
203365089	chr2:203365089:A:G	1.12771e-05	-1.77941e-10	-1.34567	7.95913e-05	-1.77941e-10	-1.35429	7.98097e-05	-1.77941e-10	-1.35414
203365224	chr2:203365224:A:T	1.06609e-05	-1.77941e-10	-1.40186	7.56112e-05	-1.77941e-10	-1.40558	7.58078e-05	-1.77941e-10	-1.40559
203365601	chr2:203365601:C:T	1.62924e-05	-1.77941e-10	-0.977741	0.000117418	-1.77941e-10	-0.965451	0.000117715	-1.77941e-10	-0.965516
203365830	chr2:203365830:C:T	9.47151e-06	-1.52015	-7.30438e-10	6.75674e-05	-1.51806	-7.30438e-10	6.77428e-05	-1.51807	-7.30438e-10
203366643	chr2:203366643:G:T	1.0682e-05	-1.77941e-10	-1.39988	7.64305e-05	-1.77941e-10	-1.39481	7.66169e-05	-1.77941e-10	-1.39497
203367088	chr2:203367088:A:G	3.26338e-05	-1.77941e-10	-0.283089	0.000233626	-1.77941e-10	-0.277469	0.000234265	-1.77941e-10	-0.277334
203367873	chr2:203367873:G:A	1.20315e-05	-1.03141	-0.249495	6.88114e-05	-1.35644	-0.143379	6.90615e-05	-1.35631	-0.142483
203367876	chr2:203367876:C:T	1.22357e-05	-1.77941e-10	-1.26408	8.89421e-05	-1.77941e-10	-1.2432	8.91892e-05	-1.77941e-10	-1.24303
203368585	chr2:203368585:T:G	1.06572e-05	-1.77941e-10	-1.4022	7.56138e-05	-1.77941e-10	-1.40555	7.58103e-05	-1.77941e-10	-1.40555
203369203	chr2:203369203:A:G	4.45829e-05	-1.77941e-10	0.0289121	0.000316337	-1.77941e-10	0.025618	0.000317294	-1.77941e-10	0.0260416
203369592	chr2:203369592:G:A	6.6934e-06	-1.02279	-0.844528	5.85001e-05	-0.790823	-0.871339	5.86761e-05	-0.790408	-0.871345
203370122	chr2:203370122:TTTG:T	1.07083e-05	-1.77941e-10	-1.39742	7.75082e-05	-1.77941e-10	-1.38081	7.77026e-05	-1.77941e-10	-1.3809
203370753	chr2:203370753:G:A	2.87357e-06	-1.51675	-1.19613	2.81448e-05	-1.33711	-1.05672	2.82049e-05	-1.3371	-1.05719
203371940	chr2:203371940:TA:T	1.06388e-05	-1.77941e-10	-1.40393	7.56241e-05	-1.77941e-10	-1.40541	7.58204e-05	-1.77941e-10	-1.40542
203371941	chr2:203371941:A:T	1.14601e-05	-0.155728	-1.17384	0.000109672	0.211091	-1.24479	0.000110104	0.211913	-1.24427
203372019	chr2:203372019:C:T	1.06241e-05	-1.77941e-10	-1.40531	7.57762e-05	-1.77941e-10	-1.40341	7.59721e-05	-1.77941e-10	-1.40342
203372261	chr2:203372261:A:T	1.49597e-05	0.337967	-1.40105	2.47641e-05	-1.1167	-1.4051	2.48218e-05	-1.11693	-1.40513
203372812	chr2:203372812:C:T	2.43957e-06	-1.51206	-1.36455	2.27998e-05	-1.31223	-1.29221	2.28524e-05	-1.31222	-1.29251
203372865	chr2:203372865:G:A	1.23083e-05	-1.77941e-10	-1.25816	8.4931e-05	-1.77941e-10	-1.28935	8.51493e-05	-1.77941e-10	-1.28938
203373198	chr2:203373198:T:C	7.29734e-06	-0.563488	-1.21744	7.26022e-05	-0.169451	-1.27674	7.28803e-05	-0.168708	-1.27626
203373679	chr2:203373679:C:A	4.00993e-06	-0.989249	-1.39042	2.11574e-05	-1.27943	-1.39977	2.12193e-05	-1.27915	-1.39972
203373710	chr2:203373710:T:C	6.37071e-06	-0.63833	-1.2784	5.38629e-05	-0.456018	-1.28873	5.40184e-05	-0.455643	-1.28882
203373714	chr2:203373714:C:G	6.12544e-06	-0.677592	-1.2784	5.15875e-05	-0.49918	-1.28873	5.1736e-05	-0.498814	-1.28882
203373881	chr2:203373881:G:A	1.10881e-05	-1.77941e-10	-1.36257	7.83184e-05	-1.77941e-10	-1.37041	7.85237e-05	-1.77941e-10	-1.37038
203374065	chr2:203374065:G:A	2.41979e-06	-1.52027	-1.36449	2.15552e-05	-1.36766	-1.29291	2.1605e-05	-1.36765	-1.29321
203374222	chr2:203374222:G:C	1.55567e-05	-1.02394	-7.30438e-10	0.00012881	-0.872849	-7.30438e-10	0.000129133	-0.872946	-7.30438e-10
203375000	chr2:203375000:G:C	0.000192	-1.77941e-10	1.48906	0.00157499	-1.77941e-10	1.63081	0.00157899	-1.77941e-10	1.63076
203375280	chr2:203375280:T:C	1.59545e-05	-1.77941e-10	-0.998699	0.00011317	-1.77941e-10	-1.0023	0.000113486	-1.77941e-10	-1.00211
203375980	chr2:203375980:A:G	1.1291e-05	-1.77941e-10	-1.34444	8.30058e-05	-1.77941e-10	-1.31228	8.31587e-05	-1.77941e-10	-1.31304
203376168	chr2:203376168:TC:T	2.78687e-06	-1.48907	-1.25445	1.93235e-05	-1.5203	-1.24957	1.93764e-05	-1.52031	-1.24942
203377184	chr2:203377184:A:G	1.20058e-05	-1.77941e-10	-1.28305	8.4842e-05	-1.77941e-10	-1.2904	8.50625e-05	-1.77941e-10	-1.2904
203377282	chr2:203377282:C:G	1.02805e-05	-1.43819	-7.30438e-10	6.96674e-05	-1.48746	-7.30438e-10	6.98479e-05	-1.48747	-7.30438e-10
203377404	chr2:203377404:TTTCATTTCTGAA:T	1.09209e-05	-1.77941e-10	-1.37776	7.69071e-05	-1.77941e-10	-1.38859	7.7116e-05	-1.77941e-10	-1.38848
203378207	chr2:203378207:G:A	2.8911e-06	-1.42879	-1.27801	1.90023e-05	-1.48568	-1.30096	1.90512e-05	-1.48566	-1.30099
203378258	chr2:203378258:A:G	2.79797e-05	0.743504	-1.18046	3.97922e-05	-0.832677	-1.21484	3.98624e-05	-0.832969	-1.21538
203378401	chr2:203378401:A:G	1.67069e-05	-1.77941e-10	-0.952617	0.000120211	-1.77941e-10	-0.941944	0.000120514	-1.77941e-10	-0.942017
203378865	chr2:203378865:C:T	1.74688e-05	-1.77941e-10	-0.908024	0.000124417	-1.77941e-10	-0.907553	0.000124749	-1.77941e-10	-0.907481
203379036	chr2:203379036:A:T	2.81583e-05	0.581302	-1.0119	1.9025e-05	-1.47477	-1.31067	1.90714e-05	-1.47487	-1.31073
203379128	chr2:203379128:G:A	1.14092e-05	-1.33402	-7.30438e-10	8.65177e-05	-1.27084	-7.30438e-10	8.67475e-05	-1.27078	-7.30438e-10
203379235	chr2:203379235:T:C	1.61318e-05	-1.77941e-10	-0.987643	0.000118397	-1.77941e-10	-0.957148	0.000118743	-1.77941e-10	-0.956825
203379649	chr2:203379649:G:A	1.11507e-05	-1.77941e-10	-1.35694	8.1148e-05	-1.77941e-10	-1.33491	8.136e-05	-1.77941e-10	-1.3349
203379706	chr2:203379706:T:A	2.91994e-06	-1.5094	-1.18748	2.9539e-05	-1.29916	-1.04632	2.9602e-05	-1.29915	-1.0468
203380777	chr2:203380777:G:C	2.83369e-06	-1.503	-1.22386	2.8925e-05	-1.27394	-1.09255	2.8987e-05	-1.27392	-1.09302
203381821	chr2:203381821:T:A	2.97598e-06	-1.42985	-1.24802	1.96208e-05	-1.48361	-1.27098	1.96711e-05	-1.4836	-1.27103
203382007	chr2:203382007:C:T	1.18611e-05	-1.77941e-10	-1.29518	8.59312e-05	-1.77941e-10	-1.27764	8.61648e-05	-1.77941e-10	-1.27752
203383768	chr2:203383768:C:T	1.1697e-05	-1.30911	-7.30438e-10	8.07481e-05	-1.33985	-7.30438e-10	8.095e-05	-1.33995	-7.30438e-10
203383949	chr2:203383949:C:G	1.0686e-05	-1.77941e-10	-1.3995	7.58624e-05	-1.77941e-10	-1.40227	7.60601e-05	-1.77941e-10	-1.40226
203384676	chr2:203384676:A:G	2.37026e-05	0.71246	-1.31531	3.17826e-05	-0.93346	-1.33881	3.18461e-05	-0.933749	-1.33912
203384888	chr2:203384888:G:A	4.10871e-05	-1.77941e-10	-0.0527441	0.000291176	-1.77941e-10	-0.0572602	0.00029204	-1.77941e-10	-0.0568943
203385288	chr2:203385288:C:T	1.07464e-05	-1.77941e-10	-1.39387	7.68271e-05	-1.77941e-10	-1.38963	7.70275e-05	-1.77941e-10	-1.38962
203386366	chr2:203386366:C:T	0.00024574	1.73584	-7.30438e-10	0.00344465	2.41339	-7.30438e-10	0.00345627	2.41416	-7.30438e-10
203386393	chr2:203386393:G:A	2.61956e-06	-1.51755	-1.28788	2.46719e-05	-1.34514	-1.18039	2.47268e-05	-1.34512	-1.18077
203387602	chr2:203387602:A:G	1.15609e-05	0.0586302	-1.37944	0.00010718	0.341598	-1.39827	0.000107534	0.342157	-1.39813
203387854	chr2:203387854:G:C	9.46439e-06	-1.5209	-7.30438e-10	6.74962e-05	-1.51912	-7.30438e-10	6.76721e-05	-1.51911	-7.30438e-10
203388185	chr2:203388185:C:T	4.71473e-06	-0.812165	-1.40558	2.39102e-05	-1.15131	-1.40558	2.39806e-05	-1.15097	-1.40557
203388186	chr2:203388186:G:A	3.08998e-06	-1.48065	-1.15962	2.06594e-05	-1.51254	-1.19047	2.07123e-05	-1.51254	-1.19052
203388687	chr2:203388687:T:A	1.13964e-05	-1.77941e-10	-1.33514	8.00066e-05	-1.77941e-10	-1.34908	8.02167e-05	-1.77941e-10	-1.34905
203388885	chr2:203388885:T:C	5.85684e-05	-1.77941e-10	0.301757	0.000465392	-1.77941e-10	0.411691	0.000466613	-1.77941e-10	0.411715
203388955	chr2:203388955:G:A	1.06763e-05	-1.77941e-10	-1.40041	7.56425e-05	-1.77941e-10	-1.40517	7.58416e-05	-1.77941e-10	-1.40514
203389919	chr2:203389919:G:C	1.10217e-05	-1.77941e-10	-1.36857	7.77432e-05	-1.77941e-10	-1.37778	7.79469e-05	-1.77941e-10	-1.37776
203390443	chr2:203390443:G:A	1.0989e-05	-1.77941e-10	-1.37155	7.80961e-05	-1.77941e-10	-1.37325	7.82995e-05	-1.77941e-10	-1.37324
203390447	chr2:203390447:C:T	1.12224e-05	-1.77941e-10	-1.35053	7.96376e-05	-1.77941e-10	-1.3537	7.98443e-05	-1.77941e-10	-1.35371
203391714	chr2:203391714:G:A	2.36858e-06	-1.51985	-1.38629	1.71235e-05	-1.51588	-1.37486	1.71689e-05	-1.51589	-1.3748
203392500	chr2:203392500:T:G	1.04106e-05	-1.42561	-7.30438e-10	7.02102e-05	-1.4797	-7.30438e-10	7.03936e-05	-1.47968	-7.30438e-10
203393203	chr2:203393203:C:T	2.52233e-05	0.760832	-1.3015	3.29615e-05	-0.908936	-1.32691	3.30262e-05	-0.909231	-1.32725
203394018	chr2:203394018:T:A	2.15184e-05	0.621978	-1.32151	7.64723e-05	-0.0733326	-1.32093	7.66315e-05	-0.0736017	-1.32118
203394400	chr2:203394400:G:GA	1.14737e-05	-1.10514	-0.223236	6.80351e-05	-1.39774	-0.113421	6.82758e-05	-1.39763	-0.112604
203394957	chr2:203394957:A:G	2.32143e-05	-1.77941e-10	-0.623668	0.000171931	-1.77941e-10	-0.584098	0.000172411	-1.77941e-10	-0.583903
203396509	chr2:203396509:G:A	1.37567e-05	-1.77941e-10	-1.14691	0.000100318	-1.77941e-10	-1.12285	0.000100605	-1.77941e-10	-1.12259
203396712	chr2:203396712:T:C	3.10555e-06	-1.43792	-1.19732	2.03443e-05	-1.48898	-1.22941	2.03959e-05	-1.48897	-1.22948
203397000	chr2:203397000:G:C	2.84641e-06	-1.51463	-1.20775	2.81236e-05	-1.32468	-1.0699	2.8183e-05	-1.32467	-1.0704
203397903	chr2:203397903:G:C	1.50918e-05	0.331892	-1.38618	3.7265e-05	-0.730954	-1.38218	3.73604e-05	-0.731218	-1.38196
203398313	chr2:203398313:A:G	0.00024897	1.74889	-7.30438e-10	0.000102037	-1.10585	-7.30438e-10	0.000102302	-1.10586	-7.30438e-10
203398632	chr2:203398632:G:A	1.17455e-05	-1.77941e-10	-1.30497	8.26041e-05	-1.77941e-10	-1.31713	8.28224e-05	-1.77941e-10	-1.31709
203399999	chr2:203399999:C:T	1.11295e-05	-1.77941e-10	-1.35884	8.02755e-05	-1.77941e-10	-1.34573	8.04913e-05	-1.77941e-10	-1.34564
203401335	chr2:203401335:C:T	1.08387e-05	-1.38531	-7.30438e-10	8.12701e-05	-1.33341	-7.30438e-10	8.14746e-05	-1.33349	-7.30438e-10
203401620	chr2:203401620:T:C	2.35889e-05	0.784216	-1.39188	4.98595e-05	-0.434161	-1.38782	4.99831e-05	-0.434476	-1.38762
203402171	chr2:203402171:A:G	2.81136e-06	-1.48395	-1.25081	1.93841e-05	-1.52092	-1.24582	1.94373e-05	-1.52092	-1.24567
203402240	chr2:203402240:G:A	1.37415e-05	-1.14802	-7.30438e-10	0.000111432	-1.01777	-7.30438e-10	0.000111717	-1.01782	-7.30438e-10
203402310	chr2:203402310:C:T	6.6276e-05	-1.77941e-10	0.425389	0.000469485	-1.77941e-10	0.420447	0.000470657	-1.77941e-10	0.420343
203402367	chr2:203402367:A:G	1.19936e-05	-1.77941e-10	-1.28407	8.20671e-05	-1.77941e-10	-1.32365	8.22884e-05	-1.77941e-10	-1.32356
203402831	chr2:203402831:G:T	1.16378e-05	-0.134498	-1.17968	0.000123912	0.336284	-1.24791	0.00012441	0.337156	-1.24736
203403179	chr2:203403179:C:T	1.34544e-05	-1.77941e-10	-1.16913	9.29092e-05	-1.77941e-10	-1.19957	9.31894e-05	-1.77941e-10	-1.19915
203403475	chr2:203403475:T:C	1.09177e-05	-1.77941e-10	-1.37805	7.98796e-05	-1.77941e-10	-1.35067	8.0076e-05	-1.77941e-10	-1.35081
203403645	chr2:203403645:T:TTA	2.86021e-06	-1.48221	-1.23534	3.05592e-05	-1.20457	-1.10696	3.06249e-05	-1.20455	-1.10742
203403782	chr2:203403782:C:T	9.69347e-05	0.8056	-7.30438e-10	0.000129864	-0.864704	-7.30438e-10	0.000130163	-0.864996	-7.30438e-10
203404102	chr2:203404102:T:G	1.64493e-05	-1.77941e-10	-0.968157	0.000117121	-1.77941e-10	-0.967986	0.000117433	-1.77941e-10	-0.96792
203404442	chr2:203404442:A:G	1.33436e-05	-1.1774	-7.30438e-10	0.000105361	-1.07379	-7.30438e-10	0.000105647	-1.07368	-7.30438e-10
203404546	chr2:203404546:C:T	1.27363e-05	-1.77941e-10	-1.22398	8.63437e-05	-1.77941e-10	-1.27285	8.65827e-05	-1.77941e-10	-1.27269
203404700	chr2:203404700:A:G	1.0265e-05	-1.4397	-7.30438e-10	6.95816e-05	-1.48869	-7.30438e-10	6.97648e-05	-1.48866	-7.30438e-10
203404764	chr2:203404764:G:A	9.72214e-06	-0.114556	-1.37948	8.85455e-05	0.150626	-1.3983	8.88352e-05	0.151156	-1.39816
203405045	chr2:203405045:C:T	3.0699e-06	-1.44813	-1.19867	2.02809e-05	-1.49503	-1.22648	2.03331e-05	-1.49502	-1.22651
203405197	chr2:203405197:C:A	1.06431e-05	-1.77941e-10	-1.40353	7.5636e-05	-1.77941e-10	-1.40526	7.58322e-05	-1.77941e-10	-1.40526
203405769	chr2:203405769:A:G	1.06707e-05	-1.77941e-10	-1.40093	7.5612e-05	-1.77941e-10	-1.40557	7.58087e-05	-1.77941e-10	-1.40557
203406231	chr2:203406231:G:A	2.74017e-06	-1.49583	-1.26459	2.81094e-05	-1.2492	-1.14589	2.81705e-05	-1.24918	-1.14633
203406573	chr2:203406573:G:C	2.77459e-05	-1.77941e-10	-0.44535	0.00019855	-1.77941e-10	-0.440151	0.000199091	-1.77941e-10	-0.440026
203407367	chr2:203407367:C:T	2.53788e-05	0.718112	-1.25264	3.37165e-05	-0.929377	-1.28383	3.37802e-05	-0.929667	-1.28424
203407717	chr2:203407717:A:G	7.47044e-06	-1.05713	-0.700359	6.45726e-05	-0.832023	-0.731376	6.47676e-05	-0.83162	-0.73136
203407857	chr2:203407857:A:G	1.11672e-05	-1.35546	-7.30438e-10	7.36576e-05	-1.43176	-7.30438e-10	7.38533e-05	-1.43171	-7.30438e-10
203408095	chr2:203408095:A:C	2.94757e-05	-1.77941e-10	-0.384872	0.000208867	-1.77941e-10	-0.389493	0.000209475	-1.77941e-10	-0.38918
203408251	chr2:203408251:C:T	4.8661e-05	-1.77941e-10	0.11644	0.000344681	-1.77941e-10	0.111429	0.000345541	-1.77941e-10	0.111325
203408288	chr2:203408288:G:A	1.45443e-05	-1.09124	-7.30438e-10	0.000114033	-0.994699	-7.30438e-10	0.000114328	-0.994715	-7.30438e-10
203408635	chr2:203408635:T:C	4.42441e-06	-0.924009	-1.35729	2.45716e-05	-1.16951	-1.36009	2.46304e-05	-1.16957	-1.36023
203408995	chr2:203408995:C:T	9.62349e-06	-1.50423	-7.30438e-10	6.79631e-05	-1.51222	-7.30438e-10	6.81389e-05	-1.51224	-7.30438e-10
203409772	chr2:203409772:G:A	1.37028e-05	-1.77941e-10	-1.15084	9.64983e-05	-1.77941e-10	-1.16166	9.67488e-05	-1.77941e-10	-1.16167
203409857	chr2:203409857:T:C	1.06391e-05	-1.77941e-10	-1.4039	7.56486e-05	-1.77941e-10	-1.40509	7.58449e-05	-1.77941e-10	-1.4051
203410306	chr2:203410306:T:C	2.76269e-06	-1.38659	-1.36565	1.82441e-05	-1.45264	-1.3747	1.82917e-05	-1.45263	-1.37471
203412579	chr2:203412579:T:C	9.50436e-06	-1.51669	-7.30438e-10	6.85633e-05	-1.50343	-7.30438e-10	6.87396e-05	-1.50346	-7.30438e-10
203412617	chr2:203412617:GT:G	2.39571e-06	-1.50658	-1.38817	2.39307e-05	-1.26039	-1.29564	2.39856e-05	-1.26039	-1.29595
203412755	chr2:203412755:A:G	3.25602e-06	-1.51915	-1.06878	3.2394e-05	-1.35641	-0.896811	3.24593e-05	-1.35639	-0.897404
203412920	chr2:203412920:T:A	1.37028e-05	-1.77941e-10	-1.15084	9.64983e-05	-1.77941e-10	-1.16166	9.67488e-05	-1.77941e-10	-1.16167
203412926	chr2:203412926:C:T	2.83245e-06	-1.36934	-1.35796	1.85979e-05	-1.44029	-1.36785	1.86463e-05	-1.44027	-1.36786
203413068	chr2:203413068:G:A	3.05697e-06	-1.46916	-1.18185	2.03627e-05	-1.50692	-1.21056	2.04148e-05	-1.50691	-1.21061
203413150	chr2:203413150:G:C	1.2214e-05	-1.77941e-10	-1.26585	8.97585e-05	-1.77941e-10	-1.23407	8.99698e-05	-1.77941e-10	-1.23431
203413596	chr2:203413596:C:T	2.79094e-06	-1.51141	-1.23065	2.77137e-05	-1.30829	-1.10097	2.77731e-05	-1.30828	-1.10144
203413897	chr2:203413897:C:CCAG	2.6283e-05	0.785332	-1.28485	3.40169e-05	-0.892254	-1.31208	3.40826e-05	-0.892553	-1.31245
203413985	chr2:203413985:T:A	2.29903e-05	0.637635	-1.271	3.18951e-05	-0.968818	-1.29992	3.19566e-05	-0.969098	-1.30031
203414005	chr2:203414005:T:C	1.11641e-05	-1.77941e-10	-1.35574	8.05421e-05	-1.77941e-10	-1.34241	8.07587e-05	-1.77941e-10	-1.34232
203415542	chr2:203415542:G:A	5.86267e-05	-1.77941e-10	0.302752	0.00041552	-1.77941e-10	0.298341	0.000416559	-1.77941e-10	0.298243
203415929	chr2:203415929:T:A	2.3911e-06	-1.50558	-1.3911	2.38484e-05	-1.25652	-1.30295	2.39033e-05	-1.25652	-1.30325
203416040	chr2:203416040:C:T	0.00156289	3.58586	-7.30438e-10	0.00836761	3.30093	-7.30438e-10	0.00838977	3.30098	-7.30438e-10
203416219	chr2:203416219:C:T	2.84726e-06	-1.50392	-1.21816	2.90634e-05	-1.27724	-1.08447	2.91253e-05	-1.27722	-1.08496
203416239	chr2:203416239:C:G	1.17247e-05	-1.30674	-7.30438e-10	8.89487e-05	-1.24313	-7.30438e-10	8.91846e-05	-1.24308	-7.30438e-10
203416397	chr2:203416397:G:A	3.83147e-05	0.860137	-0.982743	2.02879e-05	-1.42503	-1.29614	2.03366e-05	-1.42517	-1.2962
203417014	chr2:203417014:G:C	1.08768e-05	-1.77941e-10	-1.38181	7.72672e-05	-1.77941e-10	-1.38392	7.74678e-05	-1.77941e-10	-1.38392
203417307	chr2:203417307:G:A	1.17838e-05	-1.77941e-10	-1.30171	8.53236e-05	-1.77941e-10	-1.28474	8.55588e-05	-1.77941e-10	-1.28458
203419913	chr2:203419913:C:A	2.77907e-06	-1.38705	-1.35927	1.83365e-05	-1.45323	-1.36907	1.83842e-05	-1.45321	-1.36908
203420107	chr2:203420107:T:C	3.1091e-05	-1.77941e-10	-0.331519	0.000222447	-1.77941e-10	-0.3265	0.000223053	-1.77941e-10	-0.326376
203421051	chr2:203421051:G:A	4.50895e-05	0.734021	-0.69381	2.24148e-05	-1.44969	-1.17178	2.24691e-05	-1.44981	-1.17184
203421603	chr2:203421603:T:G	1.07087e-05	-1.77941e-10	-1.39738	7.66396e-05	-1.77941e-10	-1.39208	7.68425e-05	-1.77941e-10	-1.39203
203422410	chr2:203422410:G:A	2.38227e-06	-1.5013	-1.39909	1.92556e-05	-1.39284	-1.38055	1.93039e-05	-1.39273	-1.38074
203422828	chr2:203422828:T:C	1.10418e-05	-1.77941e-10	-1.36675	7.86254e-05	-1.77941e-10	-1.3665	7.88333e-05	-1.77941e-10	-1.36645
203423307	chr2:203423307:T:C	1.71868e-05	-0.924296	-7.30438e-10	0.000149509	-0.723835	-7.30438e-10	0.000149911	-0.723743	-7.30438e-10
203423530	chr2:203423530:A:G	3.73958e-05	-1.77941e-10	-0.14688	0.000265444	-1.77941e-10	-0.149787	0.000266161	-1.77941e-10	-0.149684
203423753	chr2:203423753:A:G	5.31149e-05	-1.77941e-10	0.20402	0.000398636	-1.77941e-10	0.25686	0.000399727	-1.77941e-10	0.256996
203423890	chr2:203423890:A:G	9.46907e-06	-1.52041	-7.30438e-10	6.8476e-05	-1.50471	-7.30438e-10	6.8653e-05	-1.50472	-7.30438e-10
203424079	chr2:203424079:T:G	1.06233e-05	-1.77941e-10	-1.40539	7.60991e-05	-1.77941e-10	-1.39915	7.62933e-05	-1.77941e-10	-1.3992
203424091	chr2:203424091:A:G	1.0754e-05	-1.77941e-10	-1.39316	7.74607e-05	-1.77941e-10	-1.38142	7.76628e-05	-1.77941e-10	-1.38141
203424146	chr2:203424146:C:T	1.3255e-05	-1.77941e-10	-1.18406	9.34033e-05	-1.77941e-10	-1.19426	9.36457e-05	-1.77941e-10	-1.19427
203425008	chr2:203425008:C:T	1.27483e-05	-1.22304	-7.30438e-10	6.81823e-05	-1.509	-7.30438e-10	6.83595e-05	-1.509	-7.30438e-10
203425044	chr2:203425044:G:T	1.25141e-05	-1.77941e-10	-1.24158	9.43986e-05	-1.77941e-10	-1.18366	9.45189e-05	-1.77941e-10	-1.18499
203425314	chr2:203425314:T:C	0.000426959	2.49211	-0.203865	3.27079e-05	-1.15185	-1.09172	3.28004e-05	-1.15189	-1.09145
203425626	chr2:203425626:A:G	1.16889e-05	-1.3098	-7.30438e-10	7.81693e-05	-1.37231	-7.30438e-10	7.83695e-05	-1.37235	-7.30438e-10
203425806	chr2:203425806:G:C	2.80118e-06	-1.4858	-1.2526	1.93506e-05	-1.52082	-1.24764	1.94037e-05	-1.52083	-1.24749
203425935	chr2:203425935:C:T	6.27371e-06	-1.49205	-0.440016	5.18037e-05	-1.38378	-0.399953	5.19769e-05	-1.38378	-0.399206
203426040	chr2:203426040:C:A	1.08101e-05	-1.77941e-10	-1.38796	7.59713e-05	-1.77941e-10	-1.40083	7.61706e-05	-1.77941e-10	-1.40081
203426516	chr2:203426516:T:C	3.67046e-05	-1.77941e-10	-0.165537	0.00025991	-1.77941e-10	-0.170852	0.00026068	-1.77941e-10	-0.170491
203426890	chr2:203426890:A:G	1.30242e-05	-1.77941e-10	-1.20163	9.2236e-05	-1.77941e-10	-1.20684	9.24833e-05	-1.77941e-10	-1.20676
203428187	chr2:203428187:T:C	1.75074e-05	-1.77941e-10	-0.905814	0.000129231	-1.77941e-10	-0.869586	0.000129602	-1.77941e-10	-0.86932
203429380	chr2:203429380:G:C	1.07314e-05	-1.77941e-10	-1.39527	7.68454e-05	-1.77941e-10	-1.38939	7.70493e-05	-1.77941e-10	-1.38934
203429689	chr2:203429689:A:G	1.73528e-05	-0.720816	-0.19387	3.65998e-05	-1.5203	-0.610846	3.67091e-05	-1.52032	-0.610444
203430169	chr2:203430169:A:G	1.06604e-05	-1.77941e-10	-1.4019	7.56111e-05	-1.77941e-10	-1.40559	7.58076e-05	-1.77941e-10	-1.40559
203432743	chr2:203432743:G:A	9.52908e-06	-1.51409	-7.30438e-10	6.73834e-05	-1.52079	-7.30438e-10	6.75586e-05	-1.52079	-7.30438e-10
203433026	chr2:203433026:A:C	1.08502e-05	-1.77941e-10	-1.38425	7.61355e-05	-1.77941e-10	-1.39867	7.63355e-05	-1.77941e-10	-1.39865
203433123	chr2:203433123:G:GTGAT	2.33956e-05	-0.615888	-7.30438e-10	0.000222969	-0.324157	-7.30438e-10	0.000223664	-0.323639	-7.30438e-10
203433372	chr2:203433372:G:C	1.01913e-05	-1.44691	-7.30438e-10	6.92469e-05	-1.49351	-7.30438e-10	6.94277e-05	-1.4935	-7.30438e-10
203433554	chr2:203433554:C:T	1.28525e-05	-1.2149	-7.30438e-10	8.00864e-05	-1.34808	-7.30438e-10	8.03019e-05	-1.34799	-7.30438e-10
203433574	chr2:203433574:C:T	9.75375e-06	-1.49079	-7.30438e-10	6.79451e-05	-1.51249	-7.30438e-10	6.8123e-05	-1.51247	-7.30438e-10
203434062	chr2:203434062:A:C	6.24088e-06	-0.830167	-1.10715	3.64193e-05	-1.02486	-1.11123	3.65056e-05	-1.02488	-1.11144
203434533	chr2:203434533:C:T	2.03324e-05	-0.380636	-0.375588	0.000189885	0.0486885	-0.533459	0.000190713	0.0494847	-0.532499
203434611	chr2:203434611:C:T	1.08479e-05	-1.77941e-10	-1.38447	7.74041e-05	-1.77941e-10	-1.38215	7.76064e-05	-1.77941e-10	-1.38214
203434784	chr2:203434784:A:G	9.52578e-06	-1.51444	-7.30438e-10	6.79776e-05	-1.51201	-7.30438e-10	6.81537e-05	-1.51202	-7.30438e-10
203434817	chr2:203434817:A:G	3.31947e-06	-1.51637	-1.05226	2.33573e-05	-1.48946	-1.09082	2.34168e-05	-1.48947	-1.09086
203434835	chr2:203434835:A:ACTT	9.49266e-06	-1.51792	-7.30438e-10	6.82869e-05	-1.50747	-7.30438e-10	6.84628e-05	-1.5075	-7.30438e-10
203435213	chr2:203435213:G:A	1.06393e-05	-1.77941e-10	-1.40388	7.56447e-05	-1.77941e-10	-1.40514	7.58408e-05	-1.77941e-10	-1.40515
203436573	chr2:203436573:G:A	3.66804e-05	-0.601443	0.435247	6.21126e-05	-1.51172	-0.0905204	6.23035e-05	-1.51178	-0.0899879
203437027	chr2:203437027:G:GAC	3.85205e-05	-0.516067	0.398819	6.06946e-05	-1.50198	-0.123357	6.08785e-05	-1.50206	-0.122842
203437068	chr2:203437068:GTGT:G	1.22929e-05	-1.77941e-10	-1.25942	8.94285e-05	-1.77941e-10	-1.23775	8.96764e-05	-1.77941e-10	-1.23758
203437071	chr2:203437071:T:TCAGGCA	1.25024e-05	-1.77941e-10	-1.24252	9.10594e-05	-1.77941e-10	-1.21968	9.13127e-05	-1.77941e-10	-1.2195
203437358	chr2:203437358:ACT:A	1.20155e-05	-1.77941e-10	-1.28224	8.70824e-05	-1.77941e-10	-1.26433	8.73231e-05	-1.77941e-10	-1.26417
203437593	chr2:203437593:C:T	1.09248e-05	-1.77941e-10	-1.3774	8.00756e-05	-1.77941e-10	-1.34822	8.02618e-05	-1.77941e-10	-1.34849
203437664	chr2:203437664:T:G	9.4953e-06	-1.51764	-7.30438e-10	6.7391e-05	-1.52068	-7.30438e-10	6.75664e-05	-1.52068	-7.30438e-10
203437673	chr2:203437673:T:C	1.15181e-05	-0.0112055	-1.31331	0.000129575	0.50225	-1.36918	0.00013007	0.503157	-1.36887
203438073	chr2:203438073:A:G	1.21915e-05	-1.77941e-10	-1.2677	8.86295e-05	-1.77941e-10	-1.24672	8.88748e-05	-1.77941e-10	-1.24656
203438376	chr2:203438376:TTTTG:T	2.37838e-06	-1.52098	-1.38104	1.73602e-05	-1.50886	-1.36815	1.74065e-05	-1.50887	-1.36808
203439491	chr2:203439491:G:A	1.89529e-05	0.540008	-1.36649	5.08401e-05	-0.463926	-1.33858	5.09748e-05	-0.463456	-1.339
203439794	chr2:203439794:G:A	1.06321e-05	-1.77941e-10	-1.40456	7.59298e-05	-1.77941e-10	-1.40138	7.61257e-05	-1.77941e-10	-1.4014
203440235	chr2:203440235:A:G	1.08396e-05	-1.77941e-10	-1.38523	7.6205e-05	-1.77941e-10	-1.39776	7.6406e-05	-1.77941e-10	-1.39772
203441703	chr2:203441703:G:A	1.88862e-05	-1.77941e-10	-0.830007	0.000140519	-1.77941e-10	-0.785847	0.000140916	-1.77941e-10	-0.78562
203441710	chr2:203441710:T:C	9.98795e-06	-0.440395	-1.02666	9.39326e-05	-0.00436794	-1.18424	9.43106e-05	-0.00373503	-1.18346
203442280	chr2:203442280:G:A	1.04729e-05	-0.0934952	-1.32615	0.000114455	0.385498	-1.37651	0.000114882	0.386363	-1.37624
203442443	chr2:203442443:G:T	1.36931e-05	0.12453	-1.27608	0.000151993	0.637891	-1.34525	0.000152589	0.638818	-1.34486
203442493	chr2:203442493:C:T	1.10334e-05	-1.77941e-10	-1.36751	7.81388e-05	-1.77941e-10	-1.3727	7.83409e-05	-1.77941e-10	-1.37272
203442728	chr2:203442728:G:C	9.47824e-06	-1.51944	-7.30438e-10	6.74325e-05	-1.52006	-7.30438e-10	6.76078e-05	-1.52006	-7.30438e-10
203443330	chr2:203443330:T:G	1.07054e-05	-1.77941e-10	-1.39769	7.56636e-05	-1.77941e-10	-1.40489	7.58608e-05	-1.77941e-10	-1.40489
203444357	chr2:203444357:G:A	4.31093e-05	-1.77941e-10	-0.00469985	0.000332155	-1.77941e-10	0.0744121	0.000333166	-1.77941e-10	0.0748554
203444602	chr2:203444602:G:A	1.31648e-05	-0.945936	-0.244953	3.61611e-05	-1.51665	-0.626558	3.62755e-05	-1.51661	-0.626038
203444611	chr2:203444611:A:G	1.06421e-05	-1.77941e-10	-1.40362	7.5636e-05	-1.77941e-10	-1.40526	7.58323e-05	-1.77941e-10	-1.40526
203444696	chr2:203444696:C:A	1.45844e-05	-1.77941e-10	-1.08848	0.000107141	-1.77941e-10	-1.05704	0.000107446	-1.77941e-10	-1.0568
203444741	chr2:203444741:T:C	0.000185026	1.45206	-7.30438e-10	0.00249802	2.09206	-7.30438e-10	0.00250636	2.0928	-7.30438e-10
203444754	chr2:203444754:A:G	1.16356e-05	-1.77941e-10	-1.31437	8.22164e-05	-1.77941e-10	-1.32183	8.24362e-05	-1.77941e-10	-1.32176
203445952	chr2:203445952:TC:T	1.24213e-05	-1.24903	-7.30438e-10	8.61771e-05	-1.27478	-7.30438e-10	8.63943e-05	-1.27486	-7.30438e-10
203445954	chr2:203445954:TCCTTTGGGG:T	1.24179e-05	-1.2493	-7.30438e-10	8.61548e-05	-1.27504	-7.30438e-10	8.63719e-05	-1.27512	-7.30438e-10
203446445	chr2:203446445:G:A	1.06284e-05	-1.77941e-10	-1.40491	7.56162e-05	-1.77941e-10	-1.40552	7.58126e-05	-1.77941e-10	-1.40552
203446795	chr2:203446795:G:T	1.06242e-05	-1.77941e-10	-1.4053	7.60896e-05	-1.77941e-10	-1.39928	7.62858e-05	-1.77941e-10	-1.3993
203447128	chr2:203447128:G:C	1.05491e-05	-1.4124	-7.30438e-10	7.09296e-05	-1.4695	-7.30438e-10	7.11151e-05	-1.46949	-7.30438e-10
203447432	chr2:203447432:A:G	1.08774e-05	-1.77941e-10	-1.38175	7.63795e-05	-1.77941e-10	-1.39547	7.65818e-05	-1.77941e-10	-1.39543
203447525	chr2:203447525:T:C	1.06417e-05	-1.77941e-10	-1.40366	7.59602e-05	-1.77941e-10	-1.40098	7.61567e-05	-1.77941e-10	-1.40099
203447984	chr2:203447984:C:T	1.09619e-05	-1.77941e-10	-1.37402	7.87082e-05	-1.77941e-10	-1.36544	7.8912e-05	-1.77941e-10	-1.36545
203449099	chr2:203449099:G:A	1.81591e-05	0.461465	-1.33073	0.000220802	1.05518	-1.3891	0.000221636	1.05615	-1.3889
203449472	chr2:203449472:C:G	1.4025e-05	-1.77941e-10	-1.1276	9.93034e-05	-1.77941e-10	-1.13301	9.95553e-05	-1.77941e-10	-1.13307
203450513	chr2:203450513:G:A	4.63336e-05	-1.77941e-10	0.0674284	0.000326499	-1.77941e-10	0.0572387	0.000327493	-1.77941e-10	0.057682
203450671	chr2:203450671:G:A	2.14701e-05	0.608823	-1.3106	3.0482e-05	-0.984024	-1.33003	3.05435e-05	-0.984291	-1.33034
203451809	chr2:203451809:C:T	2.16428e-05	0.596679	-1.29044	3.09742e-05	-0.986558	-1.31148	3.10357e-05	-0.986823	-1.31183
203451910	chr2:203451910:A:G	1.11727e-05	-0.0548875	-1.30008	0.000122788	0.439843	-1.36057	0.000123258	0.440727	-1.36024
203452830	chr2:203452830:C:T	1.79276e-05	0.418425	-1.30052	2.91793e-05	-1.03545	-1.32228	2.9238e-05	-1.03569	-1.32262
203455116	chr2:203455116:C:G	2.54839e-05	0.814021	-1.34441	3.31445e-05	-0.871626	-1.35869	3.32126e-05	-0.871917	-1.35894
203456033	chr2:203456033:AAAACAAAAAC:A	1.27451e-05	-1.77941e-10	-1.22329	9.42733e-05	-1.77941e-10	-1.18499	9.45209e-05	-1.77941e-10	-1.18496
203456592	chr2:203456592:G:A	1.32267e-05	-1.77941e-10	-1.1862	9.66523e-05	-1.77941e-10	-1.16007	9.69233e-05	-1.77941e-10	-1.15987
203456597	chr2:203456597:T:A	1.43693e-05	-1.77941e-10	-1.10334	0.000101091	-1.77941e-10	-1.11516	0.000101337	-1.77941e-10	-1.11534
203456807	chr2:203456807:A:G	1.03495e-05	-0.153858	-1.27765	0.000111118	0.32496	-1.34556	0.000111546	0.325818	-1.34516
203456920	chr2:203456920:A:G	1.03099e-05	-0.165096	-1.27023	0.000110249	0.311961	-1.34041	0.000110675	0.312815	-1.34
203457245	chr2:203457245:T:C	9.90267e-06	-0.178906	-1.29673	0.000106543	0.295713	-1.35836	0.000106948	0.296564	-1.35801
203457441	chr2:203457441:C:T	9.46901e-06	-1.52041	-7.30438e-10	6.86448e-05	-1.50224	-7.30438e-10	6.88271e-05	-1.50219	-7.30438e-10
203457575	chr2:203457575:T:C	1.51256e-05	-0.78573	-0.266317	3.47462e-05	-1.52015	-0.662974	3.48507e-05	-1.52017	-0.662547
203457664	chr2:203457664:C:T	1.038e-05	-0.173428	-1.25513	0.000110178	0.301422	-1.33052	0.000110606	0.302273	-1.33008
203458259	chr2:203458259:T:C	5.37952e-05	0.291751	-0.0750047	5.04322e-05	-1.30075	-0.50981	5.0571e-05	-1.30101	-0.509394
203458373	chr2:203458373:AAAAC:A	1.51433e-05	-1.77941e-10	-1.05088	0.000107818	-1.77941e-10	-1.05074	0.000108103	-1.77941e-10	-1.0507
203458586	chr2:203458586:T:C	1.06407e-05	-1.77941e-10	-1.40375	7.59493e-05	-1.77941e-10	-1.40112	7.61457e-05	-1.77941e-10	-1.40114
203459717	chr2:203459717:G:A	9.65325e-06	-1.50114	-7.30438e-10	6.9e-05	-1.49708	-7.30438e-10	6.91783e-05	-1.4971	-7.30438e-10
203460050	chr2:203460050:G:A	9.14079e-06	-0.229974	-1.32572	9.84797e-05	0.235586	-1.37692	9.88441e-05	0.236421	-1.37666
203460843	chr2:203460843:G:A	1.45954e-05	-1.77941e-10	-1.08773	0.000107239	-1.77941e-10	-1.05613	0.000107545	-1.77941e-10	-1.05588
203460942	chr2:203460942:C:T	0.000226883	1.656	-7.30438e-10	0.00310694	2.31021	-7.30438e-10	0.00311738	2.31096	-7.30438e-10
203461769	chr2:203461769:T:C	1.25754e-05	-1.77941e-10	-1.23669	8.6629e-05	-1.77941e-10	-1.26955	8.68507e-05	-1.77941e-10	-1.26959
203462332	chr2:203462332:T:C	9.98591e-06	-0.138881	-1.32838	0.00010928	0.340502	-1.37777	0.000109687	0.341361	-1.37752
203462694	chr2:203462694:A:G	9.60254e-06	-1.50641	-7.30438e-10	6.85928e-05	-1.503	-7.30438e-10	6.87702e-05	-1.50302	-7.30438e-10
203463225	chr2:203463225:A:G	1.19025e-05	-0.00728666	-1.2844	0.000130899	0.494163	-1.35093	0.000131406	0.495059	-1.35055
203463443	chr2:203463443:A:G	1.17059e-05	-0.0130469	-1.2953	0.000129056	0.487198	-1.35814	0.000129552	0.488093	-1.3578
203463903	chr2:203463903:A:G	1.0862e-05	-0.0796149	-1.30356	0.000118944	0.41031	-1.36285	0.000119397	0.411187	-1.36252
203464188	chr2:203464188:T:C	2.00541e-05	-1.77941e-10	-0.770002	0.000146346	-1.77941e-10	-0.745217	0.000146736	-1.77941e-10	-0.745153
203465805	chr2:203465805:A:C	1.01868e-05	-0.169436	-1.27791	0.000109148	0.307056	-1.34554	0.000109567	0.307909	-1.34515
203466356	chr2:203466356:A:C	8.84332e-06	-0.26933	-1.31945	9.45014e-05	0.189747	-1.37232	9.48515e-05	0.19057	-1.37204
203466685	chr2:203466685:T:C	1.06353e-05	-1.77941e-10	-1.40426	7.56486e-05	-1.77941e-10	-1.40509	7.58442e-05	-1.77941e-10	-1.4051
203467704	chr2:203467704:T:C	9.41079e-06	-0.205887	-1.32069	0.00010154	0.262998	-1.37373	0.000101918	0.263839	-1.37346
203467735	chr2:203467735:A:C	1.45079e-05	-1.09375	-7.30438e-10	0.000121948	-0.927593	-7.30438e-10	0.000122275	-0.927515	-7.30438e-10
203470834	chr2:203470834:T:G	2.946e-06	-1.48846	-1.19953	2.22898e-05	-1.3645	-1.26256	2.23625e-05	-1.36434	-1.26206
203471977	chr2:203471977:C:T	1.11973e-05	-0.0383743	-1.31439	0.00012374	0.457236	-1.37024	0.000124209	0.458124	-1.36994
203473627	chr2:203473627:T:TA	1.31422e-05	-1.77941e-10	-1.19261	9.63731e-05	-1.77941e-10	-1.16296	9.66292e-05	-1.77941e-10	-1.1629
203473761	chr2:203473761:C:T	1.21828e-05	0.0195306	-1.28794	0.000134679	0.524954	-1.35325	0.000135201	0.525858	-1.35288
203474936	chr2:203474936:C:T	9.51426e-06	-1.51565	-7.30438e-10	6.90244e-05	-1.49673	-7.30438e-10	6.92018e-05	-1.49676	-7.30438e-10
203475271	chr2:203475271:G:A	4.5183e-05	-1.77941e-10	0.0422826	0.000318451	-1.77941e-10	0.0322796	0.00031942	-1.77941e-10	0.0327218
203478135	chr2:203478135:G:A	9.51822e-06	-1.51523	-7.30438e-10	6.96035e-05	-1.48837	-7.30438e-10	6.97829e-05	-1.4884	-7.30438e-10
203478330	chr2:203478330:G:A	1.22903e-05	-1.77941e-10	-1.25963	8.52823e-05	-1.77941e-10	-1.28522	8.5504e-05	-1.77941e-10	-1.28522
203482019	chr2:203482019:C:A	1.15216e-05	-1.77941e-10	-1.32421	7.78237e-05	-1.77941e-10	-1.37674	7.80454e-05	-1.77941e-10	-1.37649
203482453	chr2:203482453:C:T	1.07189e-05	-1.77941e-10	-1.39643	7.60229e-05	-1.77941e-10	-1.40015	7.62218e-05	-1.77941e-10	-1.40014
203483393	chr2:203483393:T:G	1.07323e-05	-0.106523	-1.28866	0.000116371	0.379364	-1.35377	0.000116818	0.380234	-1.35341
203484561	chr2:203484561:T:G	8.72672e-06	-0.279812	-1.32224	9.30884e-05	0.177163	-1.3748	9.34322e-05	0.177983	-1.37453
203485169	chr2:203485169:C:T	1.12716e-05	-1.77941e-10	-1.34615	7.93249e-05	-1.77941e-10	-1.35764	7.95269e-05	-1.77941e-10	-1.35769
203485494	chr2:203485494:T:C	1.12215e-05	-1.77941e-10	-1.35061	8.17857e-05	-1.77941e-10	-1.32709	8.20006e-05	-1.77941e-10	-1.32706
203485565	chr2:203485565:A:G	1.07974e-05	-0.088387	-1.30074	0.000117913	0.399749	-1.36099	0.000118363	0.400624	-1.36065
203485873	chr2:203485873:A:G	1.04712e-05	-0.111036	-1.30877	0.00011428	0.373639	-1.36618	0.000114713	0.374508	-1.36586
203486173	chr2:203486173:CAG:C	1.09947e-05	-1.37102	-7.30438e-10	7.28562e-05	-1.4427	-7.30438e-10	7.3047e-05	-1.44268	-7.30438e-10
203486640	chr2:203486640:G:A	1.12111e-05	0.0260064	-1.37754	6.48159e-05	-0.191947	-1.36769	6.50081e-05	-0.19166	-1.36761
203486937	chr2:203486937:T:C	3.30265e-05	-1.77941e-10	-0.271128	0.000236215	-1.77941e-10	-0.266446	0.000236857	-1.77941e-10	-0.266328
203487680	chr2:203487680:C:T	1.06211e-05	-1.77941e-10	-1.40559	7.56404e-05	-1.77941e-10	-1.4052	7.58372e-05	-1.77941e-10	-1.4052
203488403	chr2:203488403:G:A	3.70548e-05	-0.449598	0.293557	5.77506e-05	-1.49544	-0.179618	5.79276e-05	-1.49553	-0.179066
203488494	chr2:203488494:C:T	5.34999e-05	1.34965	-1.13841	4.98285e-05	-0.654488	-1.16811	4.9915e-05	-0.654737	-1.16873
203488708	chr2:203488708:A:G	1.06638e-05	-1.77941e-10	-1.40158	7.57009e-05	-1.77941e-10	-1.4044	7.58969e-05	-1.77941e-10	-1.40441
203488804	chr2:203488804:C:T	1.09013e-05	-1.37956	-7.30438e-10	8.50546e-05	-1.2879	-7.30438e-10	8.52796e-05	-1.28785	-7.30438e-10
203490100	chr2:203490100:C:T	8.36527e-06	-0.766735	-0.877614	7.57618e-05	-0.421319	-0.982277	7.60602e-05	-0.420659	-0.981601
203490800	chr2:203490800:T:C	0.000110797	2.29708	-1.35782	6.98632e-05	-0.111804	-1.37285	7.00048e-05	-0.11214	-1.37308
203490968	chr2:203490968:T:C	1.09492e-05	0.0167834	-1.39195	0.000127598	0.523285	-1.40559	0.000128044	0.524182	-1.40559
203491099	chr2:203491099:G:A	4.99612e-05	0.116041	0.0267684	5.1939e-05	-1.35853	-0.422592	5.20862e-05	-1.35875	-0.422133
203491570	chr2:203491570:A:G	0.000116414	0.988713	-7.30438e-10	9.16081e-05	-1.21367	-7.30438e-10	9.18436e-05	-1.2137	-7.30438e-10
203491788	chr2:203491788:G:A	1.43772e-05	0.263063	-1.36586	0.000170581	0.807258	-1.39924	0.000171209	0.808218	-1.39912
203492102	chr2:203492102:C:T	1.17422e-05	0.0547415	-1.35999	0.000134321	0.565736	-1.3967	0.000134811	0.566643	-1.39655
203492532	chr2:203492532:G:A	1.29253e-05	0.152225	-1.36148	0.000150235	0.678359	-1.39735	0.000150786	0.679292	-1.39721
203494702	chr2:203494702:G:A	9.29896e-05	1.1336	-0.369553	2.46343e-05	-1.37826	-1.14879	2.47044e-05	-1.3783	-1.1485
203495478	chr2:203495478:A:G	1.56315e-05	0.309387	-1.32853	2.71291e-05	-1.12359	-1.30699	2.72049e-05	-1.12382	-1.30657
203496961	chr2:203496961:G:C	1.11757e-05	-1.77941e-10	-1.35469	7.5699e-05	-1.77941e-10	-1.40442	7.58954e-05	-1.77941e-10	-1.40443
203497015	chr2:203497015:C:T	1.43763e-05	-1.10285	-7.30438e-10	0.000120593	-0.938771	-7.30438e-10	0.000120915	-0.938694	-7.30438e-10
203498582	chr2:203498582:C:T	3.4552e-06	-1.48693	-1.04163	2.7995e-05	-1.38315	-1.01601	2.80793e-05	-1.38315	-1.0156
203499427	chr2:203499427:A:C	0.000195878	0.901253	0.607802	4.23708e-05	-1.41639	-0.568339	4.25032e-05	-1.41642	-0.567784
203499674	chr2:203499674:T:C	3.08365e-06	-1.48854	-1.15378	2.48083e-05	-1.38572	-1.13429	2.48813e-05	-1.38572	-1.13394
203499998	chr2:203499998:C:T	1.35028e-05	-0.910608	-0.254934	3.57536e-05	-1.51874	-0.635802	3.58673e-05	-1.51871	-0.635255
203501386	chr2:203501386:T:A	1.07606e-05	-1.39255	-7.30438e-10	7.18605e-05	-1.45646	-7.30438e-10	7.20464e-05	-1.45648	-7.30438e-10
203501730	chr2:203501730:A:G	2.23069e-05	0.616643	-1.28018	3.15901e-05	-0.977328	-1.30102	3.16518e-05	-0.977597	-1.30139
203501858	chr2:203501858:G:C	2.01493e-05	0.627185	-1.39246	2.86786e-05	-0.976505	-1.39853	2.87426e-05	-0.976773	-1.39863
203502053	chr2:203502053:G:A	8.49914e-06	-1.1021	-0.526371	3.81601e-05	-1.34438	-0.745015	3.82807e-05	-1.34451	-0.744328
203502058	chr2:203502058:A:G	8.19606e-06	-0.359323	-1.30546	8.5794e-05	0.0854854	-1.36473	8.61135e-05	0.0862826	-1.3644
203502588	chr2:203502588:G:A	0.000200662	2.55832	-1.02513	2.83513e-05	-1.02292	-1.3636	2.84271e-05	-1.02296	-1.36348
203502995	chr2:203502995:C:T	1.06212e-05	-1.77941e-10	-1.40559	7.58191e-05	-1.77941e-10	-1.40284	7.60101e-05	-1.77941e-10	-1.40292
203503105	chr2:203503105:T:C	1.36217e-05	-1.77941e-10	-1.15678	9.41538e-05	-1.77941e-10	-1.18626	9.44057e-05	-1.77941e-10	-1.18618
203503419	chr2:203503419:A:G	3.97081e-05	-1.77941e-10	-0.0868825	0.000279935	-1.77941e-10	-0.0966309	0.000280779	-1.77941e-10	-0.0962164
203504307	chr2:203504307:C:T	1.06589e-05	-1.77941e-10	-1.40204	7.65891e-05	-1.77941e-10	-1.39273	7.67713e-05	-1.77941e-10	-1.39296
203504886	chr2:203504886:G:A	1.55133e-05	-1.02674	-7.30438e-10	9.9633e-05	-1.1297	-7.30438e-10	9.99011e-05	-1.1296	-7.30438e-10
203505195	chr2:203505195:C:T	1.1124e-05	-1.77941e-10	-1.35933	7.87401e-05	-1.77941e-10	-1.36504	7.89437e-05	-1.77941e-10	-1.36505
203505414	chr2:203505414:A:G	1.11942e-05	-1.77941e-10	-1.35305	7.89317e-05	-1.77941e-10	-1.36261	7.91408e-05	-1.77941e-10	-1.36256
203505480	chr2:203505480:A:G	1.64051e-05	-0.687601	-0.283244	3.45214e-05	-1.51441	-0.675198	3.46249e-05	-1.51446	-0.674748
203505658	chr2:203505658:CCA:C	1.40077e-05	-1.77941e-10	-1.12883	0.000102697	-1.77941e-10	-1.09941	0.000102988	-1.77941e-10	-1.09918
203505676	chr2:203505676:A:C	1.09436e-05	-1.77941e-10	-1.37568	7.72829e-05	-1.77941e-10	-1.38372	7.74858e-05	-1.77941e-10	-1.38369
203506515	chr2:203506515:G:A	1.17769e-05	-1.3023	-7.30438e-10	8.1145e-05	-1.33495	-7.30438e-10	8.13479e-05	-1.33505	-7.30438e-10
203507614	chr2:203507614:A:C	2.01853e-05	0.515071	-1.27856	3.18276e-05	-1.0261	-1.24476	3.192e-05	-1.02635	-1.2442
203508002	chr2:203508002:G:C	1.34623e-05	-1.77941e-10	-1.16855	9.29426e-05	-1.77941e-10	-1.19921	9.31871e-05	-1.77941e-10	-1.19918
203508845	chr2:203508845:T:C	9.46665e-06	-1.52066	-7.30438e-10	6.78983e-05	-1.51318	-7.30438e-10	6.80734e-05	-1.5132	-7.30438e-10
203510048	chr2:203510048:C:T	1.31321e-05	-1.77941e-10	-1.19338	7.71058e-05	-1.77941e-10	-1.38601	7.73057e-05	-1.77941e-10	-1.38602
203510412	chr2:203510412:G:A	1.17756e-05	-1.77941e-10	-1.30241	8.82092e-05	-1.77941e-10	-1.25148	8.83985e-05	-1.77941e-10	-1.25193
203510670	chr2:203510670:G:GC	1.32464e-05	-1.77941e-10	-1.18471	9.17976e-05	-1.77941e-10	-1.2116	9.20421e-05	-1.77941e-10	-1.21154
203511266	chr2:203511266:C:CT	1.08535e-05	-1.77941e-10	-1.38395	7.87776e-05	-1.77941e-10	-1.36456	7.89747e-05	-1.77941e-10	-1.36466
203511270	chr2:203511270:A:T	1.94393e-05	-0.801139	-7.30438e-10	0.000195878	-0.453696	-7.30438e-10	0.000196517	-0.453036	-7.30438e-10
203512440	chr2:203512440:A:C	1.00178e-05	-1.46407	-7.30438e-10	7.39178e-05	-1.42824	-7.30438e-10	7.41121e-05	-1.42821	-7.30438e-10
203512969	chr2:203512969:A:G	1.18459e-05	-1.77941e-10	-1.29646	8.58284e-05	-1.77941e-10	-1.27884	8.6061e-05	-1.77941e-10	-1.27873
203513148	chr2:203513148:C:G	2.44534e-05	0.589087	-1.16076	3.44177e-05	-0.997139	-1.19548	3.44803e-05	-0.997405	-1.19599
203514720	chr2:203514720:A:G	1.09352e-05	-1.77941e-10	-1.37645	7.84902e-05	-1.77941e-10	-1.36822	7.86935e-05	-1.77941e-10	-1.36823
203515049	chr2:203515049:A:G	1.16051e-05	-1.77941e-10	-1.31699	8.65991e-05	-1.77941e-10	-1.2699	8.6787e-05	-1.77941e-10	-1.27033
203515991	chr2:203515991:A:G	1.19353e-05	-1.77941e-10	-1.28893	8.65003e-05	-1.77941e-10	-1.27104	8.67395e-05	-1.77941e-10	-1.27088
203516485	chr2:203516485:C:T	0.000201643	1.53806	-7.30438e-10	0.00232019	2.01822	-7.30438e-10	0.00232762	2.01882	-7.30438e-10
203516558	chr2:203516558:G:A	3.09312e-05	-1.77941e-10	-0.336673	0.000218998	-1.77941e-10	-0.342126	0.000219641	-1.77941e-10	-0.34179
203516685	chr2:203516685:T:C	1.31419e-05	-1.77941e-10	-1.19263	9.57985e-05	-1.77941e-10	-1.16894	9.60682e-05	-1.77941e-10	-1.16873
203517049	chr2:203517049:A:T	1.13386e-05	-1.77941e-10	-1.34023	7.69902e-05	-1.77941e-10	-1.38751	7.72063e-05	-1.77941e-10	-1.3873
203517282	chr2:203517282:A:G	3.46837e-05	-0.222168	-7.30438e-10	0.000319164	0.0345162	-7.30438e-10	0.000320091	0.0348203	-7.30438e-10
203517617	chr2:203517617:T:C	2.1583e-05	-1.77941e-10	-0.696533	0.000152571	-1.77941e-10	-0.703556	0.000153015	-1.77941e-10	-0.703247
203518616	chr2:203518616:C:T	1.07287e-05	-1.77941e-10	-1.39552	7.75317e-05	-1.77941e-10	-1.3805	7.77299e-05	-1.77941e-10	-1.38055
203520070	chr2:203520070:G:C	1.34651e-05	-1.77941e-10	-1.16833	9.84943e-05	-1.77941e-10	-1.14119	9.87712e-05	-1.77941e-10	-1.14098
203520399	chr2:203520399:G:A	9.84375e-05	0.820983	-7.30438e-10	8.65541e-05	-1.27042	-7.30438e-10	8.6777e-05	-1.27044	-7.30438e-10
203520715	chr2:203520715:C:A	1.06231e-05	-1.77941e-10	-1.40541	7.60224e-05	-1.77941e-10	-1.40016	7.62184e-05	-1.77941e-10	-1.40018
203521086	chr2:203521086:C:T	3.29448e-05	-0.273606	-7.30438e-10	0.000195253	-0.456896	-7.30438e-10	0.000195703	-0.457187	-7.30438e-10
203521636	chr2:203521636:AAAC:A	9.54745e-06	-0.451397	-1.06077	7.84317e-05	-0.256644	-1.11232	7.86593e-05	-0.256228	-1.11243
203522652	chr2:203522652:A:G	1.12237e-05	-1.77941e-10	-1.35041	7.91288e-05	-1.77941e-10	-1.36011	7.93385e-05	-1.77941e-10	-1.36006
203522954	chr2:203522954:T:C	7.62061e-06	-0.418104	-1.31948	7.95253e-05	0.018581	-1.37369	7.98168e-05	0.019358	-1.37341
203523325	chr2:203523325:G:A	1.37851e-05	-1.77941e-10	-1.14485	0.000100715	-1.77941e-10	-1.11889	0.000100981	-1.77941e-10	-1.11885
203523369	chr2:203523369:G:A	8.452e-06	-0.344768	-1.28927	8.80839e-05	0.10168	-1.35458	8.84161e-05	0.102478	-1.35421
203523605	chr2:203523605:T:G	9.4814e-06	-1.51911	-7.30438e-10	6.82057e-05	-1.50866	-7.30438e-10	6.83825e-05	-1.50867	-7.30438e-10
203523772	chr2:203523772:C:T	9.85028e-06	-0.204374	-1.27656	0.00010458	0.264863	-1.3461	0.000104982	0.265701	-1.3457
203524168	chr2:203524168:A:C	1.25863e-05	-1.23583	-7.30438e-10	8.73642e-05	-1.2611	-7.30438e-10	8.75842e-05	-1.26119	-7.30438e-10
203524682	chr2:203524682:C:T	8.81168e-06	-0.224276	-1.36808	9.06824e-05	0.175289	-1.39911	9.09904e-05	0.175952	-1.39898
203524805	chr2:203524805:GT:G	1.10495e-05	-1.77941e-10	-1.36605	7.80809e-05	-1.77941e-10	-1.37344	7.82837e-05	-1.77941e-10	-1.37345
203525186	chr2:203525186:C:G	1.38067e-05	-1.77941e-10	-1.14328	9.4926e-05	-1.77941e-10	-1.17809	9.51747e-05	-1.77941e-10	-1.17807
203525193	chr2:203525193:T:A	3.08373e-05	-1.77941e-10	-0.339713	0.00022382	-1.77941e-10	-0.320347	0.000224446	-1.77941e-10	-0.320151
203525491	chr2:203525491:A:G	9.47675e-06	-1.5196	-7.30438e-10	6.89032e-05	-1.49849	-7.30438e-10	6.90865e-05	-1.49843	-7.30438e-10
203525882	chr2:203525882:G:A	8.55002e-06	-0.708278	-0.914226	7.86048e-05	-0.351787	-1.01497	7.89137e-05	-0.351112	-1.01432
203526018	chr2:203526018:GAA:G	9.434e-06	-0.232674	-1.29144	0.000100215	0.232201	-1.35608	0.000100595	0.233031	-1.35571
203526405	chr2:203526405:G:A	1.1222e-05	-1.77941e-10	-1.35056	7.91178e-05	-1.77941e-10	-1.36025	7.93275e-05	-1.77941e-10	-1.3602
203526461	chr2:203526461:A:G	1.78297e-05	-1.77941e-10	-0.887572	0.000127018	-1.77941e-10	-0.886857	0.000127356	-1.77941e-10	-0.886803
203526693	chr2:203526693:C:T	1.06718e-05	-1.77941e-10	-1.40083	7.58415e-05	-1.77941e-10	-1.40254	7.60315e-05	-1.77941e-10	-1.40264
203526943	chr2:203526943:C:T	1.0789e-05	-1.77941e-10	-1.38991	7.59864e-05	-1.77941e-10	-1.40064	7.61865e-05	-1.77941e-10	-1.4006
203527727	chr2:203527727:G:A	1.57427e-05	-1.77941e-10	-1.01206	0.000107723	-1.77941e-10	-1.05163	0.000108061	-1.77941e-10	-1.05109
203528526	chr2:203528526:ACTT:A	1.23801e-05	-1.25235	-7.30438e-10	8.58693e-05	-1.27836	-7.30438e-10	8.60857e-05	-1.27844	-7.30438e-10
203529513	chr2:203529513:C:T	1.71125e-05	-0.82098	-0.10765	4.03951e-05	-1.52073	-0.511752	4.05235e-05	-1.52074	-0.511164
203530875	chr2:203530875:G:C	1.12788e-05	-1.77941e-10	-1.34552	7.97715e-05	-1.77941e-10	-1.35202	7.99741e-05	-1.77941e-10	-1.35208
203531348	chr2:203531348:T:C	1.01565e-05	-1.45032	-7.30438e-10	7.03727e-05	-1.47738	-7.30438e-10	7.05552e-05	-1.47739	-7.30438e-10
203535859	chr2:203535859:C:T	1.06314e-05	-1.77941e-10	-1.40463	7.62512e-05	-1.77941e-10	-1.39716	7.64472e-05	-1.77941e-10	-1.39719
203536675	chr2:203536675:T:C	5.01794e-06	-0.855709	-1.29971	2.77629e-05	-1.1042	-1.30329	2.78278e-05	-1.10426	-1.30349
203537448	chr2:203537448:CTG:C	1.06364e-05	-1.77941e-10	-1.40416	7.62555e-05	-1.77941e-10	-1.3971	7.64505e-05	-1.77941e-10	-1.39714
203537514	chr2:203537514:A:G	1.7248e-05	-1.77941e-10	-0.920744	0.000125759	-1.77941e-10	-0.896823	0.00012611	-1.77941e-10	-0.896631
203537731	chr2:203537731:C:T	1.06602e-05	-1.77941e-10	-1.40192	7.67331e-05	-1.77941e-10	-1.39086	7.69296e-05	-1.77941e-10	-1.39089
203538009	chr2:203538009:A:T	1.06218e-05	-1.77941e-10	-1.40553	7.59674e-05	-1.77941e-10	-1.40089	7.61632e-05	-1.77941e-10	-1.40091
203538070	chr2:203538070:A:G	2.48743e-05	0.707348	-1.26195	1.7859e-05	-1.44315	-1.40553	1.79048e-05	-1.44318	-1.40554
203538387	chr2:203538387:A:C	9.70937e-06	-1.49535	-7.30438e-10	7.14032e-05	-1.46285	-7.30438e-10	7.15878e-05	-1.46286	-7.30438e-10
203538939	chr2:203538939:C:T	2.48062e-05	0.717669	-1.27501	1.79081e-05	-1.441	-1.40493	1.7954e-05	-1.44103	-1.40494
203538965	chr2:203538965:T:C	1.07534e-05	-0.0852632	-1.30795	9.40767e-05	0.160315	-1.34739	9.43977e-05	0.160822	-1.34709
203539096	chr2:203539096:G:A	1.36058e-05	-1.77941e-10	-1.15794	9.40519e-05	-1.77941e-10	-1.18734	9.43035e-05	-1.77941e-10	-1.18727
203539229	chr2:203539229:A:G	1.11751e-05	-0.0161517	-1.3386	0.000125306	0.484326	-1.38476	0.000125772	0.48521	-1.38452
203539693	chr2:203539693:G:A	1.3625e-05	-1.77941e-10	-1.15653	9.41761e-05	-1.77941e-10	-1.18602	9.44281e-05	-1.77941e-10	-1.18595
203539955	chr2:203539955:C:T	1.31628e-05	-1.19104	-7.30438e-10	0.000108819	-1.0415	-7.30438e-10	0.000109109	-1.04144	-7.30438e-10
203540530	chr2:203540530:G:A	1.78571e-05	-0.886037	-7.30438e-10	0.000162597	-0.639911	-7.30438e-10	0.000163092	-0.63947	-7.30438e-10
203540555	chr2:203540555:A:G	1.14996e-05	-1.32613	-7.30438e-10	7.80568e-05	-1.37375	-7.30438e-10	7.82588e-05	-1.37376	-7.30438e-10
203541024	chr2:203541024:C:A	2.23798e-05	0.658097	-1.31838	0.000277084	1.27612	-1.38299	0.000278153	1.27713	-1.38274
203541106	chr2:203541106:TG:T	0.000485778	3.55778	-1.14047	0.000122647	0.267962	-1.18984	0.000123081	0.268311	-1.18925
203542239	chr2:203542239:C:T	1.02655e-05	-0.0894418	-1.35021	0.000114352	0.399137	-1.39105	0.000114772	0.400005	-1.39084
203542513	chr2:203542513:A:G	1.31177e-05	-1.77941e-10	-1.19448	9.56911e-05	-1.77941e-10	-1.17006	9.59576e-05	-1.77941e-10	-1.16988
203543278	chr2:203543278:T:C	1.04858e-05	-0.0624359	-1.35598	0.000117719	0.431019	-1.39391	0.000118149	0.431891	-1.39373
203543686	chr2:203543686:G:A	1.30052e-05	-1.77941e-10	-1.20309	9.21715e-05	-1.77941e-10	-1.20754	9.24023e-05	-1.77941e-10	-1.20763
203544589	chr2:203544589:C:CTA	3.31774e-06	-1.49869	-1.07047	2.39274e-05	-1.49072	-1.06545	2.39978e-05	-1.49061	-1.06521
203544989	chr2:203544989:G:A	1.0292e-05	-0.0936053	-1.34346	0.000114083	0.393255	-1.38752	0.000114505	0.394122	-1.38729
203545253	chr2:203545253:G:A	1.42651e-05	-1.77941e-10	-1.11063	0.000104526	-1.77941e-10	-1.08175	0.000104821	-1.77941e-10	-1.08153
203545356	chr2:203545356:C:A	1.1649e-05	-1.77941e-10	-1.31321	8.70253e-05	-1.77941e-10	-1.26499	8.72124e-05	-1.77941e-10	-1.26544
203545703	chr2:203545703:T:C	4.21845e-06	-1.50297	-0.826002	3.07591e-05	-1.49624	-0.808764	3.08533e-05	-1.49614	-0.808399
203545843	chr2:203545843:T:C	1.12593e-05	-1.34724	-7.30438e-10	7.77796e-05	-1.37731	-7.30438e-10	7.7975e-05	-1.3774	-7.30438e-10
203546066	chr2:203546066:A:G	1.11269e-05	-0.0381009	-1.32097	0.000123359	0.45844	-1.37453	0.000123825	0.459322	-1.37423
203546185	chr2:203546185:C:T	3.52422e-06	-1.10399	-1.40479	1.96646e-05	-1.34719	-1.40518	1.97199e-05	-1.34697	-1.40519
203547035	chr2:203547035:T:C	1.3629e-05	-1.77941e-10	-1.15624	9.30681e-05	-1.77941e-10	-1.19786	9.33358e-05	-1.77941e-10	-1.19758
203547215	chr2:203547215:T:C	1.06476e-05	-1.77941e-10	-1.4031	7.65406e-05	-1.77941e-10	-1.39337	7.67369e-05	-1.77941e-10	-1.3934
203547967	chr2:203547967:G:T	1.14654e-05	-1.32911	-7.30438e-10	7.52737e-05	-1.41006	-7.30438e-10	7.54712e-05	-1.41003	-7.30438e-10
203548291	chr2:203548291:C:T	1.11036e-05	-0.0979007	-1.26327	0.000119624	0.388054	-1.33489	0.000120094	0.388917	-1.33443
203548421	chr2:203548421:C:G	2.48281e-05	-1.77941e-10	-0.556461	0.000170603	-1.77941e-10	-0.591853	0.000171057	-1.77941e-10	-0.59179
203549402	chr2:203549402:C:T	1.10273e-05	-1.77941e-10	-1.36806	7.83506e-05	-1.77941e-10	-1.37	7.85545e-05	-1.77941e-10	-1.36999
203550343	chr2:203550343:G:C	1.69403e-05	0.32569	-1.26443	0.000192879	0.866372	-1.3355	0.000193652	0.867316	-1.33504
203550516	chr2:203550516:T:G	1.21293e-05	-0.00928928	-1.26352	0.000132632	0.491319	-1.33493	0.000133156	0.492203	-1.33447
203550933	chr2:203550933:G:A	1.43377e-05	-0.0861318	-1.01942	0.000147158	0.366913	-1.10659	0.000147755	0.367751	-1.10598
203551532	chr2:203551532:AG:A	1.25145e-05	-1.77941e-10	-1.24155	8.18694e-05	-1.77941e-10	-1.32606	8.20952e-05	-1.77941e-10	-1.32591
203551563	chr2:203551563:G:A	1.09399e-05	-1.77941e-10	-1.37602	7.7528e-05	-1.77941e-10	-1.38055	7.77287e-05	-1.77941e-10	-1.38056
203551938	chr2:203551938:G:C	9.46357e-06	-1.52099	-7.30438e-10	6.73762e-05	-1.5209	-7.30438e-10	6.75513e-05	-1.5209	-7.30438e-10
203552119	chr2:203552119:A:G	1.8808e-05	0.373902	-1.20806	0.000212558	0.92253	-1.2945	0.000213436	0.923485	-1.29393
203552198	chr2:203552198:G:A	1.90892e-05	0.434085	-1.2534	0.000219949	0.989848	-1.32764	0.000220842	0.990817	-1.32715
203552206	chr2:203552206:T:C	1.15122e-05	-1.77941e-10	-1.32503	8.00396e-05	-1.77941e-10	-1.34867	8.02605e-05	-1.77941e-10	-1.34851
203553253	chr2:203553253:C:T	1.09699e-05	-1.77941e-10	-1.37329	7.78719e-05	-1.77941e-10	-1.37612	7.80736e-05	-1.77941e-10	-1.37613
203554205	chr2:203554205:A:G	1.67127e-05	0.295262	-1.24753	0.000186381	0.820002	-1.3234	0.000187132	0.820926	-1.3229
203555742	chr2:203555742:C:T	9.47308e-06	-1.51998	-7.30438e-10	9.16678e-05	-1.21302	-7.30438e-10	9.19073e-05	-1.21301	-7.30438e-10
203556389	chr2:203556389:A:G	2.15158e-05	0.503969	-1.20362	0.000245598	1.06359	-1.29108	0.000246616	1.06456	-1.29052
203556420	chr2:203556420:A:G	6.25335e-05	0.367265	-7.30438e-10	0.000663826	0.766831	-7.30438e-10	0.000665473	0.766712	-7.30438e-10
203556561	chr2:203556561:T:C	8.22595e-05	2.03204	-1.3906	0.000125678	0.496052	-1.39352	0.00012593	0.495611	-1.39367
203556781	chr2:203556781:T:C	3.58288e-06	-1.50275	-0.989525	2.57591e-05	-1.49576	-0.986636	2.58348e-05	-1.49567	-0.986396
203557074	chr2:203557074:A:G	1.06703e-05	-1.77941e-10	-1.40098	7.69054e-05	-1.77941e-10	-1.38861	7.71025e-05	-1.77941e-10	-1.38865
203557607	chr2:203557607:A:G	2.11525e-05	0.465555	-1.18223	0.000238759	1.01924	-1.27497	0.000239761	1.02021	-1.27435
203558013	chr2:203558013:G:A	1.03192e-05	-0.147332	-1.2871	8.93277e-05	0.0925002	-1.33138	8.9635e-05	0.0929961	-1.33104
203558656	chr2:203558656:T:C	9.46898e-06	-1.52042	-7.30438e-10	6.78393e-05	-1.51405	-7.30438e-10	6.80155e-05	-1.51405	-7.30438e-10
203559826	chr2:203559826:T:C	3.52906e-06	-1.50697	-1.00044	2.59298e-05	-1.50243	-0.973371	2.6004e-05	-1.50234	-0.973191
203560361	chr2:203560361:G:A	2.34437e-05	-1.77941e-10	-0.613838	0.000155096	-1.77941e-10	-0.687144	0.000155582	-1.77941e-10	-0.68661
203560367	chr2:203560367:C:T	1.0626e-05	-1.77941e-10	-1.40514	7.57609e-05	-1.77941e-10	-1.40361	7.5957e-05	-1.77941e-10	-1.40362
203560824	chr2:203560824:A:G	1.10924e-05	-1.77941e-10	-1.36218	7.84671e-05	-1.77941e-10	-1.36851	7.86771e-05	-1.77941e-10	-1.36843
203560890	chr2:203560890:C:T	5.26697e-06	-1.51884	-0.588142	3.89094e-05	-1.51681	-0.553144	3.90248e-05	-1.51677	-0.552819
203561514	chr2:203561514:G:A	1.13836e-05	-1.77941e-10	-1.33626	8.21877e-05	-1.77941e-10	-1.32218	8.24058e-05	-1.77941e-10	-1.32213
203561522	chr2:203561522:T:A	5.47253e-06	-0.673886	-1.39481	1.97006e-05	-1.34964	-1.40091	1.97483e-05	-1.34975	-1.40096
203561706	chr2:203561706:C:T	1.81401e-05	-1.77941e-10	-0.870314	0.000135547	-1.77941e-10	-0.821871	0.000135892	-1.77941e-10	-0.821923
203561901	chr2:203561901:C:T	1.26829e-05	-1.77941e-10	-1.22819	9.21989e-05	-1.77941e-10	-1.20724	9.24563e-05	-1.77941e-10	-1.20705
203562038	chr2:203562038:A:G	5.32418e-06	-0.694413	-1.40177	1.94388e-05	-1.35907	-1.40485	1.94866e-05	-1.35918	-1.40488
203562617	chr2:203562617:A:G	1.22071e-05	0.0468884	-1.3133	1.66555e-05	-1.51804	-1.4004	1.66982e-05	-1.51805	-1.40044
203562797	chr2:203562797:G:T	1.09448e-05	-1.77941e-10	-1.37557	7.87673e-05	-1.77941e-10	-1.36469	7.89761e-05	-1.77941e-10	-1.36464
203563458	chr2:203563458:G:A	1.23447e-05	-1.77941e-10	-1.25521	9.16317e-05	-1.77941e-10	-1.21341	9.18171e-05	-1.77941e-10	-1.21399
203564053	chr2:203564053:G:A	6.39878e-06	-0.507547	-1.40478	2.13697e-05	-1.27167	-1.39755	2.14295e-05	-1.27153	-1.39749
203564257	chr2:203564257:A:G	1.12736e-05	-1.77941e-10	-1.34597	8.19201e-05	-1.77941e-10	-1.32545	8.21301e-05	-1.77941e-10	-1.32548
203564727	chr2:203564727:T:A	3.32362e-06	-1.50075	-1.06664	2.20586e-05	-1.4802	-1.15729	2.21216e-05	-1.48012	-1.15711
203564835	chr2:203564835:C:T	6.49641e-06	-1.50882	-0.388369	4.82894e-05	-1.50438	-0.349599	4.84355e-05	-1.5043	-0.349251
203565370	chr2:203565370:T:C	3.45778e-06	-1.51329	-1.01452	2.61763e-05	-1.51037	-0.955968	2.62483e-05	-1.51031	-0.955879
203565594	chr2:203565594:A:G	1.21409e-05	-1.77941e-10	-1.27186	8.35601e-05	-1.77941e-10	-1.30562	8.37886e-05	-1.77941e-10	-1.30549
203566224	chr2:203566224:A:T	1.13957e-05	-1.77941e-10	-1.3352	8.2281e-05	-1.77941e-10	-1.32105	8.24993e-05	-1.77941e-10	-1.321
203566300	chr2:203566300:G:A	4.39819e-05	0.0153407	-7.30438e-10	0.000442122	0.360396	-7.30438e-10	0.000443529	0.360978	-7.30438e-10
203566387	chr2:203566387:A:G	1.02926e-05	-1.43702	-7.30438e-10	7.63951e-05	-1.39527	-7.30438e-10	7.65932e-05	-1.39528	-7.30438e-10
203566560	chr2:203566560:T:A	2.33078e-05	-1.77941e-10	-0.619649	0.000154408	-1.77941e-10	-0.691591	0.000154894	-1.77941e-10	-0.691047
203566803	chr2:203566803:G:A	6.18686e-06	-1.51669	-0.429316	4.6883e-05	-1.51553	-0.368003	4.70254e-05	-1.51549	-0.36761
203567784	chr2:203567784:G:A	2.60777e-05	-1.77941e-10	-0.507356	0.000171883	-1.77941e-10	-0.584375	0.00017243	-1.77941e-10	-0.583792
203567881	chr2:203567881:T:C	3.74933e-06	-1.51546	-0.931396	2.85118e-05	-1.51289	-0.867985	2.85897e-05	-1.51283	-0.867906
203568373	chr2:203568373:T:G	5.0721e-05	0.157901	-7.30438e-10	0.000524466	0.531192	-7.30438e-10	0.000525773	0.531084	-7.30438e-10
203568461	chr2:203568461:C:T	7.36836e-06	-1.50255	-0.268695	5.60332e-05	-1.49757	-0.207671	5.62084e-05	-1.49748	-0.207235
203568740	chr2:203568740:C:T	2.43828e-05	-1.77941e-10	-0.574561	0.000163828	-1.77941e-10	-0.632372	0.000164393	-1.77941e-10	-0.631527
203570155	chr2:203570155:G:A	3.90379e-06	-1.5161	-0.890391	2.81853e-05	-1.51489	-0.877501	2.82635e-05	-1.51484	-0.877372
203570366	chr2:203570366:C:T	1.17125e-05	-1.77941e-10	-1.30778	8.26008e-05	-1.77941e-10	-1.31717	8.28216e-05	-1.77941e-10	-1.3171
203570937	chr2:203570937:C:T	4.45596e-06	-1.51786	-0.756336	3.22323e-05	-1.51692	-0.741297	3.23238e-05	-1.51689	-0.741096
203571098	chr2:203571098:G:A	1.24287e-05	-1.77941e-10	-1.24843	8.77093e-05	-1.77941e-10	-1.25716	8.79367e-05	-1.77941e-10	-1.25717
203571126	chr2:203571126:A:G	1.7185e-05	-0.924403	-7.30438e-10	0.000107522	-1.0535	-7.30438e-10	0.000107783	-1.05366	-7.30438e-10
203572036	chr2:203572036:A:G	2.11857e-05	-0.864339	0.149226	7.72635e-05	-1.42895	0.0449778	7.74222e-05	-1.42903	0.044519
203572270	chr2:203572270:G:A	1.96029e-05	-0.842705	0.0499456	7.08903e-05	-1.41956	-0.0504909	7.10347e-05	-1.41966	-0.0509616
203573250	chr2:203573250:C:T	3.15792e-06	-1.47244	-1.14608	2.188e-05	-1.5198	-1.12581	2.19439e-05	-1.5198	-1.12549
203573475	chr2:203573475:A:G	7.93476e-06	-1.49436	-0.202822	6.05777e-05	-1.49304	-0.134221	6.07682e-05	-1.49294	-0.133777
203573522	chr2:203573522:G:A	1.10795e-05	-1.77941e-10	-1.36334	8.01042e-05	-1.77941e-10	-1.34786	8.03105e-05	-1.77941e-10	-1.34789
203573806	chr2:203573806:G:A	7.86153e-06	-1.48721	-0.219247	6.00007e-05	-1.4857	-0.15113	6.01899e-05	-1.48559	-0.150689
203573916	chr2:203573916:C:T	7.67713e-06	-1.49934	-0.230847	5.85549e-05	-1.49817	-0.163059	5.87382e-05	-1.49808	-0.16262
203574200	chr2:203574200:T:C	4.37465e-05	-1.77941e-10	0.00997336	0.000334974	-1.77941e-10	0.0828651	0.000335799	-1.77941e-10	0.0827261
203574466	chr2:203574466:G:A	7.30046e-06	-0.383805	-1.3967	2.28651e-05	-1.22088	-1.38069	2.29303e-05	-1.22073	-1.38059
203574487	chr2:203574487:A:G	3.53848e-05	-1.77941e-10	-0.202155	0.000269494	-1.77941e-10	-0.134642	0.000270162	-1.77941e-10	-0.134764
203575036	chr2:203575036:A:G	1.00512e-05	-1.49355	0.0328066	7.72128e-05	-1.49218	0.107558	7.74557e-05	-1.49208	0.108003
203575259	chr2:203575259:T:C	7.95796e-06	-1.50112	-0.193142	6.07216e-05	-1.5	-0.124888	6.0911e-05	-1.49992	-0.124455
203575358	chr2:203575358:G:A	7.79871e-06	-1.50241	-0.212068	5.9468e-05	-1.50129	-0.144457	5.96535e-05	-1.50121	-0.144023
203575599	chr2:203575599:G:A	1.85407e-05	-1.77941e-10	-0.848472	0.00012429	-1.77941e-10	-0.908569	0.00012467	-1.77941e-10	-0.908117
203575622	chr2:203575622:T:G	7.85932e-06	-1.49555	-0.211189	5.98957e-05	-1.49412	-0.144467	6.00833e-05	-1.49402	-0.144031
203575705	chr2:203575705:T:C	7.50527e-06	-0.37357	-1.37926	2.36505e-05	-1.2132	-1.35461	2.3719e-05	-1.21305	-1.35446
203575768	chr2:203575768:G:A	2.39007e-06	-1.50934	-1.38778	2.01519e-05	-1.32282	-1.40507	2.02079e-05	-1.32265	-1.40506
203575778	chr2:203575778:A:G	1.07245e-05	-1.77941e-10	-1.39591	7.61716e-05	-1.77941e-10	-1.3982	7.63643e-05	-1.77941e-10	-1.39827
203576404	chr2:203576404:C:T	2.68664e-05	-1.77941e-10	-0.47756	0.000200944	-1.77941e-10	-0.428163	0.000201489	-1.77941e-10	-0.428053
203576782	chr2:203576782:A:T	8.23713e-06	-1.50219	-0.157592	6.28995e-05	-1.50119	-0.0884572	6.3096e-05	-1.50111	-0.0880186
203576834	chr2:203576834:G:T	7.84209e-06	-1.4999	-0.209036	5.9803e-05	-1.49866	-0.141478	5.99897e-05	-1.49857	-0.141045
203576902	chr2:203576902:C:T	9.86404e-06	-1.47954	-7.30438e-10	6.89482e-05	-1.49783	-7.30438e-10	6.91271e-05	-1.49784	-7.30438e-10
203577288	chr2:203577288:C:T	6.01732e-06	-0.600373	-1.37342	2.13769e-05	-1.32993	-1.33895	2.14385e-05	-1.32981	-1.33879
203577653	chr2:203577653:CTA:C	7.85647e-06	-1.49999	-0.207116	5.99182e-05	-1.4987	-0.139505	6.01053e-05	-1.49862	-0.139071
203577693	chr2:203577693:A:T	7.90106e-06	-1.49618	-0.205259	6.02663e-05	-1.49482	-0.137597	6.04549e-05	-1.49472	-0.137163
203577833	chr2:203577833:G:C	8.0157e-06	-1.49908	-0.187955	6.11694e-05	-1.49782	-0.119725	6.13608e-05	-1.49773	-0.119287
203577910	chr2:203577910:A:G	5.91581e-06	-0.825794	-1.16502	2.29205e-05	-1.41151	-1.18765	2.29696e-05	-1.4116	-1.18801
203578169	chr2:203578169:A:G	1.84843e-05	-1.77941e-10	-0.851517	0.00012392	-1.77941e-10	-0.911557	0.000124297	-1.77941e-10	-0.911108
203578293	chr2:203578293:T:C	1.30175e-05	-1.77941e-10	-1.20214	9.63411e-05	-1.77941e-10	-1.16329	9.65803e-05	-1.77941e-10	-1.16341
203578576	chr2:203578576:A:G	3.16081e-06	-1.51764	-1.09997	2.19306e-05	-1.51642	-1.12688	2.20042e-05	-1.51638	-1.12617
203579608	chr2:203579608:G:A	6.97449e-06	-1.50445	-0.321733	5.30245e-05	-1.50471	-0.255728	5.31882e-05	-1.50463	-0.255319
203579940	chr2:203579940:C:A	6.06559e-06	-0.672168	-1.29364	3.28129e-05	-0.944684	-1.29568	3.28887e-05	-0.944759	-1.2959
203580075	chr2:203580075:A:G	1.61886e-05	-1.77941e-10	-0.984131	0.000120036	-1.77941e-10	-0.943398	0.000120347	-1.77941e-10	-0.943408
203580184	chr2:203580184:A:G	1.06993e-05	-1.77941e-10	-1.39826	7.94993e-05	-1.77941e-10	-1.35544	7.97044e-05	-1.77941e-10	-1.35546
203580292	chr2:203580292:C:CA	5.93009e-06	-0.908983	-1.07942	2.41465e-05	-1.44144	-1.10561	2.41972e-05	-1.44152	-1.10602
203580445	chr2:203580445:T:C	1.12827e-05	-1.77941e-10	-1.34517	7.9181e-05	-1.77941e-10	-1.35945	7.93828e-05	-1.77941e-10	-1.3595
203580930	chr2:203580930:G:A	2.3272e-05	-1.77941e-10	-0.621187	0.000164832	-1.77941e-10	-0.62626	0.000165252	-1.77941e-10	-0.626314
203580962	chr2:203580962:A:G	1.94525e-05	-1.77941e-10	-0.800463	0.000129557	-1.77941e-10	-0.867072	0.000129963	-1.77941e-10	-0.866535
203581104	chr2:203581104:C:T	2.79913e-06	-1.36898	-1.37015	1.71863e-05	-1.49726	-1.38982	1.72322e-05	-1.4973	-1.3897
203581158	chr2:203581158:C:T	1.07203e-05	-1.77941e-10	-1.3963	7.66266e-05	-1.77941e-10	-1.39224	7.68215e-05	-1.77941e-10	-1.3923
203581421	chr2:203581421:A:T	2.4003e-06	-1.51708	-1.37577	1.76172e-05	-1.52074	-1.34158	1.76562e-05	-1.52073	-1.34197
203581575	chr2:203581575:A:G	2.41502e-06	-1.51716	-1.36957	1.69331e-05	-1.51407	-1.38785	1.6978e-05	-1.51407	-1.3878
203581657	chr2:203581657:A:G	1.09504e-05	-1.77941e-10	-1.37506	7.84294e-05	-1.77941e-10	-1.36899	7.86411e-05	-1.77941e-10	-1.36889
203582348	chr2:203582348:G:A	3.62163e-06	-1.38873	-1.09278	2.75899e-05	-1.41353	-1.00021	2.76657e-05	-1.41354	-1.00006
203582630	chr2:203582630:C:T	2.30992e-05	-1.77941e-10	-0.62864	0.000173816	-1.77941e-10	-0.573194	0.000174304	-1.77941e-10	-0.572984
203583138	chr2:203583138:C:T	8.83687e-06	-0.630887	-0.958618	4.07161e-05	-1.12751	-0.897055	4.07947e-05	-1.12758	-0.897657
203583443	chr2:203583443:T:C	8.8816e-06	-0.699999	-0.884458	4.23341e-05	-1.1732	-0.8124	4.24141e-05	-1.17326	-0.813045
203583563	chr2:203583563:G:A	8.62345e-06	-0.741725	-0.872228	4.16138e-05	-1.20073	-0.802022	4.16926e-05	-1.20079	-0.802667
203583800	chr2:203583800:C:A	1.65702e-05	-1.77941e-10	-0.960834	0.000119597	-1.77941e-10	-0.94706	0.000119894	-1.77941e-10	-0.947177
203584126	chr2:203584126:T:C	9.18261e-06	-0.686374	-0.864752	4.34965e-05	-1.16415	-0.794356	4.35784e-05	-1.16422	-0.795007
203584177	chr2:203584177:C:T	9.35605e-06	-0.666551	-0.865864	4.40195e-05	-1.15109	-0.795466	4.41024e-05	-1.15116	-0.796116
203584380	chr2:203584380:T:G	3.42352e-06	-1.39056	-1.14721	2.58618e-05	-1.41587	-1.06255	2.59327e-05	-1.41588	-1.0624
203584610	chr2:203584610:G:A	9.0231e-06	-0.685666	-0.882984	4.26597e-05	-1.1642	-0.813737	4.27405e-05	-1.16426	-0.814379
203584712	chr2:203584712:G:A	9.20324e-06	-1.45558	-0.0933067	6.11699e-05	-1.5189	-0.0986365	6.1328e-05	-1.51889	-0.0986619
203584722	chr2:203584722:C:T	4.55582e-06	-1.37618	-0.875848	3.53607e-05	-1.30982	-0.855772	3.53941e-05	-1.30982	-0.857421
203585477	chr2:203585477:G:A	9.70901e-06	-0.62952	-0.865864	4.51119e-05	-1.12658	-0.795466	4.51968e-05	-1.12664	-0.796116
203585553	chr2:203585553:T:C	8.73835e-06	-1.35925	-0.241468	6.52255e-05	-1.2324	-0.320939	6.54092e-05	-1.23222	-0.3209
203586012	chr2:203586012:T:C	3.60773e-06	-1.37114	-1.11422	2.73253e-05	-1.39831	-1.02506	2.74007e-05	-1.39832	-1.02489
203586695	chr2:203586695:A:G	3.4271e-06	-1.26448	-1.27225	2.23283e-05	-1.36448	-1.26085	2.23831e-05	-1.36438	-1.2611
203586697	chr2:203586697:G:T	6.2909e-06	-1.37536	-0.553977	4.71631e-05	-1.25473	-0.622848	4.72968e-05	-1.25456	-0.622783
203586886	chr2:203586886:G:A	9.71741e-06	-0.661427	-0.833092	4.57625e-05	-1.14761	-0.760114	4.58483e-05	-1.14767	-0.760773
203587228	chr2:203587228:T:C	1.62043e-05	-1.77941e-10	-0.983163	0.000117011	-1.77941e-10	-0.968923	0.0001173	-1.77941e-10	-0.969053
203587338	chr2:203587338:C:T	1.59133e-05	-1.77941e-10	-1.00128	0.000121814	-1.77941e-10	-0.928691	0.00012213	-1.77941e-10	-0.928698
203587343	chr2:203587343:A:G	1.86813e-05	-1.77941e-10	-0.840916	0.000133969	-1.77941e-10	-0.833581	0.000134303	-1.77941e-10	-0.833688
203587450	chr2:203587450:T:C	6.06116e-05	-0.377154	0.713203	0.000292261	-0.796006	0.742463	0.000292769	-0.795946	0.741544
203587724	chr2:203587724:G:A	7.78688e-06	-0.724954	-0.991044	3.69724e-05	-1.18993	-0.931087	3.70453e-05	-1.18999	-0.931652
203587973	chr2:203587973:G:A	1.47433e-05	-1.77941e-10	-1.07765	0.000106167	-1.77941e-10	-1.06618	0.000106432	-1.77941e-10	-1.06628
203588066	chr2:203588066:G:A	4.98655e-05	-1.77941e-10	0.140892	0.000337602	-1.77941e-10	0.090677	0.000338592	-1.77941e-10	0.0910093
203588135	chr2:203588135:A:T	7.75235e-06	-0.733243	-0.987199	3.69068e-05	-1.19575	-0.927045	3.69798e-05	-1.19581	-0.927606
203588481	chr2:203588481:A:G	8.09428e-06	-0.692365	-0.984915	3.8019e-05	-1.16833	-0.92477	3.80939e-05	-1.1684	-0.925334
203588665	chr2:203588665:G:A	7.48494e-06	-0.757055	-0.99849	3.59325e-05	-1.21052	-0.93903	3.60035e-05	-1.21058	-0.939591
203588865	chr2:203588865:C:T	1.12252e-05	-1.77941e-10	-1.35028	7.85113e-05	-1.77941e-10	-1.36795	7.87186e-05	-1.77941e-10	-1.36791
203589206	chr2:203589206:C:T	6.71269e-06	-1.35795	-0.506488	5.05212e-05	-1.23194	-0.576858	5.06643e-05	-1.23176	-0.576803
203589528	chr2:203589528:G:A	1.13029e-05	-1.77941e-10	-1.34338	8.14174e-05	-1.77941e-10	-1.3316	8.16176e-05	-1.77941e-10	-1.33174
203589730	chr2:203589730:A:G	1.68449e-05	-1.77941e-10	-0.944391	0.000114508	-1.77941e-10	-0.990548	0.000114825	-1.77941e-10	-0.99038
203590437	chr2:203590437:T:G	5.25334e-05	-0.275928	0.468939	0.000248589	-0.713849	0.498459	0.000249035	-0.713788	0.497596
203590448	chr2:203590448:G:A	7.67605e-06	-1.34315	-0.387181	5.78639e-05	-1.21117	-0.461929	5.80283e-05	-1.21098	-0.461871
203590518	chr2:203590518:T:C	7.23597e-06	-1.39738	-0.391997	5.31092e-05	-1.28452	-0.474321	5.32577e-05	-1.28436	-0.474285
203590553	chr2:203590553:G:A	7.06113e-06	-0.744787	-1.06905	3.36507e-05	-1.20158	-1.01358	3.37188e-05	-1.20164	-1.01409
203590647	chr2:203590647:C:T	3.37147e-06	-1.51629	-1.0368	2.43411e-05	-1.51996	-1.01907	2.44108e-05	-1.51996	-1.0188
203590660	chr2:203590660:C:T	0.000515836	2.47735	-7.30438e-10	0.00313494	2.31918	-7.30438e-10	0.0031441	2.3195	-7.30438e-10
203590725	chr2:203590725:A:G	8.46642e-06	-0.647837	-0.984493	3.92041e-05	-1.13846	-0.923953	3.92814e-05	-1.13852	-0.924513
203591073	chr2:203591073:G:A	1.60111e-05	-1.77941e-10	-0.995156	0.000117596	-1.77941e-10	-0.963937	0.000117958	-1.77941e-10	-0.963459
203591627	chr2:203591627:G:C	4.35237e-06	-1.41891	-0.87881	3.27141e-05	-1.31525	-0.928133	3.28034e-05	-1.3151	-0.928153
203591902	chr2:203591902:A:G	9.66745e-06	-1.49967	-7.30438e-10	8.21156e-05	-1.32306	-7.30438e-10	8.2331e-05	-1.32304	-7.30438e-10
203591983	chr2:203591983:A:G	1.59344e-05	-0.999956	-7.30438e-10	0.000134595	-0.828922	-7.30438e-10	0.000134974	-0.828706	-7.30438e-10
203592064	chr2:203592064:T:C	3.42122e-05	-1.77941e-10	-0.235855	0.000247156	-1.77941e-10	-0.221168	0.000247773	-1.77941e-10	-0.221271
203592227	chr2:203592227:C:T	3.95636e-06	-1.4173	-0.975815	2.99357e-05	-1.31141	-1.02072	3.00176e-05	-1.31126	-1.02074
203592375	chr2:203592375:T:C	3.99578e-06	-1.50573	-0.877466	2.8592e-05	-1.51244	-0.865619	2.86685e-05	-1.51246	-0.865529
203593232	chr2:203593232:G:T	1.63323e-05	-0.433456	-0.541838	7.90332e-05	-0.839917	-0.521404	7.9163e-05	-0.83986	-0.522416
203593298	chr2:203593298:C:T	5.346e-06	-0.695542	-1.39655	2.39122e-05	-1.17239	-1.38441	2.39689e-05	-1.17246	-1.38457
203594273	chr2:203594273:T:A	3.6104e-06	-1.41895	-1.06567	2.73965e-05	-1.31467	-1.1061	2.74714e-05	-1.31452	-1.10612
203594456	chr2:203594456:T:C	6.93503e-06	-0.692669	-1.13918	3.21324e-05	-1.16691	-1.09441	3.21918e-05	-1.16697	-1.0951
203594483	chr2:203594483:C:T	4.25033e-06	-1.50791	-0.81353	3.03615e-05	-1.51437	-0.803649	3.04429e-05	-1.51438	-0.803554
203594552	chr2:203594552:C:A	1.35117e-05	-1.16488	-7.30438e-10	9.77116e-05	-1.14917	-7.30438e-10	9.79753e-05	-1.14907	-7.30438e-10
203594801	chr2:203594801:G:A	1.15336e-05	-1.77941e-10	-1.32317	8.26633e-05	-1.77941e-10	-1.31641	8.28806e-05	-1.77941e-10	-1.31638
203594924	chr2:203594924:G:A	5.56813e-06	-0.710651	-1.34073	2.53839e-05	-1.17844	-1.31863	2.54392e-05	-1.17851	-1.31899
203594980	chr2:203594980:A:G	7.01095e-06	-0.674077	-1.14689	3.22763e-05	-1.15429	-1.10257	3.23362e-05	-1.15435	-1.10324
203594993	chr2:203594993:G:A	5.6517e-06	-0.695753	-1.34073	2.56353e-05	-1.16859	-1.31863	2.56911e-05	-1.16865	-1.31899
203595238	chr2:203595238:C:T	3.61563e-06	-1.43187	-1.0513	2.72938e-05	-1.33237	-1.09216	2.73684e-05	-1.33222	-1.09218
203595573	chr2:203595573:C:T	2.96344e-06	-1.27732	-1.40476	1.91889e-05	-1.37288	-1.40398	1.92398e-05	-1.37278	-1.40403
203595657	chr2:203595657:G:T	9.81343e-05	0.817899	-7.30438e-10	0.000133795	-0.83488	-7.30438e-10	0.00013414	-0.834899	-7.30438e-10
203595668	chr2:203595668:A:T	2.42315e-06	-1.52096	-1.36242	1.76232e-05	-1.51249	-1.34948	1.76702e-05	-1.51247	-1.34944
203596556	chr2:203596556:A:G	2.60278e-05	-1.77941e-10	-0.509272	0.000185199	-1.77941e-10	-0.509757	0.000185644	-1.77941e-10	-0.509956
203596652	chr2:203596652:A:G	3.58967e-06	-1.16132	-1.32906	1.95558e-05	-1.43016	-1.32776	1.9601e-05	-1.43019	-1.32801
203596803	chr2:203596803:C:T	3.23748e-06	-1.1969	-1.39674	1.90023e-05	-1.39237	-1.39426	1.90525e-05	-1.39224	-1.39434
203596810	chr2:203596810:A:G	3.59164e-06	-1.1272	-1.36263	2.06304e-05	-1.34709	-1.35733	2.06834e-05	-1.34694	-1.35751
203596845	chr2:203596845:C:T	1.01021e-05	-1.4557	-7.30438e-10	7.02639e-05	-1.47893	-7.30438e-10	7.04446e-05	-1.47896	-7.30438e-10
203596893	chr2:203596893:G:A	5.53034e-06	-0.720012	-1.33818	2.61344e-05	-1.12989	-1.33804	2.61992e-05	-1.12995	-1.3381
203597121	chr2:203597121:A:G	2.71106e-05	-1.77941e-10	-0.468512	0.000187448	-1.77941e-10	-0.497685	0.000187956	-1.77941e-10	-0.497577
203597225	chr2:203597225:C:T	1.18893e-05	-1.77941e-10	-1.2928	8.33693e-05	-1.77941e-10	-1.30791	8.35741e-05	-1.77941e-10	-1.30805
203597405	chr2:203597405:T:G	4.82374e-06	-1.16884	-1.02605	2.92236e-05	-1.3232	-1.03302	2.93119e-05	-1.32321	-1.03259
203597804	chr2:203597804:C:T	1.32577e-05	-1.77941e-10	-1.18386	9.72705e-05	-1.77941e-10	-1.15369	9.75545e-05	-1.77941e-10	-1.15337
203598127	chr2:203598127:A:G	1.20987e-05	-1.27534	-7.30438e-10	9.43357e-05	-1.18433	-7.30438e-10	9.45856e-05	-1.18428	-7.30438e-10
203598343	chr2:203598343:G:A	1.14504e-05	-1.77941e-10	-1.33042	8.00797e-05	-1.77941e-10	-1.34817	8.02896e-05	-1.77941e-10	-1.34815
203598348	chr2:203598348:G:A	1.6377e-05	0.354625	-1.32718	0.000123201	0.396006	-1.31338	0.000123456	0.39627	-1.31417
203598441	chr2:203598441:G:A	1.1618e-05	-1.77941e-10	-1.31588	8.11072e-05	-1.77941e-10	-1.33542	8.132e-05	-1.77941e-10	-1.33539
203598508	chr2:203598508:C:T	1.16274e-05	-1.31507	-7.30438e-10	7.10612e-05	-1.46765	-7.30438e-10	7.12439e-05	-1.46768	-7.30438e-10
203598636	chr2:203598636:G:A	4.63202e-06	-0.94283	-1.29261	2.94696e-05	-1.09442	-1.25341	2.95278e-05	-1.09454	-1.25391
203598822	chr2:203598822:C:T	7.51214e-06	-0.938348	-0.813569	4.59941e-05	-1.07332	-0.829352	4.60729e-05	-1.07344	-0.830121
203599335	chr2:203599335:C:T	7.33138e-05	0.52631	-7.30438e-10	0.000453944	0.386784	-7.30438e-10	0.000455211	0.386976	-7.30438e-10
203599452	chr2:203599452:G:A	3.38646e-05	-1.77941e-10	-0.246067	0.000258192	-1.77941e-10	-0.177487	0.000258915	-1.77941e-10	-0.177284
203599896	chr2:203599896:C:G	3.97639e-06	-1.49798	-0.890088	2.84736e-05	-1.49526	-0.886955	2.85497e-05	-1.49529	-0.886853
203600058	chr2:203600058:C:A	2.0061e-05	-1.77941e-10	-0.769659	0.00013605	-1.77941e-10	-0.818169	0.000136376	-1.77941e-10	-0.818371
203600302	chr2:203600302:T:C	7.96786e-06	-0.879003	-0.81402	4.84573e-05	-1.02038	-0.83013	4.85398e-05	-1.0205	-0.830903
203600396	chr2:203600396:A:G	1.35158e-05	-1.4628	0.298221	0.000101259	-1.462	0.348494	0.000101549	-1.46204	0.348799
203600953	chr2:203600953:A:T	8.06108e-06	-0.885331	-0.796059	4.90723e-05	-1.02518	-0.812709	4.91555e-05	-1.02531	-0.813492
203600967	chr2:203600967:A:G	7.88426e-06	-0.891264	-0.812307	4.80013e-05	-1.03189	-0.828072	4.80828e-05	-1.03201	-0.82885
203601412	chr2:203601412:T:C	7.04765e-06	-0.915721	-0.900022	4.3078e-05	-1.05348	-0.914699	4.31542e-05	-1.0536	-0.91541
203602089	chr2:203602089:T:C	6.98863e-06	-0.934132	-0.890021	4.28805e-05	-1.06811	-0.904659	4.2956e-05	-1.06823	-0.90538
203602117	chr2:203602117:T:C	2.10448e-05	-1.77941e-10	-0.721783	0.000156892	-1.77941e-10	-0.67563	0.000157336	-1.77941e-10	-0.675401
203602397	chr2:203602397:C:A	1.12364e-05	-1.77941e-10	-1.34928	7.87844e-05	-1.77941e-10	-1.36447	7.89907e-05	-1.77941e-10	-1.36446
203602840	chr2:203602840:T:A	8.46811e-06	-1.48263	-0.149496	6.30788e-05	-1.48243	-0.104373	6.32581e-05	-1.48247	-0.104095
203602841	chr2:203602841:GCCTGC:G	8.42304e-06	-1.48487	-0.152601	6.2742e-05	-1.48466	-0.107497	6.29205e-05	-1.48469	-0.107219
203603322	chr2:203603322:G:T	1.15277e-05	-1.77941e-10	-1.32368	8.05557e-05	-1.77941e-10	-1.34224	8.0767e-05	-1.77941e-10	-1.34222
203603500	chr2:203603500:C:T	1.38589e-05	-1.77941e-10	-1.13951	9.51799e-05	-1.77941e-10	-1.17542	9.54371e-05	-1.77941e-10	-1.17532
203603546	chr2:203603546:A:G	1.09809e-05	-1.77941e-10	-1.37228	7.73575e-05	-1.77941e-10	-1.38275	7.75573e-05	-1.77941e-10	-1.38277
203603585	chr2:203603585:T:G	2.89408e-06	-1.51982	-1.18595	2.16117e-05	-1.47064	-1.18732	2.1662e-05	-1.47065	-1.18757
203603733	chr2:203603733:T:C	7.42843e-06	-0.882954	-0.88017	4.5257e-05	-1.02368	-0.895153	4.53352e-05	-1.0238	-0.8959
203603751	chr2:203603751:G:T	4.13216e-06	-0.949898	-1.39974	2.55552e-05	-1.09851	-1.39183	2.56141e-05	-1.09863	-1.39201
203603877	chr2:203603877:G:A	7.45342e-06	-0.887102	-0.872663	4.54325e-05	-1.02724	-0.887721	4.55108e-05	-1.02736	-0.888473
203604555	chr2:203604555:C:G	1.2018e-05	-1.77941e-10	-1.28203	8.71419e-05	-1.77941e-10	-1.26365	8.73575e-05	-1.77941e-10	-1.26378
203605062	chr2:203605062:A:T	2.98134e-06	-1.52099	-1.15507	2.19348e-05	-1.48631	-1.1568	2.19855e-05	-1.48632	-1.15708
203605361	chr2:203605361:C:T	1.14229e-05	-1.0123	-0.320517	7.29713e-05	-1.11642	-0.3247	7.30642e-05	-1.11652	-0.325926
203605608	chr2:203605608:C:T	1.0199e-05	-1.0385	-0.407642	6.52829e-05	-1.13973	-0.412731	6.53687e-05	-1.13982	-0.413918
203606177	chr2:203606177:T:C	1.03875e-05	-1.03616	-0.391676	6.63056e-05	-1.1388	-0.39811	6.63925e-05	-1.1389	-0.399301
203606577	chr2:203606577:GA:G	3.48117e-06	-1.49772	-1.02335	2.38899e-05	-1.51987	-1.03786	2.39533e-05	-1.51988	-1.0378
203606666	chr2:203606666:A:G	1.01814e-05	-1.08335	-0.364521	6.5393e-05	-1.18021	-0.370568	6.54778e-05	-1.1803	-0.371778
203606695	chr2:203606695:T:G	1.0648e-05	-1.04331	-0.359749	6.80669e-05	-1.14486	-0.365843	6.81546e-05	-1.14495	-0.367056
203606859	chr2:203606859:G:A	1.3831e-05	-1.77941e-10	-1.14153	0.000101911	-1.77941e-10	-1.10709	0.000102212	-1.77941e-10	-1.10674
203606886	chr2:203606886:G:A	6.71998e-05	-1.77941e-10	0.439232	0.000590644	-1.77941e-10	0.650024	0.000588286	-1.77941e-10	0.643427
203607142	chr2:203607142:A:G	2.03134e-05	-1.77941e-10	-0.757156	0.000132873	-1.77941e-10	-0.841792	0.000133196	-1.77941e-10	-0.841962
203607244	chr2:203607244:T:C	1.88733e-05	-1.77941e-10	-0.830692	0.000123954	-1.77941e-10	-0.911279	0.000124253	-1.77941e-10	-0.911467
203607601	chr2:203607601:G:A	1.3831e-05	-1.14153	-7.30438e-10	0.000100281	-1.12322	-7.30438e-10	0.000100551	-1.12312	-7.30438e-10
203608415	chr2:203608415:G:A	3.60817e-06	-1.20306	-1.28217	2.44081e-05	-1.2924	-1.24388	2.44569e-05	-1.29248	-1.2444
203608592	chr2:203608592:C:T	2.9035e-05	-1.77941e-10	-0.399936	0.000189432	-1.77941e-10	-0.487157	0.000189926	-1.77941e-10	-0.487154
203608750	chr2:203608750:C:T	9.52922e-06	-1.51408	-7.30438e-10	6.89721e-05	-1.49749	-7.30438e-10	6.91497e-05	-1.49751	-7.30438e-10
203608985	chr2:203608985:T:C	2.66037e-06	-1.38656	-1.40342	1.8027e-05	-1.4389	-1.40042	1.80741e-05	-1.43886	-1.40044
203609065	chr2:203609065:A:G	1.22121e-05	-1.77941e-10	-1.26601	8.83466e-05	-1.77941e-10	-1.24992	8.85791e-05	-1.77941e-10	-1.24989
203609237	chr2:203609237:A:G	4.84603e-06	-0.822768	-1.36751	3.50802e-05	-0.821732	-1.35182	3.51862e-05	-0.821753	-1.35138
203609453	chr2:203609453:G:A	2.85518e-06	-1.521	-1.19831	2.08368e-05	-1.48537	-1.2091	2.08915e-05	-1.48538	-1.20906
203609784	chr2:203609784:T:C	6.05074e-05	0.334328	-7.30438e-10	0.000383706	0.218686	-7.30438e-10	0.00038476	0.218834	-7.30438e-10
203610145	chr2:203610145:A:C	1.0645e-05	-1.77941e-10	-1.40335	7.59866e-05	-1.77941e-10	-1.40063	7.61869e-05	-1.77941e-10	-1.4006
203610223	chr2:203610223:T:A	2.33985e-05	-1.77941e-10	-0.615766	0.000151532	-1.77941e-10	-0.710396	0.000151921	-1.77941e-10	-0.710425
203610555	chr2:203610555:T:C	2.4474e-05	-1.77941e-10	-0.570828	0.000158045	-1.77941e-10	-0.668307	0.000158451	-1.77941e-10	-0.668339
203610592	chr2:203610592:A:G	2.95778e-05	-1.77941e-10	-0.381414	0.000192682	-1.77941e-10	-0.470147	0.000193185	-1.77941e-10	-0.470138
203611237	chr2:203611237:T:C	5.32531e-06	-0.713154	-1.38281	3.84909e-05	-0.71088	-1.36989	3.86038e-05	-0.710899	-1.36954
203611246	chr2:203611246:A:G	2.43498e-05	-1.77941e-10	-0.575915	0.000157234	-1.77941e-10	-0.673454	0.000157639	-1.77941e-10	-0.673481
203611364	chr2:203611364:G:A	2.92318e-05	-1.77941e-10	-0.39318	0.000190584	-1.77941e-10	-0.481099	0.000191081	-1.77941e-10	-0.481089
203611892	chr2:203611892:G:A	2.73708e-06	-1.51758	-1.24397	2.04161e-05	-1.46138	-1.25349	2.04695e-05	-1.4614	-1.25345
203611912	chr2:203611912:G:A	4.68097e-05	0.0776531	-7.30438e-10	0.000423054	0.31631	-7.30438e-10	0.000424271	0.316586	-7.30438e-10
203612158	chr2:203612158:A:G	3.61207e-06	-1.19887	-1.28529	2.46356e-05	-1.28807	-1.23892	2.46849e-05	-1.28815	-1.23944
203612208	chr2:203612208:G:A	4.08727e-06	-1.49319	-0.867365	2.86344e-05	-1.5027	-0.87388	2.87176e-05	-1.50268	-0.873597
203612829	chr2:203612829:G:T	7.42996e-06	-1.02999	-0.73293	4.38702e-05	-1.17372	-0.776234	4.40385e-05	-1.17371	-0.77501
203612965	chr2:203612965:G:T	1.06214e-05	-1.77941e-10	-1.40557	7.56282e-05	-1.77941e-10	-1.40536	7.58258e-05	-1.77941e-10	-1.40535
203613832	chr2:203613832:A:G	2.52398e-05	-1.77941e-10	-0.540017	0.000162604	-1.77941e-10	-0.639869	0.000163024	-1.77941e-10	-0.639891
203614053	chr2:203614053:G:A	0.000100444	0.841162	-7.30438e-10	0.000118195	-0.958851	-7.30438e-10	0.000118502	-0.958852	-7.30438e-10
203614419	chr2:203614419:G:T	2.58026e-05	-1.77941e-10	-0.517962	0.00016591	-1.77941e-10	-0.619747	0.000166337	-1.77941e-10	-0.619769
203614654	chr2:203614654:C:A	3.07085e-06	-1.50521	-1.14128	2.34543e-05	-1.4243	-1.15184	2.35172e-05	-1.42433	-1.15173
203614693	chr2:203614693:C:T	1.85082e-05	-1.77941e-10	-0.850226	0.00012171	-1.77941e-10	-0.92955	0.000122025	-1.77941e-10	-0.929559
203614850	chr2:203614850:C:T	6.80321e-06	-1.17968	-0.671359	4.43338e-05	-1.26192	-0.677527	4.44049e-05	-1.26199	-0.67844
203615084	chr2:203615084:A:G	1.37266e-05	-1.77941e-10	-1.1491	9.21388e-05	-1.77941e-10	-1.20789	9.23763e-05	-1.77941e-10	-1.20791
203615090	chr2:203615090:C:A	1.63001e-05	-1.77941e-10	-0.97727	0.000117638	-1.77941e-10	-0.963576	0.000117931	-1.77941e-10	-0.963686
203615959	chr2:203615959:C:T	1.06212e-05	-1.77941e-10	-1.40559	7.56341e-05	-1.77941e-10	-1.40528	7.58309e-05	-1.77941e-10	-1.40528
203616023	chr2:203616023:G:A	3.20567e-06	-1.20274	-1.40078	2.09394e-05	-1.28549	-1.40406	2.09933e-05	-1.28557	-1.40401
203616057	chr2:203616057:A:T	2.44344e-05	-1.77941e-10	-0.572445	0.000157715	-1.77941e-10	-0.670398	0.000158122	-1.77941e-10	-0.67042
203616149	chr2:203616149:C:T	1.16096e-05	-1.77941e-10	-1.31661	8.16686e-05	-1.77941e-10	-1.32852	8.18771e-05	-1.77941e-10	-1.32857
203616231	chr2:203616231:A:G	2.43646e-05	-1.77941e-10	-0.575307	0.000157298	-1.77941e-10	-0.673046	0.000157704	-1.77941e-10	-0.673068
203616672	chr2:203616672:C:T	2.35711e-05	-1.77941e-10	-0.608415	0.000152495	-1.77941e-10	-0.704058	0.000152888	-1.77941e-10	-0.704079
203616787	chr2:203616787:G:C	1.22705e-05	-1.77941e-10	-1.26124	8.81262e-05	-1.77941e-10	-1.25242	8.83585e-05	-1.77941e-10	-1.25238
203616809	chr2:203616809:C:T	1.67909e-05	-1.77941e-10	-0.947602	0.000125447	-1.77941e-10	-0.899303	0.000125783	-1.77941e-10	-0.899227
203617202	chr2:203617202:CA:C	2.51611e-05	-1.77941e-10	-0.543138	0.000162147	-1.77941e-10	-0.642685	0.000162565	-1.77941e-10	-0.642707
203617265	chr2:203617265:T:C	3.37887e-05	-1.77941e-10	-0.248313	0.000232155	-1.77941e-10	-0.283782	0.000232795	-1.77941e-10	-0.283627
203617282	chr2:203617282:C:T	2.38771e-05	-1.77941e-10	-0.59552	0.000154298	-1.77941e-10	-0.692302	0.000154697	-1.77941e-10	-0.692318
203617333	chr2:203617333:T:C	2.51272e-05	-1.77941e-10	-0.544489	0.000161895	-1.77941e-10	-0.64424	0.000162312	-1.77941e-10	-0.644263
203617377	chr2:203617377:C:T	2.60804e-06	-1.42655	-1.38329	1.79559e-05	-1.44771	-1.39556	1.8006e-05	-1.44766	-1.39542
203617595	chr2:203617595:C:T	6.95928e-06	-0.866073	-0.962289	4.03018e-05	-1.03596	-0.998835	4.04468e-05	-1.03595	-0.997849
203617616	chr2:203617616:G:A	1.08862e-05	-1.77941e-10	-1.38094	7.72855e-05	-1.77941e-10	-1.38368	7.74842e-05	-1.77941e-10	-1.38371
203618468	chr2:203618468:C:T	1.48789e-05	-1.77941e-10	-1.06849	0.000109234	-1.77941e-10	-1.03769	0.000109547	-1.77941e-10	-1.03743
203618835	chr2:203618835:A:G	2.94588e-06	-1.32812	-1.35991	2.00875e-05	-1.39467	-1.33642	2.01317e-05	-1.39473	-1.33676
203619322	chr2:203619322:T:G	1.08844e-05	-1.77941e-10	-1.38111	7.74217e-05	-1.77941e-10	-1.38192	7.76212e-05	-1.77941e-10	-1.38195
203619602	chr2:203619602:A:G	4.02302e-06	-1.48007	-0.89633	2.79803e-05	-1.49195	-0.90774	2.80612e-05	-1.49192	-0.907479
203619630	chr2:203619630:A:G	1.8117e-05	-1.77941e-10	-0.871589	0.000123478	-1.77941e-10	-0.915123	0.00012377	-1.77941e-10	-0.91536
203619844	chr2:203619844:G:C	1.0626e-05	-1.77941e-10	-1.40514	7.57585e-05	-1.77941e-10	-1.40364	7.59571e-05	-1.77941e-10	-1.40362
203619879	chr2:203619879:G:A	1.16183e-05	-1.77941e-10	-1.31585	8.38461e-05	-1.77941e-10	-1.30221	8.40655e-05	-1.77941e-10	-1.30219
203619887	chr2:203619887:G:A	1.68069e-05	-1.77941e-10	-0.946648	0.000114456	-1.77941e-10	-0.990995	0.000114766	-1.77941e-10	-0.990886
203619984	chr2:203619984:G:T	1.14301e-05	-1.77941e-10	-1.33218	8.23383e-05	-1.77941e-10	-1.32035	8.25538e-05	-1.77941e-10	-1.32034
203621215	chr2:203621215:A:G	0.000276563	1.854	-7.30438e-10	0.00256611	2.11896	-7.30438e-10	0.00257393	2.1194	-7.30438e-10
203621569	chr2:203621569:G:T	1.52966e-05	-1.77941e-10	-1.04081	0.000104666	-1.77941e-10	-1.08042	0.000104949	-1.77941e-10	-1.08031
203622061	chr2:203622061:T:C	3.48612e-05	-1.77941e-10	-0.217065	0.000225724	-1.77941e-10	-0.311878	0.000226309	-1.77941e-10	-0.311883
203622206	chr2:203622206:G:A	1.44685e-05	-1.77941e-10	-1.09646	0.000104789	-1.77941e-10	-1.07924	0.000105069	-1.77941e-10	-1.07917
203622592	chr2:203622592:G:A	3.73054e-05	-1.77941e-10	-0.149299	0.000241076	-1.77941e-10	-0.246077	0.000241704	-1.77941e-10	-0.24607
203622810	chr2:203622810:C:T	2.07949e-05	-1.77941e-10	-0.733731	0.000140137	-1.77941e-10	-0.788565	0.000140521	-1.77941e-10	-0.788426
203622987	chr2:203622987:C:A	4.51259e-05	-1.77941e-10	0.0410179	0.000309316	-1.77941e-10	0.00317324	0.000310163	-1.77941e-10	0.00331263
203623383	chr2:203623383:T:A	1.97491e-05	-1.77941e-10	-0.78533	0.000133358	-1.77941e-10	-0.83815	0.000133722	-1.77941e-10	-0.838026
203623643	chr2:203623643:G:T	1.22523e-05	-1.77941e-10	-1.26273	8.79847e-05	-1.77941e-10	-1.25403	8.82167e-05	-1.77941e-10	-1.25399
203623908	chr2:203623908:A:C	1.71788e-05	-1.77941e-10	-0.924762	0.000117668	-1.77941e-10	-0.963325	0.000117955	-1.77941e-10	-0.963482
203623924	chr2:203623924:G:A	1.7303e-05	-1.77941e-10	-0.91756	0.000118484	-1.77941e-10	-0.956408	0.000118774	-1.77941e-10	-0.956566
203623990	chr2:203623990:C:T	5.06722e-05	-1.77941e-10	0.156938	0.000361865	-1.77941e-10	0.160081	0.000362823	-1.77941e-10	0.160129
203624114	chr2:203624114:T:C	1.95429e-05	-1.77941e-10	-0.795827	0.000133173	-1.77941e-10	-0.839544	0.000133494	-1.77941e-10	-0.839732
203624163	chr2:203624163:C:T	1.26701e-05	-1.22919	-7.30438e-10	0.000164044	-0.631056	-7.30438e-10	0.000164475	-0.631025	-7.30438e-10
203624175	chr2:203624175:A:G	4.35174e-06	-1.49169	-0.806172	2.83445e-05	-1.49868	-0.88808	2.84351e-05	-1.49868	-0.887486
203624354	chr2:203624354:C:T	1.81288e-05	-1.77941e-10	-0.870939	0.000122922	-1.77941e-10	-0.919638	0.000123256	-1.77941e-10	-0.91952
203624445	chr2:203624445:T:A	3.17919e-06	-1.52063	-1.09118	2.33007e-05	-1.47901	-1.1037	2.33646e-05	-1.47902	-1.10354
203624646	chr2:203624646:A:G	3.67025e-06	-1.521	-0.947173	2.6621e-05	-1.48714	-0.962348	2.66943e-05	-1.48716	-0.962178
203625729	chr2:203625729:A:G	1.7514e-05	-1.77941e-10	-0.905436	0.00013116	-1.77941e-10	-0.854769	0.000131513	-1.77941e-10	-0.854683
203626023	chr2:203626023:A:T	1.13001e-05	-1.77941e-10	-1.34363	7.95405e-05	-1.77941e-10	-1.35492	7.97387e-05	-1.77941e-10	-1.35503
203626533	chr2:203626533:A:G	1.37666e-05	-1.77941e-10	-1.14619	0.000101443	-1.77941e-10	-1.11169	0.000101714	-1.77941e-10	-1.11162
203626843	chr2:203626843:G:A	1.13001e-05	-1.77941e-10	-1.34363	7.95405e-05	-1.77941e-10	-1.35492	7.97387e-05	-1.77941e-10	-1.35503
203626987	chr2:203626987:G:A	1.16701e-05	-1.77941e-10	-1.31141	8.36787e-05	-1.77941e-10	-1.3042	8.38988e-05	-1.77941e-10	-1.30417
203627950	chr2:203627950:C:T	3.5912e-06	-1.51959	-0.970366	2.56369e-05	-1.52064	-0.966514	2.57134e-05	-1.52064	-0.966136
203628090	chr2:203628090:G:A	1.1121e-05	-1.77941e-10	-1.3596	7.84123e-05	-1.77941e-10	-1.36921	7.86091e-05	-1.77941e-10	-1.3693
203628144	chr2:203628144:T:C	1.0627e-05	-1.77941e-10	-1.40504	7.57937e-05	-1.77941e-10	-1.40317	7.59923e-05	-1.77941e-10	-1.40315
203628394	chr2:203628394:C:G	1.02835e-05	-1.43789	-7.30438e-10	7.53737e-05	-1.40873	-7.30438e-10	7.55675e-05	-1.40876	-7.30438e-10
203628419	chr2:203628419:T:A	2.52277e-05	-1.77941e-10	-0.540494	0.000169013	-1.77941e-10	-0.601216	0.000169471	-1.77941e-10	-0.601102
203628559	chr2:203628559:T:G	1.31092e-05	-1.19513	-7.30438e-10	0.000103177	-1.09474	-7.30438e-10	0.000103467	-1.09454	-7.30438e-10
203629560	chr2:203629560:G:A	1.06212e-05	-1.77941e-10	-1.40559	7.56419e-05	-1.77941e-10	-1.40518	7.58393e-05	-1.77941e-10	-1.40517
203629574	chr2:203629574:A:G	2.06204e-05	-1.77941e-10	-0.74216	0.000139091	-1.77941e-10	-0.796062	0.000139469	-1.77941e-10	-0.795944
203629864	chr2:203629864:C:T	1.11382e-05	-1.77941e-10	-1.35806	7.85206e-05	-1.77941e-10	-1.36783	7.87175e-05	-1.77941e-10	-1.36792
203630553	chr2:203630553:C:T	9.46764e-06	-1.52056	-7.30438e-10	6.74746e-05	-1.51944	-7.30438e-10	6.76504e-05	-1.51943	-7.30438e-10
203630699	chr2:203630699:C:T	3.35679e-06	-1.52032	-1.03713	2.46009e-05	-1.47788	-1.05052	2.46729e-05	-1.4779	-1.05019
203631319	chr2:203631319:C:T	3.31919e-06	-1.41882	-1.1499	2.71757e-05	-1.26827	-1.16059	2.72535e-05	-1.2683	-1.1603
203631366	chr2:203631366:C:T	1.07638e-05	-1.77941e-10	-1.39225	7.63382e-05	-1.77941e-10	-1.39602	7.65356e-05	-1.77941e-10	-1.39603
203631439	chr2:203631439:C:T	1.16465e-05	-1.77941e-10	-1.31343	8.3503e-05	-1.77941e-10	-1.30631	8.37226e-05	-1.77941e-10	-1.30628
203631523	chr2:203631523:G:T	3.42732e-06	-1.13234	-1.40432	2.30902e-05	-1.18623	-1.40555	2.31481e-05	-1.18632	-1.40555
203632054	chr2:203632054:T:C	1.0748e-05	-1.77941e-10	-1.39372	7.67304e-05	-1.77941e-10	-1.39089	7.69306e-05	-1.77941e-10	-1.39088
203632264	chr2:203632264:C:A	1.9555e-05	-1.77941e-10	-0.795208	0.000135815	-1.77941e-10	-0.819897	0.000136177	-1.77941e-10	-0.819832
203632461	chr2:203632461:A:G	1.16617e-05	-1.77941e-10	-1.31213	8.36152e-05	-1.77941e-10	-1.30496	8.38351e-05	-1.77941e-10	-1.30493
203632613	chr2:203632613:T:C	4.13448e-06	-1.01692	-1.33215	3.413e-05	-0.918606	-1.28241	3.42332e-05	-0.918438	-1.28215
203632759	chr2:203632759:C:G	1.15321e-05	-1.77941e-10	-1.3233	8.30348e-05	-1.77941e-10	-1.31193	8.32532e-05	-1.77941e-10	-1.3119
203632883	chr2:203632883:A:G	3.69054e-06	-1.30269	-1.15998	2.36674e-05	-1.40362	-1.16347	2.37211e-05	-1.40361	-1.16381
203633405	chr2:203633405:TATGC:T	1.31344e-05	-1.1932	-7.30438e-10	8.873e-05	-1.24559	-7.30438e-10	8.89693e-05	-1.24549	-7.30438e-10
203633677	chr2:203633677:C:T	1.7368e-05	-1.77941e-10	-0.91381	0.000121204	-1.77941e-10	-0.933716	0.000121523	-1.77941e-10	-0.933684
203633698	chr2:203633698:A:T	2.38592e-05	-0.596268	-7.30438e-10	0.00015071	-0.715833	-7.30438e-10	0.000151119	-0.71572	-7.30438e-10
203633971	chr2:203633971:A:G	1.08374e-05	-1.77941e-10	-1.38543	7.74478e-05	-1.77941e-10	-1.38158	7.76511e-05	-1.77941e-10	-1.38156
203634242	chr2:203634242:A:G	2.99982e-06	-1.27727	-1.39262	2.05033e-05	-1.32469	-1.38591	2.05587e-05	-1.32461	-1.38589
203634882	chr2:203634882:C:T	1.07207e-05	-1.77941e-10	-1.39626	7.6139e-05	-1.77941e-10	-1.39863	7.63392e-05	-1.77941e-10	-1.3986
203635072	chr2:203635072:T:C	1.07419e-05	-1.77941e-10	-1.39429	7.70237e-05	-1.77941e-10	-1.38708	7.72271e-05	-1.77941e-10	-1.38704
203635123	chr2:203635123:C:G	1.90584e-05	-1.77941e-10	-0.820928	0.000129669	-1.77941e-10	-0.866208	0.000129974	-1.77941e-10	-0.866454
203635178	chr2:203635178:A:G	1.38823e-05	-1.77941e-10	-1.13782	9.44769e-05	-1.77941e-10	-1.18283	9.4731e-05	-1.77941e-10	-1.18274
203635972	chr2:203635972:C:T	1.06495e-05	-1.77941e-10	-1.40292	7.56862e-05	-1.77941e-10	-1.40459	7.58823e-05	-1.77941e-10	-1.4046
203636023	chr2:203636023:G:A	1.02014e-05	-1.44591	-7.30438e-10	7.03256e-05	-1.47805	-7.30438e-10	7.05058e-05	-1.47809	-7.30438e-10
203636267	chr2:203636267:G:A	5.23917e-06	-1.12325	-0.989028	3.40244e-05	-1.20762	-0.996487	3.4123e-05	-1.20752	-0.99629
203636466	chr2:203636466:C:T	0.000129332	-1.77941e-10	1.09394	0.000870583	-1.77941e-10	1.03797	0.000873401	-1.77941e-10	1.03861
203636512	chr2:203636512:G:A	1.06763e-05	-1.77941e-10	-1.40041	7.57918e-05	-1.77941e-10	-1.4032	7.5987e-05	-1.77941e-10	-1.40322
203637015	chr2:203637015:G:T	4.73255e-06	-1.15399	-1.05999	3.10542e-05	-1.23293	-1.06253	3.11443e-05	-1.23283	-1.06232
203637782	chr2:203637782:G:A	9.69608e-06	-1.49672	-7.30438e-10	6.78537e-05	-1.51384	-7.30438e-10	6.8029e-05	-1.51385	-7.30438e-10
203638181	chr2:203638181:G:A	1.06534e-05	-1.77941e-10	-1.40256	7.57518e-05	-1.77941e-10	-1.40373	7.59483e-05	-1.77941e-10	-1.40373
203638395	chr2:203638395:C:T	1.07861e-05	-1.77941e-10	-1.39018	7.63851e-05	-1.77941e-10	-1.3954	7.65858e-05	-1.77941e-10	-1.39537
203638491	chr2:203638491:C:T	1.33172e-05	-1.77941e-10	-1.17938	9.39535e-05	-1.77941e-10	-1.18839	9.42197e-05	-1.77941e-10	-1.18816
203638587	chr2:203638587:A:G	1.41646e-05	-1.77941e-10	-1.11769	9.98637e-05	-1.77941e-10	-1.12738	0.000100149	-1.77941e-10	-1.12712
203638770	chr2:203638770:C:G	1.1666e-05	-1.77941e-10	-1.31176	8.36458e-05	-1.77941e-10	-1.3046	8.38659e-05	-1.77941e-10	-1.30457
203640378	chr2:203640378:G:C	2.14708e-05	-1.77941e-10	-0.701743	0.000160191	-1.77941e-10	-0.65482	0.000160676	-1.77941e-10	-0.654395
203640960	chr2:203640960:C:T	1.0662e-05	-1.77941e-10	-1.40175	7.77882e-05	-1.77941e-10	-1.3772	7.79908e-05	-1.77941e-10	-1.3772
203641056	chr2:203641056:G:A	2.5443e-05	-1.77941e-10	-0.531996	0.00017647	-1.77941e-10	-0.558036	0.000176937	-1.77941e-10	-0.55799
203641064	chr2:203641064:C:T	3.11053e-06	-1.23975	-1.39389	2.09993e-05	-1.28727	-1.39943	2.10519e-05	-1.28735	-1.39945
203641468	chr2:203641468:T:C	2.54845e-06	-1.47659	-1.35636	2.05089e-05	-1.36559	-1.34474	2.05605e-05	-1.36561	-1.3448
203641827	chr2:203641827:A:G	3.16552e-06	-1.21795	-1.39817	2.13563e-05	-1.26744	-1.4024	2.14099e-05	-1.26752	-1.40241
203642009	chr2:203642009:C:T	1.16594e-05	-1.77941e-10	-1.31233	8.35985e-05	-1.77941e-10	-1.30516	8.38184e-05	-1.77941e-10	-1.30513
203642034	chr2:203642034:T:C	1.20289e-05	-1.77941e-10	-1.28113	8.68192e-05	-1.77941e-10	-1.26736	8.7048e-05	-1.77941e-10	-1.26733
203642492	chr2:203642492:T:C	3.73244e-06	-1.16411	-1.28727	2.49014e-05	-1.23775	-1.27852	2.49709e-05	-1.23765	-1.27843
203642808	chr2:203642808:A:G	2.47086e-06	-1.45963	-1.40424	1.98789e-05	-1.33629	-1.40524	1.99303e-05	-1.33631	-1.40523
203642908	chr2:203642908:G:A	1.20039e-05	-1.77941e-10	-1.28321	8.61609e-05	-1.77941e-10	-1.27497	8.6388e-05	-1.77941e-10	-1.27494
203642991	chr2:203642991:T:C	6.58639e-06	-0.637902	-1.24553	5.46538e-05	-0.539248	-1.19092	5.48273e-05	-0.539034	-1.19056
203643134	chr2:203643134:T:C	6.44362e-06	-0.671165	-1.23418	5.34661e-05	-0.574491	-1.17765	5.36367e-05	-0.574281	-1.17727
203643307	chr2:203643307:G:C	1.16547e-05	-1.77941e-10	-1.31273	8.35632e-05	-1.77941e-10	-1.30559	8.3783e-05	-1.77941e-10	-1.30556
203643496	chr2:203643496:A:G	1.06212e-05	-1.77941e-10	-1.40559	7.56354e-05	-1.77941e-10	-1.40527	7.58324e-05	-1.77941e-10	-1.40526
203643746	chr2:203643746:T:TA	0.000229044	-1.77941e-10	1.66548	0.00185109	-1.77941e-10	1.79234	0.00185812	-1.77941e-10	1.79353
203643845	chr2:203643845:A:G	3.16081e-06	-1.23423	-1.38338	2.12734e-05	-1.28236	-1.39137	2.13266e-05	-1.28244	-1.3914
203643860	chr2:203643860:G:C	1.30171e-05	-1.20217	-7.30438e-10	0.000101446	-1.11166	-7.30438e-10	0.00010171	-1.11166	-7.30438e-10
203644064	chr2:203644064:G:A	1.21562e-05	-1.77941e-10	-1.2706	8.72758e-05	-1.77941e-10	-1.26212	8.75061e-05	-1.77941e-10	-1.26208
203645286	chr2:203645286:G:A	1.45582e-05	-1.77941e-10	-1.09028	0.000100074	-1.77941e-10	-1.12528	0.000100337	-1.77941e-10	-1.12525
203645297	chr2:203645297:T:C	1.49976e-05	-1.77941e-10	-1.06055	0.000105305	-1.77941e-10	-1.07433	0.000105569	-1.77941e-10	-1.07442
203645677	chr2:203645677:A:G	7.36719e-06	-0.42525	-1.34615	5.96431e-05	-0.319372	-1.32344	5.9815e-05	-0.319288	-1.32324
203645834	chr2:203645834:T:C	1.26295e-05	-1.77941e-10	-1.2324	8.91874e-05	-1.77941e-10	-1.24045	8.94114e-05	-1.77941e-10	-1.24054
203645888	chr2:203645888:G:A	1.72718e-05	-1.77941e-10	-0.919361	0.000120342	-1.77941e-10	-0.940855	0.000120667	-1.77941e-10	-0.940749
203646231	chr2:203646231:T:C	1.07124e-05	-1.77941e-10	-1.39703	7.59786e-05	-1.77941e-10	-1.40074	7.61736e-05	-1.77941e-10	-1.40077
203646270	chr2:203646270:A:C	1.41029e-05	-1.77941e-10	-1.12205	9.91021e-05	-1.77941e-10	-1.13504	9.93523e-05	-1.77941e-10	-1.13511
203646616	chr2:203646616:A:G	2.08071e-05	-1.77941e-10	-0.733143	0.000155056	-1.77941e-10	-0.687402	0.000155524	-1.77941e-10	-0.686986
203646698	chr2:203646698:A:C	1.40937e-05	-1.77941e-10	-1.12271	9.90382e-05	-1.77941e-10	-1.13568	9.92883e-05	-1.77941e-10	-1.13576
203647103	chr2:203647103:G:A	5.25536e-06	-1.2599	-0.849294	3.54347e-05	-1.32389	-0.839608	3.55412e-05	-1.32381	-0.839283
203647571	chr2:203647571:T:C	6.80092e-06	-0.684076	-1.1673	5.70316e-05	-0.586755	-1.10083	5.72167e-05	-0.586546	-1.10039
203648122	chr2:203648122:C:T	0.000250043	-1.77941e-10	1.7532	0.0020241	-1.77941e-10	1.88169	0.0020318	-1.77941e-10	1.88289
203648138	chr2:203648138:G:A	4.41359e-06	-1.00825	-1.2755	2.8797e-05	-1.13737	-1.23355	2.88758e-05	-1.13736	-1.23342
203648432	chr2:203648432:T:A	1.30355e-05	-1.77941e-10	-1.20076	9.38547e-05	-1.77941e-10	-1.18944	9.41028e-05	-1.77941e-10	-1.1894
203648497	chr2:203648497:A:G	1.08042e-05	-1.77941e-10	-1.3885	7.65054e-05	-1.77941e-10	-1.39383	7.67064e-05	-1.77941e-10	-1.3938
203648614	chr2:203648614:C:T	1.0881e-05	-1.38142	-7.30438e-10	8.06522e-05	-1.34104	-7.30438e-10	8.08586e-05	-1.34108	-7.30438e-10
203648887	chr2:203648887:T:C	1.18569e-05	-1.29553	-7.30438e-10	0.00010564	-1.07115	-7.30438e-10	0.000105921	-1.07109	-7.30438e-10
203649259	chr2:203649259:ATTAG:A	5.24771e-06	-1.50883	-0.601819	3.31997e-05	-1.51064	-0.718009	3.33101e-05	-1.51064	-0.717284
203649300	chr2:203649300:G:A	2.3284e-05	-1.77941e-10	-0.620671	0.000158922	-1.77941e-10	-0.662777	0.000159316	-1.77941e-10	-0.662894
203649967	chr2:203649967:C:T	1.33337e-05	-1.77941e-10	-1.17814	9.24188e-05	-1.77941e-10	-1.20486	9.26622e-05	-1.77941e-10	-1.20483
203650305	chr2:203650305:A:G	1.13012e-05	-1.77941e-10	-1.34353	8.09469e-05	-1.77941e-10	-1.3374	8.1159e-05	-1.77941e-10	-1.33738
203650439	chr2:203650439:G:T	0.000160283	-1.77941e-10	1.3085	0.00128224	-1.77941e-10	1.42517	0.00128691	-1.77941e-10	1.42622
203650990	chr2:203650990:G:A	3.452e-06	-1.16574	-1.36374	2.30168e-05	-1.21982	-1.37515	2.30736e-05	-1.2199	-1.3752
203651772	chr2:203651772:C:T	3.45722e-06	-1.17338	-1.3546	2.30418e-05	-1.22662	-1.36726	2.30985e-05	-1.2267	-1.36731
203651956	chr2:203651956:G:A	6.53232e-06	-0.508325	-1.38335	5.08699e-05	-0.410852	-1.39107	5.10046e-05	-0.410801	-1.39107
203652079	chr2:203652079:G:A	4.11316e-06	-0.953648	-1.4006	4.16063e-05	-0.620691	-1.38225	4.17208e-05	-0.620641	-1.38214
203652310	chr2:203652310:A:G	2.84621e-06	-1.32949	-1.39296	2.30601e-05	-1.19492	-1.39817	2.31193e-05	-1.19502	-1.3981
203652809	chr2:203652809:C:T	1.66342e-05	-1.77941e-10	-0.956977	0.000122869	-1.77941e-10	-0.920069	0.000123229	-1.77941e-10	-0.919738
203652989	chr2:203652989:C:T	2.97257e-06	-1.29258	-1.38643	2.70675e-05	-1.04682	-1.38604	2.71404e-05	-1.04678	-1.38598
203653006	chr2:203653006:G:C	3.42851e-06	-1.27038	-1.26593	2.28246e-05	-1.31456	-1.28879	2.28797e-05	-1.31463	-1.28891
203653017	chr2:203653017:C:T	0.000246909	-1.77941e-10	1.74058	0.00199447	-1.77941e-10	1.86694	0.00200192	-1.77941e-10	1.86808
203653026	chr2:203653026:A:G	1.08908e-05	-1.77941e-10	-1.38052	7.7932e-05	-1.77941e-10	-1.37535	7.8139e-05	-1.77941e-10	-1.3753
203653027	chr2:203653027:A:G	1.07157e-05	-1.77941e-10	-1.39673	7.65248e-05	-1.77941e-10	-1.39357	7.67265e-05	-1.77941e-10	-1.39354
203653146	chr2:203653146:C:T	1.27714e-05	0.0851216	-1.30635	0.000100506	0.197854	-1.31883	0.00010077	0.197918	-1.31886
203653192	chr2:203653192:G:A	2.91572e-06	-1.40277	-1.29555	1.9755e-05	-1.43097	-1.31681	1.98038e-05	-1.43101	-1.3169
203653347	chr2:203653347:T:C	3.39548e-06	-1.28499	-1.261	2.26403e-05	-1.32811	-1.28334	2.26946e-05	-1.32818	-1.28348
203653540	chr2:203653540:A:G	2.08302e-05	-1.77941e-10	-0.732035	0.000143937	-1.77941e-10	-0.761815	0.000144367	-1.77941e-10	-0.761424
203653603	chr2:203653603:G:A	2.95145e-06	-1.29621	-1.38993	2.6823e-05	-1.05202	-1.38991	2.68923e-05	-1.05199	-1.38996
203654308	chr2:203654308:C:T	0.000100763	0.844336	-7.30438e-10	0.000120156	-0.942399	-7.30438e-10	0.000120468	-0.942401	-7.30438e-10
203654483	chr2:203654483:G:A	1.61251e-05	-1.77941e-10	-0.98806	0.000112227	-1.77941e-10	-1.01067	0.000112547	-1.77941e-10	-1.01042
203654968	chr2:203654968:C:A	1.0804e-05	-1.77941e-10	-1.38852	7.73823e-05	-1.77941e-10	-1.38243	7.75894e-05	-1.77941e-10	-1.38235
203655166	chr2:203655166:A:C	1.12294e-05	-1.77941e-10	-1.3499	7.93705e-05	-1.77941e-10	-1.35706	7.95702e-05	-1.77941e-10	-1.35715
203655322	chr2:203655322:T:C	9.596e-06	-1.50709	-7.30438e-10	6.77111e-05	-1.51594	-7.30438e-10	6.78866e-05	-1.51595	-7.30438e-10
203655330	chr2:203655330:T:C	1.12133e-05	-1.77941e-10	-1.35134	7.90724e-05	-1.77941e-10	-1.36083	7.92824e-05	-1.77941e-10	-1.36077
203655574	chr2:203655574:C:T	1.1036e-05	-1.77941e-10	-1.36728	7.89303e-05	-1.77941e-10	-1.36262	7.91474e-05	-1.77941e-10	-1.36247
203655677	chr2:203655677:G:A	3.23661e-06	-1.35281	-1.2411	2.16808e-05	-1.38919	-1.26557	2.17333e-05	-1.38925	-1.26569
203655836	chr2:203655836:A:G	1.25318e-05	-1.77941e-10	-1.24017	8.76615e-05	-1.77941e-10	-1.25771	8.78985e-05	-1.77941e-10	-1.2576
203655897	chr2:203655897:TC:T	1.269e-05	-1.77941e-10	-1.22762	8.86858e-05	-1.77941e-10	-1.24609	8.8926e-05	-1.77941e-10	-1.24598
203656887	chr2:203656887:C:T	1.59448e-05	0.0973808	-1.09669	0.000123153	0.1998	-1.11756	0.000123459	0.199848	-1.11772
203657091	chr2:203657091:A:G	1.24749e-05	0.134129	-1.37885	9.64101e-05	0.21797	-1.38055	9.66593e-05	0.218009	-1.3806
203657215	chr2:203657215:G:T	1.74912e-05	-1.77941e-10	-0.906737	0.00012724	-1.77941e-10	-0.885111	0.000127611	-1.77941e-10	-0.8848
203657230	chr2:203657230:G:T	2.95817e-06	-1.4619	-1.22196	2.00912e-05	-1.48267	-1.24824	2.014e-05	-1.4827	-1.24838
203657231	chr2:203657231:G:C	3.8213e-06	-1.38761	-1.04023	2.50662e-05	-1.42346	-1.08621	2.51291e-05	-1.42351	-1.08625
203657267	chr2:203657267:C:T	1.26047e-05	0.144217	-1.37858	9.72171e-05	0.226048	-1.38029	9.74682e-05	0.226086	-1.38035
203657829	chr2:203657829:A:G	1.91188e-05	-0.817764	-7.30438e-10	0.000151784	-0.708731	-7.30438e-10	0.000152187	-0.708676	-7.30438e-10
203657911	chr2:203657911:T:G	3.15975e-06	-1.23564	-1.3823	2.93555e-05	-0.969378	-1.38233	2.94306e-05	-0.969347	-1.3824
203658220	chr2:203658220:C:T	1.21862e-05	-1.77941e-10	-1.26814	8.77914e-05	-1.77941e-10	-1.25623	8.80216e-05	-1.77941e-10	-1.2562
203658346	chr2:203658346:A:G	1.27e-05	-1.77941e-10	-1.22684	8.87513e-05	-1.77941e-10	-1.24535	8.89918e-05	-1.77941e-10	-1.24524
203658648	chr2:203658648:G:GA	1.06274e-05	-1.77941e-10	-1.405	7.57187e-05	-1.77941e-10	-1.40416	7.59152e-05	-1.77941e-10	-1.40417
203659072	chr2:203659072:G:A	2.00089e-05	-1.77941e-10	-0.772263	0.00013874	-1.77941e-10	-0.798589	0.000139098	-1.77941e-10	-0.798609
203659372	chr2:203659372:A:G	1.54516e-05	0.155176	-1.1859	0.000121159	0.275285	-1.20937	0.000121456	0.275339	-1.20957
203659680	chr2:203659680:A:G	1.14878e-05	-1.77941e-10	-1.32715	8.03043e-05	-1.77941e-10	-1.34537	8.05091e-05	-1.77941e-10	-1.34541
203659721	chr2:203659721:A:G	1.27832e-05	-1.77941e-10	-1.2203	8.93009e-05	-1.77941e-10	-1.23918	8.95431e-05	-1.77941e-10	-1.23907
203660162	chr2:203660162:A:T	1.15093e-05	-1.77941e-10	-1.32528	8.27621e-05	-1.77941e-10	-1.31522	8.2965e-05	-1.77941e-10	-1.31537
203660507	chr2:203660507:C:T	2.59659e-06	-1.4209	-1.39334	2.21917e-05	-1.22884	-1.40263	2.22492e-05	-1.22879	-1.40269
203660595	chr2:203660595:C:T	4.00958e-05	-1.77941e-10	-0.0771666	0.000311188	-1.77941e-10	0.0092091	0.000312061	-1.77941e-10	0.00941242
203660629	chr2:203660629:G:A	0.000358283	-1.77941e-10	2.11289	0.00289157	-1.77941e-10	2.23837	0.00290263	-1.77941e-10	2.23959
203661010	chr2:203661010:A:G	3.33631e-06	-1.34409	-1.21949	2.21396e-05	-1.40207	-1.23175	2.21967e-05	-1.40214	-1.2317
203661051	chr2:203661051:A:G	2.90751e-06	-1.29747	-1.40367	2.63426e-05	-1.0563	-1.4037	2.64113e-05	-1.05627	-1.40372
203661141	chr2:203661141:T:G	1.06217e-05	-1.77941e-10	-1.40553	7.56728e-05	-1.77941e-10	-1.40477	7.58706e-05	-1.77941e-10	-1.40476
203661594	chr2:203661594:G:T	1.13144e-05	-1.77941e-10	-1.34236	8.1091e-05	-1.77941e-10	-1.33562	8.13181e-05	-1.77941e-10	-1.33542
203661960	chr2:203661960:A:G	1.09419e-05	-1.77941e-10	-1.37584	7.93185e-05	-1.77941e-10	-1.35772	7.95383e-05	-1.77941e-10	-1.35755
203662002	chr2:203662002:T:C	1.57254e-05	-1.77941e-10	-1.01316	0.000115549	-1.77941e-10	-0.981491	0.000115892	-1.77941e-10	-0.981125
203662515	chr2:203662515:G:A	9.75424e-06	-0.764578	-0.726158	5.78683e-05	-0.944269	-0.72875	5.79863e-05	-0.944258	-0.729321
203662691	chr2:203662691:G:C	1.11955e-05	-1.77941e-10	-1.35293	7.92421e-05	-1.77941e-10	-1.35868	7.94498e-05	-1.77941e-10	-1.35866
203663263	chr2:203663263:G:A	1.8242e-05	-1.77941e-10	-0.864713	0.000132807	-1.77941e-10	-0.842292	0.000133196	-1.77941e-10	-0.841968
203663404	chr2:203663404:C:T	2.98624e-06	-1.43655	-1.23787	2.02164e-05	-1.46167	-1.26303	2.02656e-05	-1.4617	-1.26316
203663456	chr2:203663456:A:C	1.16584e-05	-1.77941e-10	-1.31241	8.2938e-05	-1.77941e-10	-1.3131	8.3151e-05	-1.77941e-10	-1.31313
203663564	chr2:203663564:C:T	1.36475e-05	-1.77941e-10	-1.15488	9.40793e-05	-1.77941e-10	-1.18705	9.43015e-05	-1.77941e-10	-1.18729
203663661	chr2:203663661:G:A	1.72906e-05	-1.77941e-10	-0.918273	0.000117406	-1.77941e-10	-0.965554	0.000117668	-1.77941e-10	-0.965919
203664090	chr2:203664090:C:T	1.23818e-05	-1.77941e-10	-1.25221	8.99415e-05	-1.77941e-10	-1.23203	9.01963e-05	-1.77941e-10	-1.2318
203664104	chr2:203664104:C:T	1.11085e-05	-1.77941e-10	-1.36073	7.82797e-05	-1.77941e-10	-1.3709	7.84756e-05	-1.77941e-10	-1.371
203664737	chr2:203664737:C:T	1.39593e-05	-1.77941e-10	-1.13229	9.60889e-05	-1.77941e-10	-1.16592	9.63146e-05	-1.77941e-10	-1.16617
203665070	chr2:203665070:C:A	1.06744e-05	-1.77941e-10	-1.40059	7.58349e-05	-1.77941e-10	-1.40263	7.60308e-05	-1.77941e-10	-1.40265
203665226	chr2:203665226:G:A	1.29994e-05	0.117321	-1.32085	0.00016649	0.735875	-1.35213	0.000166915	0.736038	-1.35234
203665302	chr2:203665302:T:C	5.13391e-06	-1.24109	-0.891485	4.82797e-05	-0.975446	-0.878732	4.8402e-05	-0.975413	-0.878832
203665424	chr2:203665424:C:T	2.11913e-05	-1.77941e-10	-0.714845	0.000156358	-1.77941e-10	-0.679043	0.00015682	-1.77941e-10	-0.678686
203665554	chr2:203665554:C:G	1.21322e-05	-1.77941e-10	-1.27258	8.47876e-05	-1.77941e-10	-1.29104	8.49936e-05	-1.77941e-10	-1.29121
203665588	chr2:203665588:C:T	8.87354e-06	-1.02534	-0.560022	6.02065e-05	-1.33658	-0.296825	6.03333e-05	-1.33653	-0.297371
203665632	chr2:203665632:G:A	1.55146e-05	0.378899	-1.40555	0.000122533	0.482446	-1.40525	0.000122857	0.48249	-1.40526
203665742	chr2:203665742:T:C	1.52385e-05	-1.77941e-10	-1.04461	0.000110204	-1.77941e-10	-1.02886	0.000110498	-1.77941e-10	-1.02879
203665801	chr2:203665801:G:A	6.35623e-06	-0.514451	-1.40455	6.83229e-05	-0.11155	-1.3954	6.85088e-05	-0.111492	-1.39533
203666020	chr2:203666020:T:C	1.08949e-05	-1.77941e-10	-1.38014	7.80457e-05	-1.77941e-10	-1.37389	7.8255e-05	-1.77941e-10	-1.37381
203666025	chr2:203666025:G:A	1.57852e-05	-1.77941e-10	-1.00937	0.000114228	-1.77941e-10	-0.992992	0.000114533	-1.77941e-10	-0.992921
203666066	chr2:203666066:C:T	2.75162e-06	-1.46914	-1.28711	1.85971e-05	-1.50684	-1.30135	1.86502e-05	-1.50684	-1.30109
203666116	chr2:203666116:T:TGC	3.5806e-06	-1.24615	-1.24676	2.37669e-05	-1.29227	-1.27063	2.38237e-05	-1.29233	-1.27077
203666280	chr2:203666280:T:A	2.10695e-05	-0.72061	-7.30438e-10	0.000239285	-0.253535	-7.30438e-10	0.000239926	-0.253453	-7.30438e-10
203666317	chr2:203666317:C:T	2.63769e-06	-1.44123	-1.35731	1.81424e-05	-1.46465	-1.36829	1.81872e-05	-1.46468	-1.36839
203666340	chr2:203666340:C:T	3.8642e-06	-1.06032	-1.35637	2.55832e-05	-1.12181	-1.36745	2.56454e-05	-1.12189	-1.36753
203666609	chr2:203666609:G:A	4.31774e-06	-1.12041	-1.18529	2.82677e-05	-1.1773	-1.21217	2.83336e-05	-1.17738	-1.21236
203666625	chr2:203666625:A:G	4.91044e-05	-1.77941e-10	0.125511	0.000347983	-1.77941e-10	0.120963	0.000348905	-1.77941e-10	0.121015
203667176	chr2:203667176:G:A	1.58149e-05	-1.77941e-10	-1.00749	0.000114452	-1.77941e-10	-0.991033	0.000114758	-1.77941e-10	-0.990961
203667301	chr2:203667301:G:A	2.55271e-05	-0.528696	-7.30438e-10	0.000222532	-0.326117	-7.30438e-10	0.000223157	-0.325909	-7.30438e-10
203669098	chr2:203669098:G:A	1.64605e-05	-1.77941e-10	-0.967473	0.000127367	-1.77941e-10	-0.884113	0.000127604	-1.77941e-10	-0.884853
203669123	chr2:203669123:G:C	1.05469e-05	-1.41261	-7.30438e-10	7.9463e-05	-1.3559	-7.30438e-10	7.96662e-05	-1.35594	-7.30438e-10
203669224	chr2:203669224:C:T	9.87543e-06	-1.47839	-7.30438e-10	7.17662e-05	-1.45778	-7.30438e-10	7.19554e-05	-1.45774	-7.30438e-10
203669711	chr2:203669711:G:T	2.84037e-06	-1.46273	-1.26177	1.92704e-05	-1.48416	-1.28846	1.93156e-05	-1.48418	-1.28869
203670554	chr2:203670554:T:C	2.95149e-06	-1.43206	-1.25407	1.989e-05	-1.45942	-1.28155	1.99364e-05	-1.45946	-1.28178
203671077	chr2:203671077:A:G	1.60873e-05	0.391855	-1.38226	0.000124679	0.47849	-1.38394	0.000125002	0.47853	-1.38399
203671114	chr2:203671114:T:A	1.06902e-05	-1.77941e-10	-1.39911	7.5875e-05	-1.77941e-10	-1.4021	7.607e-05	-1.77941e-10	-1.40213
203671178	chr2:203671178:C:T	1.35744e-05	-1.16025	-7.30438e-10	0.000104922	-1.07797	-7.30438e-10	0.000105186	-1.07806	-7.30438e-10
203671423	chr2:203671423:G:A	9.51488e-06	-1.51558	-7.30438e-10	6.81972e-05	-1.50879	-7.30438e-10	6.83752e-05	-1.50878	-7.30438e-10
203671450	chr2:203671450:G:A	4.49415e-06	-1.46743	-0.798233	3.48926e-05	-1.35503	-0.823883	3.4997e-05	-1.35507	-0.823449
203671753	chr2:203671753:G:A	3.44944e-06	-1.23471	-1.29551	2.81152e-05	-1.08221	-1.31267	2.81918e-05	-1.08232	-1.31243
203672094	chr2:203672094:C:T	4.61295e-05	-1.77941e-10	0.0630147	0.000326976	-1.77941e-10	0.0586978	0.000327844	-1.77941e-10	0.0587522
203672447	chr2:203672447:A:G	4.18442e-06	-0.947168	-1.3899	4.14853e-05	-0.638263	-1.36759	4.16005e-05	-0.638221	-1.36745
203673112	chr2:203673112:T:G	1.20403e-05	-1.77941e-10	-1.28018	8.48655e-05	-1.77941e-10	-1.29012	8.50757e-05	-1.77941e-10	-1.29024
203673119	chr2:203673119:A:C	1.06317e-05	-1.77941e-10	-1.4046	7.5618e-05	-1.77941e-10	-1.40549	7.58143e-05	-1.77941e-10	-1.4055
203673747	chr2:203673747:C:T	1.57939e-05	-1.77941e-10	-1.00882	0.000114291	-1.77941e-10	-0.992443	0.000114596	-1.77941e-10	-0.992372
203673817	chr2:203673817:T:C	4.92037e-05	-1.77941e-10	0.12753	0.000348686	-1.77941e-10	0.122983	0.000349611	-1.77941e-10	0.123035
203674012	chr2:203674012:A:C	1.08102e-05	-1.38795	-7.30438e-10	7.34374e-05	-1.43476	-7.30438e-10	7.36245e-05	-1.43481	-7.30438e-10
203674457	chr2:203674457:G:A	1.06214e-05	-1.77941e-10	-1.40557	7.56173e-05	-1.77941e-10	-1.4055	7.58141e-05	-1.77941e-10	-1.4055
203674716	chr2:203674716:G:A	2.23452e-05	-1.77941e-10	-0.661825	0.000154877	-1.77941e-10	-0.688561	0.000155291	-1.77941e-10	-0.688488
203675526	chr2:203675526:G:T	2.02504e-05	-1.77941e-10	-0.760261	0.000137033	-1.77941e-10	-0.810965	0.000137342	-1.77941e-10	-0.811314
203675907	chr2:203675907:G:T	1.06221e-05	-1.77941e-10	-1.4055	7.56209e-05	-1.77941e-10	-1.40546	7.58179e-05	-1.77941e-10	-1.40545
203676642	chr2:203676642:G:C	1.06225e-05	-1.77941e-10	-1.40547	7.56606e-05	-1.77941e-10	-1.40493	7.58577e-05	-1.77941e-10	-1.40493
203676939	chr2:203676939:A:G	0.000185531	-1.77941e-10	1.45478	0.00150496	-1.77941e-10	1.58533	0.00151049	-1.77941e-10	1.5864
203677144	chr2:203677144:A:G	1.22065e-05	-1.77941e-10	-1.26647	8.48014e-05	-1.77941e-10	-1.29088	8.50158e-05	-1.77941e-10	-1.29095
203677281	chr2:203677281:C:T	0.000186606	-1.77941e-10	1.46056	0.00151389	-1.77941e-10	1.59125	0.00151945	-1.77941e-10	1.59232
203677955	chr2:203677955:C:T	7.72934e-05	0.579171	-7.30438e-10	0.000596305	0.659562	-7.30438e-10	0.000597872	0.659591	-7.30438e-10
203678050	chr2:203678050:G:A	2.90869e-05	-1.77941e-10	-0.398149	0.000215075	-1.77941e-10	-0.360201	0.000215736	-1.77941e-10	-0.35973
203678100	chr2:203678100:C:T	1.45299e-05	-1.77941e-10	-1.09223	0.000105346	-1.77941e-10	-1.07393	0.000105653	-1.77941e-10	-1.07363
203678156	chr2:203678156:T:G	0.00029421	-1.77941e-10	1.91585	0.00241192	-1.77941e-10	2.05699	0.00242099	-1.77941e-10	2.05815
203678432	chr2:203678432:A:G	2.77436e-06	-1.43928	-1.30874	1.98839e-05	-1.46568	-1.2756	1.9941e-05	-1.46571	-1.2753
203678522	chr2:203678522:G:A	2.78324e-06	-1.42981	-1.31501	1.98985e-05	-1.45764	-1.2829	1.99555e-05	-1.45768	-1.2826
203678712	chr2:203678712:G:C	1.09651e-05	-1.77941e-10	-1.37372	7.85391e-05	-1.77941e-10	-1.36759	7.87472e-05	-1.77941e-10	-1.36754
203679628	chr2:203679628:C:T	1.62868e-05	-1.77941e-10	-0.97808	0.000119436	-1.77941e-10	-0.948411	0.000119786	-1.77941e-10	-0.948079
203679704	chr2:203679704:T:A	5.35086e-05	0.211404	-7.30438e-10	0.000123631	-0.913888	-7.30438e-10	0.000123949	-0.913913	-7.30438e-10
203679883	chr2:203679883:C:T	3.08642e-05	-1.77941e-10	-0.338841	0.000227956	-1.77941e-10	-0.302036	0.000228667	-1.77941e-10	-0.301519
203679919	chr2:203679919:C:T	3.77624e-06	-1.23675	-1.20296	2.49769e-05	-1.28432	-1.22892	2.50357e-05	-1.28439	-1.22909
203679962	chr2:203679962:C:T	2.68196e-05	-0.479307	-7.30438e-10	0.000181901	-0.527729	-7.30438e-10	0.000182382	-0.527682	-7.30438e-10
203680196	chr2:203680196:G:A	1.37303e-05	-1.14883	-7.30438e-10	9.2804e-05	-1.2007	-7.30438e-10	9.30443e-05	-1.20071	-7.30438e-10
203680230	chr2:203680230:C:T	3.82963e-06	-1.22284	-1.20283	2.52894e-05	-1.27201	-1.2288	2.53489e-05	-1.27208	-1.22897
203680455	chr2:203680455:G:A	3.06422e-05	0.464471	-0.810532	0.000155478	0.0508847	-0.735571	0.000155801	0.0508823	-0.736088
203680624	chr2:203680624:GGGA:G	1.07865e-05	-1.77941e-10	-1.39014	7.70991e-05	-1.77941e-10	-1.3861	7.73047e-05	-1.77941e-10	-1.38603
203681133	chr2:203681133:C:A	2.71284e-06	-1.43166	-1.33878	1.93164e-05	-1.45937	-1.31086	1.9371e-05	-1.45941	-1.3106
203681311	chr2:203681311:A:G	2.01418e-05	-1.77941e-10	-0.765641	0.000140142	-1.77941e-10	-0.788532	0.000140519	-1.77941e-10	-0.788442
203681377	chr2:203681377:A:G	2.70819e-06	-1.43377	-1.33839	1.92916e-05	-1.46114	-1.31038	1.93461e-05	-1.46118	-1.31012
203681967	chr2:203681967:G:C	0.000217191	-1.77941e-10	1.61234	0.00176867	-1.77941e-10	1.74679	0.00177522	-1.77941e-10	1.7479
203682237	chr2:203682237:G:A	1.20899e-05	-0.951461	-0.324607	8.09295e-05	-1.31784	-0.0197672	8.10899e-05	-1.31779	-0.0204334
203682898	chr2:203682898:A:G	4.08254e-05	-1.77941e-10	-0.0591345	0.000303577	-1.77941e-10	-0.0155549	0.000304535	-1.77941e-10	-0.0149995
203683668	chr2:203683668:T:C	1.57931e-05	-1.77941e-10	-1.00887	0.000114286	-1.77941e-10	-0.992484	0.000114591	-1.77941e-10	-0.992414
203684117	chr2:203684117:G:A	3.77883e-06	-1.23138	-1.20765	2.49923e-05	-1.27936	-1.23327	2.50512e-05	-1.27942	-1.23344
203684418	chr2:203684418:A:G	1.32399e-05	-1.18521	-7.30438e-10	0.000101925	-1.10695	-7.30438e-10	0.000102182	-1.10703	-7.30438e-10
203684921	chr2:203684921:G:A	2.41774e-06	-1.51167	-1.37393	1.75221e-05	-1.51061	-1.35712	1.75711e-05	-1.51062	-1.35691
203684924	chr2:203684924:C:T	1.74235e-05	-1.77941e-10	-0.910616	0.000130619	-1.77941e-10	-0.858903	0.000131043	-1.77941e-10	-0.858258
203684957	chr2:203684957:T:C	2.37773e-06	-1.5159	-1.38639	1.71668e-05	-1.51509	-1.37312	1.72142e-05	-1.51511	-1.37295
203685110	chr2:203685110:G:A	3.08757e-06	-1.48158	-1.15947	2.15895e-05	-1.47723	-1.18176	2.1641e-05	-1.47725	-1.18194
203685658	chr2:203685658:T:C	1.23585e-05	-1.25409	-7.30438e-10	8.42193e-05	-1.29777	-7.30438e-10	8.44374e-05	-1.29777	-7.30438e-10
203685774	chr2:203685774:T:C	1.93432e-05	-0.806097	-7.30438e-10	0.000127296	-0.884677	-7.30438e-10	0.000127636	-0.8846	-7.30438e-10
203687247	chr2:203687247:C:T	3.33774e-06	-1.48435	-1.07879	2.54564e-05	-1.41346	-1.08076	2.55292e-05	-1.41355	-1.08041
203687417	chr2:203687417:A:T	1.70677e-05	-1.77941e-10	-0.93125	0.000123704	-1.77941e-10	-0.913296	0.000124035	-1.77941e-10	-0.91322
203687481	chr2:203687481:C:T	1.42038e-05	-1.77941e-10	-1.11493	0.000112326	-1.77941e-10	-1.00979	0.000112617	-1.77941e-10	-1.00979
203687587	chr2:203687587:T:C	9.51675e-06	-1.51538	-7.30438e-10	6.80503e-05	-1.51094	-7.30438e-10	6.82263e-05	-1.51096	-7.30438e-10
203687616	chr2:203687616:T:G	4.94164e-05	-1.77941e-10	0.131845	0.000368263	-1.77941e-10	0.177609	0.000369448	-1.77941e-10	0.178225
203688184	chr2:203688184:G:A	1.1386e-05	-1.77941e-10	-1.33606	8.02078e-05	-1.77941e-10	-1.34657	8.04035e-05	-1.77941e-10	-1.34673
203689034	chr2:203689034:T:A	3.53237e-06	-1.44192	-1.06455	2.25573e-05	-1.5195	-1.09563	2.25999e-05	-1.5195	-1.09634
203689132	chr2:203689132:C:A	1.12404e-05	-1.77941e-10	-1.34893	7.92672e-05	-1.77941e-10	-1.35836	7.94619e-05	-1.77941e-10	-1.35851
203689176	chr2:203689176:A:G	4.65077e-05	-1.77941e-10	0.0711789	0.000329533	-1.77941e-10	0.0664873	0.000330405	-1.77941e-10	0.0665337
203689470	chr2:203689470:A:T	2.32244e-05	-1.77941e-10	-0.623233	0.000161242	-1.77941e-10	-0.648281	0.00016167	-1.77941e-10	-0.648232
203690198	chr2:203690198:C:A	1.19876e-05	-1.77941e-10	-1.28457	8.41152e-05	-1.77941e-10	-1.299	8.43486e-05	-1.77941e-10	-1.29883
203690985	chr2:203690985:C:T	4.06321e-05	-1.77941e-10	-0.0638795	0.000279793	-1.77941e-10	-0.0971384	0.00028052	-1.77941e-10	-0.097139
203691179	chr2:203691179:C:G	9.96038e-06	-1.46982	-7.30438e-10	7.02814e-05	-1.47868	-7.30438e-10	7.04621e-05	-1.47871	-7.30438e-10
203691223	chr2:203691223:A:C	3.16794e-06	-1.21172	-1.40364	2.74304e-05	-1.0144	-1.40513	2.74991e-05	-1.01452	-1.40511
203691317	chr2:203691317:A:C	1.53427e-05	-1.77941e-10	-1.0378	0.000110986	-1.77941e-10	-1.02178	0.000111283	-1.77941e-10	-1.02171
203691433	chr2:203691433:A:G	3.02935e-06	-1.50111	-1.15898	2.08881e-05	-1.5033	-1.18871	2.09371e-05	-1.50328	-1.18899
203691669	chr2:203691669:A:G	1.55197e-05	-1.77941e-10	-1.02633	0.000125925	-1.77941e-10	-0.895503	0.000126251	-1.77941e-10	-0.895511
203691983	chr2:203691983:C:T	8.34626e-06	-0.463115	-1.18351	8.96464e-05	-0.118453	-1.11686	8.99246e-05	-0.118397	-1.11642
203692137	chr2:203692137:G:A	1.77245e-05	-1.77941e-10	-0.89349	0.000128549	-1.77941e-10	-0.874882	0.000128893	-1.77941e-10	-0.874803
203692204	chr2:203692204:T:C	1.01873e-05	-1.4473	-7.30438e-10	7.46406e-05	-1.4185	-7.30438e-10	7.48371e-05	-1.41847	-7.30438e-10
203692758	chr2:203692758:G:A	1.07806e-05	-1.77941e-10	-1.39069	7.7074e-05	-1.77941e-10	-1.38642	7.72772e-05	-1.77941e-10	-1.38639
203693431	chr2:203693431:C:T	2.38251e-06	-1.5165	-1.38378	1.71888e-05	-1.5156	-1.37133	1.72362e-05	-1.51561	-1.37116
203693433	chr2:203693433:A:G	4.14419e-05	-1.77941e-10	-0.0441464	0.000308125	-1.77941e-10	-0.000682176	0.000309106	-1.77941e-10	-0.000101883
203693829	chr2:203693829:T:C	1.06311e-05	-1.77941e-10	-1.40466	7.5809e-05	-1.77941e-10	-1.40297	7.60081e-05	-1.77941e-10	-1.40295
203693875	chr2:203693875:A:G	1.06536e-05	-1.77941e-10	-1.40254	7.57003e-05	-1.77941e-10	-1.40441	7.58957e-05	-1.77941e-10	-1.40443
203694079	chr2:203694079:T:C	2.59817e-06	-1.46804	-1.34559	2.40823e-05	-1.15206	-1.39765	2.41485e-05	-1.15196	-1.3976
203694126	chr2:203694126:G:A	1.94471e-05	-1.77941e-10	-0.800741	0.000135481	-1.77941e-10	-0.822358	0.00013584	-1.77941e-10	-0.822308
203694389	chr2:203694389:A:G	2.78194e-06	-1.38106	-1.36423	2.31196e-05	-1.2201	-1.37041	2.31806e-05	-1.22015	-1.37031
203694425	chr2:203694425:G:C	2.63522e-06	-1.5032	-1.29627	1.85603e-05	-1.50004	-1.31013	1.86058e-05	-1.50006	-1.31026
203694636	chr2:203694636:A:C	2.81801e-06	-1.46701	-1.2654	2.14006e-05	-1.42368	-1.24409	2.14518e-05	-1.42368	-1.2443
203695073	chr2:203695073:G:A	2.3881e-06	-1.51272	-1.38522	1.72287e-05	-1.51152	-1.3731	1.72761e-05	-1.51153	-1.37293
203695398	chr2:203695398:G:A	1.32309e-05	0.136716	-1.3226	0.000106744	0.25902	-1.31978	0.000107036	0.259111	-1.31973
203695849	chr2:203695849:C:T	1.6459e-05	0.418653	-1.38622	0.000127818	0.507175	-1.38776	0.000128148	0.507215	-1.38781
203695934	chr2:203695934:T:C	2.72107e-06	-1.48516	-1.28225	1.91737e-05	-1.48066	-1.29699	1.92204e-05	-1.48069	-1.29713
203696045	chr2:203696045:A:T	1.53777e-05	-1.77941e-10	-1.03552	0.000113731	-1.77941e-10	-0.997353	0.000114089	-1.77941e-10	-0.996803
203696906	chr2:203696906:T:C	1.76599e-05	-1.77941e-10	-0.89714	0.000128073	-1.77941e-10	-0.878592	0.000128416	-1.77941e-10	-0.878513
203697054	chr2:203697054:A:G	3.86776e-05	-0.20094	0.0877631	0.000211034	-0.567882	0.188712	0.000211422	-0.567815	0.187885
203698011	chr2:203698011:G:A	1.63245e-05	-1.77941e-10	-0.97577	0.000111084	-1.77941e-10	-1.0209	0.000111344	-1.77941e-10	-1.02116
203698020	chr2:203698020:A:G	0.000111979	-1.77941e-10	0.949877	0.000854378	-1.77941e-10	1.01918	0.000857308	-1.77941e-10	1.02001
203698154	chr2:203698154:C:A	2.72698e-06	-1.48305	-1.28219	1.92139e-05	-1.47861	-1.29694	1.92607e-05	-1.47864	-1.29708
203698177	chr2:203698177:CAG:C	4.53695e-05	-1.77941e-10	0.0464016	0.000337493	-1.77941e-10	0.0903546	0.000338569	-1.77941e-10	0.0909425
203698292	chr2:203698292:T:C	3.29099e-06	-1.47946	-1.09779	2.34208e-05	-1.49194	-1.08562	2.34677e-05	-1.49195	-1.08621
203698373	chr2:203698373:C:A	1.71143e-05	-1.77941e-10	-0.928525	0.00012406	-1.77941e-10	-0.910422	0.000124393	-1.77941e-10	-0.910344
203699235	chr2:203699235:T:C	2.36569e-06	-1.5128	-1.39457	1.71205e-05	-1.51559	-1.37532	1.71626e-05	-1.51559	-1.37546
203699238	chr2:203699238:A:T	2.37033e-06	-1.51031	-1.3951	1.71401e-05	-1.51354	-1.37622	1.71823e-05	-1.51354	-1.37636
203699263	chr2:203699263:C:A	1.56459e-05	-1.77941e-10	-1.01823	0.000114118	-1.77941e-10	-0.993956	0.000114454	-1.77941e-10	-0.993617
203699318	chr2:203699318:T:A	1.34119e-05	-1.77941e-10	-1.17229	9.83659e-05	-1.77941e-10	-1.1425	9.86622e-05	-1.77941e-10	-1.14208
203700923	chr2:203700923:G:A	1.06256e-05	-1.77941e-10	-1.40517	7.56115e-05	-1.77941e-10	-1.40558	7.5808e-05	-1.77941e-10	-1.40558
203701483	chr2:203701483:C:T	1.02427e-05	-1.44187	-7.30438e-10	7.20897e-05	-1.45328	-7.30438e-10	7.22745e-05	-1.45331	-7.30438e-10
203701973	chr2:203701973:A:G	5.297e-05	-1.77941e-10	0.201288	0.000400809	-1.77941e-10	0.262296	0.000402076	-1.77941e-10	0.262855
203702576	chr2:203702576:G:A	1.06379e-05	-1.77941e-10	-1.40401	7.57904e-05	-1.77941e-10	-1.40322	7.5985e-05	-1.77941e-10	-1.40325
203702743	chr2:203702743:A:T	2.69042e-06	-1.49649	-1.28225	1.89399e-05	-1.49293	-1.29699	1.89861e-05	-1.49295	-1.29713
203702980	chr2:203702980:G:GA	2.33514e-06	-1.52095	-1.39942	1.67435e-05	-1.521	-1.39218	1.67887e-05	-1.521	-1.39208
203703220	chr2:203703220:GC:G	2.11851e-05	-1.77941e-10	-0.715142	0.000147077	-1.77941e-10	-0.74023	0.000147469	-1.77941e-10	-0.74017
203703391	chr2:203703391:A:G	2.69166e-06	-1.50198	-1.2763	1.89235e-05	-1.49878	-1.292	1.897e-05	-1.4988	-1.29213
203703672	chr2:203703672:T:C	0.000162702	-1.77941e-10	1.32348	0.00157854	-1.77941e-10	1.63306	0.00156642	-1.77941e-10	1.62276
203703781	chr2:203703781:T:C	1.06218e-05	-1.77941e-10	-1.40553	7.56328e-05	-1.77941e-10	-1.4053	7.58286e-05	-1.77941e-10	-1.40531
203704056	chr2:203704056:A:G	1.07144e-05	-1.77941e-10	-1.39685	7.66035e-05	-1.77941e-10	-1.39255	7.68073e-05	-1.77941e-10	-1.39249
203704738	chr2:203704738:GA:G	1.23967e-05	-1.77941e-10	-1.25101	8.6712e-05	-1.77941e-10	-1.2686	8.69335e-05	-1.77941e-10	-1.26864
203704994	chr2:203704994:G:T	1.27495e-05	-1.38066	0.157711	8.65922e-05	-1.44612	0.176143	8.69207e-05	-1.44614	0.177354
203705277	chr2:203705277:G:T	9.9175e-06	-1.37032	-0.103821	6.7819e-05	-1.43896	-0.0753903	6.80783e-05	-1.43898	-0.0741481
203705369	chr2:203705369:C:T	3.06182e-05	-1.50641	1.15957	0.000296208	-1.4741	1.43397	0.000296283	-1.47411	1.43164
203705416	chr2:203705416:G:A	3.06301e-06	-1.51319	-1.13585	2.406e-05	-1.46609	-1.08454	2.41316e-05	-1.4661	-1.08417
203705655	chr2:203705655:G:A	4.19011e-05	-1.50279	1.46966	0.000412561	-1.46772	1.75891	0.000412606	-1.46773	1.75644
203706103	chr2:203706103:G:A	3.76965e-05	-1.50314	1.36426	0.000369242	-1.46797	1.64824	0.000369298	-1.46799	1.64581
203706326	chr2:203706326:T:TC	2.34539e-06	-1.51486	-1.40112	1.65937e-05	-1.51969	-1.40248	1.66371e-05	-1.51969	-1.40246
203706985	chr2:203706985:A:T	2.34585e-06	-1.51471	-1.40107	1.65955e-05	-1.51962	-1.40244	1.6639e-05	-1.51962	-1.40242
203707283	chr2:203707283:G:C	6.34529e-06	-1.49377	-0.426959	5.10181e-05	-1.52062	-0.27839	5.10355e-05	-1.52062	-0.280644
203707552	chr2:203707552:G:A	3.81965e-05	-1.77941e-10	-0.125695	0.000284607	-1.77941e-10	-0.0800788	0.00028554	-1.77941e-10	-0.0794036
203708480	chr2:203708480:G:A	1.21631e-05	-1.77941e-10	-1.27003	8.77913e-05	-1.77941e-10	-1.25623	8.80403e-05	-1.77941e-10	-1.25599
203708539	chr2:203708539:C:T	1.1758e-05	-1.30391	-7.30438e-10	8.04401e-05	-1.34368	-7.30438e-10	8.06486e-05	-1.34368	-7.30438e-10
203708579	chr2:203708579:A:G	2.75701e-06	-1.45094	-1.30335	1.74936e-05	-1.51863	-1.35073	1.75426e-05	-1.51863	-1.35052
203708595	chr2:203708595:A:G	9.79593e-06	-1.48647	-7.30438e-10	6.88697e-05	-1.49897	-7.30438e-10	6.90478e-05	-1.49899	-7.30438e-10
203708644	chr2:203708644:A:G	4.24097e-05	-1.77941e-10	-0.0210621	0.000379129	-1.77941e-10	0.206688	0.000377124	-1.77941e-10	0.198789
203708669	chr2:203708669:C:G	1.33958e-05	-1.49728	0.323791	0.000115811	-1.4638	0.484566	0.000115816	-1.46382	0.482031
203709040	chr2:203709040:T:A	1.22662e-05	-1.77941e-10	-1.26159	8.52373e-05	-1.77941e-10	-1.28575	8.54547e-05	-1.77941e-10	-1.2858
203709046	chr2:203709046:C:T	2.57769e-06	-1.50182	-1.31972	1.78183e-05	-1.51931	-1.33165	1.78681e-05	-1.51931	-1.33146
203709966	chr2:203709966:C:T	2.34906e-05	-1.77941e-10	-0.611839	0.000197375	-1.77941e-10	-0.446083	0.000196751	-1.77941e-10	-0.451845
203710121	chr2:203710121:G:C	1.93356e-05	-1.77941e-10	-0.806491	0.000145407	-1.77941e-10	-0.751654	0.000145758	-1.77941e-10	-0.751836
203710167	chr2:203710167:T:C	2.51502e-06	-1.47051	-1.37564	1.66393e-05	-1.52099	-1.39843	1.66837e-05	-1.52099	-1.39837
203710398	chr2:203710398:T:C	1.85996e-05	-1.77941e-10	-0.845299	0.000136131	-1.77941e-10	-0.817569	0.000136551	-1.77941e-10	-0.81709
203711228	chr2:203711228:A:G	2.59288e-06	-1.49763	-1.31804	1.86212e-05	-1.51172	-1.29517	1.86748e-05	-1.51172	-1.29489
203711489	chr2:203711489:A:G	1.07264e-05	-1.77941e-10	-1.39573	7.66331e-05	-1.77941e-10	-1.39216	7.68362e-05	-1.77941e-10	-1.39211
203712053	chr2:203712053:G:A	3.77423e-06	-1.48028	-0.959962	2.38869e-05	-1.52076	-1.0371	2.39633e-05	-1.52076	-1.03651
203712324	chr2:203712324:G:A	1.4498e-05	-1.77941e-10	-1.09443	0.000102031	-1.77941e-10	-1.10591	0.000102297	-1.77941e-10	-1.10591
203712481	chr2:203712481:G:A	3.90081e-06	-1.48833	-0.918924	2.4825e-05	-1.51964	-0.999694	2.49052e-05	-1.51964	-0.99907
203712806	chr2:203712806:A:G	1.19681e-05	-1.77941e-10	-1.28619	8.60362e-05	-1.77941e-10	-1.27642	8.62679e-05	-1.77941e-10	-1.27633
203712812	chr2:203712812:A:C	1.89763e-05	-1.77941e-10	-0.825249	0.000139009	-1.77941e-10	-0.796653	0.000139436	-1.77941e-10	-0.796179
203713182	chr2:203713182:C:T	4.55244e-06	-1.52035	-0.732421	4.2269e-05	-1.43963	-0.547502	4.23021e-05	-1.43963	-0.549319
203713236	chr2:203713236:T:C	3.73852e-05	-0.147164	-7.30438e-10	0.00026311	-0.158616	-7.30438e-10	0.000263799	-0.158598	-7.30438e-10
203714074	chr2:203714074:A:G	8.66469e-06	-1.41211	-0.197067	6.14938e-05	-1.4338	-0.178455	6.16054e-05	-1.43379	-0.17925
203714315	chr2:203714315:T:G	1.67711e-05	-0.94878	-7.30438e-10	0.000106575	-1.06234	-7.30438e-10	0.000106858	-1.06228	-7.30438e-10
203714390	chr2:203714390:T:C	9.07641e-06	-0.986216	-0.576543	7.3058e-05	-0.877184	-0.562752	7.31889e-05	-0.87716	-0.563582
203714496	chr2:203714496:CCT:C	2.44908e-06	-1.48788	-1.38485	1.65921e-05	-1.51963	-1.40264	1.6636e-05	-1.51963	-1.40259
203714616	chr2:203714616:A:T	2.53915e-06	-1.51986	-1.31675	1.79108e-05	-1.51688	-1.32891	1.79609e-05	-1.51688	-1.32871
203714654	chr2:203714654:A:G	1.22567e-05	-1.77941e-10	-1.26237	8.51777e-05	-1.77941e-10	-1.28645	8.53942e-05	-1.77941e-10	-1.28651
203714711	chr2:203714711:G:A	1.07779e-05	-1.77941e-10	-1.39094	7.63065e-05	-1.77941e-10	-1.39643	7.65015e-05	-1.77941e-10	-1.39648
203714731	chr2:203714731:A:T	4.67211e-05	-1.77941e-10	0.0757577	0.000351564	-1.77941e-10	0.131203	0.000352486	-1.77941e-10	0.131225
203714877	chr2:203714877:T:C	9.60863e-06	-1.08677	-0.419008	7.61246e-05	-0.99193	-0.406888	7.62553e-05	-0.991911	-0.407788
203715072	chr2:203715072:C:G	1.32606e-05	-1.18364	-7.30438e-10	9.76746e-05	-1.14955	-7.30438e-10	9.79238e-05	-1.1496	-7.30438e-10
203715531	chr2:203715531:G:C	1.2656e-05	-1.77941e-10	-1.2303	8.77826e-05	-1.77941e-10	-1.25633	8.80058e-05	-1.77941e-10	-1.25638
203715811	chr2:203715811:G:A	9.49952e-06	-1.5172	-7.30438e-10	6.73696e-05	-1.521	-7.30438e-10	6.75447e-05	-1.521	-7.30438e-10
203715830	chr2:203715830:C:T	1.85391e-05	-1.77941e-10	-0.848558	0.000136215	-1.77941e-10	-0.816955	0.00013663	-1.77941e-10	-0.816506
203715960	chr2:203715960:T:C	4.90888e-06	-0.968525	-1.20887	2.98547e-05	-1.11357	-1.22128	2.99206e-05	-1.11356	-1.22168
203716104	chr2:203716104:A:G	1.06222e-05	-1.77941e-10	-1.40549	7.5611e-05	-1.77941e-10	-1.40559	7.58075e-05	-1.77941e-10	-1.40559
203716472	chr2:203716472:A:G	3.35568e-06	-1.47505	-1.08274	2.13456e-05	-1.52098	-1.14936	2.14115e-05	-1.52098	-1.14888
203716491	chr2:203716491:GA:G	1.24628e-05	-1.77941e-10	-1.24569	8.65055e-05	-1.77941e-10	-1.27098	8.67246e-05	-1.77941e-10	-1.27105
203716949	chr2:203716949:G:C	1.10871e-05	-1.77941e-10	-1.36266	7.94003e-05	-1.77941e-10	-1.35669	7.96113e-05	-1.77941e-10	-1.35663
203717900	chr2:203717900:T:C	5.13715e-06	-1.34063	-0.79131	4.20151e-05	-1.20999	-0.783173	4.21278e-05	-1.21	-0.783082
203717956	chr2:203717956:T:C	3.37008e-06	-1.46235	-1.09115	2.11979e-05	-1.52041	-1.15688	2.12631e-05	-1.52041	-1.1564
203718361	chr2:203718361:G:T	1.31419e-05	-1.77941e-10	-1.19263	9.51164e-05	-1.77941e-10	-1.17609	9.53874e-05	-1.77941e-10	-1.17584
203718440	chr2:203718440:G:A	3.2864e-06	-1.45565	-1.12299	2.06263e-05	-1.51957	-1.18505	2.06892e-05	-1.51957	-1.1846
203718837	chr2:203718837:A:G	3.30649e-05	-1.77941e-10	-0.269965	0.000248469	-1.77941e-10	-0.215872	0.000249331	-1.77941e-10	-0.215005
203718874	chr2:203718874:T:C	1.19564e-05	-1.0083	-0.278872	9.7674e-05	-0.884831	-0.264723	9.78335e-05	-0.884814	-0.265705
203719344	chr2:203719344:T:C	2.34902e-05	-0.611856	-7.30438e-10	0.000203339	-0.416315	-7.30438e-10	0.000203907	-0.416122	-7.30438e-10
203719596	chr2:203719596:T:C	1.30595e-05	-1.29955	0.100625	9.81456e-05	-1.21374	0.0690042	9.84759e-05	-1.21375	0.0697757
203719657	chr2:203719657:G:C	4.47584e-06	-1.48115	-0.788596	3.32314e-05	-1.44713	-0.780565	3.32952e-05	-1.44713	-0.781246
203719733	chr2:203719733:A:T	3.31934e-06	-1.2312	-1.33748	2.77308e-05	-1.06725	-1.3414	2.77999e-05	-1.06726	-1.34149
203720036	chr2:203720036:T:C	2.96203e-06	-1.383	-1.29956	2.41776e-05	-1.25435	-1.29141	2.4244e-05	-1.25434	-1.29127
203720470	chr2:203720470:A:G	1.12035e-05	-1.77941e-10	-1.35221	8.1456e-05	-1.77941e-10	-1.33113	8.1679e-05	-1.77941e-10	-1.33099
203720521	chr2:203720521:C:G	1.12736e-05	-1.77941e-10	-1.34597	8.07493e-05	-1.77941e-10	-1.33984	8.09628e-05	-1.77941e-10	-1.3398
203720719	chr2:203720719:A:T	1.11981e-05	-1.77941e-10	-1.3527	8.14092e-05	-1.77941e-10	-1.3317	8.1632e-05	-1.77941e-10	-1.33156
203720779	chr2:203720779:T:C	3.43988e-06	-1.13573	-1.39727	2.47915e-05	-1.12206	-1.39863	2.48598e-05	-1.12199	-1.39855
203721219	chr2:203721219:A:G	1.19627e-05	-1.77941e-10	-1.28665	8.33736e-05	-1.77941e-10	-1.30786	8.35866e-05	-1.77941e-10	-1.3079
203721233	chr2:203721233:T:A	3.038e-06	-1.36643	-1.29081	2.50258e-05	-1.23136	-1.27992	2.50945e-05	-1.23135	-1.27979
203721792	chr2:203721792:G:A	4.12314e-06	-1.19189	-1.15993	2.73729e-05	-1.2749	-1.14673	2.74367e-05	-1.27493	-1.14698
203721868	chr2:203721868:C:T	1.10847e-05	-1.77941e-10	-1.36287	7.93909e-05	-1.77941e-10	-1.35681	7.9602e-05	-1.77941e-10	-1.35675
203721953	chr2:203721953:C:T	4.0865e-06	-1.06402	-1.29673	3.03533e-05	-1.04691	-1.27137	3.04264e-05	-1.04684	-1.27164
203722439	chr2:203722439:G:A	5.57359e-06	-1.4513	-0.599096	4.15178e-05	-1.4087	-0.596363	4.15925e-05	-1.4087	-0.597167
203722546	chr2:203722546:C:A	3.10098e-06	-1.25908	-1.37764	2.23542e-05	-1.25383	-1.37035	2.24186e-05	-1.25377	-1.37012
203723312	chr2:203723312:C:A	2.06683e-05	-1.77941e-10	-0.739836	0.00015362	-1.77941e-10	-0.696704	0.000154101	-1.77941e-10	-0.696177
203723659	chr2:203723659:A:G	3.36604e-06	-1.15246	-1.40224	2.42618e-05	-1.1392	-1.40308	2.43278e-05	-1.13914	-1.40303
203724144	chr2:203724144:C:T	4.55879e-06	-1.10567	-1.14571	3.52452e-05	-1.03203	-1.13683	3.53128e-05	-1.03196	-1.13758
203724199	chr2:203724199:T:C	1.19548e-05	-1.77941e-10	-1.2873	8.32928e-05	-1.77941e-10	-1.30883	8.35047e-05	-1.77941e-10	-1.30888
203724335	chr2:203724335:T:TA	1.20704e-05	-1.77941e-10	-1.27768	8.40551e-05	-1.77941e-10	-1.29972	8.42698e-05	-1.77941e-10	-1.29976
203724538	chr2:203724538:C:T	1.6672e-05	-1.77941e-10	-0.954705	0.000122281	-1.77941e-10	-0.924865	0.000122544	-1.77941e-10	-0.925312
203724558	chr2:203724558:G:T	4.29865e-06	-1.18281	-1.12733	3.30219e-05	-1.11579	-1.11822	3.30842e-05	-1.11573	-1.119
203725028	chr2:203725028:C:T	1.08692e-05	-1.77941e-10	-1.3825	7.66353e-05	-1.77941e-10	-1.39213	7.68326e-05	-1.77941e-10	-1.39216
203725221	chr2:203725221:C:T	3.97023e-06	-1.29199	-1.09762	2.95485e-05	-1.23795	-1.1072	2.96035e-05	-1.2379	-1.108
203725245	chr2:203725245:G:A	1.26778e-05	-1.77941e-10	-1.22859	8.79993e-05	-1.77941e-10	-1.25386	8.82232e-05	-1.77941e-10	-1.25392
203725285	chr2:203725285:C:T	3.82141e-06	-1.40808	-1.01974	2.79011e-05	-1.43155	-0.970974	2.80081e-05	-1.43153	-0.969768
203725348	chr2:203725348:C:T	4.03224e-06	-1.22049	-1.15363	3.08548e-05	-1.15698	-1.14491	3.0914e-05	-1.15692	-1.14565
203725387	chr2:203725387:T:G	1.08789e-05	-1.77941e-10	-1.38162	7.66871e-05	-1.77941e-10	-1.39146	7.68845e-05	-1.77941e-10	-1.39148
203725487	chr2:203725487:AAG:A	1.25711e-05	-1.77941e-10	-1.23704	8.72369e-05	-1.77941e-10	-1.26256	8.7459e-05	-1.77941e-10	-1.26262
203725845	chr2:203725845:AT:A	3.4894e-06	-1.21776	-1.30095	2.58486e-05	-1.20238	-1.27655	2.59106e-05	-1.20232	-1.27681
203726423	chr2:203726423:T:C	3.03534e-05	-1.77941e-10	-0.355528	0.000224589	-1.77941e-10	-0.316919	0.000225297	-1.77941e-10	-0.316368
203726443	chr2:203726443:T:C	1.40742e-05	-1.77941e-10	-1.1241	0.000103444	-1.77941e-10	-1.09216	0.000103754	-1.77941e-10	-1.09176
203726444	chr2:203726444:G:A	1.40913e-05	-1.77941e-10	-1.12288	0.000103578	-1.77941e-10	-1.09087	0.000103888	-1.77941e-10	-1.09047
203726534	chr2:203726534:T:C	1.09127e-05	-1.77941e-10	-1.37851	7.8069e-05	-1.77941e-10	-1.3736	7.82757e-05	-1.77941e-10	-1.37355
203726790	chr2:203726790:G:A	9.88043e-06	-1.47788	-7.30438e-10	7.19835e-05	-1.45475	-7.30438e-10	7.21732e-05	-1.45472	-7.30438e-10
203727162	chr2:203727162:G:A	4.83232e-05	-1.77941e-10	0.109473	0.000348968	-1.77941e-10	0.123792	0.000350122	-1.77941e-10	0.124495
203727298	chr2:203727298:G:A	3.7628e-06	-1.33167	-1.11161	2.78715e-05	-1.28208	-1.12151	2.79237e-05	-1.28203	-1.12228
203727389	chr2:203727389:C:A	1.6453e-05	-1.77941e-10	-0.96793	0.000120648	-1.77941e-10	-0.93831	0.000120909	-1.77941e-10	-0.938748
203728090	chr2:203728090:G:A	3.73723e-06	-1.497	-0.953093	2.74704e-05	-1.46938	-0.948701	2.7525e-05	-1.46938	-0.949315
203729082	chr2:203729082:T:C	3.83632e-06	-1.48428	-0.939639	2.83509e-05	-1.45137	-0.935163	2.8407e-05	-1.45136	-0.935785
203729436	chr2:203729436:C:T	9.54998e-06	-1.5119	-7.30438e-10	6.7525e-05	-1.51869	-7.30438e-10	6.77003e-05	-1.5187	-7.30438e-10
203729524	chr2:203729524:C:G	1.51137e-05	-1.77941e-10	-1.05284	0.000109677	-1.77941e-10	-1.03365	0.000110016	-1.77941e-10	-1.03316
203729597	chr2:203729597:C:T	1.45325e-05	-1.77941e-10	-1.09205	0.000106743	-1.77941e-10	-1.06077	0.000107066	-1.77941e-10	-1.06034
203729789	chr2:203729789:T:C	3.93477e-06	-0.995771	-1.40281	2.86903e-05	-0.969267	-1.40536	2.87673e-05	-0.969193	-1.40535
203730429	chr2:203730429:A:T	1.15523e-05	-1.77941e-10	-1.32156	8.13133e-05	-1.77941e-10	-1.33288	8.15147e-05	-1.77941e-10	-1.333
203730796	chr2:203730796:T:C	4.00038e-06	-1.01785	-1.3642	3.02884e-05	-0.972156	-1.34827	3.03648e-05	-0.97206	-1.34844
203730874	chr2:203730874:A:G	3.50263e-06	-1.15781	-1.35712	2.47167e-05	-1.17591	-1.3478	2.4769e-05	-1.17591	-1.34829
203731108	chr2:203731108:CAA:C	1.15523e-05	-1.77941e-10	-1.32156	8.13133e-05	-1.77941e-10	-1.33288	8.15147e-05	-1.77941e-10	-1.333
203731534	chr2:203731534:A:G	9.4789e-06	-1.51937	-7.30438e-10	6.73715e-05	-1.52097	-7.30438e-10	6.75467e-05	-1.52097	-7.30438e-10
203731698	chr2:203731698:C:CTCACTTTCAATGAATTTAAACCGT	5.12687e-05	-1.77941e-10	0.168642	0.000385703	-1.77941e-10	0.223878	0.000386986	-1.77941e-10	0.224604
203731782	chr2:203731782:T:C	9.47738e-06	-1.51953	-7.30438e-10	6.73735e-05	-1.52094	-7.30438e-10	6.75487e-05	-1.52094	-7.30438e-10
203732310	chr2:203732310:G:C	4.04227e-06	-1.01536	-1.35627	3.06396e-05	-0.970115	-1.33878	3.07163e-05	-0.970019	-1.33897
203732774	chr2:203732774:G:A	1.31984e-05	-1.77941e-10	-1.18834	9.64502e-05	-1.77941e-10	-1.16216	9.66749e-05	-1.77941e-10	-1.16243
203734432	chr2:203734432:C:T	1.06212e-05	-1.77941e-10	-1.40559	7.56291e-05	-1.77941e-10	-1.40535	7.58261e-05	-1.77941e-10	-1.40534
203735088	chr2:203735088:A:C	1.13642e-05	-1.77941e-10	-1.33797	8.17333e-05	-1.77941e-10	-1.32773	8.19585e-05	-1.77941e-10	-1.32757
203735734	chr2:203735734:G:T	3.73698e-06	-1.0447	-1.40546	2.72291e-05	-1.02205	-1.40486	2.73012e-05	-1.02198	-1.40488
203735772	chr2:203735772:T:G	9.51744e-06	-1.51531	-7.30438e-10	6.74242e-05	-1.52019	-7.30438e-10	6.75993e-05	-1.52019	-7.30438e-10
203735980	chr2:203735980:C:T	1.20876e-05	-1.77941e-10	-1.27626	8.77736e-05	-1.77941e-10	-1.25643	8.79848e-05	-1.77941e-10	-1.25662
203736621	chr2:203736621:G:C	1.18838e-05	-1.77941e-10	-1.29326	8.61959e-05	-1.77941e-10	-1.27457	8.64043e-05	-1.77941e-10	-1.27475
203736638	chr2:203736638:C:T	1.1022e-05	-1.77941e-10	-1.36854	7.924e-05	-1.77941e-10	-1.35871	7.9457e-05	-1.77941e-10	-1.35857
203736878	chr2:203736878:A:G	9.49441e-06	-1.51773	-7.30438e-10	6.78436e-05	-1.51398	-7.30438e-10	6.80192e-05	-1.514	-7.30438e-10
203737054	chr2:203737054:A:G	1.09819e-05	-1.77941e-10	-1.37219	7.8902e-05	-1.77941e-10	-1.36298	7.91172e-05	-1.77941e-10	-1.36286
203737137	chr2:203737137:T:A	1.0622e-05	-1.77941e-10	-1.40551	7.56133e-05	-1.77941e-10	-1.40556	7.581e-05	-1.77941e-10	-1.40555
203737187	chr2:203737187:G:T	5.28262e-06	-0.856205	-1.24781	4.91529e-05	-0.578414	-1.25784	4.92751e-05	-0.578398	-1.25797
203737488	chr2:203737488:GA:G	6.05308e-06	-0.876451	-1.09142	5.6104e-05	-0.603107	-1.10088	5.62389e-05	-0.603091	-1.10109
203737636	chr2:203737636:C:T	1.10132e-05	-1.77941e-10	-1.36934	7.89578e-05	-1.77941e-10	-1.36228	7.91726e-05	-1.77941e-10	-1.36216
203737912	chr2:203737912:G:A	1.01334e-05	-1.4526	-7.30438e-10	7.05144e-05	-1.47537	-7.30438e-10	7.06958e-05	-1.4754	-7.30438e-10
203739046	chr2:203739046:G:A	5.30429e-06	-0.914092	-1.18583	4.88077e-05	-0.647001	-1.1963	4.89252e-05	-0.646985	-1.19651
203739099	chr2:203739099:T:C	1.09939e-05	-1.77941e-10	-1.3711	7.88263e-05	-1.77941e-10	-1.36394	7.90405e-05	-1.77941e-10	-1.36383
203739511	chr2:203739511:C:CA	1.18538e-05	-1.77941e-10	-1.29579	8.52946e-05	-1.77941e-10	-1.28508	8.55261e-05	-1.77941e-10	-1.28496
203739817	chr2:203739817:A:G	9.55856e-06	-1.511	-7.30438e-10	6.75528e-05	-1.51828	-7.30438e-10	6.7728e-05	-1.51829	-7.30438e-10
203739880	chr2:203739880:A:G	2.43612e-06	-1.47965	-1.39838	1.66423e-05	-1.51609	-1.40315	1.66843e-05	-1.51608	-1.40323
203740132	chr2:203740132:C:T	9.46982e-06	-1.52033	-7.30438e-10	6.73976e-05	-1.52058	-7.30438e-10	6.7573e-05	-1.52058	-7.30438e-10
203740206	chr2:203740206:A:G	1.08553e-05	-1.77941e-10	-1.38379	7.77287e-05	-1.77941e-10	-1.37796	7.79387e-05	-1.77941e-10	-1.37786
203740482	chr2:203740482:G:A	1.20477e-05	-1.77941e-10	-1.27957	8.39335e-05	-1.77941e-10	-1.30116	8.41469e-05	-1.77941e-10	-1.30122
203740565	chr2:203740565:A:T	2.43671e-06	-1.48223	-1.39556	1.6942e-05	-1.51716	-1.38424	1.69905e-05	-1.51716	-1.38398
203740620	chr2:203740620:T:C	4.23586e-06	-0.963757	-1.36109	3.13299e-05	-0.940692	-1.34592	3.14067e-05	-0.940617	-1.34615
203740732	chr2:203740732:A:T	5.6549e-06	-1.47082	-0.565093	4.36809e-05	-1.51401	-0.440274	4.38733e-05	-1.514	-0.438479
203741410	chr2:203741410:G:A	1.08445e-05	-1.77941e-10	-1.38478	7.69558e-05	-1.77941e-10	-1.38796	7.71481e-05	-1.77941e-10	-1.38806
203741492	chr2:203741492:G:A	2.43579e-06	-1.48656	-1.39161	1.70122e-05	-1.51841	-1.37884	1.70614e-05	-1.51841	-1.37855
203741624	chr2:203741624:G:T	1.3597e-05	-1.77941e-10	-1.15859	0.000103006	-1.77941e-10	-1.09641	0.000103199	-1.77941e-10	-1.09713
203742051	chr2:203742051:T:C	4.17944e-06	-1.02784	-1.31043	3.10781e-05	-1.0062	-1.28849	3.11517e-05	-1.00613	-1.28879
203742070	chr2:203742070:T:C	1.06463e-05	-1.77941e-10	-1.40322	7.56976e-05	-1.77941e-10	-1.40444	7.58937e-05	-1.77941e-10	-1.40445
203742555	chr2:203742555:T:C	9.83701e-06	-1.48229	-7.30438e-10	7.16083e-05	-1.45998	-7.30438e-10	7.17969e-05	-1.45994	-7.30438e-10
203742606	chr2:203742606:GAC:G	9.59483e-06	-1.50721	-7.30438e-10	6.77833e-05	-1.51487	-7.30438e-10	6.7959e-05	-1.51488	-7.30438e-10
203742842	chr2:203742842:G:C	2.36602e-06	-1.50176	-1.40547	1.65385e-05	-1.52012	-1.40538	1.65817e-05	-1.52012	-1.40537
203743522	chr2:203743522:A:G	5.64557e-05	-1.77941e-10	0.265017	0.000427036	-1.77941e-10	0.32568	0.000428334	-1.77941e-10	0.326118
203743692	chr2:203743692:C:T	1.65351e-05	-1.77941e-10	-0.962954	0.000113106	-1.77941e-10	-1.00287	0.000113363	-1.77941e-10	-1.00319
203743941	chr2:203743941:A:G	4.65644e-06	-0.872386	-1.3578	3.50363e-05	-0.834427	-1.34038	3.5124e-05	-0.834336	-1.34057
203744092	chr2:203744092:G:C	4.95315e-06	-0.780551	-1.38786	4.0299e-05	-0.652395	-1.38247	4.04005e-05	-0.652432	-1.38251
203744257	chr2:203744257:C:T	3.14899e-05	-1.77941e-10	-0.31877	0.000282061	-1.77941e-10	-0.0890643	0.000282715	-1.77941e-10	-0.0893465
203744551	chr2:203744551:A:G	4.66231e-06	-0.871125	-1.3578	3.5092e-05	-0.832837	-1.34038	3.51799e-05	-0.832746	-1.34057
203744595	chr2:203744595:T:G	4.8618e-06	-0.834385	-1.35264	3.66577e-05	-0.795172	-1.33439	3.67493e-05	-0.795078	-1.33459
203744679	chr2:203744679:C:T	4.48758e-06	-0.914398	-1.35273	3.37617e-05	-0.877387	-1.33448	3.38458e-05	-0.877299	-1.33467
203744937	chr2:203744937:T:C	5.02247e-05	-1.77941e-10	0.148068	0.000377745	-1.77941e-10	0.20303	0.000378886	-1.77941e-10	0.20345
203745264	chr2:203745264:A:G	4.41228e-06	-0.919858	-1.36419	3.31056e-05	-0.883502	-1.34799	3.31886e-05	-0.883414	-1.34816
203745281	chr2:203745281:A:G	5.7097e-06	-0.7642	-1.26207	3.77112e-05	-0.850445	-1.25079	3.78326e-05	-0.850391	-1.25022
203745673	chr2:203745673:C:T	4.15088e-06	-0.957351	-1.38777	2.75672e-05	-1.0357	-1.37886	2.76466e-05	-1.03566	-1.37862
203746178	chr2:203746178:G:A	5.03098e-05	-1.77941e-10	0.149762	0.000378444	-1.77941e-10	0.204879	0.000379587	-1.77941e-10	0.205299
203746472	chr2:203746472:G:A	2.60813e-06	-1.43872	-1.37109	1.73077e-05	-1.49878	-1.38125	1.73478e-05	-1.49878	-1.38155
203746805	chr2:203746805:T:G	9.46445e-06	-1.5209	-7.30438e-10	6.75909e-05	-1.51772	-7.30438e-10	6.7767e-05	-1.51771	-7.30438e-10
203747084	chr2:203747084:G:A	4.88995e-06	-0.834292	-1.34696	3.2351e-05	-0.910535	-1.34401	3.24273e-05	-0.91048	-1.34431
203747193	chr2:203747193:C:T	4.74265e-06	-0.851611	-1.36023	3.56925e-05	-0.813045	-1.3432	3.57821e-05	-0.812953	-1.34339
203747335	chr2:203747335:A:G	4.97115e-06	-0.810746	-1.35404	3.28352e-05	-0.888409	-1.35128	3.29133e-05	-0.888354	-1.35156
203748479	chr2:203748479:AATG:A	1.06228e-05	-1.77941e-10	-1.40543	7.56421e-05	-1.77941e-10	-1.40518	7.58389e-05	-1.77941e-10	-1.40517
203748931	chr2:203748931:G:A	4.78368e-06	-0.846995	-1.35623	3.61123e-05	-0.806004	-1.33855	3.62027e-05	-0.805911	-1.33874
203749785	chr2:203749785:G:A	6.42339e-06	-0.730773	-1.17772	4.25639e-05	-0.817363	-1.16282	4.27066e-05	-0.817307	-1.16212
203750149	chr2:203750149:C:T	1.05722e-05	-1.41021	-7.30438e-10	7.11232e-05	-1.46678	-7.30438e-10	7.13083e-05	-1.46677	-7.30438e-10
203751052	chr2:203751052:C:T	9.46385e-06	-1.52096	-7.30438e-10	6.77883e-05	-1.5148	-7.30438e-10	6.79644e-05	-1.5148	-7.30438e-10
203751101	chr2:203751101:A:AT	5.1008e-06	-0.739874	-1.39917	3.85627e-05	-0.687195	-1.39171	3.86636e-05	-0.687092	-1.39179
203751117	chr2:203751117:C:A	2.84691e-06	-1.48314	-1.23907	1.92592e-05	-1.51386	-1.25934	1.93031e-05	-1.51386	-1.25965
203751166	chr2:203751166:AC:A	4.6966e-06	-0.839575	-1.38202	3.10812e-05	-0.914548	-1.38004	3.11578e-05	-0.914494	-1.38023
203751209	chr2:203751209:A:G	9.46556e-06	-1.52078	-7.30438e-10	6.76282e-05	-1.51716	-7.30438e-10	6.78045e-05	-1.51716	-7.30438e-10
203751216	chr2:203751216:C:T	4.69898e-06	-0.885429	-1.33566	3.7794e-05	-0.749681	-1.34936	3.7895e-05	-0.749699	-1.34927
203751342	chr2:203751342:C:T	2.47877e-06	-1.46491	-1.39576	1.79031e-05	-1.45368	-1.39254	1.7949e-05	-1.45365	-1.3926
203751435	chr2:203751435:T:G	2.65696e-06	-1.48828	-1.30297	1.81102e-05	-1.51596	-1.31876	1.81528e-05	-1.51596	-1.319
203751501	chr2:203751501:C:T	1.09745e-05	-1.77941e-10	-1.37286	7.85351e-05	-1.77941e-10	-1.36764	7.87436e-05	-1.77941e-10	-1.36759
203752084	chr2:203752084:T:C	4.73472e-06	-0.819939	-1.39358	3.54335e-05	-0.779485	-1.38405	3.55252e-05	-0.779391	-1.38415
203752677	chr2:203752677:A:G	9.49333e-06	-1.51785	-7.30438e-10	6.73755e-05	-1.52091	-7.30438e-10	6.75506e-05	-1.52091	-7.30438e-10
203752751	chr2:203752751:C:A	1.8893e-05	-1.77941e-10	-0.829645	0.000128829	-1.77941e-10	-0.872704	0.000129126	-1.77941e-10	-0.873
203752910	chr2:203752910:A:T	1.61139e-05	-1.77941e-10	-0.988754	0.00012023	-1.77941e-10	-0.941779	0.000120577	-1.77941e-10	-0.9415
203753434	chr2:203753434:A:G	2.35044e-05	-1.77941e-10	-0.611252	0.000167216	-1.77941e-10	-0.611903	0.000167639	-1.77941e-10	-0.61197
203753823	chr2:203753823:C:T	5.16502e-06	-0.730362	-1.39617	2.22004e-05	-1.22984	-1.40124	2.22566e-05	-1.22987	-1.40128
203754575	chr2:203754575:T:C	9.56385e-06	-1.51045	-7.30438e-10	6.7572e-05	-1.51799	-7.30438e-10	6.77474e-05	-1.518	-7.30438e-10
203754674	chr2:203754674:T:C	2.62772e-06	-1.42159	-1.38074	1.77094e-05	-1.49167	-1.36543	1.77577e-05	-1.49166	-1.36531
203754741	chr2:203754741:C:T	1.19179e-05	-1.77941e-10	-1.29039	8.33569e-05	-1.77941e-10	-1.30806	8.35654e-05	-1.77941e-10	-1.30816
203754807	chr2:203754807:C:A	2.37144e-06	-1.50452	-1.40042	1.65602e-05	-1.52065	-1.40354	1.66027e-05	-1.52065	-1.40357
203754810	chr2:203754810:T:C	1.08609e-05	-1.77941e-10	-1.38327	7.76538e-05	-1.77941e-10	-1.37893	7.78592e-05	-1.77941e-10	-1.37888
203755226	chr2:203755226:A:C	1.38065e-05	-1.77941e-10	-1.1433	9.95577e-05	-1.77941e-10	-1.13045	9.98224e-05	-1.77941e-10	-1.13039
203755891	chr2:203755891:A:G	4.84008e-06	-0.80648	-1.38503	3.61309e-05	-0.771065	-1.37298	3.62236e-05	-0.770969	-1.37311
203755901	chr2:203755901:C:T	1.11175e-05	-1.77941e-10	-1.35991	7.96197e-05	-1.77941e-10	-1.35393	7.98313e-05	-1.77941e-10	-1.35387
203755970	chr2:203755970:A:G	4.82852e-06	-0.811446	-1.38245	3.60592e-05	-0.776276	-1.36975	3.61515e-05	-0.77618	-1.36989
203756528	chr2:203756528:T:C	3.36992e-05	-1.77941e-10	-0.250963	0.000248509	-1.77941e-10	-0.215712	0.000249292	-1.77941e-10	-0.215161
203756767	chr2:203756767:T:C	6.17043e-05	-1.77941e-10	0.353915	0.000467396	-1.77941e-10	0.415987	0.000468787	-1.77941e-10	0.416364
203756768	chr2:203756768:A:G	3.16693e-06	-1.39526	-1.22042	2.1986e-05	-1.47684	-1.16395	2.20534e-05	-1.47683	-1.16349
203757390	chr2:203757390:T:C	6.29152e-05	0.37335	-7.30438e-10	0.000443589	0.36371	-7.30438e-10	0.00044475	0.363727	-7.30438e-10
203757395	chr2:203757395:A:G	3.25771e-06	-1.46641	-1.121	2.16113e-05	-1.50614	-1.15184	2.16559e-05	-1.50614	-1.15237
203758005	chr2:203758005:T:G	1.0691e-05	-1.77941e-10	-1.39904	7.58485e-05	-1.77941e-10	-1.40245	7.60444e-05	-1.77941e-10	-1.40247
203758023	chr2:203758023:T:C	1.08897e-05	-1.77941e-10	-1.38062	7.80052e-05	-1.77941e-10	-1.37441	7.82163e-05	-1.77941e-10	-1.37431
203758307	chr2:203758307:C:T	7.53473e-05	-1.77941e-10	0.55367	0.000572811	-1.77941e-10	0.619367	0.000574531	-1.77941e-10	0.619769
203758317	chr2:203758317:G:C	1.06211e-05	-1.77941e-10	-1.40559	7.57984e-05	-1.77941e-10	-1.40311	7.59837e-05	-1.77941e-10	-1.40327
203758522	chr2:203758522:C:A	2.9818e-06	-1.35082	-1.32509	1.98685e-05	-1.44611	-1.29594	1.99249e-05	-1.4461	-1.29572
203758591	chr2:203758591:T:C	5.5363e-06	-0.652275	-1.40484	4.4906e-05	-0.523354	-1.40326	4.50203e-05	-0.523394	-1.40328
203758758	chr2:203758758:T:C	4.54748e-06	-0.871405	-1.38246	3.403e-05	-0.834182	-1.36976	3.41169e-05	-0.834091	-1.3699
203759178	chr2:203759178:C:T	3.18723e-06	-1.21688	-1.39241	2.78458e-05	-1.01968	-1.38483	2.79148e-05	-1.01966	-1.38497
203759265	chr2:203759265:C:T	0.000146995	-1.5209	2.74286	0.00114042	-1.51951	2.82747	0.00114409	-1.51951	2.82808
203759302	chr2:203759302:C:T	1.33036e-05	-1.77941e-10	-1.1804	9.49805e-05	-1.77941e-10	-1.17752	9.52203e-05	-1.77941e-10	-1.17759
203759333	chr2:203759333:G:A	2.74898e-06	-1.4197	-1.3375	1.87554e-05	-1.48898	-1.31072	1.88084e-05	-1.48897	-1.31051
203759373	chr2:203759373:T:C	9.62227e-06	-1.50436	-7.30438e-10	6.90705e-05	-1.49606	-7.30438e-10	6.92511e-05	-1.49605	-7.30438e-10
203759534	chr2:203759534:C:G	6.18221e-05	-1.77941e-10	0.355822	0.00046831	-1.77941e-10	0.417941	0.000469705	-1.77941e-10	0.418318
203759553	chr2:203759553:A:G	9.49533e-06	-1.51764	-7.30438e-10	6.8126e-05	-1.50983	-7.30438e-10	6.83039e-05	-1.50982	-7.30438e-10
203760245	chr2:203760245:A:G	1.06615e-05	-1.77941e-10	-1.4018	7.57795e-05	-1.77941e-10	-1.40336	7.59741e-05	-1.77941e-10	-1.40339
203760548	chr2:203760548:A:G	1.07283e-05	-1.77941e-10	-1.39556	7.65995e-05	-1.77941e-10	-1.3926	7.6801e-05	-1.77941e-10	-1.39257
203760684	chr2:203760684:T:A	1.07881e-05	-1.77941e-10	-1.39	7.7074e-05	-1.77941e-10	-1.38642	7.72818e-05	-1.77941e-10	-1.38633
203760968	chr2:203760968:C:G	5.81258e-05	-1.77941e-10	0.294171	0.000439322	-1.77941e-10	0.354044	0.000440629	-1.77941e-10	0.354417
203761532	chr2:203761532:C:T	1.27699e-05	-1.22134	-7.30438e-10	9.51256e-05	-1.17599	-7.30438e-10	9.53684e-05	-1.17604	-7.30438e-10
203761963	chr2:203761963:A:G	9.46671e-06	-1.52066	-7.30438e-10	6.75525e-05	-1.51828	-7.30438e-10	6.77285e-05	-1.51828	-7.30438e-10
203761998	chr2:203761998:T:C	3.21144e-06	-1.21483	-1.38688	2.71811e-05	-1.05781	-1.37086	2.72501e-05	-1.05778	-1.37095
203762072	chr2:203762072:T:A	2.86299e-06	-1.32418	-1.39239	2.28628e-05	-1.20333	-1.39835	2.29245e-05	-1.20331	-1.39827
203762319	chr2:203762319:G:A	9.62913e-06	-1.50365	-7.30438e-10	6.99004e-05	-1.48412	-7.30438e-10	7.00818e-05	-1.48412	-7.30438e-10
203762624	chr2:203762624:T:C	1.68586e-05	-1.77941e-10	-0.943579	0.000117934	-1.77941e-10	-0.961064	0.000118208	-1.77941e-10	-0.961339
203762684	chr2:203762684:G:A	3.73089e-06	-1.34003	-1.11176	2.57601e-05	-1.42219	-1.06017	2.58364e-05	-1.42218	-1.05982
203762777	chr2:203762777:T:C	5.07907e-06	-0.760694	-1.38262	3.73202e-05	-0.718451	-1.3932	3.74238e-05	-0.718348	-1.39313
203763605	chr2:203763605:A:G	3.67447e-06	-1.29525	-1.17178	2.4919e-05	-1.38803	-1.12752	2.49913e-05	-1.38802	-1.12724
203763693	chr2:203763693:G:A	1.74247e-05	-1.77941e-10	-0.91055	0.000124887	-1.77941e-10	-0.903782	0.000125263	-1.77941e-10	-0.903367
203764072	chr2:203764072:A:C	3.51121e-06	-1.23199	-1.28049	2.34882e-05	-1.30417	-1.27051	2.3544e-05	-1.3042	-1.27071
203764087	chr2:203764087:G:A	3.84903e-06	-1.31083	-1.10979	2.63993e-05	-1.3999	-1.05795	2.64773e-05	-1.39989	-1.05761
203764301	chr2:203764301:T:A	3.45934e-05	-0.224775	-7.30438e-10	0.000217808	-0.347574	-7.30438e-10	0.000218402	-0.34745	-7.30438e-10
203764698	chr2:203764698:C:T	3.90842e-06	-1.28078	-1.12453	2.65862e-05	-1.37689	-1.07391	2.66646e-05	-1.37687	-1.07358
203765318	chr2:203765318:A:T	1.10012e-05	-1.77941e-10	-1.37043	7.89548e-05	-1.77941e-10	-1.36231	7.91699e-05	-1.77941e-10	-1.36219
203765637	chr2:203765637:G:A	9.73893e-06	-1.49231	-7.30438e-10	7.06469e-05	-1.4735	-7.30438e-10	7.0832e-05	-1.47347	-7.30438e-10
203765969	chr2:203765969:T:G	2.5622e-06	-1.51638	-1.31119	1.79245e-05	-1.51945	-1.32557	1.79673e-05	-1.51945	-1.32578
203766145	chr2:203766145:T:C	1.21593e-05	-1.77941e-10	-1.27034	8.73513e-05	-1.77941e-10	-1.26125	8.76037e-05	-1.77941e-10	-1.26096
203766293	chr2:203766293:T:G	3.0204e-06	-1.2796	-1.38345	1.99273e-05	-1.36981	-1.36929	1.99816e-05	-1.36979	-1.36919
203766848	chr2:203766848:A:G	1.41104e-05	-1.77941e-10	-1.12153	0.000102723	-1.77941e-10	-1.09915	0.000102956	-1.77941e-10	-1.09949
203766900	chr2:203766900:C:T	0.000127735	1.08152	-7.30438e-10	0.000725027	0.85502	-7.30438e-10	0.000727104	0.855284	-7.30438e-10
203766989	chr2:203766989:A:G	2.2085e-05	-0.673539	-7.30438e-10	0.000163242	-0.635957	-7.30438e-10	0.000163684	-0.635849	-7.30438e-10
203767234	chr2:203767234:T:C	5.90759e-05	-1.77941e-10	0.310385	0.000446105	-1.77941e-10	0.369366	0.000447452	-1.77941e-10	0.369784
203767348	chr2:203767348:C:T	3.89988e-06	-1.29316	-1.11434	2.66377e-05	-1.38622	-1.06264	2.67164e-05	-1.3862	-1.06231
203767657	chr2:203767657:T:C	4.14449e-05	-1.77941e-10	-0.044073	0.00031	-1.77941e-10	0.00538197	0.00031095	-1.77941e-10	0.0058479
203768087	chr2:203768087:T:C	3.44899e-06	-1.36277	-1.16759	2.38421e-05	-1.43845	-1.12129	2.39121e-05	-1.43843	-1.12097
203768138	chr2:203768138:A:T	3.97504e-06	-1.34076	-1.04764	2.79964e-05	-1.38902	-1.01009	2.8068e-05	-1.389	-1.01015
203768352	chr2:203768352:C:T	4.59193e-06	-0.850357	-1.39378	2.76298e-05	-1.02664	-1.38566	2.76971e-05	-1.0267	-1.38575
203768433	chr2:203768433:G:A	3.86169e-06	-1.32107	-1.09626	2.65853e-05	-1.40745	-1.04338	2.66642e-05	-1.40743	-1.04303
203768537	chr2:203768537:C:A	3.35451e-06	-1.36045	-1.19768	2.30833e-05	-1.4367	-1.15538	2.31507e-05	-1.43669	-1.15507
203768579	chr2:203768579:G:A	1.2461e-05	-1.77941e-10	-1.24583	8.96242e-05	-1.77941e-10	-1.23556	8.98846e-05	-1.77941e-10	-1.23526
203768792	chr2:203768792:T:A	1.0688e-05	-1.77941e-10	-1.39932	7.57468e-05	-1.77941e-10	-1.40379	7.59427e-05	-1.77941e-10	-1.40381
203769026	chr2:203769026:A:G	2.85474e-06	-1.35784	-1.36162	1.97564e-05	-1.3974	-1.35031	1.98077e-05	-1.39738	-1.35033
203769238	chr2:203769238:G:A	4.8319e-05	-1.77941e-10	0.109386	0.000363188	-1.77941e-10	0.163732	0.000364309	-1.77941e-10	0.164217
203769281	chr2:203769281:C:T	5.60168e-06	-0.640286	-1.40509	4.26117e-05	-0.573836	-1.40522	4.27266e-05	-0.573726	-1.40524
203769412	chr2:203769412:C:T	1.16887e-05	-1.77941e-10	-1.30982	8.51744e-05	-1.77941e-10	-1.28649	8.54073e-05	-1.77941e-10	-1.28635
203769458	chr2:203769458:T:C	6.4554e-05	-1.77941e-10	0.399064	0.000486443	-1.77941e-10	0.455931	0.000487984	-1.77941e-10	0.456497
203769698	chr2:203769698:A:G	1.07947e-05	-1.77941e-10	-1.38938	7.71198e-05	-1.77941e-10	-1.38583	7.73235e-05	-1.77941e-10	-1.38579
203769771	chr2:203769771:C:A	1.0738e-05	-1.77941e-10	-1.39465	7.66664e-05	-1.77941e-10	-1.39173	7.68684e-05	-1.77941e-10	-1.39169
203769846	chr2:203769846:A:T	1.27279e-05	-0.560346	-0.664293	8.81589e-05	-0.635256	-0.616792	8.85031e-05	-0.635191	-0.615557
203769951	chr2:203769951:A:T	2.83165e-06	-1.32965	-1.39793	2.25721e-05	-1.21252	-1.40195	2.26326e-05	-1.21251	-1.40188
203770007	chr2:203770007:C:T	7.45883e-06	-0.655521	-1.10352	5.14476e-05	-0.737496	-1.05313	5.16368e-05	-0.737438	-1.05211
203770044	chr2:203770044:G:A	5.79147e-06	-0.98266	-1.02939	4.4847e-05	-0.942113	-0.985819	4.49971e-05	-0.942063	-0.985125
203770087	chr2:203770087:T:C	9.72303e-06	-1.49394	-7.30438e-10	6.82795e-05	-1.50758	-7.30438e-10	6.84562e-05	-1.50759	-7.30438e-10
203770167	chr2:203770167:G:T	1.12128e-05	-1.77941e-10	-1.35138	7.88129e-05	-1.77941e-10	-1.36411	7.90081e-05	-1.77941e-10	-1.36424
203770520	chr2:203770520:A:G	1.06487e-05	-1.77941e-10	-1.403	7.56426e-05	-1.77941e-10	-1.40517	7.58383e-05	-1.77941e-10	-1.40518
203770663	chr2:203770663:A:G	1.06765e-05	-1.77941e-10	-1.40039	7.64396e-05	-1.77941e-10	-1.39469	7.664e-05	-1.77941e-10	-1.39467
203770724	chr2:203770724:C:T	2.73101e-06	-1.36176	-1.40201	2.15871e-05	-1.25457	-1.40452	2.16443e-05	-1.25456	-1.40449
203770925	chr2:203770925:G:A	1.07584e-05	-1.77941e-10	-1.39275	7.6494e-05	-1.77941e-10	-1.39398	7.66868e-05	-1.77941e-10	-1.39406
203770965	chr2:203770965:C:T	1.64554e-05	-1.77941e-10	-0.967786	0.000120686	-1.77941e-10	-0.937999	0.000120948	-1.77941e-10	-0.938428
203770970	chr2:203770970:C:T	8.27959e-06	-0.741781	-0.912864	5.72014e-05	-0.809458	-0.875152	5.74123e-05	-0.8094	-0.874126
203771465	chr2:203771465:C:T	1.08506e-05	-1.77941e-10	-1.38421	7.66429e-05	-1.77941e-10	-1.39203	7.68367e-05	-1.77941e-10	-1.3921
203771467	chr2:203771467:A:G	4.28735e-06	-1.22341	-1.08936	2.95455e-05	-1.32275	-1.02251	2.96394e-05	-1.32272	-1.02196
203771749	chr2:203771749:C:T	3.62202e-06	-1.08703	-1.39438	2.67854e-05	-1.0557	-1.38764	2.68612e-05	-1.05562	-1.38748
203771759	chr2:203771759:A:G	1.14787e-05	-1.77941e-10	-1.32795	8.04163e-05	-1.77941e-10	-1.34397	8.06221e-05	-1.77941e-10	-1.34401
203772439	chr2:203772439:G:T	3.74164e-06	-1.50537	-0.943547	3.14217e-05	-1.42994	-0.853751	3.1512e-05	-1.42992	-0.853493
203774054	chr2:203774054:A:T	3.62624e-06	-1.50552	-0.974722	2.65227e-05	-1.52058	-0.932614	2.66107e-05	-1.52058	-0.931896
203774353	chr2:203774353:T:C	2.9012e-06	-1.42173	-1.28158	2.17063e-05	-1.38323	-1.27035	2.17701e-05	-1.3832	-1.27005
203774443	chr2:203774443:G:A	1.13171e-05	-1.77941e-10	-1.34212	7.94605e-05	-1.77941e-10	-1.35593	7.96645e-05	-1.77941e-10	-1.35596
203774716	chr2:203774716:G:A	5.43061e-05	0.226198	-7.30438e-10	0.000501603	0.486619	-7.30438e-10	0.000503012	0.486828	-7.30438e-10
203774774	chr2:203774774:G:A	1.64379e-05	-0.968851	-7.30438e-10	0.000109384	-1.03632	-7.30438e-10	0.000109665	-1.03635	-7.30438e-10
203775181	chr2:203775181:T:C	1.06556e-05	-1.77941e-10	-1.40236	7.56595e-05	-1.77941e-10	-1.40495	7.58557e-05	-1.77941e-10	-1.40495
203775670	chr2:203775670:C:G	2.10659e-05	-1.77941e-10	-0.720784	0.000153864	-1.77941e-10	-0.695118	0.000154335	-1.77941e-10	-0.694663
203775798	chr2:203775798:C:T	1.50651e-05	-1.77941e-10	-1.05606	0.00011013	-1.77941e-10	-1.02952	0.000110374	-1.77941e-10	-1.02991
203776534	chr2:203776534:A:C	1.3502e-05	-1.77941e-10	-1.1656	9.79215e-05	-1.77941e-10	-1.14702	9.82043e-05	-1.77941e-10	-1.14674
203776960	chr2:203776960:C:T	1.01624e-05	-1.44975	-7.30438e-10	7.1357e-05	-1.46349	-7.30438e-10	7.15423e-05	-1.4635	-7.30438e-10
203777137	chr2:203777137:G:A	2.60903e-06	-1.46361	-1.34585	1.8114e-05	-1.50262	-1.33189	1.81653e-05	-1.50262	-1.33165
203777176	chr2:203777176:T:C	1.12087e-05	-1.77941e-10	-1.35174	7.91257e-05	-1.77941e-10	-1.36015	7.93204e-05	-1.77941e-10	-1.36029
203777517	chr2:203777517:A:G	1.44624e-05	-1.77941e-10	-1.09689	0.000103629	-1.77941e-10	-1.09037	0.000103931	-1.77941e-10	-1.09006
203777599	chr2:203777599:A:G	3.86299e-06	-1.0124	-1.40459	2.87753e-05	-0.967106	-1.40457	2.88517e-05	-0.967026	-1.40459
203777739	chr2:203777739:C:A	5.41008e-06	-1.11962	-0.960558	3.72892e-05	-1.2358	-0.876689	3.7412e-05	-1.23577	-0.876023
203777810	chr2:203777810:G:A	3.92954e-06	-0.996101	-1.40382	2.93387e-05	-0.948526	-1.40376	2.94164e-05	-0.948444	-1.40379
203778471	chr2:203778471:A:G	6.81335e-06	-1.5143	-0.33525	5.73342e-05	-1.45645	-0.225841	5.7497e-05	-1.45644	-0.225617
203778475	chr2:203778475:A:G	1.06762e-05	-1.77941e-10	-1.40042	7.5986e-05	-1.77941e-10	-1.40064	7.61813e-05	-1.77941e-10	-1.40067
203778534	chr2:203778534:T:C	1.72335e-05	-0.92158	-7.30438e-10	0.000138259	-0.802061	-7.30438e-10	0.000138653	-0.801814	-7.30438e-10
203778988	chr2:203778988:C:T	4.50537e-06	-0.858175	-1.40499	3.37702e-05	-0.806604	-1.40501	3.38603e-05	-0.806515	-1.40503
203779085	chr2:203779085:G:T	1.0154e-05	-0.149951	-1.30062	8.48217e-05	-0.0276119	-1.26303	8.50305e-05	-0.0274844	-1.26329
203779706	chr2:203779706:C:G	1.07152e-05	-1.77941e-10	-1.39677	7.62669e-05	-1.77941e-10	-1.39695	7.6462e-05	-1.77941e-10	-1.39699
203780316	chr2:203780316:G:A	1.57119e-05	-1.77941e-10	-1.01402	0.000117133	-1.77941e-10	-0.96788	0.000117336	-1.77941e-10	-0.96874
203780866	chr2:203780866:A:G	1.09025e-05	-1.77941e-10	-1.37945	7.83125e-05	-1.77941e-10	-1.37048	7.85088e-05	-1.77941e-10	-1.37058
203781465	chr2:203781465:G:C	5.5761e-06	-1.19519	-0.854754	3.93916e-05	-1.29851	-0.75913	3.9525e-05	-1.29848	-0.758369
203781602	chr2:203781602:T:C	1.00145e-05	-1.46441	-7.30438e-10	6.98697e-05	-1.48456	-7.30438e-10	7.00501e-05	-1.48458	-7.30438e-10
203781776	chr2:203781776:C:G	7.05877e-06	-1.49923	-0.314938	6.07501e-05	-1.41976	-0.204665	6.09228e-05	-1.41974	-0.204439
203782538	chr2:203782538:A:G	4.37201e-06	-1.2371	-1.05612	3.04689e-05	-1.33229	-0.982189	3.05699e-05	-1.33227	-0.981498
203782579	chr2:203782579:G:A	2.89467e-06	-1.46608	-1.23948	2.03139e-05	-1.504	-1.21589	2.03741e-05	-1.504	-1.21552
203782902	chr2:203782902:T:C	2.86131e-06	-1.4533	-1.26386	1.99377e-05	-1.4966	-1.24198	1.99962e-05	-1.4966	-1.24164
203783787	chr2:203783787:T:C	2.18125e-05	-1.77941e-10	-0.685957	0.000157245	-1.77941e-10	-0.673386	0.000157728	-1.77941e-10	-0.672916
203783842	chr2:203783842:A:G	9.47402e-06	-1.51988	-7.30438e-10	6.75297e-05	-1.51862	-7.30438e-10	6.77053e-05	-1.51862	-7.30438e-10
203783938	chr2:203783938:T:C	2.57811e-06	-1.42008	-1.4013	2.01008e-05	-1.33337	-1.39705	2.01513e-05	-1.33337	-1.39715
203784017	chr2:203784017:T:C	1.16453e-05	-1.77941e-10	-1.31353	8.1475e-05	-1.77941e-10	-1.33089	8.16833e-05	-1.77941e-10	-1.33094
203784553	chr2:203784553:G:A	5.52962e-06	-0.958702	-1.09962	3.89747e-05	-1.02165	-1.04663	3.91186e-05	-1.0216	-1.04558
203784672	chr2:203784672:T:C	2.66074e-06	-1.42177	-1.36806	2.0869e-05	-1.33666	-1.35627	2.09182e-05	-1.33665	-1.35652
203784752	chr2:203784752:GGTGTTTGGAT:G	3.75995e-06	-1.03851	-1.40552	2.79947e-05	-0.99366	-1.40552	2.80695e-05	-0.99358	-1.40552
203784861	chr2:203784861:G:A	3.33379e-06	-1.51389	-1.05044	2.46478e-05	-1.52051	-1.00599	2.4731e-05	-1.52051	-1.00522
203785018	chr2:203785018:A:C	9.94679e-06	-1.47119	-7.30438e-10	6.94841e-05	-1.49009	-7.30438e-10	6.96636e-05	-1.49011	-7.30438e-10
203785307	chr2:203785307:G:A	2.90398e-05	-0.399771	-7.30438e-10	0.00019976	-0.434073	-7.30438e-10	0.000200297	-0.433983	-7.30438e-10
203785605	chr2:203785605:C:G	3.92251e-06	-1.00663	-1.39507	2.92932e-05	-0.952906	-1.40093	2.93734e-05	-0.95282	-1.40088
203785829	chr2:203785829:T:C	1.1832e-05	-1.77941e-10	-1.29763	8.26442e-05	-1.77941e-10	-1.31664	8.28502e-05	-1.77941e-10	-1.31675
203786140	chr2:203786140:A:T	2.62234e-06	-1.40088	-1.40349	2.07209e-05	-1.30253	-1.39752	2.07738e-05	-1.30252	-1.39757
203786183	chr2:203786183:C:A	1.1832e-05	-1.77941e-10	-1.29763	8.26442e-05	-1.77941e-10	-1.31664	8.28502e-05	-1.77941e-10	-1.31675
203786301	chr2:203786301:T:A	3.03696e-05	-1.77941e-10	-0.354996	0.000238167	-1.77941e-10	-0.258217	0.000238318	-1.77941e-10	-0.260178
203786633	chr2:203786633:TCAA:T	9.72174e-06	-1.49407	-7.30438e-10	6.82991e-05	-1.50729	-7.30438e-10	6.84759e-05	-1.5073	-7.30438e-10
203786803	chr2:203786803:A:G	1.09819e-05	-1.77941e-10	-1.37219	7.79115e-05	-1.77941e-10	-1.37562	7.81051e-05	-1.77941e-10	-1.37573
203787202	chr2:203787202:A:G	9.65135e-06	-1.50134	-7.30438e-10	6.79587e-05	-1.51229	-7.30438e-10	6.81348e-05	-1.5123	-7.30438e-10
203787410	chr2:203787410:A:G	1.30175e-05	-1.77941e-10	-1.20214	9.32628e-05	-1.77941e-10	-1.19577	9.35301e-05	-1.77941e-10	-1.1955
203787541	chr2:203787541:G:A	3.18412e-06	-1.33684	-1.27343	2.24412e-05	-1.37848	-1.24181	2.25016e-05	-1.37846	-1.24174
203787913	chr2:203787913:G:A	1.38343e-05	-1.77941e-10	-1.14129	0.000100355	-1.77941e-10	-1.12247	0.00010065	-1.77941e-10	-1.12214
203787933	chr2:203787933:G:A	3.054e-05	-1.77941e-10	-0.3494	0.000239547	-1.77941e-10	-0.252441	0.000239696	-1.77941e-10	-0.254416
203788314	chr2:203788314:G:T	1.06445e-05	-1.77941e-10	-1.40339	7.57616e-05	-1.77941e-10	-1.4036	7.59571e-05	-1.77941e-10	-1.40362
203788370	chr2:203788370:A:T	2.27494e-05	-1.77941e-10	-0.643899	0.000166205	-1.77941e-10	-0.61797	0.000166687	-1.77941e-10	-0.617666
203789137	chr2:203789137:G:A	2.96848e-06	-1.39208	-1.2883	2.37767e-05	-1.29585	-1.26663	2.38282e-05	-1.29584	-1.26707
203789163	chr2:203789163:C:T	3.83491e-06	-1.01974	-1.40455	2.8499e-05	-0.976767	-1.40455	2.85761e-05	-0.976686	-1.40453
203789172	chr2:203789172:T:C	1.08307e-05	-1.77941e-10	-1.38605	7.7426e-05	-1.77941e-10	-1.38187	7.76308e-05	-1.77941e-10	-1.38182
203789205	chr2:203789205:T:C	1.07551e-05	-1.77941e-10	-1.39306	7.64015e-05	-1.77941e-10	-1.39519	7.65949e-05	-1.77941e-10	-1.39526
203789240	chr2:203789240:C:T	1.35185e-05	-1.77941e-10	-1.16438	9.83771e-05	-1.77941e-10	-1.14238	9.86386e-05	-1.77941e-10	-1.14232
203789264	chr2:203789264:G:A	1.21933e-05	-1.77941e-10	-1.26756	8.5057e-05	-1.77941e-10	-1.28787	8.53263e-05	-1.77941e-10	-1.2873
203789361	chr2:203789361:T:A	1.07534e-05	-1.77941e-10	-1.39322	7.63909e-05	-1.77941e-10	-1.39533	7.65844e-05	-1.77941e-10	-1.39539
203789653	chr2:203789653:A:T	9.47212e-06	-1.52008	-7.30438e-10	6.76577e-05	-1.51673	-7.30438e-10	6.78338e-05	-1.51673	-7.30438e-10
203789656	chr2:203789656:G:T	2.28909e-05	-1.77941e-10	-0.6377	0.000167255	-1.77941e-10	-0.611669	0.000167741	-1.77941e-10	-0.611364
203790257	chr2:203790257:C:T	2.66282e-06	-1.48729	-1.30176	1.94589e-05	-1.50038	-1.26251	1.95048e-05	-1.50039	-1.26274
203790772	chr2:203790772:CATA:C	6.07672e-05	0.338613	-7.30438e-10	0.000563829	0.603561	-7.30438e-10	0.000565414	0.603772	-7.30438e-10
203790874	chr2:203790874:A:T	2.90748e-06	-1.34328	-1.35788	2.34192e-05	-1.23269	-1.34494	2.34739e-05	-1.23269	-1.34521
203791043	chr2:203791043:A:G	1.07487e-05	-1.77941e-10	-1.39365	7.63605e-05	-1.77941e-10	-1.39572	7.65539e-05	-1.77941e-10	-1.39579
203791286	chr2:203791286:C:T	1.15405e-05	-1.77941e-10	-1.32258	8.07979e-05	-1.77941e-10	-1.33924	8.10002e-05	-1.77941e-10	-1.33933
203791358	chr2:203791358:T:C	1.85545e-05	-1.77941e-10	-0.847723	0.000133824	-1.77941e-10	-0.834663	0.00013423	-1.77941e-10	-0.834228
203791494	chr2:203791494:A:G	1.10082e-05	-1.77941e-10	-1.3698	7.81003e-05	-1.77941e-10	-1.3732	7.82942e-05	-1.77941e-10	-1.37331
203791972	chr2:203791972:G:T	4.294e-05	-1.77941e-10	-0.00863344	0.000320955	-1.77941e-10	0.040112	0.000321946	-1.77941e-10	0.0405983
203792734	chr2:203792734:C:T	9.85028e-06	-1.48094	-7.30438e-10	6.80558e-05	-1.51086	-7.30438e-10	6.82335e-05	-1.51085	-7.30438e-10
203793632	chr2:203793632:T:TC	1.89606e-05	-1.77941e-10	-0.826076	0.000139026	-1.77941e-10	-0.796528	0.000139419	-1.77941e-10	-0.796299
203793668	chr2:203793668:G:A	1.06516e-05	-1.77941e-10	-1.40273	7.58142e-05	-1.77941e-10	-1.4029	7.60097e-05	-1.77941e-10	-1.40292
203793928	chr2:203793928:A:T	2.86609e-06	-1.42881	-1.28668	1.9757e-05	-1.48111	-1.26657	1.98146e-05	-1.48112	-1.26625
203793957	chr2:203793957:T:A	1.06344e-05	-1.77941e-10	-1.40435	7.57172e-05	-1.77941e-10	-1.40418	7.59152e-05	-1.77941e-10	-1.40417
203794067	chr2:203794067:A:T	1.65991e-05	-1.77941e-10	-0.959088	0.000121192	-1.77941e-10	-0.933815	0.000121542	-1.77941e-10	-0.933527
203794563	chr2:203794563:C:T	9.29461e-06	-0.133754	-1.40525	5.45783e-05	-0.327567	-1.40399	5.47293e-05	-0.327426	-1.40396
203794818	chr2:203794818:C:T	2.4904e-06	-1.51371	-1.34228	1.77293e-05	-1.5208	-1.33517	1.77786e-05	-1.5208	-1.33499
203795262	chr2:203795262:A:C	7.22206e-06	-1.44275	-0.348547	6.18424e-05	-1.35714	-0.249464	6.19352e-05	-1.35708	-0.25062
203795513	chr2:203795513:C:T	3.0235e-05	-1.47758	1.11814	0.00021977	-1.4649	1.12629	0.000220374	-1.46493	1.12647
203796025	chr2:203796025:ATAT:A	6.60979e-06	-0.915161	-0.964726	5.7538e-05	-0.779212	-0.899531	5.76798e-05	-0.779176	-0.899704
203796474	chr2:203796474:G:A	3.72817e-06	-1.09398	-1.35854	2.39987e-05	-1.16062	-1.39257	2.40615e-05	-1.16072	-1.39245
203796700	chr2:203796700:G:A	9.79593e-06	-1.48647	-7.30438e-10	6.86875e-05	-1.50162	-7.30438e-10	6.88651e-05	-1.50164	-7.30438e-10
203796801	chr2:203796801:G:A	1.14555e-05	-1.47651	0.146542	0.000108866	-1.50313	0.462059	0.000108833	-1.50313	0.459158
203796887	chr2:203796887:G:A	7.85237e-06	-0.920183	-0.787439	6.72847e-05	-0.813654	-0.708603	6.74472e-05	-0.813648	-0.708792
203796898	chr2:203796898:A:G	1.21537e-05	-0.305226	-0.965577	0.000111176	-0.108154	-0.911924	0.000111391	-0.108219	-0.912518
203796950	chr2:203796950:C:T	6.94859e-06	-0.529941	-1.29996	5.89105e-05	-0.398507	-1.25666	5.90546e-05	-0.398412	-1.25691
203797172	chr2:203797172:A:G	1.1286e-05	-1.77941e-10	-1.34487	8.10966e-05	-1.77941e-10	-1.33555	8.13204e-05	-1.77941e-10	-1.33539
203797306	chr2:203797306:T:C	7.44434e-06	-0.508893	-1.25209	6.39244e-05	-0.376625	-1.19686	6.40776e-05	-0.376529	-1.19716
203797393	chr2:203797393:G:A	1.11043e-05	-0.332913	-1.02819	0.000100969	-0.137989	-0.978385	0.000101169	-0.138054	-0.978938
203797408	chr2:203797408:A:G	1.14546e-05	-1.77941e-10	-1.33005	8.03122e-05	-1.77941e-10	-1.34527	8.05179e-05	-1.77941e-10	-1.34531
203797704	chr2:203797704:A:G	1.42478e-05	-1.11184	-7.30438e-10	0.000125379	-0.899847	-7.30438e-10	0.000125704	-0.899858	-7.30438e-10
203798662	chr2:203798662:T:C	1.12306e-05	-1.77941e-10	-1.3498	7.90697e-05	-1.77941e-10	-1.36086	7.92622e-05	-1.77941e-10	-1.36102
203799296	chr2:203799296:A:G	1.09173e-05	-1.77941e-10	-1.37809	7.79828e-05	-1.77941e-10	-1.3747	7.81794e-05	-1.77941e-10	-1.37478
203799564	chr2:203799564:C:G	9.82913e-06	-1.48309	-7.30438e-10	6.8862e-05	-1.49908	-7.30438e-10	6.90401e-05	-1.4991	-7.30438e-10
203799565	chr2:203799565:C:G	3.00811e-05	-1.47465	1.1101	0.000218718	-1.46128	1.11788	0.000219318	-1.46131	1.11805
203799731	chr2:203799731:C:T	1.07026e-05	-1.77941e-10	-1.39795	7.66025e-05	-1.77941e-10	-1.39256	7.68074e-05	-1.77941e-10	-1.39249
203799884	chr2:203799884:G:A	1.06393e-05	-1.77941e-10	-1.40388	7.5771e-05	-1.77941e-10	-1.40347	7.59669e-05	-1.77941e-10	-1.40349
203800092	chr2:203800092:C:T	9.96036e-06	-1.46982	-7.30438e-10	7.08098e-05	-1.47119	-7.30438e-10	7.0995e-05	-1.47118	-7.30438e-10
203800372	chr2:203800372:T:C	1.99113e-05	-1.77941e-10	-0.777152	0.000145414	-1.77941e-10	-0.751607	0.000145852	-1.77941e-10	-0.75119
203800646	chr2:203800646:T:C	9.26904e-06	-1.04284	-0.498917	7.76419e-05	-0.948422	-0.43066	7.78019e-05	-0.948418	-0.431202
203800772	chr2:203800772:A:G	9.48741e-06	-1.51847	-7.30438e-10	6.83072e-05	-1.50717	-7.30438e-10	6.84839e-05	-1.50719	-7.30438e-10
203800812	chr2:203800812:T:C	1.95236e-05	-0.214058	-0.582754	0.000136204	-0.31576	-0.501276	0.000136434	-0.315748	-0.502199
203800850	chr2:203800850:A:G	1.23182e-05	-1.25736	-7.30438e-10	9.50187e-05	-1.17712	-7.30438e-10	9.5282e-05	-1.17694	-7.30438e-10
203800938	chr2:203800938:CA:C	2.02379e-05	-0.183387	-0.577494	0.000190044	0.0195124	-0.503445	0.000190367	0.0194439	-0.504274
203801709	chr2:203801709:C:T	1.07413e-05	-1.39434	-7.30438e-10	7.30226e-05	-1.44042	-7.30438e-10	7.32097e-05	-1.44046	-7.30438e-10
203802470	chr2:203802470:A:G	1.15388e-05	-1.32272	-7.30438e-10	8.65521e-05	-1.27044	-7.30438e-10	8.67721e-05	-1.2705	-7.30438e-10
203802607	chr2:203802607:CATGATAGA:C	4.64564e-06	-0.867151	-1.36536	3.26898e-05	-0.891898	-1.35223	3.27861e-05	-0.891849	-1.35193
203802683	chr2:203802683:C:T	1.53235e-05	-0.176274	-0.862779	0.000142189	0.0289499	-0.802986	0.000142435	0.0288806	-0.803783
203802747	chr2:203802747:GGA:G	1.55107e-05	-0.165143	-0.861763	0.00014402	0.0406792	-0.801915	0.000144269	0.0406095	-0.802713
203803235	chr2:203803235:A:G	2.59945e-05	-1.77941e-10	-0.510553	0.000232408	-1.77941e-10	-0.282693	0.000230938	-1.77941e-10	-0.291636
203803422	chr2:203803422:A:G	4.90593e-06	-0.909102	-1.26889	3.19344e-05	-1.00637	-1.26114	3.20198e-05	-1.00638	-1.26105
203803598	chr2:203803598:G:GT	1.94261e-05	-1.77941e-10	-0.801819	0.000142713	-1.77941e-10	-0.77035	0.00014312	-1.77941e-10	-0.770101
203803733	chr2:203803733:G:C	2.85968e-05	-1.51813	1.10299	0.000205006	-1.51491	1.10676	0.00020558	-1.51492	1.10697
203804177	chr2:203804177:G:A	9.48686e-06	-1.51853	-7.30438e-10	6.77742e-05	-1.51501	-7.30438e-10	6.79498e-05	-1.51502	-7.30438e-10
203804929	chr2:203804929:C:T	1.3223e-05	-1.77941e-10	-1.18648	9.4753e-05	-1.77941e-10	-1.17992	9.50239e-05	-1.77941e-10	-1.17966
203805472	chr2:203805472:G:C	3.62998e-06	-1.49889	-0.980321	2.64085e-05	-1.50362	-0.953888	2.64923e-05	-1.50363	-0.953296
203805638	chr2:203805638:TG:T	3.28345e-06	-1.49926	-1.08028	2.39225e-05	-1.50379	-1.05257	2.39955e-05	-1.50381	-1.05211
203805812	chr2:203805812:C:T	3.26118e-06	-1.49873	-1.08762	2.40809e-05	-1.49393	-1.05585	2.41545e-05	-1.49394	-1.05537
203805976	chr2:203805976:C:T	2.68368e-06	-1.48796	-1.29329	1.89644e-05	-1.51463	-1.27399	1.90196e-05	-1.51463	-1.27369
203806673	chr2:203806673:A:G	1.07804e-05	-1.77941e-10	-1.39071	7.73042e-05	-1.77941e-10	-1.38344	7.75125e-05	-1.77941e-10	-1.38335
203806706	chr2:203806706:A:G	1.06626e-05	-1.77941e-10	-1.4017	7.56778e-05	-1.77941e-10	-1.4047	7.58738e-05	-1.77941e-10	-1.40471
203807125	chr2:203807125:A:G	9.73605e-06	-1.4926	-7.30438e-10	6.83948e-05	-1.50589	-7.30438e-10	6.85718e-05	-1.5059	-7.30438e-10
203807141	chr2:203807141:C:A	2.80522e-06	-1.50026	-1.2367	2.00289e-05	-1.51923	-1.21478	2.00885e-05	-1.51923	-1.2144
203807398	chr2:203807398:A:G	7.48381e-06	-0.464907	-1.29079	6.40284e-05	-0.329135	-1.24273	6.41846e-05	-0.329037	-1.24299
203807401	chr2:203807401:G:C	3.83896e-06	-1.49489	-0.928343	2.85927e-05	-1.48969	-0.888349	2.86826e-05	-1.48971	-0.88779
203807459	chr2:203807459:G:A	8.0051e-06	-0.976987	-0.711373	7.72631e-05	-0.759062	-0.624911	7.74457e-05	-0.759096	-0.625113
203807992	chr2:203807992:G:A	2.17557e-05	-0.688562	-7.30438e-10	0.000129898	-0.86444	-7.30438e-10	0.000130231	-0.864473	-7.30438e-10
203808086	chr2:203808086:A:G	3.64133e-06	-1.50737	-0.968716	2.70395e-05	-1.50347	-0.930417	2.71239e-05	-1.50349	-0.929881
203808345	chr2:203808345:C:A	1.10006e-05	-1.77941e-10	-1.37049	7.76027e-05	-1.77941e-10	-1.37959	7.77947e-05	-1.77941e-10	-1.37971
203808480	chr2:203808480:A:G	1.42161e-05	-1.77941e-10	-1.11406	0.000102304	-1.77941e-10	-1.10324	0.000102574	-1.77941e-10	-1.1032
203808704	chr2:203808704:A:G	3.83081e-06	-1.49702	-0.928343	2.8527e-05	-1.49199	-0.888349	2.86167e-05	-1.49201	-0.88779
203809203	chr2:203809203:A:G	1.1168e-05	-1.77941e-10	-1.35539	7.95528e-05	-1.77941e-10	-1.35477	7.97579e-05	-1.77941e-10	-1.35479
203809915	chr2:203809915:G:A	3.43319e-06	-1.49494	-1.04001	2.54271e-05	-1.48973	-1.00564	2.55052e-05	-1.48975	-1.00515
203810006	chr2:203810006:T:C	9.4636e-06	-1.52098	-7.30438e-10	6.74648e-05	-1.51958	-7.30438e-10	6.76405e-05	-1.51958	-7.30438e-10
203810939	chr2:203810939:C:T	3.93481e-06	-1.49489	-0.903682	2.93246e-05	-1.48969	-0.863074	2.94171e-05	-1.48971	-0.862505
203811082	chr2:203811082:T:A	1.06319e-05	-1.77941e-10	-1.40458	7.56354e-05	-1.77941e-10	-1.40526	7.58317e-05	-1.77941e-10	-1.40527
203811188	chr2:203811188:A:G	3.71528e-06	-1.50598	-0.950005	2.76041e-05	-1.50189	-0.911336	2.76904e-05	-1.5019	-0.910794
203811450	chr2:203811450:G:A	3.7245e-06	-1.5035	-0.950005	2.7681e-05	-1.49911	-0.911336	2.77676e-05	-1.49912	-0.910794
203811515	chr2:203811515:T:C	1.18251e-05	-1.49633	0.198121	0.000109783	-1.51452	0.481839	0.000109688	-1.51452	0.478372
203811568	chr2:203811568:T:C	3.76057e-06	-1.50313	-0.94074	2.79634e-05	-1.4986	-0.901689	2.8051e-05	-1.49862	-0.901141
203811688	chr2:203811688:G:A	1.06261e-05	-1.77941e-10	-1.40512	7.56203e-05	-1.77941e-10	-1.40546	7.58168e-05	-1.77941e-10	-1.40547
203811709	chr2:203811709:A:G	7.79857e-06	-0.41592	-1.29858	6.67528e-05	-0.278219	-1.25197	6.69162e-05	-0.278119	-1.25223
203811836	chr2:203811836:T:C	2.9535e-06	-1.46865	-1.2168	2.16488e-05	-1.46116	-1.19508	2.1712e-05	-1.46118	-1.19473
203811999	chr2:203811999:C:T	3.52663e-06	-1.50464	-1.00346	2.61232e-05	-1.5003	-0.968066	2.62041e-05	-1.50032	-0.967555
203812563	chr2:203812563:C:T	1.49372e-05	-1.77941e-10	-1.06458	0.000107742	-1.77941e-10	-1.05145	0.000108077	-1.77941e-10	-1.05094
203812693	chr2:203812693:G:A	1.57895e-05	-1.77941e-10	-1.00909	0.000115792	-1.77941e-10	-0.979392	0.000116127	-1.77941e-10	-0.979104
203812696	chr2:203812696:C:G	2.59475e-06	-1.49671	-1.31824	1.92694e-05	-1.47487	-1.2978	1.93257e-05	-1.47485	-1.2975
203812884	chr2:203812884:A:G	2.21367e-05	-1.77941e-10	-0.671202	0.000161095	-1.77941e-10	-0.649194	0.000161555	-1.77941e-10	-0.648942
203813084	chr2:203813084:G:A	2.67886e-06	-1.45303	-1.33001	1.83826e-05	-1.47846	-1.34133	1.84264e-05	-1.47848	-1.34152
203813532	chr2:203813532:A:C	6.8573e-06	-0.485377	-1.35775	5.75107e-05	-0.352099	-1.32712	5.76558e-05	-0.352002	-1.32729
203813598	chr2:203813598:A:G	1.9565e-05	-1.77941e-10	-0.794695	0.000141184	-1.77941e-10	-0.781124	0.000141611	-1.77941e-10	-0.780701
203813633	chr2:203813633:C:A	9.76345e-06	-1.48979	-7.30438e-10	6.93154e-05	-1.49252	-7.30438e-10	6.94969e-05	-1.4925	-7.30438e-10
203813694	chr2:203813694:G:A	4.54e-06	-0.858012	-1.3975	4.18957e-05	-0.594456	-1.40155	4.20079e-05	-0.594509	-1.40142
203813981	chr2:203813981:A:T	1.06212e-05	-1.77941e-10	-1.40559	7.56178e-05	-1.77941e-10	-1.4055	7.58148e-05	-1.77941e-10	-1.40549
203814308	chr2:203814308:C:T	3.09068e-06	-1.23763	-1.40241	2.05009e-05	-1.30524	-1.40548	2.05546e-05	-1.30523	-1.40548
203814457	chr2:203814457:A:T	1.02837e-05	-1.43788	-7.30438e-10	7.46225e-05	-1.41875	-7.30438e-10	7.48141e-05	-1.41878	-7.30438e-10
203814467	chr2:203814467:A:T	1.02846e-05	-1.43779	-7.30438e-10	7.46311e-05	-1.41863	-7.30438e-10	7.48227e-05	-1.41866	-7.30438e-10
203814891	chr2:203814891:T:C	1.07081e-05	-1.77941e-10	-1.39744	7.59846e-05	-1.77941e-10	-1.40066	7.61787e-05	-1.77941e-10	-1.4007
203815412	chr2:203815412:C:T	1.20197e-05	-1.77941e-10	-1.28189	8.60701e-05	-1.77941e-10	-1.27603	8.63203e-05	-1.77941e-10	-1.27572
203815793	chr2:203815793:G:A	2.61471e-06	-1.4825	-1.32479	1.89957e-05	-1.46367	-1.3233	1.90466e-05	-1.46365	-1.32325
203816494	chr2:203816494:G:C	2.9319e-06	-1.52067	-1.17212	2.09067e-05	-1.51772	-1.1734	2.0964e-05	-1.51771	-1.17326
203816707	chr2:203816707:T:C	1.17769e-05	-1.77941e-10	-1.3023	8.50631e-05	-1.77941e-10	-1.2878	8.52958e-05	-1.77941e-10	-1.28766
203817387	chr2:203817387:C:T	1.25296e-05	-1.77941e-10	-1.24034	9.01171e-05	-1.77941e-10	-1.23008	9.03812e-05	-1.77941e-10	-1.22975
203817462	chr2:203817462:G:A	1.36571e-05	-1.77941e-10	-1.15418	9.94159e-05	-1.77941e-10	-1.13188	9.96939e-05	-1.77941e-10	-1.13168
203817849	chr2:203817849:G:A	1.06882e-05	-1.77941e-10	-1.3993	7.62032e-05	-1.77941e-10	-1.39779	7.64047e-05	-1.77941e-10	-1.39774
203817964	chr2:203817964:A:G	2.87477e-05	-0.40988	-7.30438e-10	0.000117098	-0.96818	-7.30438e-10	0.000117401	-0.968194	-7.30438e-10
203818157	chr2:203818157:A:G	1.11654e-05	-1.77941e-10	-1.35562	7.98259e-05	-1.77941e-10	-1.35134	8.00429e-05	-1.77941e-10	-1.35122
203818186	chr2:203818186:G:A	9.85625e-06	-1.48033	-7.30438e-10	7.11452e-05	-1.46647	-7.30438e-10	7.13304e-05	-1.46646	-7.30438e-10
203818788	chr2:203818788:C:G	4.66303e-06	-0.92855	-1.30022	3.24289e-05	-0.939389	-1.31275	3.24991e-05	-0.939345	-1.31323
203819028	chr2:203819028:C:T	2.47976e-06	-1.51302	-1.34725	1.84819e-05	-1.48196	-1.33243	1.85339e-05	-1.48195	-1.33223
203819311	chr2:203819311:C:T	2.28297e-05	-0.640375	-7.30438e-10	0.000107857	-1.05038	-7.30438e-10	0.000108139	-1.05037	-7.30438e-10
203820112	chr2:203820112:T:C	4.86305e-06	-1.04518	-1.14159	3.36756e-05	-1.05514	-1.15927	3.37402e-05	-1.05511	-1.15999
203820223	chr2:203820223:A:G	1.24709e-05	-1.77941e-10	-1.24504	9.0279e-05	-1.77941e-10	-1.22828	9.05308e-05	-1.77941e-10	-1.2281
203820513	chr2:203820513:T:A	7.41587e-05	-1.77941e-10	0.537769	0.000497223	-1.77941e-10	0.477848	0.000498345	-1.77941e-10	0.477508
203820915	chr2:203820915:A:G	1.15476e-05	-1.77941e-10	-1.32196	8.33855e-05	-1.77941e-10	-1.30771	8.35988e-05	-1.77941e-10	-1.30776
203821391	chr2:203821391:C:T	1.25134e-05	-1.77941e-10	-1.24164	9.02032e-05	-1.77941e-10	-1.22912	9.04659e-05	-1.77941e-10	-1.22881
203821501	chr2:203821501:C:G	4.12172e-06	-0.966735	-1.38543	2.60565e-05	-1.07092	-1.4	2.61196e-05	-1.07091	-1.40019
203822350	chr2:203822350:C:A	1.04731e-05	-1.41963	-7.30438e-10	7.15865e-05	-1.46028	-7.30438e-10	7.17702e-05	-1.46032	-7.30438e-10
203822795	chr2:203822795:G:A	3.02075e-06	-1.46841	-1.19452	2.36566e-05	-1.39198	-1.17556	2.37095e-05	-1.39195	-1.17596
203822989	chr2:203822989:A:G	3.35656e-06	-1.1586	-1.39893	2.20492e-05	-1.23283	-1.40508	2.21056e-05	-1.23282	-1.40513
203823173	chr2:203823173:G:A	3.38264e-05	-1.77941e-10	-0.247196	0.00023628	-1.77941e-10	-0.266172	0.000236756	-1.77941e-10	-0.266757
203824455	chr2:203824455:T:C	1.78764e-05	-1.77941e-10	-0.884955	0.000126879	-1.77941e-10	-0.887953	0.0001272	-1.77941e-10	-0.888028
203824653	chr2:203824653:G:T	2.91253e-06	-1.30288	-1.39653	1.97478e-05	-1.3512	-1.39694	1.97974e-05	-1.35122	-1.39702
203825388	chr2:203825388:G:A	1.06232e-05	-1.77941e-10	-1.40539	7.56123e-05	-1.77941e-10	-1.40557	7.58087e-05	-1.77941e-10	-1.40557
203825632	chr2:203825632:G:C	3.58713e-06	-1.28296	-1.20813	2.90534e-05	-1.25725	-1.10481	2.9091e-05	-1.25728	-1.10608
203825857	chr2:203825857:A:G	3.57866e-06	-1.18537	-1.30808	2.23765e-05	-1.34498	-1.2782	2.24295e-05	-1.34498	-1.27843
203826431	chr2:203826431:G:A	7.55425e-05	-1.77941e-10	0.556257	0.000781527	-1.77941e-10	0.930061	0.000775326	-1.77941e-10	0.919497
203826573	chr2:203826573:G:A	1.09492e-05	-1.77941e-10	-1.37517	7.75248e-05	-1.77941e-10	-1.38059	7.77185e-05	-1.77941e-10	-1.38069
203826683	chr2:203826683:G:A	1.11291e-05	-1.77941e-10	-1.35887	7.86952e-05	-1.77941e-10	-1.36561	7.88891e-05	-1.77941e-10	-1.36574
203826815	chr2:203826815:C:T	2.4775e-06	-1.50598	-1.35521	1.95279e-05	-1.48701	-1.27233	1.95666e-05	-1.48702	-1.27294
203827021	chr2:203827021:A:G	4.35006e-06	-0.894232	-1.40402	2.63905e-05	-1.05551	-1.40268	2.64553e-05	-1.05562	-1.40271
203827238	chr2:203827238:T:C	1.07834e-05	-1.77941e-10	-1.39043	7.74217e-05	-1.77941e-10	-1.38192	7.7633e-05	-1.77941e-10	-1.38179
203827279	chr2:203827279:T:G	1.09492e-05	-1.77941e-10	-1.37517	7.75248e-05	-1.77941e-10	-1.38059	7.77185e-05	-1.77941e-10	-1.38069
203827360	chr2:203827360:C:G	1.10107e-05	-1.77941e-10	-1.36957	7.79248e-05	-1.77941e-10	-1.37545	7.81182e-05	-1.77941e-10	-1.37556
203827401	chr2:203827401:C:T	0.000183064	-1.77941e-10	1.4414	0.00201851	-1.77941e-10	1.87893	0.00200027	-1.77941e-10	1.86725
203827472	chr2:203827472:AAC:A	2.48375e-06	-1.49815	-1.36052	1.95555e-05	-1.47729	-1.28064	1.95944e-05	-1.47731	-1.28123
203827651	chr2:203827651:C:T	1.09492e-05	-1.77941e-10	-1.37517	7.75248e-05	-1.77941e-10	-1.38059	7.77185e-05	-1.77941e-10	-1.38069
203827839	chr2:203827839:C:T	1.15249e-05	-1.77941e-10	-1.32393	8.13163e-05	-1.77941e-10	-1.33284	8.15139e-05	-1.77941e-10	-1.33301
203828112	chr2:203828112:C:T	0.000213513	-1.77941e-10	1.59526	0.00237762	-1.77941e-10	2.04266	0.00235548	-1.77941e-10	2.03072
203828414	chr2:203828414:C:G	3.50717e-06	-1.41238	-1.10125	2.94541e-05	-1.37866	-0.9697	2.94847e-05	-1.37869	-0.971228
203828579	chr2:203828579:G:T	8.86055e-06	-1.43901	-0.147816	7.87839e-05	-1.4917	0.127224	7.85537e-05	-1.49172	0.121714
203828755	chr2:203828755:T:C	1.10107e-05	-1.77941e-10	-1.36957	7.79248e-05	-1.77941e-10	-1.37545	7.81182e-05	-1.77941e-10	-1.37556
203829013	chr2:203829013:A:C	5.63876e-06	-1.46948	-0.569294	3.95831e-05	-1.4435	-0.609291	3.95326e-05	-1.44351	-0.613146
203829512	chr2:203829512:T:A	3.65944e-06	-1.40833	-1.0628	2.57775e-05	-1.40279	-1.0789	2.57932e-05	-1.40282	-1.08085
203829540	chr2:203829540:G:A	5.48783e-06	-1.47868	-0.587226	3.84371e-05	-1.45546	-0.626704	3.83902e-05	-1.45548	-0.630504
203829557	chr2:203829557:G:A	3.25786e-06	-1.43729	-1.15007	2.31117e-05	-1.43314	-1.15771	2.31353e-05	-1.43316	-1.15926
203829628	chr2:203829628:C:T	2.79209e-06	-1.37284	-1.36881	2.07601e-05	-1.32833	-1.36983	2.08111e-05	-1.32832	-1.36998
203829742	chr2:203829742:A:G	3.35853e-06	-1.41475	-1.14219	2.38399e-05	-1.4099	-1.14992	2.38636e-05	-1.40993	-1.1515
203829824	chr2:203829824:A:G	4.5488e-06	-1.34515	-0.908426	3.54258e-05	-1.2888	-0.874951	3.55038e-05	-1.2888	-0.87535
203829888	chr2:203829888:G:A	3.0706e-06	-1.30989	-1.33667	2.27063e-05	-1.27117	-1.33738	2.275e-05	-1.27121	-1.33801
203830082	chr2:203830082:T:C	3.44385e-06	-1.41105	-1.1208	2.44324e-05	-1.40648	-1.1288	2.44552e-05	-1.40651	-1.13044
203830229	chr2:203830229:G:A	3.66596e-06	-1.41587	-1.05347	2.5802e-05	-1.41045	-1.07028	2.58167e-05	-1.41048	-1.07228
203830251	chr2:203830251:C:T	3.43527e-06	-1.41979	-1.11455	2.43664e-05	-1.41526	-1.12272	2.43887e-05	-1.41529	-1.12437
203831030	chr2:203831030:TA:T	2.88574e-06	-1.30343	-1.40522	2.02358e-05	-1.31873	-1.405	2.02889e-05	-1.31874	-1.40497
203831065	chr2:203831065:T:C	3.31614e-06	-1.40716	-1.16248	2.3409e-05	-1.40081	-1.17726	2.34308e-05	-1.40084	-1.17889
203831133	chr2:203831133:AATTT:A	2.92236e-06	-1.38892	-1.30713	2.18588e-05	-1.33189	-1.3147	2.19142e-05	-1.33181	-1.31484
203831576	chr2:203831576:A:G	9.98202e-05	-1.77941e-10	0.834933	0.00107764	-1.77941e-10	1.25134	0.00106648	-1.77941e-10	1.23834
203831758	chr2:203831758:A:G	2.06707e-05	-1.77941e-10	-0.73972	0.000144535	-1.77941e-10	-0.75767	0.00014488	-1.77941e-10	-0.75788
203831862	chr2:203831862:T:C	2.51971e-06	-1.45691	-1.38738	1.72166e-05	-1.49541	-1.38991	1.72591e-05	-1.49542	-1.39003
203832054	chr2:203832054:G:A	1.06246e-05	-1.77941e-10	-1.40527	7.56272e-05	-1.77941e-10	-1.40537	7.58236e-05	-1.77941e-10	-1.40538
203832145	chr2:203832145:A:G	8.09221e-06	-1.47815	-0.199385	5.54883e-05	-1.45598	-0.259032	5.53796e-05	-1.456	-0.263573
203832218	chr2:203832218:G:A	8.0432e-06	-1.46458	-0.219031	5.53594e-05	-1.4394	-0.27794	5.52525e-05	-1.43942	-0.28245
203832259	chr2:203832259:A:G	3.43086e-06	-1.52098	-1.01465	2.64725e-05	-1.49536	-0.959718	2.65307e-05	-1.49536	-0.960121
203832410	chr2:203832410:A:G	7.84729e-06	-1.47906	-0.229208	5.38549e-05	-1.45705	-0.287844	5.37521e-05	-1.45707	-0.292334
203832919	chr2:203832919:A:C	1.09608e-05	-1.77941e-10	-1.37412	7.76193e-05	-1.77941e-10	-1.37937	7.7813e-05	-1.77941e-10	-1.37948
203833388	chr2:203833388:T:C	7.57983e-06	-1.51815	-0.224795	7.433e-05	-1.52003	0.0973514	7.43994e-05	-1.52002	0.0956864
203833646	chr2:203833646:A:G	3.0107e-06	-1.51971	-1.14656	2.29598e-05	-1.4855	-1.11194	2.30093e-05	-1.4855	-1.11239
203834040	chr2:203834040:A:G	1.10876e-05	-1.36262	-7.30438e-10	7.55119e-05	-1.4069	-7.30438e-10	7.57093e-05	-1.40688	-7.30438e-10
203834708	chr2:203834708:G:T	1.08597e-05	-1.77941e-10	-1.38338	7.69552e-05	-1.77941e-10	-1.38797	7.71487e-05	-1.77941e-10	-1.38805
203835014	chr2:203835014:A:C	1.16499e-05	-1.77941e-10	-1.31314	8.35733e-05	-1.77941e-10	-1.30547	8.38041e-05	-1.77941e-10	-1.3053
203835229	chr2:203835229:C:T	3.41265e-06	-1.46745	-1.0735	2.4558e-05	-1.46632	-1.06383	2.45829e-05	-1.46634	-1.06539
203835851	chr2:203835851:G:T	3.38915e-06	-1.46762	-1.08024	2.43899e-05	-1.46653	-1.07049	2.44151e-05	-1.46656	-1.07203
203835966	chr2:203835966:C:T	8.21447e-06	-1.48265	-0.179894	5.63065e-05	-1.45944	-0.240941	5.61931e-05	-1.45946	-0.245537
203836352	chr2:203836352:G:A	1.26118e-05	-1.77941e-10	-1.23381	9.02802e-05	-1.77941e-10	-1.22827	9.05193e-05	-1.77941e-10	-1.22822
203836606	chr2:203836606:G:A	1.17572e-05	-1.77941e-10	-1.30397	8.48067e-05	-1.77941e-10	-1.29082	8.5048e-05	-1.77941e-10	-1.29057
203837290	chr2:203837290:G:T	2.66145e-06	-1.42561	-1.36396	2.03858e-05	-1.34931	-1.36704	2.04291e-05	-1.34934	-1.36748
203837428	chr2:203837428:C:A	1.11808e-05	-1.77941e-10	-1.35424	8.0557e-05	-1.77941e-10	-1.34222	8.07765e-05	-1.77941e-10	-1.3421
203837526	chr2:203837526:A:G	3.56815e-06	-1.471	-1.0254	2.57114e-05	-1.47047	-1.01378	2.5735e-05	-1.47049	-1.01544
203837611	chr2:203837611:G:A	1.0662e-05	-1.77941e-10	-1.40175	7.61868e-05	-1.77941e-10	-1.398	7.63882e-05	-1.77941e-10	-1.39796
203837871	chr2:203837871:A:G	1.72514e-05	-1.77941e-10	-0.920542	0.000119053	-1.77941e-10	-0.95162	0.000119339	-1.77941e-10	-0.951819
203837937	chr2:203837937:C:T	4.79068e-06	-1.49056	-0.711209	3.38405e-05	-1.47235	-0.737186	3.38186e-05	-1.47236	-0.740414
203838160	chr2:203838160:A:G	1.15167e-05	-1.77941e-10	-1.32464	8.12364e-05	-1.77941e-10	-1.33383	8.14394e-05	-1.77941e-10	-1.33393
203838184	chr2:203838184:G:A	2.77244e-06	-1.50812	-1.24059	2.15935e-05	-1.45015	-1.20865	2.1642e-05	-1.45014	-1.20901
203838526	chr2:203838526:TGGAG:T	4.57042e-06	-1.4762	-0.772635	3.2443e-05	-1.45393	-0.797777	3.24269e-05	-1.45395	-0.800853
203839979	chr2:203839979:G:A	3.42725e-06	-1.47019	-1.06649	2.46851e-05	-1.46931	-1.05568	2.471e-05	-1.46933	-1.05725
203840406	chr2:203840406:G:A	2.02605e-05	-1.77941e-10	-0.759766	0.000144151	-1.77941e-10	-0.760325	0.000144484	-1.77941e-10	-0.760614
203841247	chr2:203841247:C:T	1.32975e-05	-1.77941e-10	-1.18086	9.52878e-05	-1.77941e-10	-1.17429	9.55413e-05	-1.77941e-10	-1.17423
203841755	chr2:203841755:A:C	1.07747e-05	-1.77941e-10	-1.39123	7.64295e-05	-1.77941e-10	-1.39482	7.66231e-05	-1.77941e-10	-1.39489
203842492	chr2:203842492:C:T	1.13945e-05	-1.77941e-10	-1.3353	8.12281e-05	-1.77941e-10	-1.33393	8.14331e-05	-1.77941e-10	-1.334
203842694	chr2:203842694:C:T	3.43788e-06	-1.4776	-1.05599	2.47903e-05	-1.47697	-1.04377	2.48146e-05	-1.47698	-1.04537
203842862	chr2:203842862:G:C	4.01477e-06	-1.43061	-0.947849	2.88763e-05	-1.42852	-0.939643	2.8894e-05	-1.42855	-0.9416
203842939	chr2:203842939:A:G	1.1209e-05	-1.77941e-10	-1.35172	7.98838e-05	-1.77941e-10	-1.35062	8.00861e-05	-1.77941e-10	-1.35068
203843361	chr2:203843361:GAA:G	2.9025e-06	-1.44296	-1.2599	1.96282e-05	-1.4852	-1.26902	1.96715e-05	-1.48521	-1.26941
203843556	chr2:203843556:T:C	1.08351e-05	-1.77941e-10	-1.38564	7.68047e-05	-1.77941e-10	-1.38992	7.69979e-05	-1.77941e-10	-1.39001
203843747	chr2:203843747:T:A	1.07869e-05	-1.77941e-10	-1.3901	7.65023e-05	-1.77941e-10	-1.39387	7.66959e-05	-1.77941e-10	-1.39394
203843923	chr2:203843923:C:T	3.88523e-06	-1.5137	-0.897551	2.74996e-05	-1.50331	-0.91371	2.74976e-05	-1.50332	-0.91637
203844026	chr2:203844026:A:G	4.02605e-06	-1.51897	-0.856679	3.18164e-05	-1.4813	-0.789904	3.18839e-05	-1.4813	-0.790383
203844755	chr2:203844755:A:G	1.09245e-05	-1.77941e-10	-1.37743	7.7517e-05	-1.77941e-10	-1.38069	7.77152e-05	-1.77941e-10	-1.38073
203844861	chr2:203844861:C:T	2.90611e-06	-1.44421	-1.25741	1.96571e-05	-1.48613	-1.26662	1.97004e-05	-1.48613	-1.26701
203845018	chr2:203845018:G:A	1.06307e-05	-1.77941e-10	-1.40469	7.5812e-05	-1.77941e-10	-1.40293	7.60119e-05	-1.77941e-10	-1.4029
203845109	chr2:203845109:C:T	1.10635e-05	-1.36479	-7.30438e-10	7.64044e-05	-1.39515	-7.30438e-10	7.66017e-05	-1.39517	-7.30438e-10
203845313	chr2:203845313:G:A	1.0957e-05	-1.77941e-10	-1.37446	7.75754e-05	-1.77941e-10	-1.37994	7.77686e-05	-1.77941e-10	-1.38005
203845474	chr2:203845474:G:A	4.60188e-06	-0.856115	-1.38586	2.5291e-05	-1.11965	-1.3811	2.53599e-05	-1.11971	-1.38091
203845613	chr2:203845613:TACA:T	2.55143e-06	-1.43467	-1.39711	1.95032e-05	-1.36268	-1.39793	1.95495e-05	-1.36271	-1.39813
203845840	chr2:203845840:T:C	1.0957e-05	-1.77941e-10	-1.37446	7.75754e-05	-1.77941e-10	-1.37994	7.77686e-05	-1.77941e-10	-1.38005
203846420	chr2:203846420:C:T	1.30146e-05	-1.77941e-10	-1.20237	9.31531e-05	-1.77941e-10	-1.19694	9.34006e-05	-1.77941e-10	-1.19689
203846422	chr2:203846422:C:T	1.17623e-05	-1.77941e-10	-1.30354	8.49502e-05	-1.77941e-10	-1.28912	8.51903e-05	-1.77941e-10	-1.2889
203846865	chr2:203846865:C:T	3.11339e-06	-1.45787	-1.17486	2.11132e-05	-1.49501	-1.18628	2.11576e-05	-1.49502	-1.18677
203847404	chr2:203847404:C:A	2.32745e-06	-1.51966	-1.404	1.65743e-05	-1.5184	-1.40494	1.6617e-05	-1.5184	-1.40497
203847675	chr2:203847675:C:T	2.36999e-06	-1.51168	-1.39387	1.66679e-05	-1.52093	-1.39677	1.67097e-05	-1.52093	-1.39687
203848084	chr2:203848084:T:G	2.89138e-06	-1.43789	-1.26881	1.95234e-05	-1.48188	-1.2777	1.95666e-05	-1.48189	-1.27807
203848178	chr2:203848178:C:T	1.06816e-05	-1.77941e-10	-1.39992	7.58851e-05	-1.77941e-10	-1.40197	7.60797e-05	-1.77941e-10	-1.402
203848851	chr2:203848851:A:G	1.24609e-05	-1.77941e-10	-1.24584	9.06333e-05	-1.77941e-10	-1.22437	9.0883e-05	-1.77941e-10	-1.22421
203848912	chr2:203848912:A:G	2.93367e-06	-1.29822	-1.39396	2.04147e-05	-1.31374	-1.4012	2.0466e-05	-1.31374	-1.40128
203849004	chr2:203849004:A:G	1.08623e-05	-1.38314	-7.30438e-10	7.51716e-05	-1.41142	-7.30438e-10	7.53657e-05	-1.41143	-7.30438e-10
203849012	chr2:203849012:C:G	2.36162e-06	-1.50372	-1.40537	1.65506e-05	-1.51918	-1.40559	1.65936e-05	-1.51918	-1.40559
203849331	chr2:203849331:T:A	1.00741e-05	-1.45847	-7.30438e-10	7.28512e-05	-1.44277	-7.30438e-10	7.30401e-05	-1.44278	-7.30438e-10
203850087	chr2:203850087:C:T	2.32838e-06	-1.51935	-1.40391	1.65702e-05	-1.5187	-1.40489	1.66128e-05	-1.5187	-1.40491
203850169	chr2:203850169:G:A	2.21104e-05	-0.672391	-7.30438e-10	0.000143935	-0.761825	-7.30438e-10	0.000144305	-0.761859	-7.30438e-10
203850822	chr2:203850822:G:A	1.10946e-05	-1.77941e-10	-1.36198	7.97977e-05	-1.77941e-10	-1.3517	8.00172e-05	-1.77941e-10	-1.35154
203850853	chr2:203850853:G:T	3.81832e-06	-1.38972	-1.03891	3.09184e-05	-1.42205	-0.877792	3.09675e-05	-1.42203	-0.878815
203850929	chr2:203850929:A:G	1.30944e-05	-1.77941e-10	-1.19625	9.12498e-05	-1.77941e-10	-1.21759	9.14747e-05	-1.77941e-10	-1.21772
203850950	chr2:203850950:TA:T	1.06585e-05	-1.77941e-10	-1.40208	7.57088e-05	-1.77941e-10	-1.40429	7.59037e-05	-1.77941e-10	-1.40432
203851200	chr2:203851200:C:A	1.08911e-05	-1.77941e-10	-1.38049	7.81604e-05	-1.77941e-10	-1.37243	7.83727e-05	-1.77941e-10	-1.37231
203851625	chr2:203851625:A:G	1.11148e-05	-1.77941e-10	-1.36016	7.996e-05	-1.77941e-10	-1.34966	8.01802e-05	-1.77941e-10	-1.34951
203851626	chr2:203851626:G:A	1.11081e-05	-1.77941e-10	-1.36077	7.99056e-05	-1.77941e-10	-1.35034	8.01257e-05	-1.77941e-10	-1.35019
203851647	chr2:203851647:A:G	2.33748e-06	-1.51378	-1.40559	1.65237e-05	-1.52099	-1.4054	1.65669e-05	-1.52099	-1.40538
203852706	chr2:203852706:A:G	1.20774e-05	-1.77941e-10	-1.2771	8.61264e-05	-1.77941e-10	-1.27537	8.6357e-05	-1.77941e-10	-1.2753
203852931	chr2:203852931:C:A	2.96192e-05	-0.380014	-7.30438e-10	0.000203767	-0.414211	-7.30438e-10	0.00020427	-0.414345	-7.30438e-10
203852990	chr2:203852990:G:T	2.80935e-06	-1.5013	-1.23418	2.02907e-05	-1.48358	-1.23745	2.03137e-05	-1.4836	-1.23889
203853225	chr2:203853225:T:A	1.2237e-05	-1.26397	-7.30438e-10	8.08783e-05	-1.33824	-7.30438e-10	8.10885e-05	-1.33824	-7.30438e-10
203853245	chr2:203853245:C:T	1.28121e-05	-1.77941e-10	-1.21805	9.13778e-05	-1.77941e-10	-1.21619	9.16222e-05	-1.77941e-10	-1.21611
203853671	chr2:203853671:G:A	1.87939e-05	-1.77941e-10	-0.834908	0.000132098	-1.77941e-10	-0.847648	0.000132385	-1.77941e-10	-0.848071
203853734	chr2:203853734:T:A	1.77333e-05	-1.77941e-10	-0.892992	0.000127723	-1.77941e-10	-0.881329	0.000128025	-1.77941e-10	-0.881556
203853782	chr2:203853782:C:A	1.78165e-05	-1.77941e-10	-0.888313	0.00012833	-1.77941e-10	-0.876588	0.000128634	-1.77941e-10	-0.876816
203853903	chr2:203853903:T:C	1.14858e-05	-1.77941e-10	-1.32733	8.12252e-05	-1.77941e-10	-1.33396	8.1429e-05	-1.77941e-10	-1.33405
203854006	chr2:203854006:C:A	3.07057e-06	-1.42297	-1.22361	2.2756e-05	-1.37699	-1.22937	2.27989e-05	-1.377	-1.23008
203854429	chr2:203854429:C:T	1.06213e-05	-1.77941e-10	-1.40558	7.56111e-05	-1.77941e-10	-1.40559	7.58076e-05	-1.77941e-10	-1.40559
203854870	chr2:203854870:C:T	1.11363e-05	-1.77941e-10	-1.35823	7.88536e-05	-1.77941e-10	-1.3636	7.90486e-05	-1.77941e-10	-1.36372
203854991	chr2:203854991:A:G	1.77623e-05	-1.77941e-10	-0.89136	0.000127935	-1.77941e-10	-0.879668	0.000128238	-1.77941e-10	-0.879896
203855416	chr2:203855416:G:A	2.96341e-06	-1.43598	-1.24612	2.26236e-05	-1.36665	-1.24555	2.26612e-05	-1.36668	-1.24646
203855809	chr2:203855809:A:T	1.6851e-05	-1.77941e-10	-0.944026	0.000116864	-1.77941e-10	-0.970178	0.000117152	-1.77941e-10	-0.97031
203855994	chr2:203855994:A:G	1.6851e-05	-1.77941e-10	-0.944026	0.000116864	-1.77941e-10	-0.970178	0.000117152	-1.77941e-10	-0.97031
203856172	chr2:203856172:T:G	4.10045e-06	-1.04042	-1.31692	3.10119e-05	-0.986082	-1.31074	3.10688e-05	-0.986142	-1.31144
203856409	chr2:203856409:T:C	4.36011e-06	-1.51736	-0.778579	3.06847e-05	-1.50872	-0.798708	3.06644e-05	-1.50872	-0.801959
203857029	chr2:203857029:T:C	4.72726e-06	-1.00967	-1.20543	3.58515e-05	-0.945412	-1.20639	3.58974e-05	-0.945474	-1.20765
203857192	chr2:203857192:C:T	1.77064e-05	-1.77941e-10	-0.894511	0.000127531	-1.77941e-10	-0.882827	0.000127834	-1.77941e-10	-0.883055
203857238	chr2:203857238:T:C	1.77697e-05	-1.77941e-10	-0.890942	0.000127988	-1.77941e-10	-0.87925	0.000128292	-1.77941e-10	-0.879478
203857824	chr2:203857824:A:G	1.41789e-05	-1.77941e-10	-1.11668	0.000101336	-1.77941e-10	-1.11275	0.000101582	-1.77941e-10	-1.11292
203858329	chr2:203858329:C:T	2.93932e-06	-1.32685	-1.36341	2.02615e-05	-1.34459	-1.37787	2.03102e-05	-1.3446	-1.37806
203858418	chr2:203858418:G:A	2.11352e-05	-0.717498	-7.30438e-10	0.000157438	-0.672156	-7.30438e-10	0.000157859	-0.672081	-7.30438e-10
203858620	chr2:203858620:C:T	1.59471e-05	-1.77941e-10	-0.99916	0.000114786	-1.77941e-10	-0.988121	0.000115062	-1.77941e-10	-0.988316
203858818	chr2:203858818:C:T	4.46158e-06	-0.939052	-1.33388	3.37277e-05	-0.885127	-1.32774	3.37918e-05	-0.885189	-1.32838
203859027	chr2:203859027:G:A	6.09042e-06	-1.06163	-0.900089	4.56529e-05	-0.998747	-0.911375	4.56811e-05	-0.998803	-0.913299
203859379	chr2:203859379:A:G	1.09118e-05	-1.77941e-10	-1.37859	7.72874e-05	-1.77941e-10	-1.38366	7.74806e-05	-1.77941e-10	-1.38376
203859715	chr2:203859715:C:T	1.557e-05	-1.77941e-10	-1.02309	0.000109275	-1.77941e-10	-1.03732	0.000109536	-1.77941e-10	-1.03753
203860190	chr2:203860190:G:A	1.0963e-05	-1.77941e-10	-1.37391	7.76104e-05	-1.77941e-10	-1.37949	7.78035e-05	-1.77941e-10	-1.3796
203860772	chr2:203860772:C:T	1.23811e-05	-1.77941e-10	-1.25227	8.86339e-05	-1.77941e-10	-1.24668	8.88693e-05	-1.77941e-10	-1.24662
203860783	chr2:203860783:C:T	1.55702e-05	-1.77941e-10	-1.02308	0.000109284	-1.77941e-10	-1.03724	0.000109545	-1.77941e-10	-1.03745
203861221	chr2:203861221:C:T	1.02327e-05	-1.44285	-7.30438e-10	7.32911e-05	-1.43675	-7.30438e-10	7.34825e-05	-1.43674	-7.30438e-10
203861575	chr2:203861575:T:A	1.6484e-05	-1.77941e-10	-0.966047	0.000118936	-1.77941e-10	-0.952603	0.000119219	-1.77941e-10	-0.952825
203861641	chr2:203861641:A:C	2.40475e-05	-0.588407	-7.30438e-10	0.000151059	-0.713522	-7.30438e-10	0.000151452	-0.71352	-7.30438e-10
203861659	chr2:203861659:C:A	1.6354e-05	-1.77941e-10	-0.973965	0.000115174	-1.77941e-10	-0.984748	0.00011542	-1.77941e-10	-0.985209
203862410	chr2:203862410:G:A	6.81063e-06	-1.42167	-0.428285	5.08115e-05	-1.37165	-0.431412	5.09252e-05	-1.37159	-0.431839
203862923	chr2:203862923:C:T	1.23932e-05	-1.25129	-7.30438e-10	9.28035e-05	-1.20071	-7.30438e-10	9.30471e-05	-1.20068	-7.30438e-10
203863216	chr2:203863216:G:C	1.23893e-05	-1.77941e-10	-1.2516	8.96591e-05	-1.77941e-10	-1.23517	8.99147e-05	-1.77941e-10	-1.23492
203864430	chr2:203864430:C:T	4.11061e-06	-0.958967	-1.3959	3.08934e-05	-0.906674	-1.39397	3.09641e-05	-0.906735	-1.39422
203864720	chr2:203864720:T:G	1.53115e-05	-1.77941e-10	-1.03983	0.000106833	-1.77941e-10	-1.05992	0.000107089	-1.77941e-10	-1.06013
203865435	chr2:203865435:T:C	1.06218e-05	-1.77941e-10	-1.40553	7.56108e-05	-1.77941e-10	-1.40559	7.58074e-05	-1.77941e-10	-1.40559
203865579	chr2:203865579:T:C	1.25607e-05	-1.77941e-10	-1.23787	8.99354e-05	-1.77941e-10	-1.2321	9.01744e-05	-1.77941e-10	-1.23204
203865658	chr2:203865658:T:G	1.84236e-05	-1.77941e-10	-0.854807	0.000132738	-1.77941e-10	-0.842814	0.000133051	-1.77941e-10	-0.84305
203865742	chr2:203865742:C:T	4.71005e-06	-1.16868	-1.05006	3.53409e-05	-1.11989	-1.04626	3.53748e-05	-1.11994	-1.04784
203866082	chr2:203866082:C:G	1.09645e-05	-1.77941e-10	-1.37377	7.8078e-05	-1.77941e-10	-1.37348	7.82757e-05	-1.77941e-10	-1.37355
203866178	chr2:203866178:T:C	5.29731e-06	-1.05996	-1.04128	4.01005e-05	-0.99516	-1.04464	4.01346e-05	-0.995218	-1.04633
203866221	chr2:203866221:T:C	3.51632e-06	-1.11365	-1.39737	2.05952e-05	-1.3061	-1.40003	2.06454e-05	-1.30618	-1.40012
203866405	chr2:203866405:T:A	1.09148e-05	-1.77941e-10	-1.37832	7.8144e-05	-1.77941e-10	-1.37264	7.83525e-05	-1.77941e-10	-1.37257
203866465	chr2:203866465:G:A	4.93559e-06	-0.845634	-1.32633	3.45283e-05	-0.856568	-1.33284	3.46034e-05	-0.856591	-1.33324
203866796	chr2:203866796:C:T	4.25341e-06	-0.956388	-1.36433	2.97193e-05	-0.970021	-1.36937	2.97875e-05	-0.970042	-1.36965
203866949	chr2:203866949:G:A	1.09047e-05	-1.77941e-10	-1.37925	7.7234e-05	-1.77941e-10	-1.38435	7.74274e-05	-1.77941e-10	-1.38444
203867500	chr2:203867500:T:A	1.11847e-05	-1.77941e-10	-1.35389	7.84219e-05	-1.77941e-10	-1.36909	7.86126e-05	-1.77941e-10	-1.36925
203867624	chr2:203867624:C:T	8.76544e-06	-0.324378	-1.27324	8.57656e-05	-0.0601628	-1.21941	8.59783e-05	-0.0600581	-1.21963
203867991	chr2:203867991:A:G	6.77621e-06	-0.684703	-1.17032	5.14676e-05	-0.625955	-1.16428	5.15398e-05	-0.626011	-1.16542
203868017	chr2:203868017:G:C	6.13305e-05	-1.77941e-10	0.347839	0.000456719	-1.77941e-10	0.392879	0.0004578	-1.77941e-10	0.392647
203868341	chr2:203868341:A:G	1.18216e-05	-1.77941e-10	-1.29851	8.46133e-05	-1.77941e-10	-1.2931	8.48371e-05	-1.77941e-10	-1.29305
203868865	chr2:203868865:T:C	6.24451e-06	-1.05447	-0.882268	4.43594e-05	-1.03411	-0.904754	4.44233e-05	-1.03413	-0.905896
203869098	chr2:203869098:G:A	1.6979e-05	-1.77941e-10	-0.936461	0.000119492	-1.77941e-10	-0.947943	0.000119744	-1.77941e-10	-0.948427
203869592	chr2:203869592:A:G	1.06334e-05	-1.77941e-10	-1.40443	7.56142e-05	-1.77941e-10	-1.40555	7.58104e-05	-1.77941e-10	-1.40555
203869764	chr2:203869764:C:T	7.51277e-06	-0.385403	-1.36643	5.74461e-05	-0.314299	-1.36604	5.75635e-05	-0.314357	-1.36654
203870163	chr2:203870163:GAGCTATAT:G	1.18306e-05	-1.77941e-10	-1.29775	8.51294e-05	-1.77941e-10	-1.28702	8.53682e-05	-1.77941e-10	-1.28681
203870365	chr2:203870365:C:CT	1.1983e-05	-1.77941e-10	-1.28495	8.58132e-05	-1.77941e-10	-1.27902	8.60405e-05	-1.77941e-10	-1.27897
203870454	chr2:203870454:G:A	1.20004e-05	-1.77941e-10	-1.2835	8.59232e-05	-1.77941e-10	-1.27774	8.61508e-05	-1.77941e-10	-1.27769
203871087	chr2:203871087:G:T	0.000296936	-1.77941e-10	1.92508	0.00368883	-1.77941e-10	2.48188	0.00361347	-1.77941e-10	2.45864
203871138	chr2:203871138:G:A	1.18119e-05	-1.29933	-7.30438e-10	9.206e-05	-1.20875	-7.30438e-10	9.23088e-05	-1.20865	-7.30438e-10
203871974	chr2:203871974:G:A	1.1173e-05	-1.77941e-10	-1.35494	7.85728e-05	-1.77941e-10	-1.36716	7.87662e-05	-1.77941e-10	-1.3673
203872164	chr2:203872164:A:G	1.2114e-05	-1.77941e-10	-1.27408	8.45328e-05	-1.77941e-10	-1.29405	8.47341e-05	-1.77941e-10	-1.29427
203872264	chr2:203872264:C:T	1.20145e-05	-1.28232	-7.30438e-10	9.3916e-05	-1.18879	-7.30438e-10	9.41702e-05	-1.18868	-7.30438e-10
203874002	chr2:203874002:C:T	1.08663e-05	-1.77941e-10	-1.38277	7.69912e-05	-1.77941e-10	-1.3875	7.71845e-05	-1.77941e-10	-1.38759
203874165	chr2:203874165:T:C	1.62386e-05	-1.77941e-10	-0.981045	0.000112791	-1.77941e-10	-1.00565	0.000113069	-1.77941e-10	-1.00578
203874196	chr2:203874196:G:A	2.47279e-06	-1.47012	-1.39297	1.88182e-05	-1.44469	-1.35168	1.88585e-05	-1.4447	-1.35213
203874215	chr2:203874215:G:A	7.37839e-06	-0.702407	-1.06748	5.13785e-05	-0.719305	-1.07266	5.14691e-05	-0.719331	-1.07347
203874789	chr2:203874789:CTCTG:C	2.89921e-05	-0.401416	-7.30438e-10	0.000209557	-0.386191	-7.30438e-10	0.00021012	-0.386108	-7.30438e-10
203875100	chr2:203875100:A:G	7.50982e-06	-0.735182	-1.01705	5.6896e-05	-0.683151	-1.00681	5.69582e-05	-0.683205	-1.00826
203875723	chr2:203875723:CAAGG:C	1.54593e-05	0.290151	-1.32038	0.000105942	0.253938	-1.32224	0.000106119	0.253762	-1.32298
203875952	chr2:203875952:G:A	1.56346e-05	0.318908	-1.33786	0.000107045	0.281408	-1.33934	0.000107233	0.281231	-1.34001
203876137	chr2:203876137:C:T	2.64831e-05	-1.77941e-10	-0.491931	0.00019135	-1.77941e-10	-0.477086	0.000191788	-1.77941e-10	-0.477394
203876143	chr2:203876143:C:T	1.4737e-05	0.242323	-1.3204	0.000100261	0.19365	-1.31706	0.000100435	0.193475	-1.31775
203876827	chr2:203876827:G:A	1.56359e-05	0.292924	-1.3118	0.000106987	0.255561	-1.31404	0.000107163	0.255386	-1.31482
203878161	chr2:203878161:C:T	1.1191e-05	-1.77941e-10	-1.35333	7.99362e-05	-1.77941e-10	-1.34996	8.01566e-05	-1.77941e-10	-1.3498
203878546	chr2:203878546:C:T	1.66439e-05	-1.77941e-10	-0.956394	0.000116973	-1.77941e-10	-0.969249	0.000117238	-1.77941e-10	-0.969581
203878902	chr2:203878902:TC:T	1.07271e-05	-1.77941e-10	-1.39566	7.61581e-05	-1.77941e-10	-1.39838	7.63529e-05	-1.77941e-10	-1.39842
203879078	chr2:203879078:T:A	8.48326e-06	-0.228047	-1.4023	5.86824e-05	-0.257227	-1.40182	5.88347e-05	-0.257383	-1.40167
203879458	chr2:203879458:GAT:G	1.12831e-05	-1.77941e-10	-1.34513	8.05954e-05	-1.77941e-10	-1.34175	8.08189e-05	-1.77941e-10	-1.34158
203879807	chr2:203879807:C:T	1.8157e-05	-0.678611	-0.190768	0.000118944	-0.758572	-0.193963	0.000119002	-0.758672	-0.195972
203880280	chr2:203880280:T:C	7.19177e-06	-1.41466	-0.380843	5.12033e-05	-1.40655	-0.388833	5.11298e-05	-1.40656	-0.392857
203880409	chr2:203880409:C:T	7.75457e-06	-1.35852	-0.361631	5.83331e-05	-1.32659	-0.338424	5.83724e-05	-1.32664	-0.340301
203880704	chr2:203880704:T:C	7.83108e-06	-1.34571	-0.364627	5.89579e-05	-1.31316	-0.341203	5.89978e-05	-1.31321	-0.343074
203880861	chr2:203880861:C:G	7.93249e-06	-1.16225	-0.535222	5.93653e-05	-1.12066	-0.526822	5.94066e-05	-1.12073	-0.528655
203881082	chr2:203881082:A:G	1.19158e-05	-1.77941e-10	-1.29057	8.52018e-05	-1.77941e-10	-1.28617	8.54154e-05	-1.77941e-10	-1.28626
203882044	chr2:203882044:A:G	1.12895e-05	-0.632841	-0.711724	6.42216e-05	-0.816188	-0.752662	6.44205e-05	-0.816235	-0.752119
203882219	chr2:203882219:T:C	4.36515e-06	-0.974537	-1.32025	3.58703e-05	-0.88526	-1.26602	3.59106e-05	-0.885367	-1.26738
203882459	chr2:203882459:C:A	1.57784e-05	-1.77941e-10	-1.0098	0.000113895	-1.77941e-10	-0.99591	0.000114202	-1.77941e-10	-0.995819
203882585	chr2:203882585:C:T	1.65666e-05	-1.77941e-10	-0.961052	0.000116729	-1.77941e-10	-0.971331	0.000116994	-1.77941e-10	-0.971663
203883927	chr2:203883927:A:G	2.60826e-06	-1.50746	-1.3023	1.92362e-05	-1.49484	-1.27955	1.9283e-05	-1.49484	-1.27973
203884365	chr2:203884365:AC:A	1.19821e-05	-1.28503	-7.30438e-10	9.36251e-05	-1.19189	-7.30438e-10	9.38782e-05	-1.19179	-7.30438e-10
203884527	chr2:203884527:T:C	2.32303e-06	-1.51998	-1.40558	1.67389e-05	-1.52078	-1.39267	1.67786e-05	-1.52078	-1.3929
203885072	chr2:203885072:G:A	2.38463e-06	-1.50698	-1.39241	1.73032e-05	-1.48599	-1.3943	1.7348e-05	-1.48596	-1.39435
203885194	chr2:203885194:T:C	1.63081e-05	0.334181	-1.31095	9.54743e-05	0.0445007	-1.21683	9.56647e-05	0.0445366	-1.21747
203886476	chr2:203886476:C:T	1.08265e-05	-1.77941e-10	-1.38644	7.71721e-05	-1.77941e-10	-1.38515	7.73793e-05	-1.77941e-10	-1.38507
203887147	chr2:203887147:T:C	4.08839e-06	-1.06247	-1.29781	3.34943e-05	-0.981047	-1.23877	3.35273e-05	-0.981147	-1.24028
203887789	chr2:203887789:G:A	1.0781e-05	-1.77941e-10	-1.39065	7.69208e-05	-1.77941e-10	-1.38841	7.71274e-05	-1.77941e-10	-1.38833
203887854	chr2:203887854:G:A	1.55298e-05	-1.77941e-10	-1.02568	0.00010925	-1.77941e-10	-1.03755	0.000109517	-1.77941e-10	-1.03771
203888072	chr2:203888072:G:C	1.13599e-05	-1.77941e-10	-1.33835	8.14488e-05	-1.77941e-10	-1.33122	8.16688e-05	-1.77941e-10	-1.33111
203888089	chr2:203888089:T:C	1.0781e-05	-1.77941e-10	-1.39065	7.69208e-05	-1.77941e-10	-1.38841	7.71274e-05	-1.77941e-10	-1.38833
203888597	chr2:203888597:G:A	1.67001e-05	-1.77941e-10	-0.953023	0.000117672	-1.77941e-10	-0.963286	0.000117939	-1.77941e-10	-0.96362
203888764	chr2:203888764:T:G	1.28879e-05	-0.659814	-0.552331	0.000104404	-0.551699	-0.531225	0.000104512	-0.551818	-0.532669
203888834	chr2:203888834:T:C	1.0781e-05	-1.77941e-10	-1.39065	7.69208e-05	-1.77941e-10	-1.38841	7.71274e-05	-1.77941e-10	-1.38833
203888846	chr2:203888846:G:C	5.44844e-06	-0.720745	-1.35236	5.13314e-05	-0.495449	-1.29744	5.14514e-05	-0.495473	-1.29767
203888862	chr2:203888862:T:C	9.96976e-06	-1.46888	-7.30438e-10	6.9722e-05	-1.48667	-7.30438e-10	6.99026e-05	-1.48668	-7.30438e-10
203888936	chr2:203888936:G:A	1.06235e-05	-1.77941e-10	-1.40537	7.56376e-05	-1.77941e-10	-1.40524	7.58347e-05	-1.77941e-10	-1.40523
203888965	chr2:203888965:G:A	1.21825e-05	-1.77941e-10	-1.26843	8.77301e-05	-1.77941e-10	-1.25692	8.79693e-05	-1.77941e-10	-1.2568
203889630	chr2:203889630:T:C	2.3389e-06	-1.52005	-1.39871	1.65363e-05	-1.52082	-1.40481	1.65783e-05	-1.52082	-1.40487
203889646	chr2:203889646:C:T	1.33499e-05	-0.652057	-0.524872	0.000108347	-0.542319	-0.503533	0.000108456	-0.542439	-0.505001
203889868	chr2:203889868:G:A	4.54687e-06	-0.998251	-1.25575	3.77618e-05	-0.911697	-1.18819	3.77926e-05	-0.911804	-1.18987
203890579	chr2:203890579:C:T	1.34816e-05	-0.639255	-0.527858	0.000109494	-0.528864	-0.506453	0.000109605	-0.528984	-0.507918
203890586	chr2:203890586:A:G	4.06932e-06	-1.12365	-1.24131	3.33612e-05	-1.05297	-1.17082	3.33863e-05	-1.05306	-1.17258
203891297	chr2:203891297:T:TA	1.13512e-05	-1.77941e-10	-1.33911	8.0441e-05	-1.77941e-10	-1.34367	8.06456e-05	-1.77941e-10	-1.34372
203891349	chr2:203891349:TACTTAGTGAACAACC:T	1.07431e-05	-1.77941e-10	-1.39417	7.62664e-05	-1.77941e-10	-1.39696	7.64612e-05	-1.77941e-10	-1.397
203891378	chr2:203891378:A:G	1.15344e-05	-1.77941e-10	-1.32311	8.2821e-05	-1.77941e-10	-1.31451	8.3046e-05	-1.77941e-10	-1.31439
203891998	chr2:203891998:G:A	1.0781e-05	-1.77941e-10	-1.39065	7.69208e-05	-1.77941e-10	-1.38841	7.71274e-05	-1.77941e-10	-1.38833
203892231	chr2:203892231:C:T	2.78237e-06	-1.44912	-1.29601	1.91435e-05	-1.47216	-1.30707	1.91869e-05	-1.47218	-1.30738
203892262	chr2:203892262:C:T	1.20274e-05	-1.77941e-10	-1.28125	8.71042e-05	-1.77941e-10	-1.26408	8.73525e-05	-1.77941e-10	-1.26383
203892276	chr2:203892276:C:T	9.81421e-06	-1.48461	-7.30438e-10	7.41036e-05	-1.42572	-7.30438e-10	7.42966e-05	-1.42572	-7.30438e-10
203892445	chr2:203892445:A:G	1.07906e-05	-1.77941e-10	-1.38976	7.73243e-05	-1.77941e-10	-1.38318	7.75331e-05	-1.77941e-10	-1.38308
203892611	chr2:203892611:C:T	2.22295e-05	-1.77941e-10	-0.667018	0.000164411	-1.77941e-10	-0.628818	0.000164896	-1.77941e-10	-0.628473
203893081	chr2:203893081:C:T	1.18375e-05	-0.690857	-0.606307	9.57612e-05	-0.583259	-0.586072	9.58655e-05	-0.583376	-0.587464
203893930	chr2:203893930:A:G	1.18107e-05	-1.77941e-10	-1.29943	8.78452e-05	-1.77941e-10	-1.25561	8.7936e-05	-1.77941e-10	-1.25718
203893972	chr2:203893972:C:T	6.63345e-06	-0.825028	-1.05128	5.4402e-05	-0.710854	-1.02394	5.44911e-05	-0.710963	-1.02479
203894068	chr2:203894068:A:G	1.06331e-05	-1.77941e-10	-1.40447	7.56108e-05	-1.77941e-10	-1.40559	7.58074e-05	-1.77941e-10	-1.40559
203894471	chr2:203894471:G:A	1.17361e-05	-1.77941e-10	-1.30577	8.40075e-05	-1.77941e-10	-1.30028	8.42182e-05	-1.77941e-10	-1.30038
203894638	chr2:203894638:G:A	1.72772e-05	-0.919051	-7.30438e-10	0.000114319	-0.992199	-7.30438e-10	0.000114613	-0.992227	-7.30438e-10
203894729	chr2:203894729:A:G	4.33328e-06	-1.02162	-1.28049	3.50068e-05	-0.911108	-1.26454	3.50815e-05	-0.911185	-1.26493
203895069	chr2:203895069:C:G	7.04896e-06	-1.37966	-0.435893	5.65537e-05	-1.46368	-0.232319	5.65552e-05	-1.46365	-0.234921
203895075	chr2:203895075:T:C	1.17223e-05	-0.372699	-0.934244	8.13708e-05	-0.580277	-0.751896	8.14886e-05	-0.580238	-0.753085
203895283	chr2:203895283:T:C	4.25685e-05	-0.0173228	-7.30438e-10	0.000221769	-0.329552	-7.30438e-10	0.000222353	-0.32952	-7.30438e-10
203895341	chr2:203895341:C:T	7.8174e-06	-1.39582	-0.316265	6.22835e-05	-1.47185	-0.127644	6.22647e-05	-1.47182	-0.130573
203895410	chr2:203895410:A:G	0.000114012	-1.77941e-10	0.967867	0.000853171	-1.77941e-10	1.01777	0.000855771	-1.77941e-10	1.01822
203895847	chr2:203895847:T:G	1.65182e-05	-1.77941e-10	-0.963978	0.0001163	-1.77941e-10	-0.975014	0.000116589	-1.77941e-10	-0.97513
203895850	chr2:203895850:TTC:T	1.07437e-05	-1.77941e-10	-1.39412	7.62698e-05	-1.77941e-10	-1.39691	7.64646e-05	-1.77941e-10	-1.39696
203895933	chr2:203895933:C:T	7.90256e-06	-0.880471	-0.820781	4.65072e-05	-1.03853	-0.853052	4.66494e-05	-1.03857	-0.852556
203896358	chr2:203896358:T:C	1.07344e-05	-1.77941e-10	-1.39499	7.65621e-05	-1.77941e-10	-1.39309	7.67668e-05	-1.77941e-10	-1.39301
203896398	chr2:203896398:C:A	1.88321e-05	-1.77941e-10	-0.832878	0.000135689	-1.77941e-10	-0.820825	0.000136074	-1.77941e-10	-0.820589
203896535	chr2:203896535:T:C	2.55112e-05	-1.77941e-10	-0.529322	0.000179942	-1.77941e-10	-0.538555	0.00018035	-1.77941e-10	-0.538888
203896953	chr2:203896953:A:G	1.0781e-05	-1.77941e-10	-1.39065	7.69208e-05	-1.77941e-10	-1.38841	7.71274e-05	-1.77941e-10	-1.38833
203897631	chr2:203897631:A:G	1.06304e-05	-1.77941e-10	-1.40472	7.57086e-05	-1.77941e-10	-1.4043	7.59064e-05	-1.77941e-10	-1.40428
203897670	chr2:203897670:TC:T	1.06751e-05	-1.77941e-10	-1.40053	7.57824e-05	-1.77941e-10	-1.40332	7.59773e-05	-1.77941e-10	-1.40335
203898128	chr2:203898128:TTC:T	1.15445e-05	-1.32223	-7.30438e-10	8.95887e-05	-1.23596	-7.30438e-10	8.98303e-05	-1.23586	-7.30438e-10
203898234	chr2:203898234:A:G	4.19525e-06	-1.01554	-1.31894	3.4321e-05	-0.9304	-1.26503	3.4358e-05	-0.930505	-1.26645
203898504	chr2:203898504:G:T	5.39738e-06	-0.742132	-1.34039	5.08873e-05	-0.521706	-1.27987	5.10052e-05	-0.52173	-1.28013
203898594	chr2:203898594:T:A	1.08688e-05	-1.77941e-10	-1.38254	7.75918e-05	-1.77941e-10	-1.37973	7.78018e-05	-1.77941e-10	-1.37962
203899108	chr2:203899108:C:T	7.87614e-06	-1.37303	-0.331566	6.19848e-05	-1.46356	-0.140739	6.19676e-05	-1.46353	-0.143646
203899159	chr2:203899159:A:C	4.20082e-06	-1.00286	-1.3303	3.42884e-05	-0.91666	-1.27972	3.4328e-05	-0.916766	-1.28106
203899695	chr2:203899695:T:C	4.16433e-06	-1.03195	-1.30993	3.40932e-05	-0.948386	-1.25371	3.41281e-05	-0.948489	-1.25517
203899887	chr2:203899887:A:G	7.65865e-06	-1.37726	-0.355345	6.02761e-05	-1.46577	-0.166487	6.02613e-05	-1.46573	-0.169361
203899889	chr2:203899889:C:T	9.46567e-06	-1.52077	-7.30438e-10	6.75723e-05	-1.51799	-7.30438e-10	6.77491e-05	-1.51797	-7.30438e-10
203900091	chr2:203900091:G:T	4.20658e-06	-1.01151	-1.32027	3.43873e-05	-0.925627	-1.26787	3.44262e-05	-0.925733	-1.26923
203900471	chr2:203900471:G:T	7.00555e-06	-1.3627	-0.459037	5.56659e-05	-1.4593	-0.252521	5.56691e-05	-1.45927	-0.255093
203900616	chr2:203900616:C:G	1.09052e-05	-1.77941e-10	-1.3792	7.82115e-05	-1.77941e-10	-1.37177	7.84119e-05	-1.77941e-10	-1.37181
203901134	chr2:203901134:G:C	1.06491e-05	-1.77941e-10	-1.40296	7.58858e-05	-1.77941e-10	-1.40196	7.60861e-05	-1.77941e-10	-1.40192
203901256	chr2:203901256:C:T	7.76067e-06	-1.36218	-0.35719	6.07034e-05	-1.45652	-0.168667	6.06889e-05	-1.45649	-0.171537
203901550	chr2:203901550:C:G	1.08947e-05	-1.77941e-10	-1.38016	7.81265e-05	-1.77941e-10	-1.37286	7.83267e-05	-1.77941e-10	-1.3729
203901903	chr2:203901903:G:T	5.33297e-06	-0.978411	-1.11612	4.17634e-05	-0.889273	-1.1099	4.18341e-05	-0.889373	-1.1107
203901980	chr2:203901980:T:G	1.82242e-05	-1.77941e-10	-0.865686	0.000131353	-1.77941e-10	-0.853304	0.000131662	-1.77941e-10	-0.853544
203902385	chr2:203902385:T:A	7.66593e-06	-1.39013	-0.341525	6.07089e-05	-1.47353	-0.151568	6.0693e-05	-1.4735	-0.154455
203902402	chr2:203902402:G:T	1.57539e-05	-1.77941e-10	-1.01135	0.000113754	-1.77941e-10	-0.997153	0.000114074	-1.77941e-10	-0.996937
203902721	chr2:203902721:T:C	1.0781e-05	-1.77941e-10	-1.39065	7.69208e-05	-1.77941e-10	-1.38841	7.71274e-05	-1.77941e-10	-1.38833
203903179	chr2:203903179:C:T	1.10617e-05	-1.77941e-10	-1.36495	7.9044e-05	-1.77941e-10	-1.36118	7.92605e-05	-1.77941e-10	-1.36105
203903503	chr2:203903503:A:G	1.07175e-05	-1.77941e-10	-1.39656	7.66438e-05	-1.77941e-10	-1.39202	7.68412e-05	-1.77941e-10	-1.39204
203904031	chr2:203904031:G:T	1.07056e-05	-1.77941e-10	-1.39767	7.63402e-05	-1.77941e-10	-1.39599	7.65436e-05	-1.77941e-10	-1.39593
203904331	chr2:203904331:A:G	4.39422e-06	-0.941937	-1.34621	3.56188e-05	-0.855341	-1.30298	3.56658e-05	-0.855452	-1.30414
203904359	chr2:203904359:TCA:T	7.95879e-06	-1.37233	-0.321829	6.26999e-05	-1.4626	-0.130226	6.26821e-05	-1.46257	-0.133139
203904534	chr2:203904534:C:T	6.15821e-06	-1.4213	-0.529354	4.98006e-05	-1.49336	-0.3298	4.98076e-05	-1.49334	-0.332279
203904672	chr2:203904672:C:T	7.55319e-06	-1.39874	-0.347731	5.99984e-05	-1.47887	-0.158	5.9983e-05	-1.47884	-0.160881
203904673	chr2:203904673:G:A	1.32346e-05	-0.0422932	-1.14331	7.28244e-05	-0.294084	-1.14905	7.3063e-05	-0.294072	-1.14839
203904997	chr2:203904997:A:C	7.81272e-06	-1.36563	-0.347058	6.12914e-05	-1.45824	-0.157312	6.12759e-05	-1.4582	-0.160195
203905297	chr2:203905297:C:T	1.36643e-05	-1.77941e-10	-1.15365	9.86021e-05	-1.77941e-10	-1.1401	9.88668e-05	-1.77941e-10	-1.14001
203905331	chr2:203905331:A:G	1.86156e-05	0.0927497	-0.937186	0.000101404	-0.172189	-0.939887	0.000101764	-0.172177	-0.938955
203905446	chr2:203905446:G:A	7.27289e-06	-1.3874	-0.396885	5.7286e-05	-1.47171	-0.211418	5.7275e-05	-1.47168	-0.214236
203906001	chr2:203906001:C:T	1.08931e-05	-1.77941e-10	-1.38031	7.77754e-05	-1.77941e-10	-1.37736	7.79862e-05	-1.77941e-10	-1.37725
203906080	chr2:203906080:A:G	6.79388e-06	-1.41862	-0.433801	5.37575e-05	-1.4899	-0.256805	5.37488e-05	-1.48988	-0.259586
203906355	chr2:203906355:C:T	9.44729e-06	-0.211685	-1.31103	5.73412e-05	-0.469524	-1.21265	5.74564e-05	-0.469482	-1.21328
203906460	chr2:203906460:C:A	8.4915e-06	-0.871078	-0.758294	4.97727e-05	-1.03122	-0.792507	4.99262e-05	-1.03126	-0.791984
203906550	chr2:203906550:A:G	1.09046e-05	-1.77941e-10	-1.37925	7.74007e-05	-1.77941e-10	-1.38219	7.75984e-05	-1.77941e-10	-1.38224
203906964	chr2:203906964:A:G	9.63867e-06	-1.50266	-7.30438e-10	6.96859e-05	-1.48719	-7.30438e-10	6.98669e-05	-1.48719	-7.30438e-10
203907443	chr2:203907443:C:T	2.02358e-05	0.133139	-0.894126	0.000110633	-0.136459	-0.88851	0.000111032	-0.136448	-0.887517
203907895	chr2:203907895:A:C	4.19916e-06	-1.0232	-1.31035	3.4425e-05	-0.93789	-1.25452	3.44605e-05	-0.937993	-1.25598
203908083	chr2:203908083:C:T	1.08688e-05	-1.77941e-10	-1.38254	7.75918e-05	-1.77941e-10	-1.37973	7.78018e-05	-1.77941e-10	-1.37962
203908119	chr2:203908119:G:A	1.07308e-05	-1.77941e-10	-1.39532	7.61822e-05	-1.77941e-10	-1.39806	7.63774e-05	-1.77941e-10	-1.3981
203908432	chr2:203908432:C:T	1.07879e-05	-1.77941e-10	-1.39001	7.6976e-05	-1.77941e-10	-1.3877	7.71826e-05	-1.77941e-10	-1.38761
203908534	chr2:203908534:A:G	1.41175e-05	-1.77941e-10	-1.12103	0.00010202	-1.77941e-10	-1.10602	0.000102325	-1.77941e-10	-1.10563
203908630	chr2:203908630:A:G	9.68553e-06	-1.49781	-7.30438e-10	6.81784e-05	-1.50906	-7.30438e-10	6.83553e-05	-1.50907	-7.30438e-10
203908753	chr2:203908753:C:T	1.3533e-05	-1.77941e-10	-1.16331	9.55366e-05	-1.77941e-10	-1.17168	9.57612e-05	-1.77941e-10	-1.17193
203908861	chr2:203908861:C:A	0.000116801	-1.77941e-10	0.992033	0.00139631	-1.77941e-10	1.5104	0.001369	-1.77941e-10	1.48805
203908956	chr2:203908956:G:T	8.85704e-06	-0.345083	-1.24214	5.59237e-05	-0.588185	-1.11902	5.60283e-05	-0.588146	-1.11978
203908981	chr2:203908981:C:T	1.10722e-05	-1.77941e-10	-1.364	7.96205e-05	-1.77941e-10	-1.35392	7.98399e-05	-1.77941e-10	-1.35376
203909480	chr2:203909480:ACACACACG:A	3.25846e-06	-1.33456	-1.25263	2.30118e-05	-1.41616	-1.17902	2.30485e-05	-1.41611	-1.18007
203909894	chr2:203909894:C:T	2.94451e-05	0.0346885	-0.4206	0.000164816	-0.257434	-0.368923	0.000165493	-0.257452	-0.367408
203910039	chr2:203910039:T:A	1.07102e-05	-1.77941e-10	-1.39725	7.63269e-05	-1.77941e-10	-1.39616	7.65294e-05	-1.77941e-10	-1.39611
203910150	chr2:203910150:C:T	1.16965e-05	-1.77941e-10	-1.30914	8.41306e-05	-1.77941e-10	-1.29882	8.436e-05	-1.77941e-10	-1.29869
203910455	chr2:203910455:G:A	1.27116e-05	-1.77941e-10	-1.22593	9.08537e-05	-1.77941e-10	-1.22194	9.1102e-05	-1.77941e-10	-1.22181
203910692	chr2:203910692:G:A	1.13456e-05	-1.77941e-10	-1.3396	8.13112e-05	-1.77941e-10	-1.33291	8.15325e-05	-1.77941e-10	-1.33278
203910984	chr2:203910984:T:G	2.1397e-05	-1.77941e-10	-0.705185	0.000155483	-1.77941e-10	-0.684656	0.000155918	-1.77941e-10	-0.684459
203911131	chr2:203911131:G:A	5.3269e-06	-1.14626	-0.949413	4.1289e-05	-1.07242	-0.938175	4.13505e-05	-1.0725	-0.9392
203911453	chr2:203911453:G:C	2.59094e-06	-1.51733	-1.29909	1.74964e-05	-1.51508	-1.35411	1.75506e-05	-1.51509	-1.35361
203912100	chr2:203912100:A:G	1.19467e-05	-1.77941e-10	-1.28798	8.59202e-05	-1.77941e-10	-1.27777	8.61556e-05	-1.77941e-10	-1.27763
203912230	chr2:203912230:A:G	4.08013e-05	-1.77941e-10	-0.0597247	0.000284486	-1.77941e-10	-0.0805045	0.000285073	-1.77941e-10	-0.0810392
203913018	chr2:203913018:T:C	4.85085e-06	-1.16483	-1.02445	3.63594e-05	-1.10706	-1.03068	3.64098e-05	-1.10714	-1.03181
203913095	chr2:203913095:G:A	2.37959e-06	-1.51862	-1.38289	1.66384e-05	-1.51677	-1.4027	1.66836e-05	-1.51677	-1.40259
203913168	chr2:203913168:G:A	3.49759e-05	-1.77941e-10	-0.213778	0.000244159	-1.77941e-10	-0.23337	0.00024467	-1.77941e-10	-0.233874
203913911	chr2:203913911:T:C	1.06365e-05	-1.77941e-10	-1.40414	7.56734e-05	-1.77941e-10	-1.40476	7.5869e-05	-1.77941e-10	-1.40478
203915198	chr2:203915198:T:C	1.06222e-05	-1.77941e-10	-1.40549	7.56112e-05	-1.77941e-10	-1.40558	7.58078e-05	-1.77941e-10	-1.40558
203915907	chr2:203915907:A:G	1.81543e-05	-1.77941e-10	-0.869532	0.000131247	-1.77941e-10	-0.854107	0.000131614	-1.77941e-10	-0.853916
203915952	chr2:203915952:A:G	1.21581e-05	-1.77941e-10	-1.27044	8.73845e-05	-1.77941e-10	-1.26087	8.7631e-05	-1.77941e-10	-1.26065
203916069	chr2:203916069:C:T	1.45888e-05	-1.77941e-10	-1.08819	0.000101165	-1.77941e-10	-1.11443	0.000101382	-1.77941e-10	-1.11489
203916118	chr2:203916118:C:G	2.32191e-06	-1.52095	-1.4051	1.65661e-05	-1.5207	-1.40313	1.6607e-05	-1.5207	-1.40326
203916655	chr2:203916655:T:TTC	1.15373e-05	-1.77941e-10	-1.32285	8.26002e-05	-1.77941e-10	-1.31718	8.28207e-05	-1.77941e-10	-1.31711
203917197	chr2:203917197:G:C	2.42787e-06	-1.51969	-1.36174	1.7977e-05	-1.52074	-1.32135	1.80106e-05	-1.52074	-1.32208
203917848	chr2:203917848:C:G	1.17813e-05	-1.30192	-7.30438e-10	8.27351e-05	-1.31554	-7.30438e-10	8.29458e-05	-1.3156	-7.30438e-10
203917852	chr2:203917852:T:C	4.70756e-06	-1.06738	-1.15189	3.89275e-05	-0.99443	-1.07506	3.89329e-05	-0.994534	-1.07741
203918740	chr2:203918740:A:C	1.25726e-05	-1.77941e-10	-1.23692	9.04262e-05	-1.77941e-10	-1.22665	9.06765e-05	-1.77941e-10	-1.22649
203918859	chr2:203918859:T:C	2.37075e-06	-1.51271	-1.39252	1.67218e-05	-1.50931	-1.40516	1.67663e-05	-1.5093	-1.40511
203918976	chr2:203918976:T:C	5.50844e-06	-1.04398	-1.01817	4.64228e-05	-0.970231	-0.923167	4.6404e-05	-0.970338	-0.926062
203919420	chr2:203919420:G:A	1.15404e-05	-1.77941e-10	-1.32259	8.1945e-05	-1.77941e-10	-1.32514	8.21485e-05	-1.77941e-10	-1.32526
203919434	chr2:203919434:C:T	1.18916e-05	-1.77941e-10	-1.2926	8.39579e-05	-1.77941e-10	-1.30087	8.41634e-05	-1.77941e-10	-1.30103
203919489	chr2:203919489:C:A	2.53023e-06	-1.5203	-1.31983	1.72564e-05	-1.51903	-1.36398	1.73098e-05	-1.51902	-1.36349
203919609	chr2:203919609:A:AAGCT	1.25639e-05	-1.77941e-10	-1.23761	9.03612e-05	-1.77941e-10	-1.22737	9.06113e-05	-1.77941e-10	-1.22721
203920158	chr2:203920158:G:A	3.60333e-05	-1.77941e-10	-0.183996	0.000250748	-1.77941e-10	-0.206742	0.000251269	-1.77941e-10	-0.207264
203920662	chr2:203920662:G:C	2.3563e-06	-1.50761	-1.40373	1.68557e-05	-1.50333	-1.40317	1.68978e-05	-1.50332	-1.40328
203921439	chr2:203921439:T:C	5.4952e-06	-1.05345	-1.01111	4.63225e-05	-0.980497	-0.915064	4.63027e-05	-0.980603	-0.917983
203921499	chr2:203921499:C:T	3.21994e-05	-1.77941e-10	-0.29649	0.000224361	-1.77941e-10	-0.317933	0.000224833	-1.77941e-10	-0.318427
203921536	chr2:203921536:T:C	0.00050958	-1.77941e-10	2.46515	0.00406564	-1.77941e-10	2.57914	0.00407803	-1.77941e-10	2.57958
203921594	chr2:203921594:A:G	2.41442e-06	-1.51998	-1.36699	1.67673e-05	-1.51846	-1.3933	1.68157e-05	-1.51845	-1.39302
203921731	chr2:203921731:G:A	1.06709e-05	-1.77941e-10	-1.40092	7.60925e-05	-1.77941e-10	-1.39924	7.62938e-05	-1.77941e-10	-1.39919
203921751	chr2:203921751:G:A	2.34921e-06	-1.50879	-1.40557	1.69343e-05	-1.50491	-1.39694	1.6975e-05	-1.5049	-1.39715
203921829	chr2:203921829:CAGGCCCCCTGGCAGGG:C	1.02538e-05	-0.564169	-0.876623	9.06354e-05	-0.282906	-0.941438	9.09142e-05	-0.282911	-0.940958
203921835	chr2:203921835:C:T	1.23077e-05	-1.77941e-10	-1.25822	8.85358e-05	-1.77941e-10	-1.24778	8.87759e-05	-1.77941e-10	-1.24767
203921847	chr2:203921847:G:C	1.17634e-05	-0.431563	-0.871883	0.000105836	-0.1323	-0.936997	0.000106162	-0.132306	-0.936515
203922079	chr2:203922079:A:G	1.25449e-05	-1.77941e-10	-1.23913	9.02228e-05	-1.77941e-10	-1.22891	9.04725e-05	-1.77941e-10	-1.22874
203922205	chr2:203922205:T:A	1.12871e-05	-1.77941e-10	-1.34477	8.09181e-05	-1.77941e-10	-1.33775	8.11368e-05	-1.77941e-10	-1.33765
203922411	chr2:203922411:C:T	2.46824e-06	-1.52098	-1.34395	1.69763e-05	-1.52042	-1.37895	1.70274e-05	-1.52042	-1.37854
203922662	chr2:203922662:T:C	3.21475e-05	-1.77941e-10	-0.298103	0.000224	-1.77941e-10	-0.319544	0.000224471	-1.77941e-10	-0.320038
203922837	chr2:203922837:C:T	1.07647e-05	-1.39217	-7.30438e-10	7.79034e-05	-1.37572	-7.30438e-10	7.81072e-05	-1.3757	-7.30438e-10
203923089	chr2:203923089:G:A	3.13473e-05	-1.77941e-10	-0.323309	0.000218564	-1.77941e-10	-0.34411	0.000219026	-1.77941e-10	-0.344597
203923320	chr2:203923320:A:T	1.245e-05	-1.77941e-10	-1.24672	8.96536e-05	-1.77941e-10	-1.23524	8.98955e-05	-1.77941e-10	-1.23514
203923418	chr2:203923418:A:C	5.14522e-06	-1.09798	-1.03239	4.3113e-05	-1.02821	-0.939151	4.3098e-05	-1.02832	-0.941995
203923934	chr2:203923934:T:C	1.26728e-05	-1.77941e-10	-1.22898	9.11357e-05	-1.77941e-10	-1.21884	9.13895e-05	-1.77941e-10	-1.21865
203924072	chr2:203924072:G:A	5.2269e-06	-1.05857	-1.05605	4.37847e-05	-0.986305	-0.9656	4.37725e-05	-0.98641	-0.968371
203924476	chr2:203924476:G:A	1.24379e-05	-1.77941e-10	-1.24769	8.95654e-05	-1.77941e-10	-1.23622	8.9807e-05	-1.77941e-10	-1.23612
203924488	chr2:203924488:T:C	1.18283e-05	-1.77941e-10	-1.29795	8.39562e-05	-1.77941e-10	-1.30089	8.41634e-05	-1.77941e-10	-1.30103
203924772	chr2:203924772:C:T	2.32638e-05	-1.77941e-10	-0.621541	0.000158851	-1.77941e-10	-0.663225	0.000159156	-1.77941e-10	-0.663903
203924879	chr2:203924879:T:C	1.24439e-05	-1.77941e-10	-1.24721	8.90964e-05	-1.77941e-10	-1.24147	8.93417e-05	-1.77941e-10	-1.24132
203925103	chr2:203925103:C:T	1.30744e-05	-1.77941e-10	-1.19778	9.17785e-05	-1.77941e-10	-1.21181	9.19982e-05	-1.77941e-10	-1.21202
203925888	chr2:203925888:T:C	2.63849e-06	-1.50028	-1.29795	2.01806e-05	-1.49434	-1.23213	2.02128e-05	-1.49432	-1.23315
203925911	chr2:203925911:C:T	1.32566e-05	-1.18395	-7.30438e-10	9.56972e-05	-1.17	-7.30438e-10	9.59451e-05	-1.17001	-7.30438e-10
203925944	chr2:203925944:G:A	1.09613e-05	-1.77941e-10	-1.37407	7.84541e-05	-1.77941e-10	-1.36868	7.86639e-05	-1.77941e-10	-1.3686
203926214	chr2:203926214:A:G	5.15008e-06	-0.795323	-1.3341	4.39818e-05	-0.610507	-1.33691	4.40765e-05	-0.61055	-1.33731
203926746	chr2:203926746:G:T	2.36472e-06	-1.50617	-1.4016	1.72831e-05	-1.50187	-1.37959	1.7322e-05	-1.50186	-1.37995
203926799	chr2:203926799:T:C	3.85638e-05	-1.77941e-10	-0.116124	0.000268416	-1.77941e-10	-0.138652	0.000268955	-1.77941e-10	-0.139241
203926806	chr2:203926806:C:T	2.38992e-06	-1.50858	-1.3886	1.76774e-05	-1.5041	-1.35481	1.77142e-05	-1.50408	-1.35534
203926841	chr2:203926841:A:G	1.06256e-05	-1.77941e-10	-1.40517	7.56889e-05	-1.77941e-10	-1.40456	7.5887e-05	-1.77941e-10	-1.40454
203927371	chr2:203927371:TA:T	1.32402e-05	-1.77941e-10	-1.18518	9.61884e-05	-1.77941e-10	-1.16488	9.64597e-05	-1.77941e-10	-1.16466
203927686	chr2:203927686:A:G	5.23458e-06	-1.516	-0.597149	4.22899e-05	-1.50846	-0.478181	4.22552e-05	-1.50845	-0.481613
203928009	chr2:203928009:G:C	6.77024e-06	-1.01186	-0.844046	5.92489e-05	-0.935521	-0.71392	5.91906e-05	-0.935627	-0.717397
203928340	chr2:203928340:A:C	6.32769e-06	-1.52017	-0.403329	5.21248e-05	-1.51615	-0.261395	5.20653e-05	-1.51614	-0.265143
203928575	chr2:203928575:C:T	2.34999e-06	-1.50968	-1.40434	1.68472e-05	-1.5056	-1.40141	1.68887e-05	-1.50559	-1.40155
203928616	chr2:203928616:G:T	2.38259e-06	-1.50755	-1.3927	1.68209e-05	-1.50315	-1.40542	1.68653e-05	-1.50313	-1.40539
203928819	chr2:203928819:T:C	7.37743e-06	-0.967473	-0.802541	6.50785e-05	-0.888195	-0.6674	6.5007e-05	-0.888304	-0.670987
203929460	chr2:203929460:G:A	1.07628e-05	-1.39234	-7.30438e-10	8.22369e-05	-1.32159	-7.30438e-10	8.24572e-05	-1.32151	-7.30438e-10
203930034	chr2:203930034:T:C	2.63055e-06	-1.52058	-1.28066	2.0265e-05	-1.51919	-1.2031	2.02946e-05	-1.51919	-1.20424
203930071	chr2:203930071:C:A	5.22355e-06	-1.51483	-0.600428	4.76763e-05	-1.49768	-0.369079	4.75621e-05	-1.49767	-0.374077
203930111	chr2:203930111:C:T	1.06363e-05	-1.77941e-10	-1.40417	7.56558e-05	-1.77941e-10	-1.40499	7.5852e-05	-1.77941e-10	-1.405
203930229	chr2:203930229:A:G	9.38428e-06	-0.820559	-0.708843	8.32705e-05	-0.736345	-0.572749	8.31431e-05	-0.736467	-0.576755
203930389	chr2:203930389:G:A	4.6494e-06	-0.892213	-1.33949	3.7908e-05	-0.840613	-1.25541	3.79628e-05	-0.84065	-1.25653
203930513	chr2:203930513:T:C	7.87223e-06	-0.529924	-1.17517	7.23466e-05	-0.252459	-1.19726	7.25647e-05	-0.252461	-1.19685
203930590	chr2:203930590:C:T	1.42385e-05	-1.77941e-10	-1.11249	0.00010228	-1.77941e-10	-1.10347	0.000102551	-1.77941e-10	-1.10342
203930783	chr2:203930783:C:T	5.66826e-06	-1.50398	-0.529573	5.26662e-05	-1.47879	-0.288428	5.25312e-05	-1.47878	-0.293595
203930802	chr2:203930802:G:A	5.68574e-06	-1.5009	-0.529573	5.29205e-05	-1.47397	-0.288428	5.27849e-05	-1.47397	-0.293595
203930817	chr2:203930817:G:A	7.90497e-06	-0.524066	-1.17688	7.26524e-05	-0.246616	-1.19889	7.28714e-05	-0.246617	-1.19847
203931150	chr2:203931150:T:G	5.62176e-06	-1.50173	-0.540068	5.22302e-05	-1.47515	-0.300377	5.20979e-05	-1.47515	-0.305514
203931153	chr2:203931153:T:C	6.34788e-06	-1.00419	-0.916124	5.77326e-05	-0.923629	-0.751737	5.7706e-05	-0.923642	-0.754782
203931371	chr2:203931371:G:A	4.20059e-06	-0.959591	-1.37362	3.13891e-05	-0.951005	-1.33372	3.14587e-05	-0.951127	-1.33398
203931835	chr2:203931835:A:T	5.65148e-06	-1.48955	-0.546971	5.2765e-05	-1.45726	-0.308083	5.26322e-05	-1.45725	-0.313205
203931850	chr2:203931850:C:T	6.0162e-06	-1.48274	-0.491239	5.70227e-05	-1.44709	-0.240651	5.68807e-05	-1.44708	-0.245746
203932639	chr2:203932639:CCT:C	1.12952e-05	-1.77941e-10	-1.34406	8.10571e-05	-1.77941e-10	-1.33604	8.12754e-05	-1.77941e-10	-1.33594
203933007	chr2:203933007:C:CT	1.79562e-05	-1.77941e-10	-0.880501	0.000124962	-1.77941e-10	-0.903182	0.000125229	-1.77941e-10	-0.903643
203933067	chr2:203933067:G:A	3.69863e-06	-1.15166	-1.30882	3.05987e-05	-1.10164	-1.20859	3.06381e-05	-1.10167	-1.20987
203933297	chr2:203933297:T:C	3.81156e-06	-1.06378	-1.36661	3.08152e-05	-1.00983	-1.29335	3.08662e-05	-1.00987	-1.29426
203933679	chr2:203933679:A:G	5.6082e-06	-1.10708	-0.937126	5.06945e-05	-1.02843	-0.776941	5.06741e-05	-1.02844	-0.779927
203934379	chr2:203934379:C:T	4.79716e-06	-0.79516	-1.40526	3.67604e-05	-0.73549	-1.39128	3.68426e-05	-0.735531	-1.3916
203934457	chr2:203934457:C:T	1.10352e-05	-1.77941e-10	-1.36735	7.8825e-05	-1.77941e-10	-1.36396	7.9032e-05	-1.77941e-10	-1.36393
203934671	chr2:203934671:C:T	5.9919e-06	-1.51727	-0.460755	5.55554e-05	-1.50241	-0.211399	5.54029e-05	-1.50241	-0.216747
203934974	chr2:203934974:C:T	2.34064e-06	-1.51976	-1.39825	1.66439e-05	-1.51676	-1.40239	1.66842e-05	-1.51675	-1.40257
203935228	chr2:203935228:G:A	2.33377e-05	-1.77941e-10	-0.61837	0.000159584	-1.77941e-10	-0.658621	0.00015989	-1.77941e-10	-0.659299
203935425	chr2:203935425:C:T	1.67102e-05	-1.77941e-10	-0.952417	0.000120585	-1.77941e-10	-0.938838	0.000120945	-1.77941e-10	-0.938448
203935948	chr2:203935948:T:A	6.03061e-06	-1.51843	-0.453161	5.58398e-05	-1.50511	-0.20359	5.56851e-05	-1.50511	-0.208962
203936122	chr2:203936122:G:A	1.28467e-05	-1.04072	-0.174635	0.00012677	-0.95449	0.0656735	0.000126479	-0.954502	0.0607945
203936881	chr2:203936881:T:G	1.13288e-05	-1.77941e-10	-1.34109	8.04578e-05	-1.77941e-10	-1.34346	8.06602e-05	-1.77941e-10	-1.34354
203937257	chr2:203937257:T:C	6.00306e-06	-0.590798	-1.38537	6.61442e-05	-0.197298	-1.34205	6.63123e-05	-0.197206	-1.3422
203937382	chr2:203937382:G:A	3.53606e-06	-1.12196	-1.38347	3.5736e-05	-0.818278	-1.33675	3.58268e-05	-0.818195	-1.33689
203937855	chr2:203937855:T:C	4.13325e-06	-0.963248	-1.38612	3.27947e-05	-0.909053	-1.33187	3.28535e-05	-0.909089	-1.33264
203937962	chr2:203937962:T:C	0.00335491	-1.77941e-10	4.34974	0.0574414	-1.77941e-10	5.22733	0.0553114	-1.77941e-10	5.18695
203938007	chr2:203938007:A:G	2.51246e-06	-1.50256	-1.34462	1.74689e-05	-1.51434	-1.35643	1.75093e-05	-1.51435	-1.35671
203938173	chr2:203938173:A:G	1.06337e-05	-1.77941e-10	-1.40441	7.57923e-05	-1.77941e-10	-1.40319	7.59904e-05	-1.77941e-10	-1.40318
203938269	chr2:203938269:C:T	1.14021e-05	-1.77941e-10	-1.33464	8.18792e-05	-1.77941e-10	-1.32594	8.20988e-05	-1.77941e-10	-1.32586
203938340	chr2:203938340:C:G	1.06232e-05	-1.77941e-10	-1.4054	7.56152e-05	-1.77941e-10	-1.40553	7.58116e-05	-1.77941e-10	-1.40554
203938450	chr2:203938450:C:T	3.82534e-06	-1.51849	-0.9083	3.30927e-05	-1.50534	-0.726533	3.30438e-05	-1.50534	-0.730611
203938666	chr2:203938666:T:C	4.77144e-05	-1.77941e-10	0.0967957	0.000333878	-1.77941e-10	0.0795872	0.000334504	-1.77941e-10	0.0788641
203938760	chr2:203938760:C:T	4.43729e-06	-1.35327	-0.925124	2.89224e-05	-1.40115	-0.965426	2.89688e-05	-1.40118	-0.966384
203938791	chr2:203938791:C:T	1.38059e-05	-1.77941e-10	-1.14334	9.70367e-05	-1.77941e-10	-1.1561	9.72813e-05	-1.77941e-10	-1.15618
203939491	chr2:203939491:G:A	1.84293e-05	-0.854496	-7.30438e-10	0.000141321	-0.780155	-7.30438e-10	0.000141694	-0.780116	-7.30438e-10
203939667	chr2:203939667:C:A	1.0745e-05	-1.77941e-10	-1.394	7.67251e-05	-1.77941e-10	-1.39096	7.69274e-05	-1.77941e-10	-1.39092
203939861	chr2:203939861:A:T	2.58938e-05	-0.514434	-7.30438e-10	0.000135992	-0.818595	-7.30438e-10	0.000136335	-0.818668	-7.30438e-10
203940193	chr2:203940193:T:G	2.98475e-05	-1.77941e-10	-0.372338	0.000205731	-1.77941e-10	-0.40462	0.000206134	-1.77941e-10	-0.405261
203940232	chr2:203940232:T:G	2.53017e-06	-1.48013	-1.36002	1.99981e-05	-1.44118	-1.29437	2.00197e-05	-1.44117	-1.2959
203940488	chr2:203940488:C:T	2.53804e-06	-1.48531	-1.35173	1.78685e-05	-1.5088	-1.33935	1.79122e-05	-1.5088	-1.3395
203940984	chr2:203940984:C:T	5.61631e-05	-1.77941e-10	0.259821	0.000390964	-1.77941e-10	0.237426	0.000391642	-1.77941e-10	0.236561
203941111	chr2:203941111:T:C	2.42361e-06	-1.49897	-1.38421	1.87002e-05	-1.4683	-1.33436	1.87262e-05	-1.46829	-1.33557
203941184	chr2:203941184:T:G	5.60724e-05	-1.77941e-10	0.258205	0.000390342	-1.77941e-10	0.235833	0.000391019	-1.77941e-10	0.234969
203941729	chr2:203941729:A:G	1.01541e-05	-0.381833	-1.06873	9.73305e-05	-0.0890588	-1.06402	9.75134e-05	-0.0890667	-1.06473
203942932	chr2:203942932:T:C	4.75767e-06	-0.90989	-1.29879	3.35877e-05	-0.84858	-1.36845	3.36913e-05	-0.848623	-1.36792
203943296	chr2:203943296:G:A	2.26985e-05	-1.77941e-10	-0.64614	0.000160139	-1.77941e-10	-0.655146	0.00016045	-1.77941e-10	-0.655804
203943518	chr2:203943518:G:T	1.22785e-05	-1.77941e-10	-1.26059	8.70821e-05	-1.77941e-10	-1.26434	8.73004e-05	-1.77941e-10	-1.26443
203944156	chr2:203944156:A:T	2.33144e-05	-1.77941e-10	-0.619367	0.000162686	-1.77941e-10	-0.639365	0.000162999	-1.77941e-10	-0.64004
203944410	chr2:203944410:C:T	1.06644e-05	-1.77941e-10	-1.40153	7.60512e-05	-1.77941e-10	-1.39978	7.62503e-05	-1.77941e-10	-1.39976
203944558	chr2:203944558:A:G	1.38192e-05	-1.77941e-10	-1.14238	9.69038e-05	-1.77941e-10	-1.15747	9.71338e-05	-1.77941e-10	-1.1577
203944785	chr2:203944785:A:G	1.30681e-05	-1.77941e-10	-1.19827	9.19526e-05	-1.77941e-10	-1.20992	9.217e-05	-1.77941e-10	-1.21015
203945050	chr2:203945050:TTG:T	3.4063e-06	-1.15745	-1.38536	2.67887e-05	-1.10847	-1.33474	2.68393e-05	-1.1085	-1.33542
203945303	chr2:203945303:A:G	3.5376e-06	-1.29919	-1.2058	2.37904e-05	-1.34568	-1.21623	2.38379e-05	-1.34571	-1.2168
203945855	chr2:203945855:A:C	1.25419e-05	-1.77941e-10	-1.23936	8.83525e-05	-1.77941e-10	-1.24985	8.85635e-05	-1.77941e-10	-1.25007
203946861	chr2:203946861:T:A	1.06997e-05	-1.77941e-10	-1.39822	7.63544e-05	-1.77941e-10	-1.3958	7.65547e-05	-1.77941e-10	-1.39578
203947082	chr2:203947082:G:C	1.76804e-05	-1.77941e-10	-0.895979	0.00012405	-1.77941e-10	-0.910509	0.000124337	-1.77941e-10	-0.910793
203947315	chr2:203947315:A:G	3.041e-05	-1.77941e-10	-0.353667	0.000211803	-1.77941e-10	-0.375535	0.00021219	-1.77941e-10	-0.376303
203947466	chr2:203947466:G:A	0.000104897	-1.77941e-10	0.884536	0.000671267	-1.77941e-10	0.777978	0.000671859	-1.77941e-10	0.776263
203947597	chr2:203947597:C:T	2.40154e-06	-1.50655	-1.38578	1.70784e-05	-1.51673	-1.37665	1.71257e-05	-1.51674	-1.37647
203947601	chr2:203947601:C:T	1.08581e-05	-1.77941e-10	-1.38352	7.70786e-05	-1.77941e-10	-1.38636	7.72759e-05	-1.77941e-10	-1.3864
203947637	chr2:203947637:T:G	1.67607e-05	-1.77941e-10	-0.949401	0.000117853	-1.77941e-10	-0.961755	0.00011812	-1.77941e-10	-0.962083
203947763	chr2:203947763:G:A	9.6814e-06	-1.49823	-7.30438e-10	6.83128e-05	-1.50709	-7.30438e-10	6.84898e-05	-1.5071	-7.30438e-10
203947844	chr2:203947844:A:T	1.71157e-05	-1.77941e-10	-0.92844	0.000120327	-1.77941e-10	-0.940974	0.0001206	-1.77941e-10	-0.941308
203948270	chr2:203948270:A:G	3.70163e-06	-1.15909	-1.30057	3.07439e-05	-1.11034	-1.19515	3.07849e-05	-1.11038	-1.19638
203948549	chr2:203948549:C:T	1.40683e-05	-1.77941e-10	-1.12451	9.88073e-05	-1.77941e-10	-1.13802	9.90578e-05	-1.77941e-10	-1.13808
203948914	chr2:203948914:G:T	7.80607e-06	-0.307948	-1.40559	6.91854e-05	-0.0901692	-1.40423	6.93707e-05	-0.0900629	-1.40426
203948921	chr2:203948921:A:T	6.00841e-06	-0.569735	-1.40554	5.20195e-05	-0.375054	-1.40452	5.2159e-05	-0.374948	-1.40454
203949568	chr2:203949568:A:T	1.94023e-05	-0.803045	-7.30438e-10	0.000124008	-0.910846	-7.30438e-10	0.000124327	-0.910867	-7.30438e-10
203950173	chr2:203950173:G:A	1.26962e-05	-1.09999	-0.127144	0.000106917	-0.830794	-0.228345	0.000107305	-0.830734	-0.227379
203950216	chr2:203950216:T:C	1.24446e-05	-1.77941e-10	-1.24715	8.76988e-05	-1.77941e-10	-1.25728	8.79111e-05	-1.77941e-10	-1.25746
203950229	chr2:203950229:C:T	2.36777e-06	-1.50357	-1.40292	1.66244e-05	-1.51518	-1.40514	1.66671e-05	-1.51519	-1.40516
203950433	chr2:203950433:T:TG	1.09394e-05	-1.77941e-10	-1.37607	7.7622e-05	-1.77941e-10	-1.37934	7.78202e-05	-1.77941e-10	-1.37939
203951852	chr2:203951852:T:C	3.37472e-06	-1.22964	-1.32248	2.00232e-05	-1.37566	-1.35864	2.00918e-05	-1.37566	-1.35781
203952155	chr2:203952155:AT:A	1.77209e-05	-1.04993	0.156238	0.000114798	-1.14169	0.153682	0.000115047	-1.14169	0.153251
203952499	chr2:203952499:A:G	1.08403e-05	-1.77941e-10	-1.38517	7.69088e-05	-1.77941e-10	-1.38857	7.71048e-05	-1.77941e-10	-1.38862
203952558	chr2:203952558:T:G	7.2856e-06	-1.433	-0.349544	5.62338e-05	-1.36927	-0.332399	5.64198e-05	-1.36926	-0.331708
203952656	chr2:203952656:A:G	1.06467e-05	-1.77941e-10	-1.40318	7.56113e-05	-1.77941e-10	-1.40558	7.58076e-05	-1.77941e-10	-1.40559
203952908	chr2:203952908:T:G	5.70586e-05	-1.77941e-10	0.27564	0.000409497	-1.77941e-10	0.28374	0.000410271	-1.77941e-10	0.283033
203952969	chr2:203952969:T:G	1.19199e-05	-1.77941e-10	-1.29023	8.50182e-05	-1.77941e-10	-1.28832	8.52464e-05	-1.77941e-10	-1.28824
203953761	chr2:203953761:T:C	8.0289e-05	-1.77941e-10	0.617195	0.000563719	-1.77941e-10	0.603367	0.00056482	-1.77941e-10	0.602721
203954121	chr2:203954121:G:A	3.66253e-06	-1.5016	-0.968689	2.69931e-05	-1.46932	-0.966283	2.70733e-05	-1.46932	-0.965918
203954258	chr2:203954258:T:A	5.39464e-06	-0.809331	-1.2737	3.81686e-05	-0.789468	-1.29971	3.82836e-05	-0.789388	-1.29938
203954264	chr2:203954264:T:A	1.22848e-05	-1.77941e-10	-1.26008	8.64508e-05	-1.77941e-10	-1.27161	8.6684e-05	-1.77941e-10	-1.27152
203954383	chr2:203954383:C:T	3.31731e-06	-1.51613	-1.05315	2.4163e-05	-1.49606	-1.05031	2.4234e-05	-1.49606	-1.04997
203954502	chr2:203954502:A:T	6.45759e-06	-0.725197	-1.17798	4.05845e-05	-0.89085	-1.13695	4.0639e-05	-0.890795	-1.13826
203954688	chr2:203954688:G:A	1.281e-05	-1.21821	-7.30438e-10	9.74977e-05	-1.15136	-7.30438e-10	9.77589e-05	-1.15128	-7.30438e-10
203954693	chr2:203954693:GGA:G	2.36047e-06	-1.50521	-1.40436	1.73337e-05	-1.47543	-1.4031	1.73784e-05	-1.47543	-1.40313
203954697	chr2:203954697:A:C	2.3635e-06	-1.50393	-1.40436	1.73717e-05	-1.47325	-1.4031	1.74165e-05	-1.47324	-1.40313
203954807	chr2:203954807:A:G	6.34776e-05	-1.77941e-10	0.382249	0.0004141	-1.77941e-10	0.294918	0.000415369	-1.77941e-10	0.295382
203954815	chr2:203954815:A:T	2.4674e-06	-1.5206	-1.34467	1.85278e-05	-1.51076	-1.30116	1.85694e-05	-1.51076	-1.30151
203954828	chr2:203954828:A:C	6.20927e-06	-0.67192	-1.27047	4.40286e-05	-0.649529	-1.29682	4.41617e-05	-0.649442	-1.29649
203954847	chr2:203954847:T:C	2.3524e-06	-1.50777	-1.40523	1.72148e-05	-1.47984	-1.40558	1.72597e-05	-1.47984	-1.40557
203955727	chr2:203955727:A:G	1.06275e-05	-1.77941e-10	-1.405	7.56675e-05	-1.77941e-10	-1.40484	7.58618e-05	-1.77941e-10	-1.40487
203956356	chr2:203956356:G:T	0.000106592	-1.77941e-10	0.900569	0.000745731	-1.77941e-10	0.883176	0.000747158	-1.77941e-10	0.882491
203956772	chr2:203956772:G:A	1.07623e-05	-1.77941e-10	-1.39239	7.59131e-05	-1.77941e-10	-1.4016	7.61162e-05	-1.77941e-10	-1.40152
203956891	chr2:203956891:C:G	5.316e-06	-1.51785	-0.579867	3.90096e-05	-1.49841	-0.568969	3.91431e-05	-1.49841	-0.568152
203957119	chr2:203957119:A:G	3.11362e-06	-1.28015	-1.3525	2.01554e-05	-1.36279	-1.36492	2.02047e-05	-1.3628	-1.36507
203957374	chr2:203957374:G:A	1.00028e-05	-1.46557	-7.30438e-10	6.81033e-05	-1.51016	-7.30438e-10	6.82804e-05	-1.51016	-7.30438e-10
203957449	chr2:203957449:A:G	1.11578e-05	-1.77941e-10	-1.3563	7.99785e-05	-1.77941e-10	-1.34943	8.01907e-05	-1.77941e-10	-1.34938
203957542	chr2:203957542:A:G	5.35341e-06	-1.51881	-0.571891	3.85036e-05	-1.51907	-0.561371	3.8634e-05	-1.51907	-0.560586
203957571	chr2:203957571:C:T	1.94692e-05	-0.880834	0.08123	0.000124284	-0.913449	0.00482528	0.00012461	-0.913437	0.00484273
203957686	chr2:203957686:C:T	5.71162e-05	-1.77941e-10	0.27665	0.000367072	-1.77941e-10	0.174369	0.000368218	-1.77941e-10	0.174888
203958148	chr2:203958148:A:G	2.04559e-05	-0.750168	-7.30438e-10	0.000132614	-0.843749	-7.30438e-10	0.000132961	-0.843731	-7.30438e-10
203958226	chr2:203958226:C:T	5.37197e-06	-0.885376	-1.20187	3.76134e-05	-0.89344	-1.21039	3.77236e-05	-0.893416	-1.21008
203958238	chr2:203958238:A:C	1.085e-05	-1.77941e-10	-1.38427	7.78615e-05	-1.77941e-10	-1.37626	7.80574e-05	-1.77941e-10	-1.37634
203958251	chr2:203958251:G:A	1.08355e-05	-1.77941e-10	-1.38561	7.77391e-05	-1.77941e-10	-1.37783	7.79349e-05	-1.77941e-10	-1.37791
203958656	chr2:203958656:T:C	1.14533e-05	-1.77941e-10	-1.33016	8.10487e-05	-1.77941e-10	-1.33614	8.12517e-05	-1.77941e-10	-1.33623
203958736	chr2:203958736:C:A	4.43874e-06	-0.873269	-1.4048	3.13691e-05	-0.881216	-1.40415	3.14505e-05	-0.881192	-1.40418
203959368	chr2:203959368:T:C	1.06257e-05	-1.77941e-10	-1.40516	7.5708e-05	-1.77941e-10	-1.40431	7.5906e-05	-1.77941e-10	-1.40429
203959560	chr2:203959560:T:G	5.27727e-06	-0.836744	-1.26828	3.81054e-05	-0.839033	-1.2518	3.8183e-05	-0.838988	-1.25241
203959601	chr2:203959601:A:C	3.30593e-06	-1.27679	-1.29593	2.13035e-05	-1.3581	-1.31422	2.1354e-05	-1.35811	-1.31444
203959929	chr2:203959929:G:A	4.6712e-06	-0.825354	-1.40167	3.29317e-05	-0.836426	-1.40033	3.30162e-05	-0.836401	-1.40039
203960458	chr2:203960458:A:T	5.09102e-06	-0.737607	-1.40335	3.58531e-05	-0.74945	-1.40231	3.59457e-05	-0.749423	-1.40235
203960563	chr2:203960563:T:C	3.27933e-06	-1.28014	-1.30066	2.1041e-05	-1.36441	-1.3203	2.10911e-05	-1.36442	-1.32052
203960623	chr2:203960623:C:T	4.62024e-06	-0.837533	-1.40046	3.2576e-05	-0.848702	-1.39891	3.26594e-05	-0.848677	-1.39898
203960694	chr2:203960694:A:G	1.06355e-05	-1.77941e-10	-1.40424	7.60952e-05	-1.77941e-10	-1.3992	7.6287e-05	-1.77941e-10	-1.39928
203960848	chr2:203960848:G:A	1.09383e-05	-1.77941e-10	-1.37617	7.66613e-05	-1.77941e-10	-1.39179	7.68716e-05	-1.77941e-10	-1.39165
203960899	chr2:203960899:C:T	1.19013e-05	-1.77941e-10	-1.29179	8.49536e-05	-1.77941e-10	-1.28908	8.51823e-05	-1.77941e-10	-1.28899
203961006	chr2:203961006:G:A	3.43616e-06	-1.27435	-1.25973	2.19734e-05	-1.35852	-1.28283	2.2025e-05	-1.35853	-1.28308
203961372	chr2:203961372:G:C	5.69979e-06	-1.50879	-0.519215	4.24071e-05	-1.47983	-0.50404	4.2553e-05	-1.47983	-0.503208
203961923	chr2:203961923:T:C	1.8627e-05	-0.843828	-7.30438e-10	0.000125219	-0.901128	-7.30438e-10	0.00012555	-0.901082	-7.30438e-10
203962187	chr2:203962187:A:G	0.000151277	-1.77941e-10	1.25068	0.0010823	-1.77941e-10	1.25566	0.00108424	-1.77941e-10	1.25485
203962449	chr2:203962449:T:C	1.67899e-05	-0.814406	-0.133254	0.00010744	-0.855443	-0.198817	0.000107709	-0.855431	-0.198925
203962470	chr2:203962470:T:C	1.03746e-05	-0.679818	-0.749255	7.27222e-05	-0.706223	-0.738319	7.28658e-05	-0.706202	-0.738965
203962486	chr2:203962486:C:T	4.6649e-06	-0.82451	-1.40386	3.28454e-05	-0.836499	-1.40288	3.29303e-05	-0.836473	-1.40292
203962501	chr2:203962501:C:G	0.000120133	-1.77941e-10	1.02016	0.000859988	-1.77941e-10	1.02573	0.000861564	-1.77941e-10	1.02496
203962517	chr2:203962517:G:A	0.000135812	-1.77941e-10	1.14283	0.000973003	-1.77941e-10	1.1492	0.000974756	-1.77941e-10	1.1484
203963041	chr2:203963041:T:C	4.79594e-06	-1.50688	-0.693784	3.55301e-05	-1.47665	-0.684163	3.56479e-05	-1.47664	-0.683455
203963046	chr2:203963046:C:A	4.76228e-06	-1.48971	-0.718002	3.5693e-05	-1.44867	-0.707567	3.58108e-05	-1.44866	-0.706874
203963075	chr2:203963075:T:G	3.71298e-05	-1.77941e-10	-0.154019	0.000247899	-1.77941e-10	-0.21817	0.000248343	-1.77941e-10	-0.218976
203963167	chr2:203963167:C:T	3.037e-06	-1.36416	-1.29341	1.98308e-05	-1.43118	-1.31277	1.98779e-05	-1.43118	-1.31299
203963256	chr2:203963256:T:A	0.000412102	-1.77941e-10	2.25283	0.00294833	-1.77941e-10	2.2578	0.00295246	-1.77941e-10	2.25661
203963334	chr2:203963334:C:A	4.66328e-06	-1.38233	-0.846394	3.23318e-05	-1.43915	-0.81599	3.24474e-05	-1.43915	-0.815016
203963387	chr2:203963387:A:G	3.1556e-06	-1.37597	-1.24329	2.06122e-05	-1.43822	-1.26709	2.066e-05	-1.43822	-1.26737
203963593	chr2:203963593:C:T	4.04169e-05	-1.77941e-10	-0.0691906	0.000281356	-1.77941e-10	-0.0915671	0.000281969	-1.77941e-10	-0.0919902
203963661	chr2:203963661:C:T	3.39419e-06	-1.32365	-1.22272	2.1843e-05	-1.39908	-1.24822	2.18937e-05	-1.39909	-1.2485
203963705	chr2:203963705:G:A	3.47457e-06	-1.31361	-1.20936	2.2347e-05	-1.39002	-1.23448	2.23986e-05	-1.39002	-1.23477
203963808	chr2:203963808:C:T	1.91085e-05	-0.818306	-7.30438e-10	0.000124214	-0.90918	-7.30438e-10	0.000124539	-0.909164	-7.30438e-10
203963888	chr2:203963888:A:G	2.61239e-06	-1.5051	-1.30307	1.79065e-05	-1.52093	-1.32509	1.79515e-05	-1.52093	-1.32518
203963983	chr2:203963983:T:C	3.38922e-06	-1.32194	-1.22589	2.187e-05	-1.39667	-1.24941	2.19206e-05	-1.39667	-1.24969
203964020	chr2:203964020:C:T	3.02217e-06	-1.44706	-1.2154	2.16304e-05	-1.44785	-1.20924	2.16734e-05	-1.44785	-1.20985
203964023	chr2:203964023:C:G	3.0709e-06	-1.42002	-1.22645	2.19773e-05	-1.42073	-1.22045	2.20214e-05	-1.42073	-1.22104
203964035	chr2:203964035:G:A	3.12276e-06	-1.4244	-1.20532	2.23566e-05	-1.42512	-1.19895	2.24008e-05	-1.42512	-1.19957
203964299	chr2:203964299:T:C	2.70753e-06	-1.46221	-1.31019	1.8298e-05	-1.49355	-1.33085	1.83424e-05	-1.49355	-1.33102
203964472	chr2:203964472:G:A	1.98915e-05	-0.778143	-7.30438e-10	0.000129043	-0.871044	-7.30438e-10	0.000129381	-0.871028	-7.30438e-10
203964500	chr2:203964500:A:C	4.939e-06	-1.4709	-0.700373	3.87039e-05	-1.42397	-0.651276	3.88103e-05	-1.42396	-0.651137
203964508	chr2:203964508:C:T	3.44547e-05	-0.701794	0.473002	0.000237537	-0.735245	0.474378	0.00023787	-0.735226	0.473165
203964725	chr2:203964725:G:A	1.0919e-05	-1.77941e-10	-1.37794	7.67784e-05	-1.77941e-10	-1.39027	7.69882e-05	-1.77941e-10	-1.39013
203964773	chr2:203964773:A:G	1.0751e-05	-1.77941e-10	-1.39344	7.72381e-05	-1.77941e-10	-1.3843	7.74294e-05	-1.77941e-10	-1.38442
203965093	chr2:203965093:A:G	5.08176e-06	-1.16628	-0.976499	3.66929e-05	-1.14087	-0.987739	3.68042e-05	-1.14085	-0.987321
203965295	chr2:203965295:C:T	3.16265e-06	-1.42169	-1.19534	2.36563e-05	-1.37766	-1.1899	2.37154e-05	-1.37766	-1.19
203965335	chr2:203965335:A:G	1.00132e-05	-1.46453	-7.30438e-10	7.04909e-05	-1.47571	-7.30438e-10	7.06744e-05	-1.4757	-7.30438e-10
203965949	chr2:203965949:G:A	1.89507e-05	-0.826598	-7.30438e-10	0.000142104	-0.774628	-7.30438e-10	0.000142471	-0.774644	-7.30438e-10
203965991	chr2:203965991:A:G	2.89437e-06	-1.50527	-1.2004	1.85713e-05	-1.51981	-1.28976	1.86317e-05	-1.51981	-1.28911
203966008	chr2:203966008:A:G	1.43233e-05	-1.77941e-10	-1.10655	0.000101009	-1.77941e-10	-1.11598	0.000101265	-1.77941e-10	-1.11605
203966282	chr2:203966282:G:A	9.68049e-06	-1.49833	-7.30438e-10	6.74238e-05	-1.52019	-7.30438e-10	6.75991e-05	-1.52019	-7.30438e-10
203966590	chr2:203966590:T:C	2.77566e-06	-1.35125	-1.3963	1.87913e-05	-1.41713	-1.38067	1.8834e-05	-1.41712	-1.381
203966649	chr2:203966649:G:A	2.68637e-06	-1.50455	-1.2757	1.75804e-05	-1.51991	-1.34449	1.76345e-05	-1.51991	-1.34402
203966746	chr2:203966746:C:T	4.02588e-06	-1.377	-0.998699	3.26301e-05	-1.28957	-0.956386	3.27166e-05	-1.28955	-0.95635
203966789	chr2:203966789:G:A	2.97845e-06	-1.40777	-1.26926	1.80906e-05	-1.495	-1.3408	1.81462e-05	-1.495	-1.34032
203966886	chr2:203966886:G:A	2.72022e-06	-1.50559	-1.26213	1.77553e-05	-1.51963	-1.33488	1.78105e-05	-1.51963	-1.33437
203967061	chr2:203967061:G:A	2.82054e-06	-1.50788	-1.22363	1.82686e-05	-1.51884	-1.30716	1.83271e-05	-1.51884	-1.30656
203967359	chr2:203967359:G:A	1.74928e-05	-0.906647	-7.30438e-10	0.000114446	-0.991086	-7.30438e-10	0.000114745	-0.991071	-7.30438e-10
203967435	chr2:203967435:AC:A	1.0628e-05	-1.77941e-10	-1.40494	7.56167e-05	-1.77941e-10	-1.40551	7.58129e-05	-1.77941e-10	-1.40552
203967715	chr2:203967715:G:T	2.72579e-06	-1.50182	-1.26387	1.77186e-05	-1.52049	-1.33608	1.77736e-05	-1.52049	-1.33558
203967753	chr2:203967753:G:A	1.43847e-05	-1.77941e-10	-1.10227	0.000101465	-1.77941e-10	-1.11147	0.00010172	-1.77941e-10	-1.11156
203967922	chr2:203967922:C:T	2.92503e-06	-1.40022	-1.29491	1.78475e-05	-1.49125	-1.35808	1.79012e-05	-1.49125	-1.35767
203968016	chr2:203968016:A:T	4.1303e-06	-1.35457	-0.995517	3.3686e-05	-1.26137	-0.952735	3.37751e-05	-1.26136	-0.952708
203968033	chr2:203968033:G:A	2.68454e-06	-1.50714	-1.27379	1.76214e-05	-1.51911	-1.34296	1.76757e-05	-1.51911	-1.34249
203968190	chr2:203968190:C:T	9.9699e-06	-1.46887	-7.30438e-10	7.18022e-05	-1.45727	-7.30438e-10	7.19888e-05	-1.45727	-7.30438e-10
203968208	chr2:203968208:C:T	2.72474e-06	-1.5022	-1.26387	1.77196e-05	-1.52043	-1.33608	1.77746e-05	-1.52043	-1.33558
203968285	chr2:203968285:C:T	6.69019e-05	-1.77941e-10	0.43479	0.000473732	-1.77941e-10	0.429453	0.000474675	-1.77941e-10	0.428845
203968786	chr2:203968786:G:T	4.97363e-06	-0.777934	-1.38635	3.21999e-05	-0.871808	-1.38742	3.22855e-05	-0.871793	-1.38738
203969374	chr2:203969374:G:A	2.76687e-06	-1.421	-1.32972	1.73069e-05	-1.50106	-1.37902	1.73571e-05	-1.50106	-1.37872
203969394	chr2:203969394:T:C	3.21037e-06	-1.26139	-1.34066	2.17315e-05	-1.34772	-1.30471	2.17739e-05	-1.34771	-1.30537
203969455	chr2:203969455:T:G	2.99264e-06	-1.32846	-1.34382	2.05466e-05	-1.39923	-1.30927	2.0587e-05	-1.39922	-1.3099
203969532	chr2:203969532:A:G	2.74756e-06	-1.50976	-1.24796	1.79597e-05	-1.51798	-1.32508	1.80162e-05	-1.51798	-1.32454
203969672	chr2:203969672:C:T	1.19188e-05	-1.29032	-7.30438e-10	7.64051e-05	-1.39514	-7.30438e-10	7.66034e-05	-1.39514	-7.30438e-10
203970653	chr2:203970653:G:A	2.77139e-06	-1.51033	-1.23875	1.80873e-05	-1.51763	-1.31835	1.81446e-05	-1.51763	-1.31779
203970893	chr2:203970893:A:G	1.10006e-05	-1.77941e-10	-1.37049	7.80609e-05	-1.77941e-10	-1.3737	7.82653e-05	-1.77941e-10	-1.37368
203970954	chr2:203970954:A:G	1.82533e-05	-0.864094	-7.30438e-10	0.000119109	-0.951149	-7.30438e-10	0.000119421	-0.951133	-7.30438e-10
203971084	chr2:203971084:T:A	7.57741e-06	-1.20979	-0.533481	4.34296e-05	-1.30987	-0.650176	4.36056e-05	-1.30987	-0.648731
203971156	chr2:203971156:T:C	5.76813e-06	-0.926238	-1.08985	3.29041e-05	-1.05521	-1.18238	3.30087e-05	-1.05521	-1.1818
203971351	chr2:203971351:A:T	7.75458e-06	-1.20317	-0.516981	4.43072e-05	-1.30468	-0.635365	4.44876e-05	-1.30467	-0.633903
203971791	chr2:203971791:C:T	2.9949e-06	-1.40184	-1.26969	1.81374e-05	-1.49218	-1.34104	1.81932e-05	-1.49218	-1.34056
203971875	chr2:203971875:T:C	2.76435e-06	-1.50626	-1.24538	1.79718e-05	-1.51944	-1.32295	1.80284e-05	-1.51944	-1.3224
203971887	chr2:203971887:C:T	1.82731e-05	-1.77941e-10	-0.863009	0.000132518	-1.77941e-10	-0.844473	0.000132916	-1.77941e-10	-0.844066
203972706	chr2:203972706:G:A	2.88642e-06	-1.30832	-1.4001	1.93168e-05	-1.38302	-1.3872	1.93615e-05	-1.38301	-1.38749
203972906	chr2:203972906:T:C	3.18136e-06	-1.26049	-1.35063	2.14911e-05	-1.34658	-1.31697	2.15338e-05	-1.34657	-1.31759
203973335	chr2:203973335:C:G	2.73592e-06	-1.50789	-1.25408	1.78715e-05	-1.51884	-1.32914	1.79275e-05	-1.51884	-1.32862
203973368	chr2:203973368:A:G	2.76419e-06	-1.50525	-1.24644	1.7953e-05	-1.51974	-1.32369	1.80095e-05	-1.51974	-1.32315
203973589	chr2:203973589:C:A	2.7731e-06	-1.50668	-1.2418	1.80212e-05	-1.51929	-1.32035	1.80782e-05	-1.51929	-1.3198
203973831	chr2:203973831:G:A	4.88554e-06	-0.803417	-1.37874	3.16652e-05	-0.895998	-1.37997	3.17496e-05	-0.895984	-1.37992
203973844	chr2:203973844:C:T	1.08278e-05	-1.77941e-10	-1.38633	7.65431e-05	-1.77941e-10	-1.39334	7.67417e-05	-1.77941e-10	-1.39334
203973926	chr2:203973926:C:G	3.00662e-06	-1.38987	-1.27775	1.8149e-05	-1.48601	-1.34656	1.82044e-05	-1.48601	-1.34611
203974144	chr2:203974144:C:T	2.76641e-06	-1.50904	-1.24185	1.80382e-05	-1.51834	-1.32036	1.80952e-05	-1.51834	-1.3198
203974574	chr2:203974574:C:G	3.07324e-06	-1.3787	-1.267	1.83896e-05	-1.48021	-1.33919	1.84463e-05	-1.48021	-1.33871
203974695	chr2:203974695:T:C	2.89539e-06	-1.34994	-1.35537	2.28297e-05	-1.25767	-1.34546	2.28911e-05	-1.25765	-1.34539
203975144	chr2:203975144:A:C	1.42693e-05	0.281157	-1.39149	6.35754e-05	-0.22683	-1.35213	6.37373e-05	-0.226741	-1.35227
203975174	chr2:203975174:C:T	1.82254e-05	-0.86562	-7.30438e-10	0.000118945	-0.952529	-7.30438e-10	0.000119256	-0.952513	-7.30438e-10
203975243	chr2:203975243:T:C	1.20148e-05	-1.2823	-7.30438e-10	9.44528e-05	-1.18309	-7.30438e-10	9.46987e-05	-1.18309	-7.30438e-10
203975262	chr2:203975262:G:T	4.92573e-06	-0.789933	-1.38403	3.19207e-05	-0.882776	-1.38516	3.20056e-05	-0.882761	-1.38511
203975289	chr2:203975289:C:T	5.13896e-06	-0.746856	-1.38473	3.32142e-05	-0.842374	-1.38584	3.33025e-05	-0.842359	-1.38579
203975409	chr2:203975409:T:C	2.85296e-06	-1.50523	-1.21485	1.83631e-05	-1.51982	-1.30103	1.84222e-05	-1.51982	-1.30041
203975597	chr2:203975597:AAAAG:A	6.39753e-06	-0.543087	-1.36944	3.42116e-05	-0.797494	-1.40113	3.4303e-05	-0.797478	-1.40108
203975681	chr2:203975681:A:G	8.24437e-05	-1.77941e-10	0.643677	0.000584099	-1.77941e-10	0.638881	0.000585232	-1.77941e-10	0.638222
203975996	chr2:203975996:C:A	1.07261e-05	-1.77941e-10	-1.39576	7.61294e-05	-1.77941e-10	-1.39875	7.63245e-05	-1.77941e-10	-1.39879
203976225	chr2:203976225:G:C	1.21662e-05	-1.26977	-7.30438e-10	9.28249e-05	-1.20047	-7.30438e-10	9.30763e-05	-1.20037	-7.30438e-10
203976673	chr2:203976673:G:C	7.48535e-05	-1.77941e-10	0.547095	0.000525948	-1.77941e-10	0.534014	0.000526963	-1.77941e-10	0.533345
203976742	chr2:203976742:G:A	1.7124e-05	-0.927959	-7.30438e-10	0.000112167	-1.0112	-7.30438e-10	0.000112461	-1.01118	-7.30438e-10
203976880	chr2:203976880:C:T	1.09715e-05	-1.77941e-10	-1.37314	7.76261e-05	-1.77941e-10	-1.37929	7.7822e-05	-1.77941e-10	-1.37936
203977015	chr2:203977015:T:C	4.14128e-05	-1.77941e-10	-0.0448485	0.000332078	-1.77941e-10	0.07418	0.000331086	-1.77941e-10	0.0685935
203977115	chr2:203977115:T:C	2.00448e-05	-0.942278	0.171811	0.000126609	-1.04959	0.159507	0.000126797	-1.04959	0.158393
203977348	chr2:203977348:C:T	9.46708e-06	-1.52062	-7.30438e-10	6.73735e-05	-1.52094	-7.30438e-10	6.75487e-05	-1.52094	-7.30438e-10
203977393	chr2:203977393:A:G	4.39525e-06	-0.882547	-1.40537	2.89623e-05	-0.959688	-1.40551	2.90381e-05	-0.959675	-1.4055
203977744	chr2:203977744:T:A	5.33989e-06	-0.734221	-1.35901	4.07772e-05	-0.673545	-1.34952	4.08665e-05	-0.673524	-1.34995
203977809	chr2:203977809:C:T	9.19652e-06	-1.29456	-0.255052	8.25124e-05	-1.1654	-0.15284	8.26391e-05	-1.16538	-0.153921
203978143	chr2:203978143:C:T	1.09201e-05	-1.77941e-10	-1.37783	7.80159e-05	-1.77941e-10	-1.37428	7.82233e-05	-1.77941e-10	-1.37422
203978237	chr2:203978237:G:A	0.000115741	-1.77941e-10	0.982921	0.000882335	-1.77941e-10	1.05138	0.000884808	-1.77941e-10	1.05158
203978651	chr2:203978651:G:A	1.06212e-05	-1.77941e-10	-1.40559	7.56107e-05	-1.77941e-10	-1.40559	7.58073e-05	-1.77941e-10	-1.40559
203978950	chr2:203978950:T:C	2.89634e-05	-1.77941e-10	-0.402404	0.000208757	-1.77941e-10	-0.390017	0.000209374	-1.77941e-10	-0.389663
203978959	chr2:203978959:A:T	7.96166e-06	-1.34633	-0.347467	6.94092e-05	-1.23478	-0.256391	6.95045e-05	-1.23476	-0.257631
203979300	chr2:203979300:G:A	1.91316e-05	-1.77941e-10	-0.817098	0.0001357	-1.77941e-10	-0.820744	0.000136095	-1.77941e-10	-0.820434
203979331	chr2:203979331:A:G	8.4008e-06	-1.33654	-0.303572	7.42388e-05	-1.22009	-0.203808	7.43539e-05	-1.22008	-0.204873
203979753	chr2:203979753:G:A	3.37619e-06	-1.17756	-1.37413	2.41807e-05	-1.16647	-1.37916	2.42459e-05	-1.16643	-1.37911
203979972	chr2:203979972:A:G	2.56206e-06	-1.43649	-1.39113	1.84214e-05	-1.43567	-1.38201	1.84678e-05	-1.43566	-1.38209
203980267	chr2:203980267:G:C	1.0758e-05	-1.77941e-10	-1.39279	7.77831e-05	-1.77941e-10	-1.37726	7.79279e-05	-1.77941e-10	-1.378
203980903	chr2:203980903:A:C	2.98928e-05	-1.77941e-10	-0.370821	0.000224679	-1.77941e-10	-0.316515	0.000225253	-1.77941e-10	-0.316561
203981090	chr2:203981090:C:G	8.11236e-06	-1.30155	-0.3735	6.35583e-05	-1.3788	-0.200435	6.36706e-05	-1.37875	-0.20131
203981505	chr2:203981505:A:C	3.5248e-06	-1.51922	-0.98939	2.73522e-05	-1.52101	-0.901386	2.7373e-05	-1.521	-0.903224
203982418	chr2:203982418:T:C	5.61682e-06	-0.994436	-1.04824	3.22705e-05	-1.12618	-1.13086	3.23788e-05	-1.12615	-1.13013
203982480	chr2:203982480:C:T	1.10108e-05	-1.77941e-10	-1.36956	7.8294e-05	-1.77941e-10	-1.37072	7.84957e-05	-1.77941e-10	-1.37074
203982778	chr2:203982778:A:G	1.07494e-05	-1.77941e-10	-1.39359	7.63087e-05	-1.77941e-10	-1.3964	7.65038e-05	-1.77941e-10	-1.39644
203983044	chr2:203983044:G:A	2.57124e-05	-1.77941e-10	-0.521466	0.000175338	-1.77941e-10	-0.564475	0.000175709	-1.77941e-10	-0.564954
203983306	chr2:203983306:C:T	2.03843e-05	-0.753675	-7.30438e-10	0.000134112	-0.832511	-7.30438e-10	0.000134463	-0.832494	-7.30438e-10
203983732	chr2:203983732:G:A	3.00335e-06	-1.27269	-1.39602	2.06588e-05	-1.31323	-1.38982	2.07096e-05	-1.31322	-1.38997
203984095	chr2:203984095:T:G	2.33301e-06	-1.51586	-1.40542	1.6556e-05	-1.51905	-1.40539	1.65991e-05	-1.51905	-1.40538
203984810	chr2:203984810:A:G	3.39051e-06	-1.47111	-1.07635	2.15723e-05	-1.49685	-1.16293	2.16336e-05	-1.49685	-1.16269
203985010	chr2:203985010:G:A	1.08246e-05	-1.77941e-10	-1.38662	7.68309e-05	-1.77941e-10	-1.38958	7.70272e-05	-1.77941e-10	-1.38963
203985306	chr2:203985306:C:T	1.34323e-05	-1.77941e-10	-1.17077	9.31766e-05	-1.77941e-10	-1.19669	9.34077e-05	-1.77941e-10	-1.19681
203985927	chr2:203985927:G:A	1.18337e-05	-1.77941e-10	-1.29749	8.39759e-05	-1.77941e-10	-1.30066	8.419e-05	-1.77941e-10	-1.30071
203986667	chr2:203986667:C:T	1.20115e-05	-1.77941e-10	-1.28258	8.52204e-05	-1.77941e-10	-1.28595	8.54374e-05	-1.77941e-10	-1.286
203986725	chr2:203986725:T:C	2.13371e-05	-1.77941e-10	-0.707992	0.000149767	-1.77941e-10	-0.722108	0.000150093	-1.77941e-10	-0.722532
203986772	chr2:203986772:G:A	1.20115e-05	-1.77941e-10	-1.28258	8.52204e-05	-1.77941e-10	-1.28595	8.54374e-05	-1.77941e-10	-1.286
203986773	chr2:203986773:G:A	1.10108e-05	-1.77941e-10	-1.36956	7.8294e-05	-1.77941e-10	-1.37072	7.84957e-05	-1.77941e-10	-1.37074
203987047	chr2:203987047:T:C	4.68344e-06	-0.820598	-1.40381	3.36927e-05	-0.811058	-1.40285	3.37795e-05	-0.811016	-1.40291
203987112	chr2:203987112:G:C	6.03374e-06	-1.03224	-0.938832	4.51416e-05	-0.934757	-0.986628	4.52712e-05	-0.934761	-0.986354
203988650	chr2:203988650:C:A	1.07667e-05	-1.77941e-10	-1.39198	7.65971e-05	-1.77941e-10	-1.39263	7.67952e-05	-1.77941e-10	-1.39264
203989439	chr2:203989439:A:G	1.13671e-05	-1.77941e-10	-1.33771	8.07294e-05	-1.77941e-10	-1.34009	8.09362e-05	-1.77941e-10	-1.34012
203990267	chr2:203990267:A:G	1.06223e-05	-1.77941e-10	-1.40548	7.56234e-05	-1.77941e-10	-1.40542	7.58201e-05	-1.77941e-10	-1.40542
203990323	chr2:203990323:A:G	1.07829e-05	-1.77941e-10	-1.39048	7.74886e-05	-1.77941e-10	-1.38106	7.76743e-05	-1.77941e-10	-1.38126
203990441	chr2:203990441:A:G	1.13495e-05	-1.77941e-10	-1.33926	8.06059e-05	-1.77941e-10	-1.34162	8.08124e-05	-1.77941e-10	-1.34166
203990472	chr2:203990472:C:T	9.86665e-06	-1.47928	-7.30438e-10	6.98169e-05	-1.48531	-7.30438e-10	6.99979e-05	-1.48532	-7.30438e-10
203990601	chr2:203990601:C:T	9.48962e-06	-1.51824	-7.30438e-10	6.74618e-05	-1.51963	-7.30438e-10	6.76373e-05	-1.51963	-7.30438e-10
203990698	chr2:203990698:C:G	5.76774e-05	0.286428	-7.30438e-10	0.000372385	0.188739	-7.30438e-10	0.000373326	0.188668	-7.30438e-10
203990792	chr2:203990792:C:T	1.11141e-05	-1.77941e-10	-1.36022	7.89672e-05	-1.77941e-10	-1.36216	7.91701e-05	-1.77941e-10	-1.36219
203992554	chr2:203992554:T:G	3.46027e-05	-1.77941e-10	-0.224507	0.000264754	-1.77941e-10	-0.152388	0.000265464	-1.77941e-10	-0.152307
203992975	chr2:203992975:A:G	1.07683e-05	-1.77941e-10	-1.39183	7.66083e-05	-1.77941e-10	-1.39248	7.68064e-05	-1.77941e-10	-1.3925
203993163	chr2:203993163:C:G	3.65049e-06	-1.521	-0.952582	2.75844e-05	-1.52096	-0.892984	2.76445e-05	-1.52096	-0.893404
203993754	chr2:203993754:A:G	1.13671e-05	-1.77941e-10	-1.33771	8.07294e-05	-1.77941e-10	-1.34009	8.09362e-05	-1.77941e-10	-1.34012
203993963	chr2:203993963:A:T	1.13728e-05	-1.77941e-10	-1.33721	8.07687e-05	-1.77941e-10	-1.3396	8.09756e-05	-1.77941e-10	-1.33964
203994097	chr2:203994097:A:G	3.60907e-06	-1.07948	-1.4055	2.44108e-05	-1.13177	-1.40439	2.44737e-05	-1.13175	-1.40443
203994444	chr2:203994444:C:T	1.082e-05	-1.77941e-10	-1.38704	7.6801e-05	-1.77941e-10	-1.38997	7.69972e-05	-1.77941e-10	-1.39002
203994791	chr2:203994791:A:G	3.51896e-06	-1.1272	-1.38307	2.36474e-05	-1.17726	-1.39067	2.37129e-05	-1.17725	-1.39052
203994911	chr2:203994911:G:C	4.19164e-05	-1.77941e-10	-0.0327613	0.000322292	-1.77941e-10	0.0442684	0.000323156	-1.77941e-10	0.0443493
203995136	chr2:203995136:T:C	9.63499e-06	-1.50304	-7.30438e-10	6.81336e-05	-1.50972	-7.30438e-10	6.83107e-05	-1.50972	-7.30438e-10
203995193	chr2:203995193:A:G	1.83108e-05	-1.77941e-10	-0.860947	0.000126266	-1.77941e-10	-0.892795	0.000126552	-1.77941e-10	-0.893134
203995195	chr2:203995195:A:C	1.13671e-05	-1.77941e-10	-1.33771	8.07294e-05	-1.77941e-10	-1.34009	8.09362e-05	-1.77941e-10	-1.34012
203995302	chr2:203995302:T:C	5.0952e-06	-0.884146	-1.25599	3.46384e-05	-0.938537	-1.24769	3.47084e-05	-0.938511	-1.24829
203995416	chr2:203995416:G:A	4.34963e-05	-1.77941e-10	0.00423862	0.00033484	-1.77941e-10	0.0824646	0.000335739	-1.77941e-10	0.0825488
203995602	chr2:203995602:A:G	9.77087e-06	-1.48903	-7.30438e-10	6.98265e-05	-1.48518	-7.30438e-10	7.00085e-05	-1.48517	-7.30438e-10
203995679	chr2:203995679:C:T	2.42443e-05	-1.77941e-10	-0.580256	0.000170362	-1.77941e-10	-0.593262	0.000170759	-1.77941e-10	-0.59353
203996093	chr2:203996093:T:A	2.94727e-05	-1.77941e-10	-0.384975	0.000224383	-1.77941e-10	-0.317834	0.000224983	-1.77941e-10	-0.31776
203997124	chr2:203997124:G:A	1.68888e-05	-1.77941e-10	-0.941785	0.000116792	-1.77941e-10	-0.970795	0.000117055	-1.77941e-10	-0.971145
203997344	chr2:203997344:A:AAT	1.07683e-05	-1.77941e-10	-1.39183	7.66084e-05	-1.77941e-10	-1.39248	7.68066e-05	-1.77941e-10	-1.3925
203997635	chr2:203997635:G:A	1.06467e-05	-1.77941e-10	-1.40319	7.57245e-05	-1.77941e-10	-1.40409	7.59204e-05	-1.77941e-10	-1.4041
203997877	chr2:203997877:A:C	1.64788e-05	-0.966363	-7.30438e-10	0.000122793	-0.920692	-7.30438e-10	0.00012311	-0.920705	-7.30438e-10
203997965	chr2:203997965:T:C	2.80269e-06	-1.49713	-1.24072	1.9658e-05	-1.45184	-1.30086	1.97152e-05	-1.45183	-1.30057
203998092	chr2:203998092:C:T	3.63722e-06	-1.07478	-1.40244	2.83853e-05	-0.980711	-1.40461	2.84596e-05	-0.980707	-1.40459
203999115	chr2:203999115:T:C	2.79323e-06	-1.44925	-1.29199	2.0024e-05	-1.44949	-1.28476	2.00721e-05	-1.44948	-1.28497
203999186	chr2:203999186:G:C	1.07894e-05	-1.77941e-10	-1.38987	7.74978e-05	-1.77941e-10	-1.38094	7.77012e-05	-1.77941e-10	-1.38091
203999315	chr2:203999315:TA:T	4.07521e-06	-1.11837	-1.24514	2.68553e-05	-1.17126	-1.26947	2.69372e-05	-1.17124	-1.26903
203999517	chr2:203999517:G:A	0.000132781	-1.77941e-10	1.12026	0.00093816	-1.77941e-10	1.11273	0.000939849	-1.77941e-10	1.11193
203999582	chr2:203999582:G:A	2.01344e-05	-0.76601	-7.30438e-10	0.00015115	-0.712914	-7.30438e-10	0.000151541	-0.712929	-7.30438e-10
204001079	chr2:204001079:A:G	4.85497e-06	-1.0229	-1.16554	3.33507e-05	-1.07172	-1.15239	3.34135e-05	-1.07169	-1.15313
204001160	chr2:204001160:G:T	0.000129103	-1.77941e-10	1.09217	0.000912361	-1.77941e-10	1.08485	0.000914008	-1.77941e-10	1.08405
204001301	chr2:204001301:A:G	3.63348e-05	-1.77941e-10	-0.175661	0.000278325	-1.77941e-10	-0.102401	0.00027907	-1.77941e-10	-0.102325
204001585	chr2:204001585:C:T	2.68036e-06	-1.38842	-1.39407	1.88407e-05	-1.40731	-1.38787	1.88863e-05	-1.4073	-1.38805
204001972	chr2:204001972:A:T	3.12992e-05	-0.324844	-7.30438e-10	0.000211067	-0.379016	-7.30438e-10	0.0002116	-0.379089	-7.30438e-10
204002250	chr2:204002250:A:G	9.54657e-06	-1.51226	-7.30438e-10	6.74608e-05	-1.51964	-7.30438e-10	6.76359e-05	-1.51965	-7.30438e-10
204002827	chr2:204002827:G:A	1.94015e-05	-1.77941e-10	-0.803089	0.000140832	-1.77941e-10	-0.78362	0.000141224	-1.77941e-10	-0.78344
204003228	chr2:204003228:C:T	1.12481e-05	-1.77941e-10	-1.34824	8.00689e-05	-1.77941e-10	-1.3483	8.02841e-05	-1.77941e-10	-1.34821
204003642	chr2:204003642:A:C	1.09839e-05	-1.77941e-10	-1.37201	7.74144e-05	-1.77941e-10	-1.38202	7.76107e-05	-1.77941e-10	-1.38208
204004334	chr2:204004334:T:G	4.95945e-06	-0.917919	-1.24922	3.37715e-05	-0.973067	-1.23851	3.384e-05	-0.973041	-1.2391
204004511	chr2:204004511:GGAAGGAAGGAAA:G	5.6885e-05	-1.77941e-10	0.272594	0.000440178	-1.77941e-10	0.355989	0.000441343	-1.77941e-10	0.356036
204004878	chr2:204004878:T:C	2.73334e-06	-1.46749	-1.29542	1.95876e-05	-1.46797	-1.28832	1.96346e-05	-1.46796	-1.28853
204004948	chr2:204004948:T:C	1.10117e-05	-1.77941e-10	-1.36948	7.95242e-05	-1.77941e-10	-1.35513	7.97079e-05	-1.77941e-10	-1.35542
204005014	chr2:204005014:A:G	9.80823e-06	-1.48522	-7.30438e-10	7.03795e-05	-1.47729	-7.30438e-10	7.05621e-05	-1.47729	-7.30438e-10
204005247	chr2:204005247:G:A	4.87858e-06	-0.976039	-1.20754	3.33212e-05	-1.02869	-1.19631	3.33859e-05	-1.02866	-1.19699
204005256	chr2:204005256:G:A	2.31566e-05	-1.77941e-10	-0.62616	0.00016215	-1.77941e-10	-0.642669	0.000162503	-1.77941e-10	-0.643089
204005525	chr2:204005525:T:C	5.22941e-06	-0.914301	-1.19984	3.56809e-05	-0.96664	-1.18993	3.57491e-05	-0.966614	-1.19065
204005686	chr2:204005686:T:C	1.10249e-05	-1.77941e-10	-1.36828	7.96366e-05	-1.77941e-10	-1.35372	7.98203e-05	-1.77941e-10	-1.35401
204005935	chr2:204005935:C:T	2.37213e-05	-0.602063	-7.30438e-10	0.000148577	-0.730087	-7.30438e-10	0.000148975	-0.73001	-7.30438e-10
204006512	chr2:204006512:G:A	1.15258e-05	-1.77941e-10	-1.32385	8.26202e-05	-1.77941e-10	-1.31693	8.28339e-05	-1.77941e-10	-1.31695
204006789	chr2:204006789:A:T	1.47127e-05	-1.77941e-10	-1.07973	0.000102574	-1.77941e-10	-1.1006	0.000102817	-1.77941e-10	-1.10084
204006987	chr2:204006987:T:A	1.07614e-05	-1.77941e-10	-1.39248	7.63188e-05	-1.77941e-10	-1.39627	7.65211e-05	-1.77941e-10	-1.39622
204007056	chr2:204007056:G:A	1.04172e-05	-1.42498	-7.30438e-10	7.4041e-05	-1.42657	-7.30438e-10	7.42341e-05	-1.42656	-7.30438e-10
204007124	chr2:204007124:C:T	1.18838e-05	-1.77941e-10	-1.29326	8.40104e-05	-1.77941e-10	-1.30025	8.42169e-05	-1.77941e-10	-1.30039
204008318	chr2:204008318:T:C	4.18768e-06	-1.06723	-1.26907	3.04993e-05	-1.05343	-1.26006	3.0575e-05	-1.05336	-1.26024
204008479	chr2:204008479:T:G	4.65407e-06	-0.829985	-1.40071	3.79106e-05	-0.70162	-1.39434	3.80139e-05	-0.701545	-1.39429
204008686	chr2:204008686:G:A	8.91405e-06	-1.26294	-0.317867	7.75923e-05	-1.16988	-0.209843	7.77922e-05	-1.16987	-0.209877
204008811	chr2:204008811:A:G	5.57795e-06	-0.778673	-1.27094	4.65563e-05	-0.647534	-1.24299	4.66882e-05	-0.647458	-1.24284
204008842	chr2:204008842:T:C	3.23234e-06	-1.4107	-1.18453	2.24524e-05	-1.43372	-1.18607	2.24987e-05	-1.43372	-1.18661
204009486	chr2:204009486:G:A	8.12284e-06	-1.28725	-0.386508	7.02916e-05	-1.19839	-0.28015	7.0473e-05	-1.19838	-0.280178
204009575	chr2:204009575:T:C	1.09857e-05	-1.77941e-10	-1.37185	7.80807e-05	-1.77941e-10	-1.37345	7.82894e-05	-1.77941e-10	-1.37337
204009601	chr2:204009601:T:A	4.15493e-06	-1.04921	-1.29493	3.02709e-05	-1.03432	-1.28668	3.03466e-05	-1.03425	-1.28685
204009863	chr2:204009863:T:TA	0.000136169	1.14546	-7.30438e-10	0.000901557	1.07293	-7.30438e-10	0.000904007	1.07305	-7.30438e-10
204010176	chr2:204010176:C:T	9.18318e-06	-1.24862	-0.302442	8.04197e-05	-1.15322	-0.190709	8.06277e-05	-1.15321	-0.190733
204010252	chr2:204010252:A:G	4.85361e-06	-0.813715	-1.375	3.90262e-05	-0.680281	-1.38667	3.9128e-05	-0.680205	-1.38674
204010776	chr2:204010776:G:C	1.08919e-05	-1.77941e-10	-1.38042	7.75545e-05	-1.77941e-10	-1.38021	7.77604e-05	-1.77941e-10	-1.38015
204011072	chr2:204011072:G:A	1.62967e-05	-0.977475	-7.30438e-10	0.000114726	-0.98864	-7.30438e-10	0.000115019	-0.988689	-7.30438e-10
204011117	chr2:204011117:T:A	2.85481e-05	-1.45447	1.03762	0.000210221	-1.45144	1.06841	0.000209569	-1.45147	1.06274
204011415	chr2:204011415:G:A	1.11344e-05	-1.77941e-10	-1.3584	7.89217e-05	-1.77941e-10	-1.36273	7.91199e-05	-1.77941e-10	-1.36282
204011986	chr2:204011986:T:C	4.46739e-06	-0.976112	-1.29552	3.2574e-05	-0.960286	-1.28739	3.26556e-05	-0.960216	-1.28755
204012347	chr2:204012347:A:C	2.37818e-06	-1.49885	-1.40326	1.68264e-05	-1.50625	-1.40199	1.68712e-05	-1.50624	-1.40194
204012397	chr2:204012397:A:G	2.44801e-06	-1.49425	-1.37892	1.70988e-05	-1.50802	-1.38416	1.71413e-05	-1.50802	-1.38428
204012734	chr2:204012734:T:G	5.57628e-05	-1.77941e-10	0.252669	0.000453368	-1.77941e-10	0.385516	0.00045341	-1.77941e-10	0.383012
204012905	chr2:204012905:TTATC:T	6.78955e-05	-1.77941e-10	0.449531	0.000481644	-1.77941e-10	0.446015	0.000482628	-1.77941e-10	0.445461
204013159	chr2:204013159:G:C	5.72664e-05	-1.77941e-10	0.279276	0.000464601	-1.77941e-10	0.40999	0.000464639	-1.77941e-10	0.407476
204014096	chr2:204014096:A:T	7.3261e-05	-1.77941e-10	0.525591	0.000519594	-1.77941e-10	0.521858	0.000520649	-1.77941e-10	0.521291
204014121	chr2:204014121:G:A	1.417e-05	-1.11731	-7.30438e-10	9.49642e-05	-1.17769	-7.30438e-10	9.5213e-05	-1.17767	-7.30438e-10
204014437	chr2:204014437:T:C	0.000146694	-1.77941e-10	1.21991	0.00108854	-1.77941e-10	1.26141	0.00109152	-1.77941e-10	1.26154
204014512	chr2:204014512:T:C	6.35395e-05	-1.77941e-10	0.383225	0.000517636	-1.77941e-10	0.518082	0.000517642	-1.77941e-10	0.515499
204014830	chr2:204014830:C:G	4.07255e-06	-1.0842	-1.27997	2.96588e-05	-1.07022	-1.27121	2.97328e-05	-1.07015	-1.27138
204014908	chr2:204014908:T:C	3.36035e-06	-1.4083	-1.1481	2.67561e-05	-1.34633	-1.0981	2.68218e-05	-1.34632	-1.09825
204015133	chr2:204015133:C:T	1.02118e-05	-1.51523	0.0703412	6.61543e-05	-1.51968	-0.0195242	6.63534e-05	-1.51967	-0.0191154
204015595	chr2:204015595:T:C	7.7315e-05	-1.77941e-10	0.579449	0.000548262	-1.77941e-10	0.575564	0.000549371	-1.77941e-10	0.574988
204015996	chr2:204015996:G:A	2.52044e-06	-1.4573	-1.38671	1.74678e-05	-1.47953	-1.3913	1.75117e-05	-1.47953	-1.39139
204016120	chr2:204016120:T:G	0.0001231	-1.77941e-10	1.04456	0.000912032	-1.77941e-10	1.08449	0.000914518	-1.77941e-10	1.08461
204016230	chr2:204016230:G:A	4.02114e-06	-1.08918	-1.2877	2.92747e-05	-1.07526	-1.27921	2.93478e-05	-1.07519	-1.27937
204016624	chr2:204016624:A:G	9.06686e-05	-1.77941e-10	0.738773	0.000705567	-1.77941e-10	0.827812	0.00070734	-1.77941e-10	0.827726
204016723	chr2:204016723:A:T	7.89095e-06	-0.40772	-1.295	6.28101e-05	-0.310539	-1.28053	6.29673e-05	-0.310422	-1.28075
204016917	chr2:204016917:T:G	4.04891e-06	-1.07343	-1.29656	2.94828e-05	-1.0591	-1.28828	2.95567e-05	-1.05904	-1.28844
204017181	chr2:204017181:G:A	1.13671e-05	-1.33772	-7.30438e-10	7.55306e-05	-1.40665	-7.30438e-10	7.57287e-05	-1.40663	-7.30438e-10
204017363	chr2:204017363:C:A	2.60071e-05	-1.77941e-10	-0.510068	0.000203952	-1.77941e-10	-0.413303	0.000204159	-1.77941e-10	-0.414885
204017597	chr2:204017597:A:T	3.89631e-06	-1.22015	-1.18826	2.74807e-05	-1.24525	-1.17245	2.75439e-05	-1.24524	-1.17276
204017897	chr2:204017897:C:T	1.07044e-05	-1.77941e-10	-1.39779	7.58965e-05	-1.77941e-10	-1.40182	7.60918e-05	-1.77941e-10	-1.40184
204018035	chr2:204018035:C:T	1.1654e-05	-1.77941e-10	-1.31279	8.23005e-05	-1.77941e-10	-1.32081	8.25044e-05	-1.77941e-10	-1.32093
204018385	chr2:204018385:A:G	4.00842e-06	-1.4872	-0.892842	3.19777e-05	-1.44793	-0.818222	3.20551e-05	-1.44792	-0.818408
204018599	chr2:204018599:T:C	2.44536e-06	-1.48295	-1.3913	1.7026e-05	-1.50017	-1.39628	1.70688e-05	-1.50017	-1.39636
204018913	chr2:204018913:C:T	1.10751e-05	-1.36373	-7.30438e-10	8.70427e-05	-1.26479	-7.30438e-10	8.72691e-05	-1.26479	-7.30438e-10
204019119	chr2:204019119:C:T	4.00735e-06	-1.0886	-1.29171	2.91764e-05	-1.07451	-1.28332	2.92494e-05	-1.07445	-1.28348
204019320	chr2:204019320:G:C	2.59539e-05	-1.77941e-10	-0.512117	0.000203543	-1.77941e-10	-0.41531	0.000203751	-1.77941e-10	-0.416886
204019402	chr2:204019402:CT:C	4.05338e-06	-1.08263	-1.28625	2.9521e-05	-1.06842	-1.27767	2.95947e-05	-1.06835	-1.27784
204019408	chr2:204019408:T:C	8.82962e-05	-1.77941e-10	0.712259	0.000687471	-1.77941e-10	0.801831	0.000689238	-1.77941e-10	0.8018
204019617	chr2:204019617:C:T	2.90327e-06	-1.33237	-1.37023	2.14792e-05	-1.28217	-1.38193	2.15332e-05	-1.28214	-1.38205
204019726	chr2:204019726:G:A	1.07329e-05	-1.77941e-10	-1.39512	7.6041e-05	-1.77941e-10	-1.39992	7.62362e-05	-1.77941e-10	-1.39995
204019909	chr2:204019909:G:A	2.69656e-06	-1.37994	-1.39652	2.094e-05	-1.28397	-1.40556	2.0995e-05	-1.28395	-1.40555
204019976	chr2:204019976:A:G	4.16924e-06	-1.05766	-1.28304	3.03955e-05	-1.04262	-1.27428	3.04713e-05	-1.04255	-1.27445
204020096	chr2:204020096:T:C	4.37934e-06	-1.4784	-0.813143	3.05352e-05	-1.49069	-0.821623	3.05989e-05	-1.49068	-0.822137
204020170	chr2:204020170:T:C	1.12327e-05	-1.77941e-10	-1.34961	7.94204e-05	-1.77941e-10	-1.35643	7.96196e-05	-1.77941e-10	-1.35653
204020212	chr2:204020212:C:T	1.22214e-05	-1.77941e-10	-1.26525	8.61902e-05	-1.77941e-10	-1.27463	8.64036e-05	-1.77941e-10	-1.27476
204020268	chr2:204020268:C:T	6.54356e-05	-1.77941e-10	0.412628	0.000463807	-1.77941e-10	0.408278	0.000464753	-1.77941e-10	0.40772
204021100	chr2:204021100:A:G	2.59523e-05	-1.77941e-10	-0.512178	0.000203481	-1.77941e-10	-0.415619	0.000203687	-1.77941e-10	-0.417201
204021110	chr2:204021110:T:C	2.73082e-05	-1.77941e-10	-0.461252	0.000214682	-1.77941e-10	-0.362031	0.000214891	-1.77941e-10	-0.363655
204021661	chr2:204021661:G:A	1.47417e-05	-1.46841	0.390653	0.000107951	-1.45824	0.408726	0.000108087	-1.45825	0.4074
204021751	chr2:204021751:C:T	2.4337e-06	-1.47965	-1.39938	1.69712e-05	-1.49739	-1.40228	1.70146e-05	-1.49739	-1.40232
204022639	chr2:204022639:T:C	5.61121e-05	-1.77941e-10	0.258914	0.000401702	-1.77941e-10	0.264522	0.000402628	-1.77941e-10	0.264228
204023017	chr2:204023017:A:G	3.23024e-06	-1.46877	-1.12711	2.53363e-05	-1.4249	-1.07405	2.53983e-05	-1.42489	-1.07421
204023822	chr2:204023822:G:A	2.549e-06	-1.52087	-1.31186	1.80798e-05	-1.52011	-1.31629	1.81288e-05	-1.52011	-1.31618
204023844	chr2:204023844:G:A	4.33426e-06	-1.04004	-1.26185	3.1606e-05	-1.02504	-1.2528	3.16846e-05	-1.02498	-1.25298
204023879	chr2:204023879:C:T	3.34019e-06	-1.4319	-1.13051	2.64872e-05	-1.37641	-1.07812	2.65518e-05	-1.3764	-1.07829
204024052	chr2:204024052:A:G	3.14569e-06	-1.45525	-1.16715	2.4675e-05	-1.40674	-1.11866	2.47354e-05	-1.40673	-1.11882
204024089	chr2:204024089:T:G	3.08654e-06	-1.45897	-1.18242	2.41423e-05	-1.41167	-1.13556	2.42015e-05	-1.41166	-1.13571
204024096	chr2:204024096:A:G	2.67778e-06	-1.39311	-1.39034	2.05525e-05	-1.30379	-1.40442	2.06071e-05	-1.30377	-1.40438
204024345	chr2:204024345:G:A	8.41728e-06	-1.48915	-0.149003	5.43556e-05	-1.50154	-0.234105	5.45163e-05	-1.50153	-0.233751
204024864	chr2:204024864:C:T	1.10295e-05	-1.77941e-10	-1.36787	7.81446e-05	-1.77941e-10	-1.37263	7.83421e-05	-1.77941e-10	-1.3727
204024870	chr2:204024870:G:A	9.52443e-06	-1.51458	-7.30438e-10	6.84614e-05	-1.50492	-7.30438e-10	6.86405e-05	-1.5049	-7.30438e-10
204024891	chr2:204024891:TAAAC:T	9.93404e-06	-1.47247	-7.30438e-10	7.56017e-05	-1.40571	-7.30438e-10	7.57982e-05	-1.40571	-7.30438e-10
204024930	chr2:204024930:G:A	2.50673e-06	-1.48703	-1.36243	1.74218e-05	-1.50288	-1.37059	1.74645e-05	-1.50288	-1.37074
204025224	chr2:204025224:G:A	1.10375e-05	-1.77941e-10	-1.36714	7.81976e-05	-1.77941e-10	-1.37195	7.83952e-05	-1.77941e-10	-1.37202
204025303	chr2:204025303:A:C	3.41016e-06	-1.42617	-1.11551	2.71283e-05	-1.36927	-1.06134	2.71948e-05	-1.36926	-1.0615
204025435	chr2:204025435:T:A	3.18541e-06	-1.42572	-1.18414	2.51642e-05	-1.36852	-1.13724	2.52261e-05	-1.36852	-1.13739
204025618	chr2:204025618:G:T	3.12169e-06	-1.40306	-1.227	2.46854e-05	-1.34036	-1.18461	2.47464e-05	-1.34036	-1.18475
204025766	chr2:204025766:T:C	3.15395e-06	-1.4404	-1.17938	2.48155e-05	-1.38757	-1.13215	2.48765e-05	-1.38757	-1.1323
204026105	chr2:204026105:C:T	2.61984e-06	-1.42591	-1.37942	2.0798e-05	-1.34691	-1.34942	2.08472e-05	-1.3469	-1.34967
204026186	chr2:204026186:T:C	3.06773e-06	-1.4351	-1.2124	2.40971e-05	-1.38067	-1.16843	2.41566e-05	-1.38066	-1.16857
204026661	chr2:204026661:C:T	1.10375e-05	-1.77941e-10	-1.36714	7.81976e-05	-1.77941e-10	-1.37195	7.83952e-05	-1.77941e-10	-1.37202
204026681	chr2:204026681:G:A	3.10396e-06	-1.43461	-1.20115	2.44192e-05	-1.37969	-1.15612	2.44793e-05	-1.37969	-1.15627
204026837	chr2:204026837:C:T	1.17627e-05	-1.77941e-10	-1.3035	8.30758e-05	-1.77941e-10	-1.31144	8.32835e-05	-1.77941e-10	-1.31153
204026878	chr2:204026878:C:T	1.06644e-05	-1.77941e-10	-1.40153	7.61417e-05	-1.77941e-10	-1.39859	7.63362e-05	-1.77941e-10	-1.39864
204027050	chr2:204027050:G:A	1.02666e-05	-1.43954	-7.30438e-10	7.163e-05	-1.45968	-7.30438e-10	7.18161e-05	-1.45968	-7.30438e-10
204027233	chr2:204027233:C:T	1.0611e-05	-1.40655	-7.30438e-10	7.35366e-05	-1.43341	-7.30438e-10	7.37287e-05	-1.43339	-7.30438e-10
204027718	chr2:204027718:T:A	3.2664e-06	-1.41354	-1.17121	2.59193e-05	-1.3534	-1.1228	2.59827e-05	-1.3534	-1.12296
204027842	chr2:204027842:G:A	3.18748e-06	-1.42436	-1.18485	2.51841e-05	-1.36696	-1.13801	2.5246e-05	-1.36695	-1.13816
204028752	chr2:204028752:G:T	3.15687e-06	-1.42722	-1.19163	2.49103e-05	-1.37038	-1.14552	2.49716e-05	-1.37038	-1.14567
204029102	chr2:204029102:T:C	2.75558e-06	-1.47042	-1.28439	1.99672e-05	-1.42436	-1.31274	2.00195e-05	-1.42435	-1.31273
204029131	chr2:204029131:A:G	3.12981e-06	-1.44261	-1.18485	2.4604e-05	-1.39026	-1.13801	2.46645e-05	-1.39026	-1.13816
204029940	chr2:204029940:T:C	2.10661e-05	-1.77941e-10	-0.720773	0.000148185	-1.77941e-10	-0.732725	0.000148537	-1.77941e-10	-0.732948
204030043	chr2:204030043:A:G	3.11806e-06	-1.44638	-1.18485	2.44835e-05	-1.39517	-1.13801	2.45437e-05	-1.39517	-1.13816
204030045	chr2:204030045:T:C	3.11373e-06	-1.44718	-1.18544	2.44379e-05	-1.39625	-1.1388	2.44979e-05	-1.39625	-1.13895
204030692	chr2:204030692:A:G	3.14302e-06	-1.4384	-1.18485	2.47363e-05	-1.3849	-1.13801	2.47971e-05	-1.3849	-1.13816
204031301	chr2:204031301:A:G	1.06754e-05	-1.77941e-10	-1.4005	7.59241e-05	-1.77941e-10	-1.40146	7.61234e-05	-1.77941e-10	-1.40143
204031997	chr2:204031997:C:T	6.09057e-05	-1.77941e-10	0.340889	0.000495296	-1.77941e-10	0.473967	0.000495299	-1.77941e-10	0.471377
204032161	chr2:204032161:T:A	1.14792e-05	-1.77941e-10	-1.3279	8.12055e-05	-1.77941e-10	-1.33421	8.14119e-05	-1.77941e-10	-1.33426
204032732	chr2:204032732:C:T	6.09057e-05	-1.77941e-10	0.340889	0.000495296	-1.77941e-10	0.473967	0.000495299	-1.77941e-10	0.471377
204033328	chr2:204033328:AAT:A	2.46332e-06	-1.50671	-1.36022	1.7229e-05	-1.51614	-1.36845	1.72712e-05	-1.51614	-1.3686
204034561	chr2:204034561:T:C	0.000438188	-1.77941e-10	2.31421	0.003085	-1.77941e-10	2.30312	0.00309009	-1.77941e-10	2.30217
204034585	chr2:204034585:C:G	2.93464e-06	-1.39905	-1.2928	2.30406e-05	-1.33507	-1.25887	2.3098e-05	-1.33506	-1.25898
204034637	chr2:204034637:T:G	1.6106e-05	-1.77941e-10	-0.989247	0.000113164	-1.77941e-10	-1.00235	0.000113476	-1.77941e-10	-1.0022
204034891	chr2:204034891:G:A	8.41711e-05	-1.77941e-10	0.664413	0.000597837	-1.77941e-10	0.662129	0.000599039	-1.77941e-10	0.661542
204034908	chr2:204034908:G:A	3.03582e-06	-1.41921	-1.23874	2.17044e-05	-1.43275	-1.22093	2.17538e-05	-1.43274	-1.22125
204034916	chr2:204034916:T:C	4.00659e-06	-1.47097	-0.909529	2.81278e-05	-1.42485	-0.969582	2.82011e-05	-1.42484	-0.969587
204034939	chr2:204034939:A:G	1.10375e-05	-1.77941e-10	-1.36714	7.81976e-05	-1.77941e-10	-1.37195	7.83952e-05	-1.77941e-10	-1.37202
204035817	chr2:204035817:A:G	6.15475e-05	-1.77941e-10	0.351371	0.000436227	-1.77941e-10	0.346973	0.000437134	-1.77941e-10	0.346455
204035838	chr2:204035838:C:T	7.46535e-05	-1.77941e-10	0.544419	0.000529881	-1.77941e-10	0.541463	0.000530951	-1.77941e-10	0.540885
204035962	chr2:204035962:C:T	2.47085e-06	-1.49918	-1.3647	1.72402e-05	-1.51145	-1.37249	1.72825e-05	-1.51145	-1.37264
204036193	chr2:204036193:C:T	9.75667e-06	-1.31488	-0.175604	6.71386e-05	-1.35342	-0.171007	6.72423e-05	-1.35341	-0.172072
204036448	chr2:204036448:A:G	1.87367e-05	-1.77941e-10	-0.837952	0.000133467	-1.77941e-10	-0.837336	0.000133784	-1.77941e-10	-0.837559
204038500	chr2:204038500:G:T	4.51034e-06	-1.01368	-1.24838	3.28871e-05	-0.998601	-1.23951	3.2969e-05	-0.998532	-1.23969
204038910	chr2:204038910:C:T	2.39308e-06	-1.50936	-1.3865	1.68065e-05	-1.51769	-1.39173	1.68487e-05	-1.51769	-1.39182
204038927	chr2:204038927:A:T	1.08797e-05	-1.77941e-10	-1.38154	7.74875e-05	-1.77941e-10	-1.38107	7.76934e-05	-1.77941e-10	-1.38102
204040077	chr2:204040077:C:T	3.11985e-06	-1.43827	-1.19238	2.45375e-05	-1.38474	-1.14625	2.45978e-05	-1.38473	-1.1464
204040120	chr2:204040120:A:G	3.20505e-06	-1.43539	-1.16833	2.52825e-05	-1.38125	-1.11983	2.53445e-05	-1.38124	-1.11999
204040354	chr2:204040354:G:C	6.58936e-06	-1.45212	-0.430858	4.62004e-05	-1.47208	-0.426126	4.62751e-05	-1.47207	-0.427112
204040482	chr2:204040482:T:C	1.3803e-05	-1.14355	-7.30438e-10	0.000107244	-1.05608	-7.30438e-10	0.00010754	-1.05592	-7.30438e-10
204040536	chr2:204040536:T:A	1.35365e-05	-1.16305	-7.30438e-10	9.00073e-05	-1.2313	-7.30438e-10	9.02393e-05	-1.23132	-7.30438e-10
204040808	chr2:204040808:C:T	3.31881e-06	-1.42185	-1.14698	2.63278e-05	-1.3643	-1.09627	2.63922e-05	-1.36429	-1.09643
204041043	chr2:204041043:T:C	3.26473e-06	-1.43337	-1.15189	2.58122e-05	-1.37878	-1.10157	2.58753e-05	-1.37877	-1.10173
204041279	chr2:204041279:G:A	1.06443e-05	-1.77941e-10	-1.40341	7.5955e-05	-1.77941e-10	-1.40105	7.6153e-05	-1.77941e-10	-1.40104
204041448	chr2:204041448:A:C	2.6907e-05	-1.77941e-10	-0.476051	0.000186475	-1.77941e-10	-0.50289	0.000187035	-1.77941e-10	-0.50249
204041595	chr2:204041595:G:T	1.32918e-05	-1.77941e-10	-1.18129	9.78334e-05	-1.77941e-10	-1.14792	9.80193e-05	-1.77941e-10	-1.14862
204041763	chr2:204041763:G:A	6.45405e-05	-1.77941e-10	0.398855	0.000526045	-1.77941e-10	0.534197	0.000526039	-1.77941e-10	0.53159
204041808	chr2:204041808:C:T	6.09057e-05	-1.77941e-10	0.340889	0.000495296	-1.77941e-10	0.473967	0.000495299	-1.77941e-10	0.471377
204041857	chr2:204041857:G:T	2.07746e-05	-1.77941e-10	-0.734707	0.000146753	-1.77941e-10	-0.742439	0.000147091	-1.77941e-10	-0.742733
204042414	chr2:204042414:T:C	1.20505e-05	-1.27933	-7.30438e-10	9.66494e-05	-1.1601	-7.30438e-10	9.69007e-05	-1.1601	-7.30438e-10
204042867	chr2:204042867:C:T	3.31619e-06	-1.41233	-1.15729	2.63718e-05	-1.3519	-1.107	2.64363e-05	-1.35189	-1.10715
204043046	chr2:204043046:G:A	3.82173e-06	-1.04419	-1.38354	2.31334e-05	-1.22029	-1.36963	2.31909e-05	-1.22028	-1.36974
204043071	chr2:204043071:C:G	2.37435e-06	-1.49991	-1.40381	1.66799e-05	-1.51186	-1.40513	1.6723e-05	-1.51186	-1.40514
204043405	chr2:204043405:A:G	3.14696e-06	-1.25751	-1.36449	2.37909e-05	-1.21054	-1.35135	2.38574e-05	-1.2105	-1.35119
204043522	chr2:204043522:G:T	2.16154e-05	-1.77941e-10	-0.69503	0.000152072	-1.77941e-10	-0.706833	0.000152434	-1.77941e-10	-0.707055
204043600	chr2:204043600:G:T	4.94867e-05	-1.77941e-10	0.133266	0.000350746	-1.77941e-10	0.128874	0.000351463	-1.77941e-10	0.128319
204044218	chr2:204044218:T:C	3.26172e-06	-1.44591	-1.14028	2.57578e-05	-1.39428	-1.08817	2.58209e-05	-1.39427	-1.08833
204044276	chr2:204044276:T:G	3.14689e-06	-1.43506	-1.18697	2.48075e-05	-1.38033	-1.13971	2.48685e-05	-1.38033	-1.13986
204044843	chr2:204044843:A:G	3.27236e-06	-1.43427	-1.14866	2.59076e-05	-1.37934	-1.09732	2.5971e-05	-1.37933	-1.09748
204045090	chr2:204045090:G:A	2.75499e-06	-1.36853	-1.3865	1.93628e-05	-1.38606	-1.38178	1.94113e-05	-1.38605	-1.38188
204045122	chr2:204045122:G:A	2.76124e-05	-1.77941e-10	-0.450172	0.000195586	-1.77941e-10	-0.455192	0.000195997	-1.77941e-10	-0.455688
204045302	chr2:204045302:T:C	1.09177e-05	-1.77941e-10	-1.37805	7.86621e-05	-1.77941e-10	-1.36603	7.88464e-05	-1.77941e-10	-1.36628
204046011	chr2:204046011:T:A	2.49515e-06	-1.48889	-1.3652	1.78899e-05	-1.45945	-1.3875	1.7939e-05	-1.45944	-1.38737
204046186	chr2:204046186:C:T	2.50305e-06	-1.47929	-1.37164	1.80484e-05	-1.44636	-1.39177	1.80976e-05	-1.44635	-1.39166
204046310	chr2:204046310:A:C	1.22129e-05	-1.77941e-10	-1.26595	8.80417e-05	-1.77941e-10	-1.25338	8.82822e-05	-1.77941e-10	-1.25325
204046782	chr2:204046782:T:C	4.67235e-05	0.178021	-0.102213	0.000482657	0.428634	0.0194828	0.000483266	0.428719	0.0180638
204046822	chr2:204046822:G:A	9.18702e-05	-1.77941e-10	0.751939	0.000716017	-1.77941e-10	0.842514	0.000717857	-1.77941e-10	0.842484
204046998	chr2:204046998:A:AG	2.96325e-05	-1.77941e-10	-0.379566	0.000234913	-1.77941e-10	-0.271973	0.000235231	-1.77941e-10	-0.273219
204047625	chr2:204047625:T:C	3.00461e-05	-1.77941e-10	-0.365706	0.000222832	-1.77941e-10	-0.324771	0.000223526	-1.77941e-10	-0.324257
204047784	chr2:204047784:C:T	4.22486e-05	-1.77941e-10	-0.0248672	0.00033728	-1.77941e-10	0.0897236	0.000337466	-1.77941e-10	0.0876804
204047904	chr2:204047904:C:A	2.65706e-06	-1.40725	-1.38397	1.87336e-05	-1.42196	-1.37891	1.87803e-05	-1.42195	-1.37902
204048482	chr2:204048482:T:C	4.01361e-05	0.117405	-0.193566	0.000411368	0.363879	-0.0755809	0.000411906	0.363963	-0.0769542
204048503	chr2:204048503:T:G	2.48881e-05	-0.55405	-7.30438e-10	0.000190126	-0.483504	-7.30438e-10	0.000190631	-0.483446	-7.30438e-10
204048591	chr2:204048591:A:G	5.86078e-05	-1.77941e-10	0.30243	0.000474908	-1.77941e-10	0.431932	0.000474968	-1.77941e-10	0.429462
204049520	chr2:204049520:G:T	6.75846e-05	-1.77941e-10	0.444942	0.000480151	-1.77941e-10	0.442912	0.000481116	-1.77941e-10	0.442322
204050478	chr2:204050478:T:C	4.79491e-05	0.0816535	0.0200492	0.000492796	0.322961	0.145945	0.000493343	0.323043	0.144376
204050960	chr2:204050960:T:TCAGA	7.19945e-05	0.204925	0.303227	0.000755733	0.457515	0.438984	0.000756508	0.457597	0.437331
204050965	chr2:204050965:T:G	7.21913e-05	0.204835	0.306047	0.000757855	0.457412	0.441891	0.000758632	0.457494	0.440237
204050966	chr2:204050966:G:GATCA	6.78103e-05	0.162959	0.285316	0.00070916	0.412539	0.420352	0.000709893	0.412621	0.418707
204051005	chr2:204051005:C:T	1.22561e-05	-1.26241	-7.30438e-10	8.71539e-05	-1.26351	-7.30438e-10	8.73824e-05	-1.26349	-7.30438e-10
204051341	chr2:204051341:A:G	2.51273e-06	-1.44861	-1.39846	1.89431e-05	-1.40099	-1.38876	1.89901e-05	-1.40098	-1.38888
204051483	chr2:204051483:C:A	2.42402e-06	-1.49707	-1.38594	1.74611e-05	-1.47109	-1.40012	1.75079e-05	-1.47108	-1.40005
204051731	chr2:204051731:C:T	9.58671e-06	-1.50806	-7.30438e-10	7.10839e-05	-1.46733	-7.30438e-10	7.12687e-05	-1.46733	-7.30438e-10
204051934	chr2:204051934:C:A	7.15166e-05	-1.77941e-10	0.501492	0.000554515	-1.77941e-10	0.586904	0.000555978	-1.77941e-10	0.586943
204052184	chr2:204052184:C:G	1.06223e-05	-1.77941e-10	-1.40548	7.57743e-05	-1.77941e-10	-1.40343	7.59718e-05	-1.77941e-10	-1.40342
204052557	chr2:204052557:A:C	1.19888e-05	-1.77941e-10	-1.28447	8.6354e-05	-1.77941e-10	-1.27273	8.65891e-05	-1.77941e-10	-1.27261
204052656	chr2:204052656:G:A	4.77175e-05	-1.49791	1.59477	0.000355672	-1.49952	1.64234	0.000354684	-1.49951	1.63695
204052716	chr2:204052716:A:C	3.46927e-06	-1.48117	-1.04332	2.4156e-05	-1.49354	-1.05312	2.42131e-05	-1.49353	-1.05336
204052811	chr2:204052811:G:A	6.03697e-05	-0.0198598	0.351909	0.000622313	0.212561	0.489693	0.000622939	0.212641	0.488022
204052840	chr2:204052840:A:G	5.00642e-05	0.0537855	0.0910837	0.000514626	0.293287	0.218965	0.000515207	0.293368	0.217414
204052860	chr2:204052860:A:G	1.06586e-05	-1.77941e-10	-1.40207	7.62744e-05	-1.77941e-10	-1.39685	7.64635e-05	-1.77941e-10	-1.39697
204054006	chr2:204054006:C:T	2.13564e-05	-1.77941e-10	-0.707088	0.000150241	-1.77941e-10	-0.718945	0.000150599	-1.77941e-10	-0.719168
204054262	chr2:204054262:G:A	2.51421e-06	-1.49014	-1.35634	1.7806e-05	-1.50424	-1.34742	1.78539e-05	-1.50424	-1.34733
204054823	chr2:204054823:A:G	1.06244e-05	-1.77941e-10	-1.40529	7.56191e-05	-1.77941e-10	-1.40548	7.5816e-05	-1.77941e-10	-1.40548
204054827	chr2:204054827:A:G	1.23062e-05	-1.25833	-7.30438e-10	8.65118e-05	-1.27091	-7.30438e-10	8.67379e-05	-1.2709	-7.30438e-10
204055218	chr2:204055218:ACT:A	6.34007e-05	-1.77941e-10	0.381037	0.000449585	-1.77941e-10	0.377136	0.00045048	-1.77941e-10	0.376529
204055400	chr2:204055400:T:C	6.32337e-06	-1.04228	-0.881908	4.61813e-05	-1.02921	-0.869402	4.62877e-05	-1.02915	-0.869763
204055747	chr2:204055747:G:GA	1.94674e-05	-1.77941e-10	-0.799696	0.000137076	-1.77941e-10	-0.810654	0.000137404	-1.77941e-10	-0.810861
```
