## Supplementary material for "Characterization of shared and ancestry-specific signals driving complex traits using multi-ancestry fine-mapping": susiex_nc2.cs80.snp

```
BP	SNP
202285639	chr2:202285639:T:C
202285715	chr2:202285715:T:C
202286226	chr2:202286226:C:T
202287040	chr2:202287040:T:A
202287163	chr2:202287163:C:T
202287214	chr2:202287214:G:A
202287356	chr2:202287356:A:G
202287632	chr2:202287632:G:A
202287993	chr2:202287993:A:T
202288044	chr2:202288044:G:C
202288159	chr2:202288159:G:A
202288169	chr2:202288169:G:A
202288359	chr2:202288359:C:T
202288403	chr2:202288403:G:T
202289528	chr2:202289528:C:T
202289549	chr2:202289549:C:T
202289964	chr2:202289964:A:T
202290195	chr2:202290195:A:C
202290230	chr2:202290230:G:A
202290336	chr2:202290336:C:T
202291096	chr2:202291096:C:G
202291596	chr2:202291596:A:G
202291699	chr2:202291699:C:T
202291827	chr2:202291827:AAAG:A
202292238	chr2:202292238:T:C
202292261	chr2:202292261:G:T
202292515	chr2:202292515:G:T
202292524	chr2:202292524:G:T
202292639	chr2:202292639:T:G
202292815	chr2:202292815:A:G
202293790	chr2:202293790:G:A
202294041	chr2:202294041:G:A
202294216	chr2:202294216:T:G
202294401	chr2:202294401:G:A
202294487	chr2:202294487:C:G
202294659	chr2:202294659:A:G
202295226	chr2:202295226:A:C
202296298	chr2:202296298:C:T
202296491	chr2:202296491:G:A
202297040	chr2:202297040:G:A
202298279	chr2:202298279:A:G
202298337	chr2:202298337:C:T
202298850	chr2:202298850:G:T
202298858	chr2:202298858:A:G
202299026	chr2:202299026:T:C
202299165	chr2:202299165:G:A
202299346	chr2:202299346:A:T
202300710	chr2:202300710:C:T
202300753	chr2:202300753:C:T
202301641	chr2:202301641:T:C
202301968	chr2:202301968:C:T
202302173	chr2:202302173:C:T
202302524	chr2:202302524:T:C
202303512	chr2:202303512:C:G
202303714	chr2:202303714:G:A
202304501	chr2:202304501:A:G
202304557	chr2:202304557:C:T
202304789	chr2:202304789:A:G
202305288	chr2:202305288:C:T
202305892	chr2:202305892:A:G
202306444	chr2:202306444:A:G
202306493	chr2:202306493:T:G
202306976	chr2:202306976:A:G
202307263	chr2:202307263:G:A
202307690	chr2:202307690:A:C
202307839	chr2:202307839:C:G
202308159	chr2:202308159:C:G
202308747	chr2:202308747:C:T
202308774	chr2:202308774:C:T
202309161	chr2:202309161:A:G
202309382	chr2:202309382:C:A
202309597	chr2:202309597:A:G
202309753	chr2:202309753:G:A
202309883	chr2:202309883:G:A
202309888	chr2:202309888:G:A
202309905	chr2:202309905:A:G
202310052	chr2:202310052:A:G
202310107	chr2:202310107:G:A
202310686	chr2:202310686:T:A
202311344	chr2:202311344:C:G
202311478	chr2:202311478:A:G
202311615	chr2:202311615:ATTTGAG:A
202311907	chr2:202311907:C:A
202312116	chr2:202312116:ATCAG:A
202312372	chr2:202312372:G:A
202312445	chr2:202312445:T:A
202312922	chr2:202312922:C:T
202313723	chr2:202313723:T:C
202313915	chr2:202313915:C:T
202314010	chr2:202314010:G:A
202315145	chr2:202315145:A:G
202315249	chr2:202315249:G:A
202315335	chr2:202315335:A:G
202315477	chr2:202315477:C:T
202315559	chr2:202315559:TA:T
202315561	chr2:202315561:TA:T
202316169	chr2:202316169:G:C
202316233	chr2:202316233:G:A
202316443	chr2:202316443:C:T
202316793	chr2:202316793:C:T
202317226	chr2:202317226:T:G
202317317	chr2:202317317:G:A
202317852	chr2:202317852:C:G
202317970	chr2:202317970:A:G
202318044	chr2:202318044:C:T
202318629	chr2:202318629:C:T
202318949	chr2:202318949:G:A
202319434	chr2:202319434:TG:T
202319696	chr2:202319696:TG:T
202319699	chr2:202319699:T:C
202320963	chr2:202320963:C:CA
202321330	chr2:202321330:G:A
202321658	chr2:202321658:T:G
202322116	chr2:202322116:C:T
202322334	chr2:202322334:C:T
202322512	chr2:202322512:C:A
202323117	chr2:202323117:G:A
202323202	chr2:202323202:C:T
202323293	chr2:202323293:G:A
202325480	chr2:202325480:TC:T
202325675	chr2:202325675:G:GT
202327007	chr2:202327007:T:C
202327129	chr2:202327129:C:T
202327430	chr2:202327430:A:G
202327690	chr2:202327690:G:GAGAA
202329068	chr2:202329068:A:G
202329339	chr2:202329339:G:A
202329533	chr2:202329533:A:C
202329547	chr2:202329547:G:T
202329998	chr2:202329998:A:T
202330001	chr2:202330001:G:A
202330369	chr2:202330369:G:T
202330373	chr2:202330373:TTTC:T
202330448	chr2:202330448:G:A
202330577	chr2:202330577:C:T
202330737	chr2:202330737:A:G
202331112	chr2:202331112:C:T
202331467	chr2:202331467:C:A
202332878	chr2:202332878:G:A
202333424	chr2:202333424:A:G
202333731	chr2:202333731:AAGAAAGAG:A
202333933	chr2:202333933:A:ACGATCT
202334044	chr2:202334044:G:A
202334165	chr2:202334165:G:C
202334216	chr2:202334216:T:C
202334368	chr2:202334368:T:C
202334607	chr2:202334607:C:T
202334714	chr2:202334714:T:C
202335095	chr2:202335095:G:C
202335101	chr2:202335101:A:G
202335318	chr2:202335318:T:C
202335348	chr2:202335348:G:A
202335776	chr2:202335776:T:A
202335853	chr2:202335853:G:A
202336237	chr2:202336237:G:A
202336531	chr2:202336531:G:C
202337443	chr2:202337443:A:G
202337491	chr2:202337491:GA:G
202337694	chr2:202337694:G:A
202338365	chr2:202338365:A:G
202339404	chr2:202339404:C:T
202339786	chr2:202339786:C:T
202339844	chr2:202339844:G:A
202339988	chr2:202339988:TG:T
202340269	chr2:202340269:T:C
202340282	chr2:202340282:T:G
202340445	chr2:202340445:G:A
202340588	chr2:202340588:G:T
202341390	chr2:202341390:C:T
202341448	chr2:202341448:G:A
202341524	chr2:202341524:AT:A
202342687	chr2:202342687:T:C
202342801	chr2:202342801:A:G
202343211	chr2:202343211:G:T
202344153	chr2:202344153:C:G
202344270	chr2:202344270:T:C
202345088	chr2:202345088:T:C
202345222	chr2:202345222:C:T
202345306	chr2:202345306:G:A
202345852	chr2:202345852:A:C
202345957	chr2:202345957:C:T
202346425	chr2:202346425:AG:A
202346546	chr2:202346546:T:TA
202346662	chr2:202346662:T:C
202346737	chr2:202346737:C:G
202346998	chr2:202346998:T:C
202347506	chr2:202347506:A:C
202347582	chr2:202347582:T:C
202348074	chr2:202348074:C:T
202348338	chr2:202348338:T:C
202348370	chr2:202348370:T:C
202349404	chr2:202349404:A:G
202349647	chr2:202349647:G:A
202349728	chr2:202349728:T:C
202350016	chr2:202350016:A:G
202350605	chr2:202350605:G:A
202351108	chr2:202351108:G:A
202351296	chr2:202351296:C:T
202352260	chr2:202352260:T:C
202352347	chr2:202352347:T:C
202352413	chr2:202352413:G:T
202354092	chr2:202354092:T:G
202354102	chr2:202354102:A:C
202354661	chr2:202354661:C:G
202354683	chr2:202354683:G:A
202355332	chr2:202355332:A:T
202355546	chr2:202355546:C:T
202355634	chr2:202355634:TTAA:T
202356043	chr2:202356043:G:A
202356711	chr2:202356711:C:T
202356745	chr2:202356745:A:G
202356851	chr2:202356851:A:G
202356871	chr2:202356871:T:C
202357197	chr2:202357197:G:A
202357685	chr2:202357685:G:A
202358243	chr2:202358243:G:A
202358572	chr2:202358572:A:G
202358622	chr2:202358622:C:T
202358842	chr2:202358842:G:A
202358890	chr2:202358890:A:T
202359214	chr2:202359214:A:G
202359438	chr2:202359438:C:A
202359473	chr2:202359473:T:C
202359499	chr2:202359499:G:C
202359885	chr2:202359885:G:A
202360505	chr2:202360505:G:A
202360853	chr2:202360853:G:A
202361481	chr2:202361481:T:G
202361562	chr2:202361562:G:C
202361626	chr2:202361626:G:A
202361648	chr2:202361648:G:A
202361791	chr2:202361791:G:A
202361887	chr2:202361887:G:C
202362622	chr2:202362622:C:T
202362625	chr2:202362625:G:C
202362815	chr2:202362815:G:A
202363957	chr2:202363957:C:T
202364661	chr2:202364661:T:C
202365082	chr2:202365082:G:A
202365831	chr2:202365831:T:C
202366019	chr2:202366019:A:G
202366927	chr2:202366927:A:G
202367281	chr2:202367281:G:A
202367646	chr2:202367646:T:G
202367950	chr2:202367950:T:C
202368280	chr2:202368280:A:G
202368302	chr2:202368302:C:G
202368419	chr2:202368419:C:A
202368443	chr2:202368443:T:C
202369084	chr2:202369084:G:A
202369529	chr2:202369529:A:G
202370102	chr2:202370102:T:C
202370416	chr2:202370416:G:A
202370754	chr2:202370754:C:A
202371162	chr2:202371162:G:A
202371288	chr2:202371288:G:A
202371316	chr2:202371316:G:A
202371440	chr2:202371440:C:T
202373784	chr2:202373784:G:A
202376551	chr2:202376551:A:G
202377174	chr2:202377174:G:A
202378294	chr2:202378294:C:A
202378414	chr2:202378414:G:A
202378694	chr2:202378694:A:T
202379168	chr2:202379168:G:C
202379700	chr2:202379700:A:G
202379787	chr2:202379787:A:C
202380492	chr2:202380492:A:G
202380554	chr2:202380554:C:T
202381581	chr2:202381581:G:A
202381617	chr2:202381617:T:A
202381688	chr2:202381688:G:A
202381787	chr2:202381787:A:G
202382011	chr2:202382011:C:T
202382414	chr2:202382414:C:T
202382526	chr2:202382526:A:G
202382786	chr2:202382786:C:A
202383362	chr2:202383362:C:T
202383368	chr2:202383368:G:A
202383496	chr2:202383496:C:T
202383605	chr2:202383605:C:T
202383670	chr2:202383670:G:A
202384157	chr2:202384157:G:A
202384753	chr2:202384753:C:A
202385082	chr2:202385082:T:A
202385514	chr2:202385514:C:T
202385548	chr2:202385548:T:A
202386783	chr2:202386783:T:C
202387704	chr2:202387704:A:G
202389652	chr2:202389652:T:A
202389859	chr2:202389859:C:T
202390018	chr2:202390018:G:A
202390118	chr2:202390118:T:C
202390551	chr2:202390551:C:T
202390762	chr2:202390762:A:C
202391532	chr2:202391532:C:T
202391822	chr2:202391822:C:T
202392451	chr2:202392451:AAAGT:A
202392953	chr2:202392953:T:C
202393571	chr2:202393571:C:T
202394357	chr2:202394357:A:C
202395036	chr2:202395036:AC:A
202395108	chr2:202395108:T:C
202395565	chr2:202395565:G:A
202395905	chr2:202395905:C:G
202395978	chr2:202395978:A:G
202396555	chr2:202396555:A:G
202397655	chr2:202397655:C:T
202398049	chr2:202398049:C:T
202398619	chr2:202398619:A:G
202398850	chr2:202398850:C:T
202398996	chr2:202398996:C:T
202400379	chr2:202400379:G:A
202400919	chr2:202400919:C:T
202401069	chr2:202401069:C:T
202403117	chr2:202403117:C:T
202403732	chr2:202403732:C:T
202404453	chr2:202404453:C:G
202404727	chr2:202404727:T:A
202405127	chr2:202405127:G:A
202405369	chr2:202405369:A:G
202405746	chr2:202405746:T:C
202405970	chr2:202405970:C:T
202406007	chr2:202406007:ACT:A
202406019	chr2:202406019:C:T
202406544	chr2:202406544:T:C
202407499	chr2:202407499:G:A
202407781	chr2:202407781:A:G
202408034	chr2:202408034:C:T
202408836	chr2:202408836:A:G
202408838	chr2:202408838:A:G
202409162	chr2:202409162:C:T
202409856	chr2:202409856:TA:T
202410240	chr2:202410240:T:C
202410315	chr2:202410315:A:T
202410397	chr2:202410397:C:T
202410430	chr2:202410430:A:G
202410875	chr2:202410875:A:G
202411226	chr2:202411226:C:G
202412087	chr2:202412087:A:T
202412294	chr2:202412294:T:C
202412577	chr2:202412577:C:T
202412608	chr2:202412608:C:T
202413653	chr2:202413653:ATG:A
202413872	chr2:202413872:C:G
202413973	chr2:202413973:T:C
202414318	chr2:202414318:A:G
202414691	chr2:202414691:C:T
202414979	chr2:202414979:C:G
202415308	chr2:202415308:A:G
202416238	chr2:202416238:T:C
202416790	chr2:202416790:G:A
202417252	chr2:202417252:T:C
202417788	chr2:202417788:G:A
202417810	chr2:202417810:C:G
202418223	chr2:202418223:C:T
202418520	chr2:202418520:A:G
202418759	chr2:202418759:T:C
202419349	chr2:202419349:T:A
202419543	chr2:202419543:G:C
202419630	chr2:202419630:C:T
202419632	chr2:202419632:G:A
202419978	chr2:202419978:G:A
202420267	chr2:202420267:T:C
202420434	chr2:202420434:T:G
202420717	chr2:202420717:T:C
202421323	chr2:202421323:A:G
202421478	chr2:202421478:A:T
202421621	chr2:202421621:G:A
202421699	chr2:202421699:G:A
202421835	chr2:202421835:G:C
202421932	chr2:202421932:T:G
202422002	chr2:202422002:A:G
202422075	chr2:202422075:A:C
202422360	chr2:202422360:G:A
202422904	chr2:202422904:C:G
202423821	chr2:202423821:G:A
202423979	chr2:202423979:G:A
202424124	chr2:202424124:A:T
202424260	chr2:202424260:G:A
202425140	chr2:202425140:T:C
202425256	chr2:202425256:C:T
202425714	chr2:202425714:T:C
202426059	chr2:202426059:G:C
202426137	chr2:202426137:A:T
202426381	chr2:202426381:A:G
202426809	chr2:202426809:G:C
202427116	chr2:202427116:C:T
202427192	chr2:202427192:A:G
202427316	chr2:202427316:C:T
202427621	chr2:202427621:T:C
202427705	chr2:202427705:T:C
202427887	chr2:202427887:G:A
202428405	chr2:202428405:TC:T
202428555	chr2:202428555:C:T
202428912	chr2:202428912:G:A
202429210	chr2:202429210:T:G
202429273	chr2:202429273:C:G
202429679	chr2:202429679:T:G
202429732	chr2:202429732:G:A
202429925	chr2:202429925:G:A
202430275	chr2:202430275:G:A
202430530	chr2:202430530:C:T
202430725	chr2:202430725:T:C
202431067	chr2:202431067:T:C
202431747	chr2:202431747:A:G
202432345	chr2:202432345:T:G
202433092	chr2:202433092:G:C
202435703	chr2:202435703:C:G
202435717	chr2:202435717:C:T
202436408	chr2:202436408:C:T
202437810	chr2:202437810:T:A
202437904	chr2:202437904:G:A
202438367	chr2:202438367:T:C
202438776	chr2:202438776:A:G
202439264	chr2:202439264:C:T
202440327	chr2:202440327:C:T
202440398	chr2:202440398:C:T
202440690	chr2:202440690:G:A
202440721	chr2:202440721:G:A
202440793	chr2:202440793:G:A
202441132	chr2:202441132:T:C
202441430	chr2:202441430:T:C
202442209	chr2:202442209:A:G
202442754	chr2:202442754:T:C
202443422	chr2:202443422:C:T
202444304	chr2:202444304:CAT:C
202444540	chr2:202444540:A:T
202444892	chr2:202444892:A:G
202445168	chr2:202445168:G:A
202445350	chr2:202445350:C:T
202446056	chr2:202446056:A:G
202446150	chr2:202446150:C:T
202446562	chr2:202446562:CAG:C
202446647	chr2:202446647:C:T
202447143	chr2:202447143:T:TA
202447274	chr2:202447274:C:A
202447952	chr2:202447952:G:A
202448082	chr2:202448082:G:C
202448309	chr2:202448309:G:A
202448311	chr2:202448311:C:T
202448647	chr2:202448647:G:A
202448915	chr2:202448915:T:C
202449918	chr2:202449918:C:T
202450297	chr2:202450297:C:T
202450329	chr2:202450329:C:T
202450418	chr2:202450418:G:A
202450817	chr2:202450817:A:G
202450889	chr2:202450889:T:C
202451075	chr2:202451075:C:T
202451290	chr2:202451290:C:T
202452715	chr2:202452715:A:T
202453583	chr2:202453583:T:C
202453895	chr2:202453895:C:T
202454243	chr2:202454243:G:A
202455419	chr2:202455419:T:C
202455700	chr2:202455700:G:A
202455804	chr2:202455804:G:A
202456162	chr2:202456162:TTG:T
202456298	chr2:202456298:A:G
202456494	chr2:202456494:G:A
202456851	chr2:202456851:G:A
202458043	chr2:202458043:T:C
202458654	chr2:202458654:G:A
202458664	chr2:202458664:CT:C
202460027	chr2:202460027:A:G
202460390	chr2:202460390:GTT:G
202461117	chr2:202461117:T:C
202461253	chr2:202461253:C:T
202461254	chr2:202461254:A:G
202462932	chr2:202462932:C:T
202463637	chr2:202463637:A:G
202464196	chr2:202464196:T:C
202464210	chr2:202464210:T:C
202465217	chr2:202465217:C:T
202465227	chr2:202465227:A:G
202466191	chr2:202466191:G:A
202466388	chr2:202466388:G:A
202466491	chr2:202466491:T:G
202466496	chr2:202466496:A:G
202466645	chr2:202466645:T:C
202467723	chr2:202467723:C:T
202467744	chr2:202467744:A:G
202467771	chr2:202467771:G:A
202468770	chr2:202468770:A:G
202469060	chr2:202469060:C:T
202469110	chr2:202469110:A:G
202469133	chr2:202469133:C:T
202469758	chr2:202469758:C:T
202469849	chr2:202469849:A:G
202470196	chr2:202470196:G:C
202470214	chr2:202470214:T:C
202470586	chr2:202470586:C:T
202470720	chr2:202470720:C:T
202470910	chr2:202470910:A:C
202471251	chr2:202471251:A:G
202471853	chr2:202471853:C:T
202472016	chr2:202472016:T:G
202472278	chr2:202472278:A:G
202472437	chr2:202472437:T:C
202472796	chr2:202472796:G:A
202473172	chr2:202473172:G:A
202473434	chr2:202473434:A:G
202473574	chr2:202473574:T:A
202473872	chr2:202473872:C:T
202474275	chr2:202474275:G:A
202474285	chr2:202474285:C:T
202474401	chr2:202474401:C:T
202475166	chr2:202475166:G:GT
202475199	chr2:202475199:T:C
202475845	chr2:202475845:C:A
202476004	chr2:202476004:G:T
202476006	chr2:202476006:G:A
202478018	chr2:202478018:G:A
202478739	chr2:202478739:G:A
202478850	chr2:202478850:C:T
202480209	chr2:202480209:T:C
202480215	chr2:202480215:C:G
202480770	chr2:202480770:G:A
202481170	chr2:202481170:TC:T
202481172	chr2:202481172:TCTTC:T
202481651	chr2:202481651:C:G
202481772	chr2:202481772:C:G
202482561	chr2:202482561:C:T
202482562	chr2:202482562:G:A
202482737	chr2:202482737:C:T
202483029	chr2:202483029:G:A
202484172	chr2:202484172:G:C
202484987	chr2:202484987:AAG:A
202485032	chr2:202485032:A:G
202485060	chr2:202485060:C:T
202485224	chr2:202485224:T:C
202485807	chr2:202485807:A:G
202486075	chr2:202486075:G:A
202486874	chr2:202486874:A:T
202486973	chr2:202486973:A:G
202487099	chr2:202487099:C:T
202487354	chr2:202487354:G:A
202487907	chr2:202487907:G:A
202488016	chr2:202488016:A:G
202488214	chr2:202488214:A:G
202488724	chr2:202488724:T:C
202489008	chr2:202489008:T:TC
202489029	chr2:202489029:T:C
202489087	chr2:202489087:T:C
202489119	chr2:202489119:A:G
202489181	chr2:202489181:T:G
202489393	chr2:202489393:G:A
202489540	chr2:202489540:G:A
202490962	chr2:202490962:T:G
202491848	chr2:202491848:T:A
202492542	chr2:202492542:G:A
202492977	chr2:202492977:C:G
202493199	chr2:202493199:T:C
202493491	chr2:202493491:T:C
202493870	chr2:202493870:A:G
202494089	chr2:202494089:C:T
202494843	chr2:202494843:T:A
202494895	chr2:202494895:A:G
202494973	chr2:202494973:A:C
202495173	chr2:202495173:G:A
202495405	chr2:202495405:G:A
202495569	chr2:202495569:G:T
202496307	chr2:202496307:C:T
202496868	chr2:202496868:G:A
202496988	chr2:202496988:G:A
202497172	chr2:202497172:C:T
202497253	chr2:202497253:G:A
202497255	chr2:202497255:C:T
202497314	chr2:202497314:C:T
202497345	chr2:202497345:G:A
202497655	chr2:202497655:A:G
202497885	chr2:202497885:A:C
202498307	chr2:202498307:C:T
202498594	chr2:202498594:C:T
202499211	chr2:202499211:A:G
202499212	chr2:202499212:T:C
202499390	chr2:202499390:C:G
202499493	chr2:202499493:C:T
202499593	chr2:202499593:G:A
202499742	chr2:202499742:A:G
202500821	chr2:202500821:G:A
202500843	chr2:202500843:T:G
202501509	chr2:202501509:C:G
202501539	chr2:202501539:A:G
202501850	chr2:202501850:C:T
202501967	chr2:202501967:G:T
202502146	chr2:202502146:T:A
202502900	chr2:202502900:C:T
202503080	chr2:202503080:T:G
202503241	chr2:202503241:C:T
202503404	chr2:202503404:G:A
202503488	chr2:202503488:C:T
202503489	chr2:202503489:G:A
202503646	chr2:202503646:C:T
202503845	chr2:202503845:G:A
202503848	chr2:202503848:A:T
202504322	chr2:202504322:G:A
202504328	chr2:202504328:G:C
202504754	chr2:202504754:A:G
202504869	chr2:202504869:C:T
202504870	chr2:202504870:G:A
202505143	chr2:202505143:C:T
202507003	chr2:202507003:G:A
202507666	chr2:202507666:G:A
202507669	chr2:202507669:A:G
202507697	chr2:202507697:ATCT:A
202507792	chr2:202507792:C:T
202508161	chr2:202508161:T:C
202508196	chr2:202508196:G:A
202508307	chr2:202508307:A:G
202509219	chr2:202509219:A:T
202509616	chr2:202509616:A:G
202509656	chr2:202509656:C:A
202509997	chr2:202509997:C:CA
202510082	chr2:202510082:C:T
202510178	chr2:202510178:G:A
202510774	chr2:202510774:G:A
202510978	chr2:202510978:T:C
202511341	chr2:202511341:C:T
202511342	chr2:202511342:G:A
202511355	chr2:202511355:A:G
202511476	chr2:202511476:G:A
202511543	chr2:202511543:A:C
202511824	chr2:202511824:G:A
202512354	chr2:202512354:A:G
202512516	chr2:202512516:T:G
202512649	chr2:202512649:AG:A
202513312	chr2:202513312:C:T
202513675	chr2:202513675:CT:C
202513893	chr2:202513893:C:T
202514360	chr2:202514360:TCTC:T
202514667	chr2:202514667:G:A
202515452	chr2:202515452:TC:T
202515868	chr2:202515868:A:G
202516412	chr2:202516412:C:T
202516453	chr2:202516453:T:C
202516552	chr2:202516552:C:T
202516582	chr2:202516582:G:A
202516590	chr2:202516590:A:G
202516800	chr2:202516800:C:T
202517151	chr2:202517151:C:T
202517167	chr2:202517167:C:T
202517290	chr2:202517290:A:G
202517414	chr2:202517414:G:A
202517428	chr2:202517428:C:T
202518078	chr2:202518078:AG:A
202518540	chr2:202518540:T:C
202519115	chr2:202519115:A:T
202519140	chr2:202519140:T:C
202519337	chr2:202519337:TG:T
202519615	chr2:202519615:TTTGA:T
202520750	chr2:202520750:C:T
202520930	chr2:202520930:A:G
202521120	chr2:202521120:G:C
202522030	chr2:202522030:G:A
202522162	chr2:202522162:A:G
202522276	chr2:202522276:G:A
202522596	chr2:202522596:G:A
202522604	chr2:202522604:T:A
202522608	chr2:202522608:C:T
202523530	chr2:202523530:G:A
202523814	chr2:202523814:A:C
202523934	chr2:202523934:T:C
202524084	chr2:202524084:C:T
202524134	chr2:202524134:A:G
202524287	chr2:202524287:G:A
202524484	chr2:202524484:CCT:C
202524703	chr2:202524703:A:T
202525062	chr2:202525062:G:A
202525306	chr2:202525306:G:A
202526092	chr2:202526092:C:G
202526870	chr2:202526870:G:A
202527719	chr2:202527719:G:A
202528178	chr2:202528178:C:T
202528248	chr2:202528248:C:T
202528494	chr2:202528494:C:T
202528723	chr2:202528723:C:T
202528861	chr2:202528861:C:T
202528908	chr2:202528908:T:A
202529115	chr2:202529115:C:A
202529331	chr2:202529331:A:G
202530012	chr2:202530012:A:G
202530177	chr2:202530177:A:C
202530669	chr2:202530669:CTCT:C
202531176	chr2:202531176:A:C
202531183	chr2:202531183:A:G
202531324	chr2:202531324:C:A
202531561	chr2:202531561:A:G
202531836	chr2:202531836:T:TAGTC
202531919	chr2:202531919:C:T
202532349	chr2:202532349:G:T
202532794	chr2:202532794:AC:A
202533253	chr2:202533253:A:G
202533591	chr2:202533591:A:G
202533630	chr2:202533630:C:G
202533707	chr2:202533707:C:T
202534285	chr2:202534285:A:C
202534615	chr2:202534615:G:T
202535252	chr2:202535252:G:A
202535452	chr2:202535452:G:A
202536405	chr2:202536405:C:G
202537823	chr2:202537823:A:G
202537921	chr2:202537921:G:A
202538444	chr2:202538444:G:A
202538587	chr2:202538587:T:G
202538724	chr2:202538724:G:A
202540435	chr2:202540435:A:G
202540817	chr2:202540817:A:T
202541117	chr2:202541117:C:T
202541674	chr2:202541674:AT:A
202541714	chr2:202541714:A:C
202542016	chr2:202542016:C:T
202542263	chr2:202542263:A:G
202542765	chr2:202542765:C:T
202542976	chr2:202542976:C:T
202543038	chr2:202543038:G:A
202543046	chr2:202543046:G:A
202543574	chr2:202543574:A:G
202543773	chr2:202543773:A:G
202544013	chr2:202544013:T:A
202544097	chr2:202544097:G:A
202544156	chr2:202544156:A:C
202546053	chr2:202546053:T:C
202546229	chr2:202546229:C:T
202546235	chr2:202546235:T:G
202546476	chr2:202546476:T:A
202546583	chr2:202546583:T:G
202547464	chr2:202547464:T:C
202549042	chr2:202549042:C:T
202549118	chr2:202549118:T:A
202549637	chr2:202549637:T:C
202549936	chr2:202549936:C:G
202550604	chr2:202550604:C:T
202551242	chr2:202551242:C:T
202551254	chr2:202551254:T:C
202551350	chr2:202551350:A:T
202551441	chr2:202551441:T:C
202551952	chr2:202551952:T:C
202552099	chr2:202552099:C:T
202552192	chr2:202552192:A:G
202553060	chr2:202553060:T:A
202553178	chr2:202553178:A:G
202553290	chr2:202553290:A:G
202553731	chr2:202553731:C:G
202553803	chr2:202553803:C:T
202553814	chr2:202553814:G:A
202553916	chr2:202553916:G:A
202554459	chr2:202554459:A:G
202554771	chr2:202554771:C:G
202555136	chr2:202555136:A:G
202555989	chr2:202555989:G:A
202556413	chr2:202556413:T:C
202556720	chr2:202556720:G:C
202556759	chr2:202556759:C:T
202557012	chr2:202557012:A:G
202557850	chr2:202557850:A:G
202557882	chr2:202557882:A:G
202558834	chr2:202558834:G:A
202559054	chr2:202559054:C:T
202560167	chr2:202560167:C:T
202560421	chr2:202560421:T:C
202560752	chr2:202560752:C:T
202561412	chr2:202561412:T:G
202561945	chr2:202561945:T:G
202563296	chr2:202563296:G:T
202563853	chr2:202563853:G:C
202564977	chr2:202564977:C:T
202567081	chr2:202567081:A:G
202568522	chr2:202568522:C:T
202568759	chr2:202568759:A:C
202571834	chr2:202571834:C:T
202571901	chr2:202571901:G:A
202572852	chr2:202572852:T:C
202573367	chr2:202573367:C:T
202573440	chr2:202573440:C:T
202574311	chr2:202574311:A:G
202574358	chr2:202574358:A:C
202575029	chr2:202575029:T:C
202576128	chr2:202576128:C:A
202576501	chr2:202576501:T:C
202576582	chr2:202576582:G:A
202577785	chr2:202577785:A:G
202577828	chr2:202577828:G:T
202577958	chr2:202577958:T:C
202578027	chr2:202578027:G:A
202578504	chr2:202578504:A:T
202579150	chr2:202579150:TTACTC:T
202579337	chr2:202579337:G:A
202579620	chr2:202579620:C:T
202580476	chr2:202580476:T:C
202580600	chr2:202580600:A:T
202580827	chr2:202580827:G:A
202581503	chr2:202581503:T:C
202581515	chr2:202581515:C:T
202581704	chr2:202581704:T:C
202581913	chr2:202581913:A:T
202582341	chr2:202582341:T:C
202582534	chr2:202582534:T:C
202582785	chr2:202582785:C:T
202583152	chr2:202583152:G:A
202583567	chr2:202583567:T:C
202583610	chr2:202583610:A:G
202584442	chr2:202584442:C:T
202584549	chr2:202584549:A:G
202584853	chr2:202584853:G:T
202585549	chr2:202585549:T:C
202587625	chr2:202587625:G:A
202587789	chr2:202587789:T:C
202588805	chr2:202588805:T:C
202589065	chr2:202589065:G:T
202589700	chr2:202589700:C:A
202589784	chr2:202589784:C:T
202590294	chr2:202590294:G:A
202590573	chr2:202590573:TCTC:T
202590817	chr2:202590817:G:A
202591177	chr2:202591177:T:G
202591258	chr2:202591258:A:G
202591443	chr2:202591443:G:A
202591822	chr2:202591822:C:G
202591879	chr2:202591879:C:T
202591995	chr2:202591995:A:T
202592059	chr2:202592059:C:T
202592329	chr2:202592329:A:G
202592702	chr2:202592702:G:A
202593004	chr2:202593004:T:C
202593160	chr2:202593160:C:T
202593440	chr2:202593440:C:G
202593771	chr2:202593771:T:C
202593785	chr2:202593785:G:A
202594121	chr2:202594121:C:T
202594420	chr2:202594420:C:G
202594456	chr2:202594456:C:G
202594898	chr2:202594898:T:C
202595946	chr2:202595946:T:C
202596581	chr2:202596581:A:G
202596809	chr2:202596809:C:G
202597530	chr2:202597530:C:T
202597569	chr2:202597569:G:A
202597838	chr2:202597838:T:G
202598001	chr2:202598001:G:T
202598266	chr2:202598266:G:T
202598557	chr2:202598557:T:C
202598760	chr2:202598760:AC:A
202600068	chr2:202600068:T:C
202600204	chr2:202600204:A:G
202600463	chr2:202600463:GACCT:G
202600634	chr2:202600634:C:T
202601807	chr2:202601807:T:C
202602615	chr2:202602615:A:T
202602747	chr2:202602747:G:T
202602889	chr2:202602889:G:T
202603936	chr2:202603936:A:G
202603991	chr2:202603991:C:T
202604713	chr2:202604713:CTT:C
202604744	chr2:202604744:C:T
202605131	chr2:202605131:T:C
202605237	chr2:202605237:G:T
202606314	chr2:202606314:C:T
202607303	chr2:202607303:G:A
202608201	chr2:202608201:C:A
202608399	chr2:202608399:T:A
202608666	chr2:202608666:G:A
202608683	chr2:202608683:C:G
202608887	chr2:202608887:A:G
202609608	chr2:202609608:ATATT:A
202609916	chr2:202609916:G:A
202610317	chr2:202610317:A:G
202611035	chr2:202611035:G:A
202611349	chr2:202611349:A:G
202612512	chr2:202612512:A:G
202613093	chr2:202613093:C:T
202613363	chr2:202613363:A:G
202613440	chr2:202613440:T:C
202614754	chr2:202614754:C:G
202615520	chr2:202615520:C:T
202618027	chr2:202618027:A:G
202618114	chr2:202618114:A:G
202620013	chr2:202620013:G:A
202620190	chr2:202620190:T:C
202620363	chr2:202620363:G:T
202620892	chr2:202620892:T:TG
202621379	chr2:202621379:G:A
202621573	chr2:202621573:A:G
202622300	chr2:202622300:G:C
202623419	chr2:202623419:A:G
202623726	chr2:202623726:G:A
202623870	chr2:202623870:C:T
202623871	chr2:202623871:G:A
202624435	chr2:202624435:C:T
202624512	chr2:202624512:C:T
202624566	chr2:202624566:T:A
202625200	chr2:202625200:AG:A
202625203	chr2:202625203:AAGGATCAATAAACCAAAAGAGG:A
202625236	chr2:202625236:A:G
202625646	chr2:202625646:C:T
202625687	chr2:202625687:C:T
202625718	chr2:202625718:T:G
202626259	chr2:202626259:G:C
202626502	chr2:202626502:TA:T
202626976	chr2:202626976:G:C
202628432	chr2:202628432:T:C
202628570	chr2:202628570:C:A
202628909	chr2:202628909:T:A
202629245	chr2:202629245:CTA:C
202630335	chr2:202630335:G:A
202630615	chr2:202630615:G:GT
202631289	chr2:202631289:T:C
202631494	chr2:202631494:T:C
202631617	chr2:202631617:A:G
202631711	chr2:202631711:T:C
202631786	chr2:202631786:C:T
202631852	chr2:202631852:A:C
202632193	chr2:202632193:T:G
202632488	chr2:202632488:C:G
202632642	chr2:202632642:C:T
202632737	chr2:202632737:T:C
202632849	chr2:202632849:G:C
202633063	chr2:202633063:A:C
202633644	chr2:202633644:A:G
202633722	chr2:202633722:G:A
202634097	chr2:202634097:G:C
202634296	chr2:202634296:A:C
202635123	chr2:202635123:T:TC
202636224	chr2:202636224:T:C
202636968	chr2:202636968:C:T
202637148	chr2:202637148:T:C
202637184	chr2:202637184:A:C
202637738	chr2:202637738:A:G
202638889	chr2:202638889:A:C
202638911	chr2:202638911:C:T
202639438	chr2:202639438:C:T
202639665	chr2:202639665:G:A
202639786	chr2:202639786:T:G
202639992	chr2:202639992:G:A
202640462	chr2:202640462:G:A
202640803	chr2:202640803:G:A
202641266	chr2:202641266:T:A
202641475	chr2:202641475:C:T
202642541	chr2:202642541:G:C
202642759	chr2:202642759:G:C
202642940	chr2:202642940:C:T
202643157	chr2:202643157:A:G
202643910	chr2:202643910:G:A
202644722	chr2:202644722:T:C
202645147	chr2:202645147:T:G
202645359	chr2:202645359:G:A
202645837	chr2:202645837:C:T
202646050	chr2:202646050:G:GA
202646137	chr2:202646137:C:G
202646288	chr2:202646288:A:G
202646691	chr2:202646691:T:A
202646825	chr2:202646825:A:G
202646848	chr2:202646848:A:C
202647023	chr2:202647023:T:G
202647415	chr2:202647415:C:A
202647420	chr2:202647420:A:T
202647759	chr2:202647759:G:A
202649008	chr2:202649008:C:CCT
202649106	chr2:202649106:G:T
202649760	chr2:202649760:C:G
202650898	chr2:202650898:C:T
202650929	chr2:202650929:T:C
202651217	chr2:202651217:A:G
202651218	chr2:202651218:C:T
202651829	chr2:202651829:G:A
202652488	chr2:202652488:A:G
202652572	chr2:202652572:T:C
202652864	chr2:202652864:G:A
202653318	chr2:202653318:G:A
202653400	chr2:202653400:C:T
202654527	chr2:202654527:G:A
202654541	chr2:202654541:G:T
202654870	chr2:202654870:C:A
202654950	chr2:202654950:CTT:C
202655060	chr2:202655060:T:G
202655077	chr2:202655077:A:AAATT
202655122	chr2:202655122:G:A
202655250	chr2:202655250:G:C
202655549	chr2:202655549:A:G
202655552	chr2:202655552:T:C
202655722	chr2:202655722:G:C
202655726	chr2:202655726:G:C
202656444	chr2:202656444:T:C
202656468	chr2:202656468:G:A
202657055	chr2:202657055:ATTG:A
202657087	chr2:202657087:T:A
202657484	chr2:202657484:T:C
202657561	chr2:202657561:C:T
202657626	chr2:202657626:C:T
202657832	chr2:202657832:C:T
202658319	chr2:202658319:A:G
202658338	chr2:202658338:C:T
202659062	chr2:202659062:A:AGT
202659297	chr2:202659297:C:T
202659918	chr2:202659918:C:T
202660699	chr2:202660699:A:G
202661586	chr2:202661586:C:T
202661744	chr2:202661744:C:T
202661864	chr2:202661864:C:T
202662380	chr2:202662380:AGAG:A
202663256	chr2:202663256:T:C
202664159	chr2:202664159:T:G
202664438	chr2:202664438:G:T
202664463	chr2:202664463:A:G
202664738	chr2:202664738:C:T
202664787	chr2:202664787:T:A
202665609	chr2:202665609:T:C
202666403	chr2:202666403:C:T
202666500	chr2:202666500:T:C
202667347	chr2:202667347:C:T
202667581	chr2:202667581:A:G
202668075	chr2:202668075:A:G
202668099	chr2:202668099:AT:A
202668155	chr2:202668155:TA:T
202668259	chr2:202668259:A:G
202668539	chr2:202668539:A:G
202668578	chr2:202668578:T:C
202669517	chr2:202669517:C:T
202670257	chr2:202670257:C:G
202670634	chr2:202670634:A:G
202671092	chr2:202671092:C:T
202671174	chr2:202671174:T:G
202671362	chr2:202671362:C:T
202671597	chr2:202671597:C:T
202672258	chr2:202672258:G:A
202672281	chr2:202672281:C:T
202672340	chr2:202672340:G:A
202672570	chr2:202672570:G:A
202672948	chr2:202672948:T:C
202673605	chr2:202673605:A:G
202673651	chr2:202673651:T:G
202673893	chr2:202673893:A:T
202673974	chr2:202673974:T:C
202674343	chr2:202674343:C:T
202674580	chr2:202674580:C:T
202675090	chr2:202675090:C:G
202675101	chr2:202675101:G:A
202675180	chr2:202675180:A:C
202675630	chr2:202675630:G:T
202675737	chr2:202675737:A:C
202675741	chr2:202675741:C:T
202676109	chr2:202676109:A:G
202676931	chr2:202676931:T:C
202677093	chr2:202677093:C:T
202677308	chr2:202677308:C:T
202677781	chr2:202677781:A:G
202677862	chr2:202677862:A:G
202678139	chr2:202678139:A:G
202679151	chr2:202679151:A:G
202679406	chr2:202679406:G:A
202679479	chr2:202679479:T:C
202679491	chr2:202679491:C:G
202679627	chr2:202679627:G:A
202680010	chr2:202680010:G:A
202680221	chr2:202680221:C:T
202680283	chr2:202680283:G:C
202680404	chr2:202680404:A:T
202680420	chr2:202680420:TTAAA:T
202680421	chr2:202680421:T:A
202680543	chr2:202680543:C:T
202681476	chr2:202681476:C:T
202681531	chr2:202681531:A:G
202682037	chr2:202682037:C:T
202682150	chr2:202682150:C:T
202682383	chr2:202682383:C:T
202682739	chr2:202682739:G:A
202682902	chr2:202682902:TATA:T
202683093	chr2:202683093:C:T
202683098	chr2:202683098:C:T
202683114	chr2:202683114:G:C
202683184	chr2:202683184:C:T
202683812	chr2:202683812:T:G
202684437	chr2:202684437:T:C
202684465	chr2:202684465:C:T
202684494	chr2:202684494:G:A
202684685	chr2:202684685:T:TTA
202685234	chr2:202685234:C:T
202685302	chr2:202685302:C:T
202685475	chr2:202685475:G:A
202685751	chr2:202685751:C:T
202685779	chr2:202685779:A:C
202686163	chr2:202686163:T:C
202686636	chr2:202686636:G:A
202686825	chr2:202686825:T:C
202686899	chr2:202686899:A:G
202689027	chr2:202689027:G:A
202690484	chr2:202690484:C:T
202690620	chr2:202690620:G:T
202690981	chr2:202690981:CT:C
202691105	chr2:202691105:C:T
202691803	chr2:202691803:T:C
202692428	chr2:202692428:T:C
202692746	chr2:202692746:G:A
202692785	chr2:202692785:A:G
202692887	chr2:202692887:G:C
202693718	chr2:202693718:G:C
202693800	chr2:202693800:G:A
202694177	chr2:202694177:A:C
202694282	chr2:202694282:T:C
202694506	chr2:202694506:A:G
202694528	chr2:202694528:C:G
202695055	chr2:202695055:G:A
202696353	chr2:202696353:C:T
202696507	chr2:202696507:C:T
202696832	chr2:202696832:G:A
202697099	chr2:202697099:A:G
202697573	chr2:202697573:T:G
202697590	chr2:202697590:G:A
202698549	chr2:202698549:A:G
202698669	chr2:202698669:C:T
202698713	chr2:202698713:G:A
202699752	chr2:202699752:C:A
202700713	chr2:202700713:G:A
202700800	chr2:202700800:C:A
202701355	chr2:202701355:C:A
202701998	chr2:202701998:A:G
202702055	chr2:202702055:G:T
202702198	chr2:202702198:C:T
202702227	chr2:202702227:T:C
202702313	chr2:202702313:C:T
202702414	chr2:202702414:T:G
202702821	chr2:202702821:G:A
202703095	chr2:202703095:A:G
202703359	chr2:202703359:A:G
202703510	chr2:202703510:A:ATG
202704564	chr2:202704564:T:C
202704907	chr2:202704907:T:A
202705306	chr2:202705306:CAAAGAAA:C
202705537	chr2:202705537:C:CTGAG
202705575	chr2:202705575:G:T
202705764	chr2:202705764:A:G
202706098	chr2:202706098:A:T
202706456	chr2:202706456:A:G
202706772	chr2:202706772:G:A
202706919	chr2:202706919:C:T
202706928	chr2:202706928:TGA:T
202707471	chr2:202707471:C:T
202707672	chr2:202707672:A:G
202708091	chr2:202708091:GA:G
202708432	chr2:202708432:T:A
202708665	chr2:202708665:G:A
202708667	chr2:202708667:G:A
202708901	chr2:202708901:C:T
202710273	chr2:202710273:G:A
202710383	chr2:202710383:A:G
202710715	chr2:202710715:G:A
202711229	chr2:202711229:C:T
202711276	chr2:202711276:A:G
202712166	chr2:202712166:A:C
202712199	chr2:202712199:T:C
202712729	chr2:202712729:A:G
202713173	chr2:202713173:C:T
202713285	chr2:202713285:A:G
202713511	chr2:202713511:A:T
202713583	chr2:202713583:C:G
202713967	chr2:202713967:C:T
202714312	chr2:202714312:A:G
202714367	chr2:202714367:T:G
202714443	chr2:202714443:CTATT:C
202715190	chr2:202715190:C:T
202715365	chr2:202715365:C:T
202716655	chr2:202716655:T:C
202716759	chr2:202716759:A:G
202717424	chr2:202717424:A:G
202717466	chr2:202717466:T:C
202718152	chr2:202718152:G:A
202718159	chr2:202718159:G:A
202718531	chr2:202718531:G:A
202718673	chr2:202718673:T:G
202719391	chr2:202719391:TTTTTA:T
202719733	chr2:202719733:G:A
202720032	chr2:202720032:A:G
202720241	chr2:202720241:T:C
202720863	chr2:202720863:T:C
202720985	chr2:202720985:T:G
202721036	chr2:202721036:A:T
202721127	chr2:202721127:A:T
202721313	chr2:202721313:A:G
202721321	chr2:202721321:A:T
202721380	chr2:202721380:T:G
202721383	chr2:202721383:TC:T
202721386	chr2:202721386:G:T
202721616	chr2:202721616:A:G
202723474	chr2:202723474:A:G
202724089	chr2:202724089:CCT:C
202724334	chr2:202724334:C:T
202724338	chr2:202724338:C:T
202726817	chr2:202726817:G:A
202727244	chr2:202727244:A:G
202727265	chr2:202727265:G:A
202727457	chr2:202727457:A:G
202727577	chr2:202727577:T:C
202728049	chr2:202728049:GA:G
202728051	chr2:202728051:T:C
202729669	chr2:202729669:A:G
202729724	chr2:202729724:T:C
202729836	chr2:202729836:A:G
202730435	chr2:202730435:C:T
202730647	chr2:202730647:G:A
202730736	chr2:202730736:C:T
202731761	chr2:202731761:G:A
202732546	chr2:202732546:C:T
202732691	chr2:202732691:C:T
202732752	chr2:202732752:C:T
202732763	chr2:202732763:C:G
202732939	chr2:202732939:T:C
202733606	chr2:202733606:A:G
202733651	chr2:202733651:C:T
202733739	chr2:202733739:C:T
202733936	chr2:202733936:T:A
202734054	chr2:202734054:G:A
202734221	chr2:202734221:A:G
202734422	chr2:202734422:A:G
202734440	chr2:202734440:G:A
202735145	chr2:202735145:T:C
202735366	chr2:202735366:A:G
202735394	chr2:202735394:G:A
202736586	chr2:202736586:C:T
202736873	chr2:202736873:C:T
202737338	chr2:202737338:A:G
202738458	chr2:202738458:G:A
202738732	chr2:202738732:A:G
202738908	chr2:202738908:G:A
202739257	chr2:202739257:A:G
202739307	chr2:202739307:G:A
202739645	chr2:202739645:C:T
202740994	chr2:202740994:T:TG
202741191	chr2:202741191:G:A
202741231	chr2:202741231:T:G
202741492	chr2:202741492:G:A
202741553	chr2:202741553:T:TCA
202741557	chr2:202741557:G:A
202741605	chr2:202741605:C:T
202742031	chr2:202742031:T:C
202742132	chr2:202742132:A:C
202742278	chr2:202742278:C:T
202742566	chr2:202742566:C:T
202742599	chr2:202742599:T:A
202742600	chr2:202742600:C:A
202742732	chr2:202742732:CAG:C
202742752	chr2:202742752:T:C
202742896	chr2:202742896:A:G
202743385	chr2:202743385:A:G
202743467	chr2:202743467:A:G
202743595	chr2:202743595:T:C
202744019	chr2:202744019:T:C
202744155	chr2:202744155:T:TCTTA
202745570	chr2:202745570:CAATT:C
202745682	chr2:202745682:T:C
202746107	chr2:202746107:A:G
202746217	chr2:202746217:A:C
202746379	chr2:202746379:A:T
202747001	chr2:202747001:C:G
202747078	chr2:202747078:G:A
202747374	chr2:202747374:G:A
202747530	chr2:202747530:A:G
202747681	chr2:202747681:A:C
202747766	chr2:202747766:A:G
202747916	chr2:202747916:G:C
202748543	chr2:202748543:A:T
202749054	chr2:202749054:AAAAT:A
202750231	chr2:202750231:G:C
202750555	chr2:202750555:C:T
202751920	chr2:202751920:C:G
202752206	chr2:202752206:C:T
202752316	chr2:202752316:T:C
202752317	chr2:202752317:C:G
202752718	chr2:202752718:G:A
202752999	chr2:202752999:C:T
202753240	chr2:202753240:A:G
202753408	chr2:202753408:A:G
202753548	chr2:202753548:A:C
202754954	chr2:202754954:C:T
202755245	chr2:202755245:C:T
202755510	chr2:202755510:C:T
202756234	chr2:202756234:T:C
202757033	chr2:202757033:C:T
202757077	chr2:202757077:A:C
202757179	chr2:202757179:T:C
202757305	chr2:202757305:G:A
202757386	chr2:202757386:C:T
202757698	chr2:202757698:A:G
202757927	chr2:202757927:A:G
202758543	chr2:202758543:T:C
202759543	chr2:202759543:C:A
202759746	chr2:202759746:AT:A
202759789	chr2:202759789:C:A
202760760	chr2:202760760:G:A
202761143	chr2:202761143:T:C
202761520	chr2:202761520:G:GT
202762114	chr2:202762114:C:T
202762689	chr2:202762689:C:T
202762716	chr2:202762716:A:G
202763164	chr2:202763164:C:T
202763455	chr2:202763455:CT:C
202764034	chr2:202764034:G:A
202764254	chr2:202764254:G:A
202765121	chr2:202765121:C:T
202765149	chr2:202765149:G:A
202765181	chr2:202765181:T:C
202765387	chr2:202765387:T:A
202765839	chr2:202765839:C:T
202766180	chr2:202766180:A:T
202766645	chr2:202766645:C:T
202766646	chr2:202766646:G:A
202766722	chr2:202766722:T:C
202766833	chr2:202766833:G:A
202767301	chr2:202767301:CAG:C
202767344	chr2:202767344:T:G
202767564	chr2:202767564:C:T
202767787	chr2:202767787:T:C
202768070	chr2:202768070:G:GT
202768522	chr2:202768522:A:C
202769650	chr2:202769650:A:G
202769714	chr2:202769714:G:A
202769842	chr2:202769842:G:A
202770707	chr2:202770707:G:A
202770882	chr2:202770882:T:C
202770946	chr2:202770946:A:G
202771289	chr2:202771289:G:A
202771344	chr2:202771344:T:A
202771599	chr2:202771599:C:T
202773150	chr2:202773150:A:T
202773460	chr2:202773460:A:G
202773473	chr2:202773473:ATC:A
202774353	chr2:202774353:C:G
202774672	chr2:202774672:T:C
202774848	chr2:202774848:A:G
202775116	chr2:202775116:T:C
202775123	chr2:202775123:T:A
202775160	chr2:202775160:C:T
202776296	chr2:202776296:CAA:C
202776419	chr2:202776419:T:C
202776815	chr2:202776815:A:G
202776844	chr2:202776844:G:A
202777521	chr2:202777521:T:G
202777607	chr2:202777607:C:G
202778587	chr2:202778587:G:A
202778919	chr2:202778919:A:G
202779144	chr2:202779144:AT:A
202779810	chr2:202779810:T:G
202779812	chr2:202779812:T:G
202779904	chr2:202779904:G:A
202781310	chr2:202781310:C:T
202782391	chr2:202782391:G:T
202782553	chr2:202782553:C:T
202782696	chr2:202782696:C:T
202782923	chr2:202782923:A:G
202783509	chr2:202783509:G:C
202783536	chr2:202783536:A:G
202783637	chr2:202783637:T:C
202784306	chr2:202784306:G:A
202784310	chr2:202784310:T:C
202784618	chr2:202784618:G:A
202784778	chr2:202784778:G:C
202784909	chr2:202784909:A:G
202785393	chr2:202785393:T:G
202785687	chr2:202785687:A:G
202785835	chr2:202785835:TA:T
202786478	chr2:202786478:A:G
202786702	chr2:202786702:G:A
202786956	chr2:202786956:T:C
202787629	chr2:202787629:A:C
202787748	chr2:202787748:T:G
202789677	chr2:202789677:C:T
202789817	chr2:202789817:G:A
202789944	chr2:202789944:C:G
202791398	chr2:202791398:T:C
202791480	chr2:202791480:T:C
202791524	chr2:202791524:G:A
202791801	chr2:202791801:T:C
202792123	chr2:202792123:C:A
202792488	chr2:202792488:A:G
202792812	chr2:202792812:A:T
202793428	chr2:202793428:G:A
202795472	chr2:202795472:G:A
202796202	chr2:202796202:C:A
202796325	chr2:202796325:A:T
202796470	chr2:202796470:A:G
202797056	chr2:202797056:A:G
202797670	chr2:202797670:C:T
202798165	chr2:202798165:A:C
202798413	chr2:202798413:A:T
202799008	chr2:202799008:TTATC:T
202799023	chr2:202799023:T:C
202799521	chr2:202799521:G:T
202799817	chr2:202799817:C:T
202799902	chr2:202799902:G:A
202800206	chr2:202800206:C:G
202800605	chr2:202800605:T:C
202801059	chr2:202801059:T:C
202801712	chr2:202801712:G:A
202803093	chr2:202803093:T:C
202804698	chr2:202804698:A:C
202804838	chr2:202804838:G:T
202806700	chr2:202806700:T:G
202807683	chr2:202807683:C:T
202807705	chr2:202807705:A:G
202807891	chr2:202807891:A:C
202807965	chr2:202807965:C:T
202808349	chr2:202808349:A:C
202808350	chr2:202808350:G:A
202809565	chr2:202809565:G:A
202811382	chr2:202811382:C:T
202811521	chr2:202811521:GCAT:G
202811747	chr2:202811747:T:G
202813935	chr2:202813935:A:T
202813975	chr2:202813975:A:G
202814120	chr2:202814120:T:C
202814349	chr2:202814349:T:A
202814416	chr2:202814416:A:T
202814460	chr2:202814460:C:T
202814583	chr2:202814583:T:C
202815568	chr2:202815568:C:T
202816231	chr2:202816231:T:C
202816378	chr2:202816378:A:C
202816984	chr2:202816984:C:T
202817983	chr2:202817983:T:C
202819645	chr2:202819645:C:G
202819761	chr2:202819761:C:T
202820716	chr2:202820716:T:C
202820769	chr2:202820769:G:A
202821058	chr2:202821058:T:C
202821336	chr2:202821336:A:G
202821511	chr2:202821511:GTTTCC:G
202821977	chr2:202821977:G:A
202823312	chr2:202823312:C:G
202823577	chr2:202823577:A:T
202823583	chr2:202823583:C:T
202825021	chr2:202825021:A:G
202825191	chr2:202825191:A:G
202825324	chr2:202825324:T:G
202825664	chr2:202825664:G:A
202826447	chr2:202826447:A:C
202826558	chr2:202826558:A:G
202827287	chr2:202827287:A:G
202827750	chr2:202827750:T:C
202827792	chr2:202827792:G:A
202827940	chr2:202827940:C:A
202828419	chr2:202828419:ACT:A
202828554	chr2:202828554:G:A
202828836	chr2:202828836:C:G
202829191	chr2:202829191:A:C
202829384	chr2:202829384:C:A
202829755	chr2:202829755:G:A
202830194	chr2:202830194:G:A
202830847	chr2:202830847:GGAA:G
202831103	chr2:202831103:G:C
202831558	chr2:202831558:A:C
202831734	chr2:202831734:T:C
202831884	chr2:202831884:A:G
202832596	chr2:202832596:TAC:T
202833577	chr2:202833577:C:T
202833747	chr2:202833747:A:G
202834014	chr2:202834014:T:C
202834605	chr2:202834605:G:T
202834656	chr2:202834656:C:T
202835017	chr2:202835017:G:C
202835264	chr2:202835264:G:A
202836024	chr2:202836024:A:G
202836147	chr2:202836147:C:T
202836281	chr2:202836281:T:G
202836312	chr2:202836312:T:A
202836546	chr2:202836546:T:A
202836834	chr2:202836834:C:T
202838889	chr2:202838889:A:G
202839938	chr2:202839938:A:G
202840466	chr2:202840466:G:A
202840836	chr2:202840836:T:A
202841450	chr2:202841450:A:C
202841710	chr2:202841710:C:T
202843029	chr2:202843029:A:G
202843155	chr2:202843155:G:A
202843263	chr2:202843263:A:G
202843428	chr2:202843428:G:A
202843584	chr2:202843584:A:G
202843945	chr2:202843945:CCT:C
202845053	chr2:202845053:C:G
202845274	chr2:202845274:G:C
202845342	chr2:202845342:TG:T
202845495	chr2:202845495:C:T
202846858	chr2:202846858:T:A
202846938	chr2:202846938:G:A
202847028	chr2:202847028:A:G
202847302	chr2:202847302:G:A
202848254	chr2:202848254:C:T
202848557	chr2:202848557:C:A
202849547	chr2:202849547:G:A
202850696	chr2:202850696:C:T
202850733	chr2:202850733:G:C
202850789	chr2:202850789:C:T
202850791	chr2:202850791:C:T
202850859	chr2:202850859:G:A
202851408	chr2:202851408:T:C
202851717	chr2:202851717:A:G
202852100	chr2:202852100:G:T
202852587	chr2:202852587:G:A
202852612	chr2:202852612:G:A
202853035	chr2:202853035:T:C
202853959	chr2:202853959:T:C
202854146	chr2:202854146:A:G
202854305	chr2:202854305:G:A
202854669	chr2:202854669:G:T
202856022	chr2:202856022:G:A
202856051	chr2:202856051:T:C
202856591	chr2:202856591:C:T
202856616	chr2:202856616:G:A
202857010	chr2:202857010:A:T
202857232	chr2:202857232:T:C
202858097	chr2:202858097:T:G
202858446	chr2:202858446:G:A
202858770	chr2:202858770:C:T
202859266	chr2:202859266:A:T
202859689	chr2:202859689:A:G
202859772	chr2:202859772:T:A
202860167	chr2:202860167:G:T
202860222	chr2:202860222:C:T
202860292	chr2:202860292:AATAATG:A
202860954	chr2:202860954:A:G
202860955	chr2:202860955:A:C
202861260	chr2:202861260:T:C
202861778	chr2:202861778:G:C
202861779	chr2:202861779:G:A
202862092	chr2:202862092:A:C
202862291	chr2:202862291:A:C
202863724	chr2:202863724:G:A
202863752	chr2:202863752:G:A
202864267	chr2:202864267:G:A
202865040	chr2:202865040:G:A
202865191	chr2:202865191:G:A
202865690	chr2:202865690:C:A
202866387	chr2:202866387:A:G
202866445	chr2:202866445:T:C
202866685	chr2:202866685:C:T
202866802	chr2:202866802:C:G
202868828	chr2:202868828:C:T
202869266	chr2:202869266:G:A
202869642	chr2:202869642:A:T
202870143	chr2:202870143:C:A
202871516	chr2:202871516:GC:G
202871777	chr2:202871777:C:T
202872657	chr2:202872657:G:A
202872818	chr2:202872818:C:T
202873012	chr2:202873012:T:C
202873047	chr2:202873047:A:G
202873128	chr2:202873128:A:G
202873458	chr2:202873458:G:A
202873519	chr2:202873519:A:G
202873941	chr2:202873941:G:A
202874034	chr2:202874034:C:T
202874260	chr2:202874260:C:G
202874289	chr2:202874289:C:T
202875133	chr2:202875133:C:G
202875287	chr2:202875287:C:T
202875422	chr2:202875422:CTT:C
202875949	chr2:202875949:T:G
202876009	chr2:202876009:T:C
202876075	chr2:202876075:C:T
202876138	chr2:202876138:T:C
202876392	chr2:202876392:T:C
202876639	chr2:202876639:A:T
202876855	chr2:202876855:C:T
202876890	chr2:202876890:C:T
202877031	chr2:202877031:C:T
202877259	chr2:202877259:C:G
202877376	chr2:202877376:G:A
202877510	chr2:202877510:TA:T
202877899	chr2:202877899:G:A
202878024	chr2:202878024:C:G
202878140	chr2:202878140:A:G
202878320	chr2:202878320:T:C
202878716	chr2:202878716:TC:T
202878980	chr2:202878980:A:T
202879321	chr2:202879321:G:A
202879722	chr2:202879722:G:A
202879784	chr2:202879784:C:A
202879854	chr2:202879854:G:A
202880604	chr2:202880604:T:C
202880662	chr2:202880662:C:T
202881162	chr2:202881162:T:C
202881897	chr2:202881897:A:G
202882036	chr2:202882036:A:G
202882474	chr2:202882474:G:A
202882587	chr2:202882587:C:T
202882799	chr2:202882799:A:G
202883871	chr2:202883871:A:G
202884053	chr2:202884053:T:C
202884063	chr2:202884063:G:A
202884716	chr2:202884716:T:C
202884793	chr2:202884793:C:T
202884876	chr2:202884876:T:A
202885326	chr2:202885326:T:C
202885549	chr2:202885549:C:T
202885714	chr2:202885714:A:G
202886349	chr2:202886349:C:T
202887127	chr2:202887127:G:A
202887209	chr2:202887209:C:G
202887258	chr2:202887258:A:G
202887305	chr2:202887305:C:A
202887306	chr2:202887306:C:G
202887615	chr2:202887615:G:A
202887627	chr2:202887627:G:A
202887817	chr2:202887817:A:G
202888198	chr2:202888198:G:A
202888293	chr2:202888293:G:A
202888442	chr2:202888442:T:C
202888721	chr2:202888721:T:C
202888768	chr2:202888768:A:C
202888839	chr2:202888839:A:G
202888912	chr2:202888912:G:A
202888957	chr2:202888957:G:A
202889219	chr2:202889219:A:G
202889831	chr2:202889831:G:T
202890015	chr2:202890015:C:T
202890384	chr2:202890384:T:A
202890536	chr2:202890536:G:A
202890899	chr2:202890899:T:C
202891020	chr2:202891020:G:A
202891149	chr2:202891149:A:T
202891424	chr2:202891424:A:G
202891784	chr2:202891784:A:G
202891954	chr2:202891954:G:A
202892157	chr2:202892157:T:C
202893008	chr2:202893008:C:T
202893245	chr2:202893245:A:C
202893673	chr2:202893673:T:C
202893828	chr2:202893828:C:T
202894029	chr2:202894029:A:T
202894058	chr2:202894058:T:C
202894411	chr2:202894411:G:A
202894447	chr2:202894447:C:T
202895487	chr2:202895487:A:C
202895846	chr2:202895846:A:C
202896433	chr2:202896433:TA:T
202896851	chr2:202896851:A:G
202896954	chr2:202896954:G:A
202897418	chr2:202897418:A:G
202897600	chr2:202897600:C:G
202898019	chr2:202898019:C:G
202898078	chr2:202898078:CA:C
202898353	chr2:202898353:T:G
202899141	chr2:202899141:C:T
202899990	chr2:202899990:A:C
202900787	chr2:202900787:A:C
202901444	chr2:202901444:G:C
202901620	chr2:202901620:C:T
202901644	chr2:202901644:T:C
202901840	chr2:202901840:T:C
202902131	chr2:202902131:G:A
202902160	chr2:202902160:ACT:A
202902901	chr2:202902901:C:T
202903737	chr2:202903737:G:T
202904389	chr2:202904389:C:T
202904520	chr2:202904520:A:G
202905080	chr2:202905080:C:T
202905306	chr2:202905306:T:C
202905920	chr2:202905920:G:A
202905969	chr2:202905969:CT:C
202906422	chr2:202906422:C:T
202906537	chr2:202906537:G:A
202906701	chr2:202906701:A:G
202907138	chr2:202907138:G:A
202907587	chr2:202907587:A:G
202908113	chr2:202908113:T:C
202908181	chr2:202908181:G:A
202908261	chr2:202908261:C:T
202908388	chr2:202908388:G:A
202908514	chr2:202908514:G:A
202908673	chr2:202908673:G:A
202908780	chr2:202908780:G:T
202908963	chr2:202908963:A:G
202909125	chr2:202909125:C:G
202910011	chr2:202910011:G:C
202910025	chr2:202910025:G:A
202910134	chr2:202910134:G:A
202910752	chr2:202910752:G:A
202910988	chr2:202910988:A:G
202910989	chr2:202910989:G:A
202912242	chr2:202912242:G:C
202913175	chr2:202913175:C:T
202913180	chr2:202913180:G:A
202913477	chr2:202913477:A:T
202913522	chr2:202913522:T:C
202913882	chr2:202913882:A:G
202914553	chr2:202914553:T:C
202914795	chr2:202914795:AC:A
202915381	chr2:202915381:T:G
202915496	chr2:202915496:A:G
202915580	chr2:202915580:C:T
202915792	chr2:202915792:A:G
202916095	chr2:202916095:G:T
202916288	chr2:202916288:C:T
202916397	chr2:202916397:G:T
202917018	chr2:202917018:G:A
202917247	chr2:202917247:G:T
202918286	chr2:202918286:C:T
202918347	chr2:202918347:C:T
202918486	chr2:202918486:T:C
202918645	chr2:202918645:G:A
202918761	chr2:202918761:G:A
202919479	chr2:202919479:A:G
202919721	chr2:202919721:G:A
202919910	chr2:202919910:AAAAGGGTT:A
202920149	chr2:202920149:T:C
202920353	chr2:202920353:C:T
202921551	chr2:202921551:A:G
202922088	chr2:202922088:C:A
202922397	chr2:202922397:A:G
202922682	chr2:202922682:A:G
202922802	chr2:202922802:C:T
202923190	chr2:202923190:G:A
202924205	chr2:202924205:T:G
202924227	chr2:202924227:T:C
202924956	chr2:202924956:C:T
202924969	chr2:202924969:C:G
202925080	chr2:202925080:A:G
202925975	chr2:202925975:C:A
202926166	chr2:202926166:T:C
202926596	chr2:202926596:C:T
202926610	chr2:202926610:G:A
202926845	chr2:202926845:C:G
202927189	chr2:202927189:G:A
202927326	chr2:202927326:T:C
202927408	chr2:202927408:T:G
202927905	chr2:202927905:A:G
202928084	chr2:202928084:T:C
202928093	chr2:202928093:C:T
202928364	chr2:202928364:G:C
202928653	chr2:202928653:C:A
202928664	chr2:202928664:G:A
202928786	chr2:202928786:A:G
202929020	chr2:202929020:AC:A
202929219	chr2:202929219:A:G
202929539	chr2:202929539:T:C
202929716	chr2:202929716:G:A
202929757	chr2:202929757:T:C
202931039	chr2:202931039:G:A
202931267	chr2:202931267:C:T
202932091	chr2:202932091:C:G
202932131	chr2:202932131:T:C
202932265	chr2:202932265:C:T
202932472	chr2:202932472:G:A
202933484	chr2:202933484:T:G
202933595	chr2:202933595:C:T
202933642	chr2:202933642:TC:T
202934632	chr2:202934632:G:A
202934665	chr2:202934665:G:A
202935730	chr2:202935730:T:C
202935800	chr2:202935800:TC:T
202936276	chr2:202936276:T:G
202936503	chr2:202936503:T:G
202937458	chr2:202937458:TA:T
202938057	chr2:202938057:G:A
202938144	chr2:202938144:T:A
202938353	chr2:202938353:A:G
202939198	chr2:202939198:T:G
202940311	chr2:202940311:A:G
202940741	chr2:202940741:T:C
202940829	chr2:202940829:G:A
202941216	chr2:202941216:T:C
202941351	chr2:202941351:A:T
202942144	chr2:202942144:C:T
202942360	chr2:202942360:A:T
202942710	chr2:202942710:C:T
202944394	chr2:202944394:T:G
202944555	chr2:202944555:A:G
202944650	chr2:202944650:C:T
202944661	chr2:202944661:A:G
202945109	chr2:202945109:C:T
202945310	chr2:202945310:G:GTT
202945915	chr2:202945915:T:C
202946905	chr2:202946905:G:A
202946920	chr2:202946920:G:A
202947124	chr2:202947124:T:C
202947189	chr2:202947189:A:C
202947441	chr2:202947441:AC:A
202948200	chr2:202948200:C:A
202948783	chr2:202948783:C:T
202948784	chr2:202948784:G:A
202948912	chr2:202948912:CT:C
202949033	chr2:202949033:AT:A
202949619	chr2:202949619:C:G
202949756	chr2:202949756:G:A
202949971	chr2:202949971:A:T
202950092	chr2:202950092:A:C
202950324	chr2:202950324:T:G
202950745	chr2:202950745:A:G
202951017	chr2:202951017:T:A
202951131	chr2:202951131:T:C
202951771	chr2:202951771:G:A
202952758	chr2:202952758:C:A
202953852	chr2:202953852:A:G
202953971	chr2:202953971:T:C
202954748	chr2:202954748:A:G
202954800	chr2:202954800:G:A
202955476	chr2:202955476:T:C
202955552	chr2:202955552:T:C
202956200	chr2:202956200:T:C
202956261	chr2:202956261:T:G
202956542	chr2:202956542:C:T
202957166	chr2:202957166:T:G
202957775	chr2:202957775:C:T
202958350	chr2:202958350:G:A
202958677	chr2:202958677:C:T
202958723	chr2:202958723:GGTAAAACCCT:G
202958984	chr2:202958984:CTT:C
202959236	chr2:202959236:T:TAA
202960075	chr2:202960075:T:C
202960383	chr2:202960383:A:G
202961673	chr2:202961673:G:A
202961730	chr2:202961730:T:C
202962709	chr2:202962709:A:G
202962757	chr2:202962757:T:C
202962952	chr2:202962952:C:G
202962967	chr2:202962967:T:TA
202963029	chr2:202963029:G:A
202963469	chr2:202963469:G:A
202964074	chr2:202964074:T:TATAA
202964210	chr2:202964210:G:A
202964301	chr2:202964301:T:A
202964502	chr2:202964502:A:C
202964561	chr2:202964561:A:G
202964950	chr2:202964950:A:G
202965505	chr2:202965505:T:C
202965666	chr2:202965666:G:A
202965761	chr2:202965761:T:C
202966073	chr2:202966073:A:C
202966128	chr2:202966128:A:G
202966442	chr2:202966442:G:T
202966489	chr2:202966489:T:A
202966529	chr2:202966529:A:T
202966723	chr2:202966723:T:A
202966918	chr2:202966918:T:C
202967397	chr2:202967397:A:G
202967529	chr2:202967529:T:C
202967850	chr2:202967850:T:C
202967851	chr2:202967851:G:A
202968144	chr2:202968144:C:T
202968295	chr2:202968295:G:A
202968767	chr2:202968767:C:T
202969110	chr2:202969110:T:G
202969673	chr2:202969673:A:C
202969854	chr2:202969854:TGATAA:T
202970454	chr2:202970454:A:C
202970892	chr2:202970892:T:A
202971067	chr2:202971067:C:T
202971784	chr2:202971784:G:C
202973022	chr2:202973022:C:G
202973452	chr2:202973452:A:G
202973669	chr2:202973669:A:G
202973825	chr2:202973825:C:T
202973859	chr2:202973859:G:A
202974136	chr2:202974136:T:C
202974170	chr2:202974170:CTA:C
202974238	chr2:202974238:T:C
202974905	chr2:202974905:T:A
202975076	chr2:202975076:C:T
202975842	chr2:202975842:C:T
202976028	chr2:202976028:G:A
202976091	chr2:202976091:A:C
202976099	chr2:202976099:A:C
202976335	chr2:202976335:C:T
202977292	chr2:202977292:G:A
202978410	chr2:202978410:G:T
202979757	chr2:202979757:C:T
202980164	chr2:202980164:C:T
202980808	chr2:202980808:T:G
202980923	chr2:202980923:T:C
202981105	chr2:202981105:A:G
202981273	chr2:202981273:T:C
202981509	chr2:202981509:T:C
202982094	chr2:202982094:A:T
202982401	chr2:202982401:G:A
202982659	chr2:202982659:G:A
202983619	chr2:202983619:A:G
202983679	chr2:202983679:G:A
202983780	chr2:202983780:A:G
202984001	chr2:202984001:G:A
202984605	chr2:202984605:T:C
202984813	chr2:202984813:T:C
202985785	chr2:202985785:G:A
202986013	chr2:202986013:A:T
202986568	chr2:202986568:A:G
202987905	chr2:202987905:G:C
202988089	chr2:202988089:C:T
202989863	chr2:202989863:G:A
202990587	chr2:202990587:T:A
202991172	chr2:202991172:G:A
202991383	chr2:202991383:G:A
202991734	chr2:202991734:A:G
202991767	chr2:202991767:C:T
202992245	chr2:202992245:CACTT:C
202992285	chr2:202992285:A:G
202993243	chr2:202993243:C:T
202994032	chr2:202994032:T:C
202994512	chr2:202994512:T:C
202994595	chr2:202994595:G:A
202994668	chr2:202994668:T:C
202994968	chr2:202994968:A:G
202995779	chr2:202995779:A:AT
202995993	chr2:202995993:G:A
202996143	chr2:202996143:G:C
202996390	chr2:202996390:T:G
202997187	chr2:202997187:G:A
202997310	chr2:202997310:G:A
202997930	chr2:202997930:C:G
202998001	chr2:202998001:T:A
202998733	chr2:202998733:T:C
202998820	chr2:202998820:C:T
202999013	chr2:202999013:C:T
202999391	chr2:202999391:G:A
202999743	chr2:202999743:A:C
203000792	chr2:203000792:T:C
203001041	chr2:203001041:A:C
203001322	chr2:203001322:C:G
203001613	chr2:203001613:T:C
203001956	chr2:203001956:G:GT
203002134	chr2:203002134:A:G
203002855	chr2:203002855:C:T
203002975	chr2:203002975:G:C
203003634	chr2:203003634:T:A
203004003	chr2:203004003:G:T
203004654	chr2:203004654:G:A
203004715	chr2:203004715:C:T
203005124	chr2:203005124:C:T
203006223	chr2:203006223:A:C
203007036	chr2:203007036:C:T
203007481	chr2:203007481:C:T
203008260	chr2:203008260:G:A
203008454	chr2:203008454:C:T
203008788	chr2:203008788:C:T
203008816	chr2:203008816:T:C
203009020	chr2:203009020:G:A
203009189	chr2:203009189:A:G
203009309	chr2:203009309:A:G
203009410	chr2:203009410:G:T
203010100	chr2:203010100:G:T
203010207	chr2:203010207:A:G
203010306	chr2:203010306:G:A
203011162	chr2:203011162:A:G
203012510	chr2:203012510:C:T
203012882	chr2:203012882:T:C
203013429	chr2:203013429:C:T
203014780	chr2:203014780:A:G
203016111	chr2:203016111:G:A
203016269	chr2:203016269:T:C
203016775	chr2:203016775:G:A
203017835	chr2:203017835:C:T
203017870	chr2:203017870:A:C
203018470	chr2:203018470:C:G
203018943	chr2:203018943:T:A
203018972	chr2:203018972:C:T
203019927	chr2:203019927:G:A
203020020	chr2:203020020:A:ATAAT
203021219	chr2:203021219:C:T
203023115	chr2:203023115:G:T
203023165	chr2:203023165:A:C
203023892	chr2:203023892:A:C
203023985	chr2:203023985:T:G
203024087	chr2:203024087:T:C
203024135	chr2:203024135:A:G
203024557	chr2:203024557:A:G
203024940	chr2:203024940:AAG:A
203025050	chr2:203025050:T:A
203025270	chr2:203025270:C:T
203025983	chr2:203025983:G:A
203027164	chr2:203027164:A:G
203027647	chr2:203027647:A:G
203028044	chr2:203028044:T:C
203028233	chr2:203028233:A:G
203028268	chr2:203028268:C:T
203028335	chr2:203028335:T:A
203028336	chr2:203028336:A:T
203028588	chr2:203028588:T:C
203028927	chr2:203028927:C:T
203029269	chr2:203029269:C:T
203029276	chr2:203029276:C:A
203029504	chr2:203029504:G:A
203029991	chr2:203029991:G:A
203030410	chr2:203030410:C:T
203030526	chr2:203030526:G:A
203030625	chr2:203030625:C:T
203031342	chr2:203031342:T:C
203032054	chr2:203032054:A:G
203032881	chr2:203032881:T:C
203033006	chr2:203033006:A:T
203033040	chr2:203033040:G:A
203033223	chr2:203033223:A:G
203033807	chr2:203033807:T:C
203034435	chr2:203034435:G:C
203034541	chr2:203034541:C:T
203036661	chr2:203036661:T:C
203038030	chr2:203038030:G:T
203038124	chr2:203038124:G:A
203038500	chr2:203038500:C:A
203038880	chr2:203038880:A:G
203039582	chr2:203039582:T:C
203039583	chr2:203039583:G:A
203039940	chr2:203039940:T:A
203040412	chr2:203040412:C:T
203040452	chr2:203040452:G:T
203040787	chr2:203040787:G:T
203040995	chr2:203040995:C:A
203042510	chr2:203042510:A:G
203042920	chr2:203042920:A:G
203043600	chr2:203043600:G:A
203044051	chr2:203044051:G:T
203044582	chr2:203044582:G:A
203046309	chr2:203046309:G:A
203046491	chr2:203046491:C:T
203047507	chr2:203047507:A:G
203048266	chr2:203048266:C:T
203048330	chr2:203048330:T:C
203048342	chr2:203048342:A:G
203048829	chr2:203048829:A:G
203049061	chr2:203049061:C:T
203049110	chr2:203049110:G:A
203049219	chr2:203049219:C:T
203049309	chr2:203049309:G:A
203049544	chr2:203049544:C:G
203049673	chr2:203049673:G:A
203050640	chr2:203050640:T:C
203051585	chr2:203051585:T:C
203051643	chr2:203051643:A:G
203051693	chr2:203051693:A:T
203051764	chr2:203051764:T:G
203051990	chr2:203051990:C:T
203052627	chr2:203052627:G:A
203053367	chr2:203053367:C:T
203054254	chr2:203054254:C:T
203056547	chr2:203056547:A:G
203056641	chr2:203056641:A:C
203056725	chr2:203056725:G:A
203057011	chr2:203057011:A:G
203057849	chr2:203057849:C:T
203058004	chr2:203058004:C:T
203059419	chr2:203059419:A:G
203059715	chr2:203059715:G:A
203060637	chr2:203060637:G:A
203060866	chr2:203060866:C:T
203061548	chr2:203061548:A:G
203061614	chr2:203061614:C:T
203062828	chr2:203062828:G:A
203062864	chr2:203062864:T:C
203063669	chr2:203063669:T:C
203064115	chr2:203064115:G:A
203064535	chr2:203064535:T:A
203064712	chr2:203064712:C:T
203064987	chr2:203064987:G:A
203065564	chr2:203065564:A:G
203065621	chr2:203065621:G:A
203066180	chr2:203066180:T:G
203066289	chr2:203066289:A:G
203066859	chr2:203066859:G:A
203066865	chr2:203066865:G:A
203067453	chr2:203067453:A:G
203067788	chr2:203067788:C:T
203068271	chr2:203068271:A:G
203068616	chr2:203068616:A:G
203068665	chr2:203068665:G:A
203069449	chr2:203069449:A:G
203069961	chr2:203069961:G:T
203070256	chr2:203070256:A:G
203070519	chr2:203070519:A:G
203070841	chr2:203070841:C:T
203070895	chr2:203070895:G:A
203072452	chr2:203072452:A:G
203074917	chr2:203074917:A:G
203075246	chr2:203075246:C:G
203076740	chr2:203076740:C:T
203077148	chr2:203077148:A:G
203077156	chr2:203077156:A:G
203077524	chr2:203077524:A:G
203077555	chr2:203077555:G:A
203078445	chr2:203078445:A:G
203078576	chr2:203078576:C:T
203079154	chr2:203079154:A:C
203079305	chr2:203079305:A:G
203081146	chr2:203081146:A:T
203081273	chr2:203081273:T:A
203081997	chr2:203081997:A:G
203082098	chr2:203082098:A:G
203082161	chr2:203082161:G:T
203084168	chr2:203084168:G:A
203084584	chr2:203084584:T:C
203084952	chr2:203084952:C:T
203085233	chr2:203085233:C:T
203085240	chr2:203085240:C:G
203085869	chr2:203085869:G:A
203086827	chr2:203086827:G:C
203087123	chr2:203087123:T:C
203087336	chr2:203087336:C:G
203087371	chr2:203087371:G:A
203087693	chr2:203087693:A:G
203087800	chr2:203087800:A:C
203088214	chr2:203088214:A:G
203088405	chr2:203088405:CAAAT:C
203088511	chr2:203088511:G:C
203088768	chr2:203088768:T:G
203088777	chr2:203088777:C:T
203088905	chr2:203088905:G:A
203090550	chr2:203090550:T:C
203091204	chr2:203091204:T:C
203092662	chr2:203092662:C:G
203093125	chr2:203093125:G:T
203093418	chr2:203093418:G:A
203093840	chr2:203093840:G:T
203094847	chr2:203094847:C:T
203095353	chr2:203095353:G:A
203096223	chr2:203096223:C:T
203096915	chr2:203096915:C:G
203097307	chr2:203097307:A:G
203097369	chr2:203097369:C:G
203097423	chr2:203097423:T:C
203098247	chr2:203098247:C:T
203098811	chr2:203098811:TATTTA:T
203099005	chr2:203099005:T:C
203099414	chr2:203099414:T:C
203099763	chr2:203099763:G:A
203100665	chr2:203100665:G:A
203100717	chr2:203100717:T:G
203100807	chr2:203100807:A:G
203101468	chr2:203101468:C:T
203102086	chr2:203102086:G:A
203102474	chr2:203102474:A:G
203102787	chr2:203102787:G:T
203103259	chr2:203103259:A:G
203103334	chr2:203103334:C:T
203103757	chr2:203103757:C:T
203104250	chr2:203104250:T:C
203104386	chr2:203104386:G:C
203104713	chr2:203104713:C:T
203104781	chr2:203104781:G:A
203104841	chr2:203104841:T:C
203105195	chr2:203105195:G:A
203105855	chr2:203105855:A:G
203105960	chr2:203105960:A:G
203106364	chr2:203106364:G:A
203109537	chr2:203109537:TAGAC:T
203109718	chr2:203109718:C:T
203110068	chr2:203110068:G:A
203110654	chr2:203110654:A:G
203110723	chr2:203110723:C:T
203110811	chr2:203110811:T:G
203111151	chr2:203111151:G:A
203111235	chr2:203111235:G:T
203112133	chr2:203112133:T:C
203112260	chr2:203112260:C:T
203112792	chr2:203112792:A:T
203113065	chr2:203113065:T:C
203113971	chr2:203113971:G:A
203113981	chr2:203113981:C:T
203114298	chr2:203114298:T:C
203114755	chr2:203114755:G:T
203114855	chr2:203114855:GTT:G
203115309	chr2:203115309:C:T
203115310	chr2:203115310:G:A
203115341	chr2:203115341:C:G
203115382	chr2:203115382:T:C
203115474	chr2:203115474:T:A
203116550	chr2:203116550:C:T
203117239	chr2:203117239:C:T
203117292	chr2:203117292:G:A
203118423	chr2:203118423:T:C
203118941	chr2:203118941:T:G
203119217	chr2:203119217:C:A
203120254	chr2:203120254:C:A
203120947	chr2:203120947:C:T
203121183	chr2:203121183:A:G
203121588	chr2:203121588:G:A
203121977	chr2:203121977:G:A
203122831	chr2:203122831:C:T
203123629	chr2:203123629:C:T
203124095	chr2:203124095:G:T
203124183	chr2:203124183:G:A
203124590	chr2:203124590:A:G
203124624	chr2:203124624:G:A
203124641	chr2:203124641:A:C
203124730	chr2:203124730:G:T
203125355	chr2:203125355:A:G
203125700	chr2:203125700:A:C
203126066	chr2:203126066:T:G
203126233	chr2:203126233:C:A
203127095	chr2:203127095:T:C
203127482	chr2:203127482:G:A
203127984	chr2:203127984:T:G
203128786	chr2:203128786:T:C
203128789	chr2:203128789:G:A
203129182	chr2:203129182:C:T
203129602	chr2:203129602:C:T
203129654	chr2:203129654:G:A
203130091	chr2:203130091:A:G
203130637	chr2:203130637:A:G
203130682	chr2:203130682:G:A
203132011	chr2:203132011:G:A
203132147	chr2:203132147:A:G
203133481	chr2:203133481:G:A
203133613	chr2:203133613:C:G
203134517	chr2:203134517:A:G
203135419	chr2:203135419:A:C
203136798	chr2:203136798:C:T
203137001	chr2:203137001:G:A
203137018	chr2:203137018:A:G
203137767	chr2:203137767:T:G
203137954	chr2:203137954:G:A
203139826	chr2:203139826:C:G
203139853	chr2:203139853:A:G
203140349	chr2:203140349:A:G
203140686	chr2:203140686:T:A
203140894	chr2:203140894:G:A
203141154	chr2:203141154:T:C
203141197	chr2:203141197:A:G
203141914	chr2:203141914:T:G
203142828	chr2:203142828:C:T
203143016	chr2:203143016:G:C
203143711	chr2:203143711:C:T
203144736	chr2:203144736:A:T
203145363	chr2:203145363:A:G
203145550	chr2:203145550:C:G
203145938	chr2:203145938:A:C
203147377	chr2:203147377:T:G
203147571	chr2:203147571:A:G
203147987	chr2:203147987:A:C
203148067	chr2:203148067:A:G
203148148	chr2:203148148:CA:C
203148182	chr2:203148182:A:G
203148387	chr2:203148387:T:C
203148389	chr2:203148389:A:G
203148730	chr2:203148730:A:G
203148776	chr2:203148776:A:G
203149223	chr2:203149223:C:T
203149932	chr2:203149932:G:A
203150645	chr2:203150645:T:G
203151067	chr2:203151067:C:T
203151249	chr2:203151249:T:C
203152235	chr2:203152235:G:A
203153089	chr2:203153089:T:C
203153214	chr2:203153214:C:T
203153806	chr2:203153806:C:T
203154168	chr2:203154168:G:A
203154852	chr2:203154852:T:A
203155039	chr2:203155039:G:A
203155121	chr2:203155121:G:A
203156074	chr2:203156074:A:G
203156196	chr2:203156196:G:T
203156713	chr2:203156713:A:G
203157051	chr2:203157051:C:T
203157297	chr2:203157297:G:A
203158269	chr2:203158269:C:T
203159001	chr2:203159001:C:T
203160328	chr2:203160328:G:A
203160665	chr2:203160665:A:G
203161055	chr2:203161055:C:T
203161308	chr2:203161308:T:C
203161357	chr2:203161357:G:A
203161853	chr2:203161853:G:A
203163436	chr2:203163436:T:G
203163841	chr2:203163841:C:T
203164430	chr2:203164430:T:C
203164572	chr2:203164572:G:T
203165293	chr2:203165293:T:C
203166020	chr2:203166020:C:G
203166414	chr2:203166414:G:A
203166507	chr2:203166507:A:T
203166559	chr2:203166559:T:A
203166637	chr2:203166637:C:T
203166785	chr2:203166785:A:C
203167600	chr2:203167600:C:T
203168302	chr2:203168302:T:C
203168801	chr2:203168801:G:A
203169128	chr2:203169128:A:G
203169460	chr2:203169460:A:G
203169555	chr2:203169555:T:A
203170244	chr2:203170244:C:T
203171119	chr2:203171119:A:G
203171289	chr2:203171289:TAATAA:T
203171340	chr2:203171340:T:C
203172409	chr2:203172409:A:C
203173353	chr2:203173353:C:T
203173516	chr2:203173516:G:T
203174502	chr2:203174502:C:G
203174675	chr2:203174675:A:G
203176258	chr2:203176258:G:A
203176343	chr2:203176343:T:C
203176645	chr2:203176645:T:A
203176910	chr2:203176910:G:A
203177178	chr2:203177178:AGAAAT:A
203178343	chr2:203178343:A:T
203178883	chr2:203178883:T:C
203178953	chr2:203178953:G:A
203179293	chr2:203179293:C:T
203179490	chr2:203179490:G:A
203179896	chr2:203179896:C:T
203180021	chr2:203180021:A:G
203180049	chr2:203180049:T:C
203180053	chr2:203180053:C:T
203180816	chr2:203180816:T:C
203181433	chr2:203181433:T:C
203181530	chr2:203181530:A:C
203181673	chr2:203181673:C:T
203181737	chr2:203181737:C:G
203181803	chr2:203181803:A:G
203182865	chr2:203182865:A:G
203182882	chr2:203182882:A:C
203184897	chr2:203184897:A:T
203185506	chr2:203185506:A:G
203185751	chr2:203185751:T:G
203186025	chr2:203186025:C:G
203186165	chr2:203186165:T:G
203186347	chr2:203186347:G:A
203187105	chr2:203187105:C:G
203187173	chr2:203187173:TC:T
203187207	chr2:203187207:G:A
203187790	chr2:203187790:C:T
203188148	chr2:203188148:A:G
203188267	chr2:203188267:T:A
203189019	chr2:203189019:A:G
203189418	chr2:203189418:C:T
203189629	chr2:203189629:C:T
203189874	chr2:203189874:G:A
203190098	chr2:203190098:T:C
203190794	chr2:203190794:C:T
203191177	chr2:203191177:T:C
203191924	chr2:203191924:C:T
203191955	chr2:203191955:T:C
203192878	chr2:203192878:G:T
203194809	chr2:203194809:C:T
203195054	chr2:203195054:A:G
203195168	chr2:203195168:G:A
203195222	chr2:203195222:CAAAT:C
203195425	chr2:203195425:G:T
203195585	chr2:203195585:G:A
203195957	chr2:203195957:A:G
203196166	chr2:203196166:A:G
203196499	chr2:203196499:T:G
203197338	chr2:203197338:A:G
203197606	chr2:203197606:T:C
203197751	chr2:203197751:T:C
203198283	chr2:203198283:C:T
203198627	chr2:203198627:G:A
203199543	chr2:203199543:TA:T
203200116	chr2:203200116:C:T
203200203	chr2:203200203:C:T
203200363	chr2:203200363:AT:A
203200651	chr2:203200651:G:A
203200930	chr2:203200930:A:G
203201533	chr2:203201533:G:A
203201948	chr2:203201948:G:A
203202121	chr2:203202121:T:C
203202545	chr2:203202545:A:G
203203612	chr2:203203612:G:A
203204245	chr2:203204245:A:T
203204678	chr2:203204678:G:A
203204883	chr2:203204883:T:C
203205764	chr2:203205764:A:G
203205780	chr2:203205780:T:C
203206233	chr2:203206233:A:G
203206743	chr2:203206743:T:G
203207251	chr2:203207251:A:G
203207580	chr2:203207580:C:T
203208148	chr2:203208148:G:C
203208691	chr2:203208691:A:G
203208811	chr2:203208811:C:T
203209007	chr2:203209007:G:C
203209096	chr2:203209096:C:T
203209494	chr2:203209494:C:T
203210136	chr2:203210136:G:A
203210624	chr2:203210624:A:G
203210778	chr2:203210778:G:A
203210933	chr2:203210933:T:G
203211644	chr2:203211644:A:G
203211924	chr2:203211924:G:C
203212023	chr2:203212023:A:C
203214372	chr2:203214372:A:C
203214590	chr2:203214590:C:T
203215352	chr2:203215352:A:T
203216588	chr2:203216588:A:G
203216952	chr2:203216952:C:T
203219333	chr2:203219333:G:A
203219969	chr2:203219969:T:C
203220054	chr2:203220054:A:G
203220221	chr2:203220221:C:T
203220912	chr2:203220912:C:T
203221401	chr2:203221401:G:T
203221606	chr2:203221606:C:A
203222136	chr2:203222136:G:A
203222255	chr2:203222255:A:G
203222314	chr2:203222314:A:G
203222747	chr2:203222747:AC:A
203223239	chr2:203223239:A:T
203223799	chr2:203223799:G:A
203224807	chr2:203224807:C:T
203225007	chr2:203225007:G:A
203226374	chr2:203226374:A:G
203226503	chr2:203226503:A:G
203226838	chr2:203226838:G:A
203228041	chr2:203228041:G:A
203228685	chr2:203228685:G:A
203229032	chr2:203229032:T:C
203229206	chr2:203229206:C:T
203229716	chr2:203229716:G:A
203229858	chr2:203229858:G:A
203230242	chr2:203230242:G:A
203231010	chr2:203231010:C:T
203231264	chr2:203231264:G:A
203231666	chr2:203231666:G:C
203232216	chr2:203232216:T:A
203232604	chr2:203232604:A:T
203233537	chr2:203233537:C:G
203233625	chr2:203233625:T:C
203234017	chr2:203234017:T:C
203234499	chr2:203234499:A:G
203234522	chr2:203234522:G:T
203235041	chr2:203235041:C:A
203235546	chr2:203235546:G:A
203236270	chr2:203236270:T:G
203236434	chr2:203236434:C:T
203236605	chr2:203236605:A:C
203236963	chr2:203236963:C:T
203237043	chr2:203237043:C:G
203237234	chr2:203237234:G:A
203238758	chr2:203238758:C:T
203239509	chr2:203239509:C:T
203239883	chr2:203239883:G:T
203240680	chr2:203240680:C:T
203241134	chr2:203241134:C:T
203241273	chr2:203241273:G:A
203241441	chr2:203241441:A:G
203241458	chr2:203241458:A:G
203241955	chr2:203241955:C:T
203242001	chr2:203242001:A:C
203242130	chr2:203242130:C:A
203242302	chr2:203242302:G:A
203242939	chr2:203242939:T:C
203243451	chr2:203243451:C:T
203243786	chr2:203243786:C:T
203243804	chr2:203243804:C:T
203244009	chr2:203244009:C:A
203244032	chr2:203244032:G:C
203244423	chr2:203244423:C:T
203244848	chr2:203244848:T:C
203245123	chr2:203245123:G:A
203245187	chr2:203245187:C:T
203246025	chr2:203246025:G:A
203246497	chr2:203246497:G:C
203246600	chr2:203246600:A:G
203246671	chr2:203246671:T:C
203246675	chr2:203246675:GTTAA:G
203246712	chr2:203246712:CAAATT:C
203246720	chr2:203246720:A:G
203246989	chr2:203246989:G:A
203247192	chr2:203247192:C:T
203247274	chr2:203247274:G:A
203247837	chr2:203247837:A:G
203248235	chr2:203248235:A:G
203248907	chr2:203248907:T:C
203249280	chr2:203249280:C:T
203249734	chr2:203249734:A:G
203250127	chr2:203250127:T:C
203250242	chr2:203250242:C:T
203251178	chr2:203251178:A:G
203251937	chr2:203251937:A:T
203251967	chr2:203251967:C:T
203252164	chr2:203252164:T:G
203252949	chr2:203252949:G:A
203253337	chr2:203253337:C:T
203253516	chr2:203253516:C:T
203253585	chr2:203253585:G:A
203254108	chr2:203254108:AG:A
203255305	chr2:203255305:A:T
203255920	chr2:203255920:T:C
203256085	chr2:203256085:G:T
203256131	chr2:203256131:T:C
203256236	chr2:203256236:T:C
203256264	chr2:203256264:C:T
203256340	chr2:203256340:C:G
203256396	chr2:203256396:G:C
203256422	chr2:203256422:C:G
203257074	chr2:203257074:G:A
203257203	chr2:203257203:A:C
203257499	chr2:203257499:T:A
203259109	chr2:203259109:T:C
203260037	chr2:203260037:C:T
203260270	chr2:203260270:C:T
203260378	chr2:203260378:A:G
203260545	chr2:203260545:G:T
203260612	chr2:203260612:C:T
203260703	chr2:203260703:T:C
203261138	chr2:203261138:G:T
203261249	chr2:203261249:G:A
203261270	chr2:203261270:G:A
203261740	chr2:203261740:A:G
203262273	chr2:203262273:G:A
203262513	chr2:203262513:T:C
203262597	chr2:203262597:AAC:A
203262742	chr2:203262742:G:A
203262868	chr2:203262868:T:C
203264717	chr2:203264717:AT:A
203265173	chr2:203265173:G:A
203265318	chr2:203265318:A:G
203265472	chr2:203265472:T:C
203265995	chr2:203265995:C:T
203266222	chr2:203266222:G:A
203266777	chr2:203266777:T:TA
203268654	chr2:203268654:C:G
203268842	chr2:203268842:A:G
203269041	chr2:203269041:T:C
203269586	chr2:203269586:C:T
203269774	chr2:203269774:G:A
203269875	chr2:203269875:C:T
203269954	chr2:203269954:G:A
203270325	chr2:203270325:C:T
203270547	chr2:203270547:A:G
203270735	chr2:203270735:TC:T
203271309	chr2:203271309:T:C
203271691	chr2:203271691:A:G
203272030	chr2:203272030:G:A
203273644	chr2:203273644:T:A
203273682	chr2:203273682:A:G
203274214	chr2:203274214:C:G
203276941	chr2:203276941:A:G
203276972	chr2:203276972:A:G
203277279	chr2:203277279:T:C
203277529	chr2:203277529:T:C
203277805	chr2:203277805:C:T
203277836	chr2:203277836:G:A
203278168	chr2:203278168:G:A
203278403	chr2:203278403:T:C
203279121	chr2:203279121:C:T
203279204	chr2:203279204:G:T
203279515	chr2:203279515:G:A
203280193	chr2:203280193:A:G
203281822	chr2:203281822:G:A
203282265	chr2:203282265:T:A
203282568	chr2:203282568:C:T
203283119	chr2:203283119:T:G
203283124	chr2:203283124:T:C
203283516	chr2:203283516:A:G
203284178	chr2:203284178:G:A
203284264	chr2:203284264:T:G
203285982	chr2:203285982:C:A
203286421	chr2:203286421:A:G
203286620	chr2:203286620:T:C
203286747	chr2:203286747:G:A
203286780	chr2:203286780:A:G
203287412	chr2:203287412:C:T
203287658	chr2:203287658:G:T
203287810	chr2:203287810:C:T
203288923	chr2:203288923:G:A
203289062	chr2:203289062:T:C
203289602	chr2:203289602:G:A
203289637	chr2:203289637:A:C
203289852	chr2:203289852:T:G
203289942	chr2:203289942:A:G
203289954	chr2:203289954:A:T
203289963	chr2:203289963:A:G
203290003	chr2:203290003:C:T
203290065	chr2:203290065:C:T
203291140	chr2:203291140:G:A
203291292	chr2:203291292:C:A
203291497	chr2:203291497:C:T
203292034	chr2:203292034:G:A
203292092	chr2:203292092:C:G
203293652	chr2:203293652:G:A
203293712	chr2:203293712:G:A
203293904	chr2:203293904:A:G
203294101	chr2:203294101:C:T
203294430	chr2:203294430:G:A
203294720	chr2:203294720:C:T
203294727	chr2:203294727:C:T
203295311	chr2:203295311:G:A
203296114	chr2:203296114:A:G
203296432	chr2:203296432:C:T
203298114	chr2:203298114:A:C
203298191	chr2:203298191:C:T
203298430	chr2:203298430:A:T
203298710	chr2:203298710:A:G
203298763	chr2:203298763:G:A
203299029	chr2:203299029:T:C
203299328	chr2:203299328:C:T
203299675	chr2:203299675:G:A
203299830	chr2:203299830:C:T
203300448	chr2:203300448:T:C
203300541	chr2:203300541:A:G
203301004	chr2:203301004:C:G
203301627	chr2:203301627:T:A
203302651	chr2:203302651:G:A
203302706	chr2:203302706:G:T
203303407	chr2:203303407:T:C
203303522	chr2:203303522:T:C
203304362	chr2:203304362:T:G
203304804	chr2:203304804:C:T
203305107	chr2:203305107:T:G
203305492	chr2:203305492:G:A
203306293	chr2:203306293:C:T
203306839	chr2:203306839:T:C
203308848	chr2:203308848:C:T
203309668	chr2:203309668:C:T
203309669	chr2:203309669:A:T
203310540	chr2:203310540:C:T
203310541	chr2:203310541:G:A
203310898	chr2:203310898:A:G
203312090	chr2:203312090:A:G
203312237	chr2:203312237:G:A
203312337	chr2:203312337:G:A
203312411	chr2:203312411:G:A
203312893	chr2:203312893:G:A
203313083	chr2:203313083:A:G
203313754	chr2:203313754:A:G
203313979	chr2:203313979:C:T
203315360	chr2:203315360:T:A
203315727	chr2:203315727:A:T
203316028	chr2:203316028:C:T
203316198	chr2:203316198:A:G
203316609	chr2:203316609:G:A
203317013	chr2:203317013:A:G
203318577	chr2:203318577:G:A
203319372	chr2:203319372:A:C
203320615	chr2:203320615:T:C
203320681	chr2:203320681:TTTTTAAATTATTTGTGCTA:T
203321072	chr2:203321072:G:A
203321542	chr2:203321542:G:T
203322391	chr2:203322391:T:G
203322657	chr2:203322657:T:C
203323029	chr2:203323029:C:T
203323598	chr2:203323598:T:G
203325017	chr2:203325017:C:T
203325106	chr2:203325106:T:C
203325472	chr2:203325472:A:T
203325476	chr2:203325476:A:G
203326184	chr2:203326184:T:C
203326834	chr2:203326834:T:C
203326982	chr2:203326982:T:G
203327033	chr2:203327033:C:T
203327698	chr2:203327698:G:A
203327909	chr2:203327909:A:C
203328965	chr2:203328965:T:G
203329314	chr2:203329314:AAT:A
203329470	chr2:203329470:A:G
203329808	chr2:203329808:C:G
203330205	chr2:203330205:TGACCC:T
203330869	chr2:203330869:A:G
203331560	chr2:203331560:T:G
203331895	chr2:203331895:C:T
203332493	chr2:203332493:C:T
203333530	chr2:203333530:CTG:C
203333580	chr2:203333580:T:G
203333947	chr2:203333947:T:C
203334877	chr2:203334877:T:C
203334982	chr2:203334982:T:C
203336050	chr2:203336050:A:G
203336104	chr2:203336104:C:A
203336250	chr2:203336250:G:A
203336319	chr2:203336319:A:C
203336342	chr2:203336342:A:G
203336560	chr2:203336560:A:G
203336600	chr2:203336600:T:A
203336601	chr2:203336601:A:G
203336845	chr2:203336845:G:A
203339095	chr2:203339095:G:A
203339233	chr2:203339233:G:A
203339749	chr2:203339749:A:G
203340531	chr2:203340531:T:C
203340547	chr2:203340547:G:A
203341359	chr2:203341359:G:A
203342254	chr2:203342254:C:T
203342704	chr2:203342704:T:C
203342847	chr2:203342847:C:CA
203342860	chr2:203342860:T:C
203343310	chr2:203343310:G:C
203343381	chr2:203343381:A:G
203344637	chr2:203344637:G:A
203344970	chr2:203344970:C:G
203346438	chr2:203346438:A:C
203347033	chr2:203347033:A:G
203347338	chr2:203347338:C:T
203347768	chr2:203347768:A:G
203348109	chr2:203348109:C:T
203348584	chr2:203348584:A:G
203348757	chr2:203348757:C:T
203348780	chr2:203348780:T:C
203349669	chr2:203349669:T:C
203350303	chr2:203350303:T:C
203350959	chr2:203350959:T:G
203351201	chr2:203351201:A:G
203351351	chr2:203351351:C:T
203351657	chr2:203351657:T:C
203351836	chr2:203351836:G:A
203353737	chr2:203353737:G:A
203353752	chr2:203353752:C:T
203354150	chr2:203354150:A:G
203354509	chr2:203354509:G:C
203355703	chr2:203355703:C:T
203355704	chr2:203355704:G:A
203355926	chr2:203355926:T:C
203357043	chr2:203357043:ATTT:A
203358234	chr2:203358234:A:G
203358322	chr2:203358322:A:G
203358482	chr2:203358482:C:T
203358789	chr2:203358789:C:T
203361608	chr2:203361608:A:G
203361940	chr2:203361940:A:G
203362744	chr2:203362744:C:G
203362996	chr2:203362996:A:G
203363152	chr2:203363152:TA:T
203363334	chr2:203363334:G:A
203363525	chr2:203363525:C:T
203363578	chr2:203363578:T:C
203364474	chr2:203364474:A:G
203365089	chr2:203365089:A:G
203365224	chr2:203365224:A:T
203365601	chr2:203365601:C:T
203365830	chr2:203365830:C:T
203366643	chr2:203366643:G:T
203367088	chr2:203367088:A:G
203367873	chr2:203367873:G:A
203367876	chr2:203367876:C:T
203368585	chr2:203368585:T:G
203369203	chr2:203369203:A:G
203369592	chr2:203369592:G:A
203370122	chr2:203370122:TTTG:T
203370753	chr2:203370753:G:A
203371940	chr2:203371940:TA:T
203371941	chr2:203371941:A:T
203372019	chr2:203372019:C:T
203372261	chr2:203372261:A:T
203372812	chr2:203372812:C:T
203372865	chr2:203372865:G:A
203373198	chr2:203373198:T:C
203373679	chr2:203373679:C:A
203373710	chr2:203373710:T:C
203373714	chr2:203373714:C:G
203373881	chr2:203373881:G:A
203374065	chr2:203374065:G:A
203374222	chr2:203374222:G:C
203374405	chr2:203374405:TAGG:T
203375000	chr2:203375000:G:C
203375280	chr2:203375280:T:C
203375980	chr2:203375980:A:G
203376168	chr2:203376168:TC:T
203377184	chr2:203377184:A:G
203377282	chr2:203377282:C:G
203377404	chr2:203377404:TTTCATTTCTGAA:T
203378207	chr2:203378207:G:A
203378258	chr2:203378258:A:G
203378401	chr2:203378401:A:G
203378865	chr2:203378865:C:T
203379036	chr2:203379036:A:T
203379128	chr2:203379128:G:A
203379235	chr2:203379235:T:C
203379649	chr2:203379649:G:A
203379706	chr2:203379706:T:A
203380777	chr2:203380777:G:C
203381821	chr2:203381821:T:A
203382007	chr2:203382007:C:T
203383949	chr2:203383949:C:G
203384676	chr2:203384676:A:G
203384888	chr2:203384888:G:A
203385288	chr2:203385288:C:T
203386366	chr2:203386366:C:T
203386393	chr2:203386393:G:A
203387602	chr2:203387602:A:G
203387854	chr2:203387854:G:C
203388185	chr2:203388185:C:T
203388186	chr2:203388186:G:A
203388687	chr2:203388687:T:A
203388885	chr2:203388885:T:C
203388955	chr2:203388955:G:A
203389919	chr2:203389919:G:C
203390443	chr2:203390443:G:A
203390447	chr2:203390447:C:T
203391714	chr2:203391714:G:A
203392500	chr2:203392500:T:G
203393203	chr2:203393203:C:T
203394018	chr2:203394018:T:A
203394400	chr2:203394400:G:GA
203394957	chr2:203394957:A:G
203396509	chr2:203396509:G:A
203396712	chr2:203396712:T:C
203397000	chr2:203397000:G:C
203397903	chr2:203397903:G:C
203398313	chr2:203398313:A:G
203398632	chr2:203398632:G:A
203399999	chr2:203399999:C:T
203401335	chr2:203401335:C:T
203401620	chr2:203401620:T:C
203402171	chr2:203402171:A:G
203402240	chr2:203402240:G:A
203402310	chr2:203402310:C:T
203402367	chr2:203402367:A:G
203402831	chr2:203402831:G:T
203403179	chr2:203403179:C:T
203403475	chr2:203403475:T:C
203403645	chr2:203403645:T:TTA
203403782	chr2:203403782:C:T
203404102	chr2:203404102:T:G
203404442	chr2:203404442:A:G
203404546	chr2:203404546:C:T
203404700	chr2:203404700:A:G
203404764	chr2:203404764:G:A
203405045	chr2:203405045:C:T
203405197	chr2:203405197:C:A
203405769	chr2:203405769:A:G
203406231	chr2:203406231:G:A
203406573	chr2:203406573:G:C
203407367	chr2:203407367:C:T
203407717	chr2:203407717:A:G
203407857	chr2:203407857:A:G
203408095	chr2:203408095:A:C
203408251	chr2:203408251:C:T
203408288	chr2:203408288:G:A
203408635	chr2:203408635:T:C
203408995	chr2:203408995:C:T
203409772	chr2:203409772:G:A
203409857	chr2:203409857:T:C
203410306	chr2:203410306:T:C
203412579	chr2:203412579:T:C
203412617	chr2:203412617:GT:G
203412755	chr2:203412755:A:G
203412920	chr2:203412920:T:A
203412926	chr2:203412926:C:T
203413068	chr2:203413068:G:A
203413150	chr2:203413150:G:C
203413596	chr2:203413596:C:T
203413897	chr2:203413897:C:CCAG
203413985	chr2:203413985:T:A
203414005	chr2:203414005:T:C
203415542	chr2:203415542:G:A
203415929	chr2:203415929:T:A
203416040	chr2:203416040:C:T
203416219	chr2:203416219:C:T
203416239	chr2:203416239:C:G
203416397	chr2:203416397:G:A
203417014	chr2:203417014:G:C
203417307	chr2:203417307:G:A
203419913	chr2:203419913:C:A
203420107	chr2:203420107:T:C
203421051	chr2:203421051:G:A
203421603	chr2:203421603:T:G
203422410	chr2:203422410:G:A
203422828	chr2:203422828:T:C
203423307	chr2:203423307:T:C
203423530	chr2:203423530:A:G
203423753	chr2:203423753:A:G
203423890	chr2:203423890:A:G
203424079	chr2:203424079:T:G
203424091	chr2:203424091:A:G
203424146	chr2:203424146:C:T
203425008	chr2:203425008:C:T
203425044	chr2:203425044:G:T
203425314	chr2:203425314:T:C
203425626	chr2:203425626:A:G
203425806	chr2:203425806:G:C
203425935	chr2:203425935:C:T
203426040	chr2:203426040:C:A
203426516	chr2:203426516:T:C
203426890	chr2:203426890:A:G
203428187	chr2:203428187:T:C
203429380	chr2:203429380:G:C
203429689	chr2:203429689:A:G
203430169	chr2:203430169:A:G
203432743	chr2:203432743:G:A
203433026	chr2:203433026:A:C
203433123	chr2:203433123:G:GTGAT
203433372	chr2:203433372:G:C
203433554	chr2:203433554:C:T
203433574	chr2:203433574:C:T
203434062	chr2:203434062:A:C
203434533	chr2:203434533:C:T
203434611	chr2:203434611:C:T
203434784	chr2:203434784:A:G
203434817	chr2:203434817:A:G
203434835	chr2:203434835:A:ACTT
203435213	chr2:203435213:G:A
203436573	chr2:203436573:G:A
203437027	chr2:203437027:G:GAC
203437068	chr2:203437068:GTGT:G
203437071	chr2:203437071:T:TCAGGCA
203437358	chr2:203437358:ACT:A
203437593	chr2:203437593:C:T
203437664	chr2:203437664:T:G
203437673	chr2:203437673:T:C
203438073	chr2:203438073:A:G
203438376	chr2:203438376:TTTTG:T
203439491	chr2:203439491:G:A
203439794	chr2:203439794:G:A
203440235	chr2:203440235:A:G
203441703	chr2:203441703:G:A
203441710	chr2:203441710:T:C
203442280	chr2:203442280:G:A
203442443	chr2:203442443:G:T
203442493	chr2:203442493:C:T
203442728	chr2:203442728:G:C
203443330	chr2:203443330:T:G
203443446	chr2:203443446:A:G
203444357	chr2:203444357:G:A
203444602	chr2:203444602:G:A
203444611	chr2:203444611:A:G
203444696	chr2:203444696:C:A
203444741	chr2:203444741:T:C
203444754	chr2:203444754:A:G
203445952	chr2:203445952:TC:T
203445954	chr2:203445954:TCCTTTGGGG:T
203446445	chr2:203446445:G:A
203446795	chr2:203446795:G:T
203447128	chr2:203447128:G:C
203447432	chr2:203447432:A:G
203447525	chr2:203447525:T:C
203447984	chr2:203447984:C:T
203449099	chr2:203449099:G:A
203449472	chr2:203449472:C:G
203450513	chr2:203450513:G:A
203450671	chr2:203450671:G:A
203451809	chr2:203451809:C:T
203451910	chr2:203451910:A:G
203452830	chr2:203452830:C:T
203455116	chr2:203455116:C:G
203456033	chr2:203456033:AAAACAAAAAC:A
203456592	chr2:203456592:G:A
203456597	chr2:203456597:T:A
203456807	chr2:203456807:A:G
203456920	chr2:203456920:A:G
203457245	chr2:203457245:T:C
203457441	chr2:203457441:C:T
203457575	chr2:203457575:T:C
203457664	chr2:203457664:C:T
203458259	chr2:203458259:T:C
203458373	chr2:203458373:AAAAC:A
203458586	chr2:203458586:T:C
203459252	chr2:203459252:T:A
203459717	chr2:203459717:G:A
203460050	chr2:203460050:G:A
203460843	chr2:203460843:G:A
203460942	chr2:203460942:C:T
203461769	chr2:203461769:T:C
203462332	chr2:203462332:T:C
203462694	chr2:203462694:A:G
203463225	chr2:203463225:A:G
203463443	chr2:203463443:A:G
203463903	chr2:203463903:A:G
203464188	chr2:203464188:T:C
203465805	chr2:203465805:A:C
203466356	chr2:203466356:A:C
203466685	chr2:203466685:T:C
203467704	chr2:203467704:T:C
203467735	chr2:203467735:A:C
203470834	chr2:203470834:T:G
203471977	chr2:203471977:C:T
203473627	chr2:203473627:T:TA
203473761	chr2:203473761:C:T
203474936	chr2:203474936:C:T
203475271	chr2:203475271:G:A
203478135	chr2:203478135:G:A
203478330	chr2:203478330:G:A
203482019	chr2:203482019:C:A
203482453	chr2:203482453:C:T
203483393	chr2:203483393:T:G
203484561	chr2:203484561:T:G
203485169	chr2:203485169:C:T
203485494	chr2:203485494:T:C
203485565	chr2:203485565:A:G
203485873	chr2:203485873:A:G
203486173	chr2:203486173:CAG:C
203486640	chr2:203486640:G:A
203486937	chr2:203486937:T:C
203487680	chr2:203487680:C:T
203488403	chr2:203488403:G:A
203488494	chr2:203488494:C:T
203488708	chr2:203488708:A:G
203488804	chr2:203488804:C:T
203490100	chr2:203490100:C:T
203490800	chr2:203490800:T:C
203490968	chr2:203490968:T:C
203491099	chr2:203491099:G:A
203491570	chr2:203491570:A:G
203491788	chr2:203491788:G:A
203492102	chr2:203492102:C:T
203492532	chr2:203492532:G:A
203494702	chr2:203494702:G:A
203495478	chr2:203495478:A:G
203496961	chr2:203496961:G:C
203497015	chr2:203497015:C:T
203498582	chr2:203498582:C:T
203499427	chr2:203499427:A:C
203499674	chr2:203499674:T:C
203499998	chr2:203499998:C:T
203501386	chr2:203501386:T:A
203501730	chr2:203501730:A:G
203501858	chr2:203501858:G:C
203502053	chr2:203502053:G:A
203502058	chr2:203502058:A:G
203502588	chr2:203502588:G:A
203502995	chr2:203502995:C:T
203503105	chr2:203503105:T:C
203503419	chr2:203503419:A:G
203504307	chr2:203504307:C:T
203504886	chr2:203504886:G:A
203505195	chr2:203505195:C:T
203505414	chr2:203505414:A:G
203505480	chr2:203505480:A:G
203505658	chr2:203505658:CCA:C
203505676	chr2:203505676:A:C
203507614	chr2:203507614:A:C
203508002	chr2:203508002:G:C
203508845	chr2:203508845:T:C
203510048	chr2:203510048:C:T
203510412	chr2:203510412:G:A
203510670	chr2:203510670:G:GC
203511266	chr2:203511266:C:CT
203511270	chr2:203511270:A:T
203512440	chr2:203512440:A:C
203512969	chr2:203512969:A:G
203513148	chr2:203513148:C:G
203514720	chr2:203514720:A:G
203515049	chr2:203515049:A:G
203515991	chr2:203515991:A:G
203516485	chr2:203516485:C:T
203516558	chr2:203516558:G:A
203516685	chr2:203516685:T:C
203517049	chr2:203517049:A:T
203517282	chr2:203517282:A:G
203517617	chr2:203517617:T:C
203518616	chr2:203518616:C:T
203520070	chr2:203520070:G:C
203520399	chr2:203520399:G:A
203520715	chr2:203520715:C:A
203521086	chr2:203521086:C:T
203521636	chr2:203521636:AAAC:A
203522652	chr2:203522652:A:G
203522954	chr2:203522954:T:C
203523325	chr2:203523325:G:A
203523369	chr2:203523369:G:A
203523605	chr2:203523605:T:G
203523772	chr2:203523772:C:T
203524168	chr2:203524168:A:C
203524682	chr2:203524682:C:T
203524805	chr2:203524805:GT:G
203525186	chr2:203525186:C:G
203525193	chr2:203525193:T:A
203525491	chr2:203525491:A:G
203525882	chr2:203525882:G:A
203526018	chr2:203526018:GAA:G
203526405	chr2:203526405:G:A
203526461	chr2:203526461:A:G
203526693	chr2:203526693:C:T
203526943	chr2:203526943:C:T
203527727	chr2:203527727:G:A
203528526	chr2:203528526:ACTT:A
203529513	chr2:203529513:C:T
203530875	chr2:203530875:G:C
203535859	chr2:203535859:C:T
203536675	chr2:203536675:T:C
203537448	chr2:203537448:CTG:C
203537514	chr2:203537514:A:G
203537731	chr2:203537731:C:T
203538009	chr2:203538009:A:T
203538070	chr2:203538070:A:G
203538387	chr2:203538387:A:C
203538939	chr2:203538939:C:T
203538965	chr2:203538965:T:C
203539096	chr2:203539096:G:A
203539229	chr2:203539229:A:G
203539693	chr2:203539693:G:A
203539955	chr2:203539955:C:T
203540530	chr2:203540530:G:A
203540555	chr2:203540555:A:G
203541024	chr2:203541024:C:A
203541106	chr2:203541106:TG:T
203542239	chr2:203542239:C:T
203542513	chr2:203542513:A:G
203543278	chr2:203543278:T:C
203543686	chr2:203543686:G:A
203544589	chr2:203544589:C:CTA
203544989	chr2:203544989:G:A
203545253	chr2:203545253:G:A
203545356	chr2:203545356:C:A
203545703	chr2:203545703:T:C
203546066	chr2:203546066:A:G
203546185	chr2:203546185:C:T
203547035	chr2:203547035:T:C
203547215	chr2:203547215:T:C
203547967	chr2:203547967:G:T
203548291	chr2:203548291:C:T
203548421	chr2:203548421:C:G
203549402	chr2:203549402:C:T
203550343	chr2:203550343:G:C
203550516	chr2:203550516:T:G
203550933	chr2:203550933:G:A
203551532	chr2:203551532:AG:A
203551563	chr2:203551563:G:A
203551938	chr2:203551938:G:C
203552119	chr2:203552119:A:G
203552198	chr2:203552198:G:A
203552206	chr2:203552206:T:C
203553253	chr2:203553253:C:T
203554205	chr2:203554205:A:G
203555742	chr2:203555742:C:T
203556389	chr2:203556389:A:G
203556420	chr2:203556420:A:G
203556561	chr2:203556561:T:C
203556781	chr2:203556781:T:C
203557074	chr2:203557074:A:G
203557607	chr2:203557607:A:G
203558013	chr2:203558013:G:A
203558656	chr2:203558656:T:C
203559826	chr2:203559826:T:C
203560361	chr2:203560361:G:A
203560367	chr2:203560367:C:T
203560824	chr2:203560824:A:G
203560890	chr2:203560890:C:T
203561514	chr2:203561514:G:A
203561522	chr2:203561522:T:A
203561706	chr2:203561706:C:T
203561901	chr2:203561901:C:T
203562038	chr2:203562038:A:G
203562617	chr2:203562617:A:G
203562797	chr2:203562797:G:T
203563458	chr2:203563458:G:A
203564053	chr2:203564053:G:A
203564257	chr2:203564257:A:G
203564727	chr2:203564727:T:A
203564835	chr2:203564835:C:T
203565370	chr2:203565370:T:C
203565594	chr2:203565594:A:G
203566224	chr2:203566224:A:T
203566300	chr2:203566300:G:A
203566387	chr2:203566387:A:G
203566560	chr2:203566560:T:A
203566803	chr2:203566803:G:A
203567784	chr2:203567784:G:A
203567881	chr2:203567881:T:C
203568373	chr2:203568373:T:G
203568461	chr2:203568461:C:T
203568740	chr2:203568740:C:T
203570155	chr2:203570155:G:A
203570366	chr2:203570366:C:T
203570937	chr2:203570937:C:T
203571098	chr2:203571098:G:A
203571126	chr2:203571126:A:G
203572036	chr2:203572036:A:G
203572270	chr2:203572270:G:A
203573250	chr2:203573250:C:T
203573475	chr2:203573475:A:G
203573522	chr2:203573522:G:A
203573806	chr2:203573806:G:A
203573916	chr2:203573916:C:T
203574200	chr2:203574200:T:C
203574466	chr2:203574466:G:A
203574487	chr2:203574487:A:G
203575036	chr2:203575036:A:G
203575259	chr2:203575259:T:C
203575358	chr2:203575358:G:A
203575599	chr2:203575599:G:A
203575622	chr2:203575622:T:G
203575705	chr2:203575705:T:C
203575768	chr2:203575768:G:A
203575778	chr2:203575778:A:G
203576404	chr2:203576404:C:T
203576782	chr2:203576782:A:T
203576834	chr2:203576834:G:T
203576902	chr2:203576902:C:T
203577288	chr2:203577288:C:T
203577653	chr2:203577653:CTA:C
203577693	chr2:203577693:A:T
203577833	chr2:203577833:G:C
203577910	chr2:203577910:A:G
203578169	chr2:203578169:A:G
203578293	chr2:203578293:T:C
203578576	chr2:203578576:A:G
203579608	chr2:203579608:G:A
203579727	chr2:203579727:A:T
203579940	chr2:203579940:C:A
203580075	chr2:203580075:A:G
203580184	chr2:203580184:A:G
203580292	chr2:203580292:C:CA
203580445	chr2:203580445:T:C
203580930	chr2:203580930:G:A
203580962	chr2:203580962:A:G
203581104	chr2:203581104:C:T
203581158	chr2:203581158:C:T
203581421	chr2:203581421:A:T
203581575	chr2:203581575:A:G
203581657	chr2:203581657:A:G
203582348	chr2:203582348:G:A
203582630	chr2:203582630:C:T
203583138	chr2:203583138:C:T
203583443	chr2:203583443:T:C
203583563	chr2:203583563:G:A
203583800	chr2:203583800:C:A
203584126	chr2:203584126:T:C
203584177	chr2:203584177:C:T
203584380	chr2:203584380:T:G
203584610	chr2:203584610:G:A
203584712	chr2:203584712:G:A
203584722	chr2:203584722:C:T
203585477	chr2:203585477:G:A
203585553	chr2:203585553:T:C
203585589	chr2:203585589:G:A
203586012	chr2:203586012:T:C
203586695	chr2:203586695:A:G
203586697	chr2:203586697:G:T
203586886	chr2:203586886:G:A
203587228	chr2:203587228:T:C
203587338	chr2:203587338:C:T
203587343	chr2:203587343:A:G
203587450	chr2:203587450:T:C
203587724	chr2:203587724:G:A
203587973	chr2:203587973:G:A
203588066	chr2:203588066:G:A
203588135	chr2:203588135:A:T
203588481	chr2:203588481:A:G
203588665	chr2:203588665:G:A
203588865	chr2:203588865:C:T
203589206	chr2:203589206:C:T
203589288	chr2:203589288:C:A
203589528	chr2:203589528:G:A
203589730	chr2:203589730:A:G
203590437	chr2:203590437:T:G
203590448	chr2:203590448:G:A
203590518	chr2:203590518:T:C
203590553	chr2:203590553:G:A
203590647	chr2:203590647:C:T
203590660	chr2:203590660:C:T
203590725	chr2:203590725:A:G
203591073	chr2:203591073:G:A
203591627	chr2:203591627:G:C
203591902	chr2:203591902:A:G
203591983	chr2:203591983:A:G
203592064	chr2:203592064:T:C
203592227	chr2:203592227:C:T
203592375	chr2:203592375:T:C
203593232	chr2:203593232:G:T
203593298	chr2:203593298:C:T
203594273	chr2:203594273:T:A
203594456	chr2:203594456:T:C
203594483	chr2:203594483:C:T
203594801	chr2:203594801:G:A
203594924	chr2:203594924:G:A
203594980	chr2:203594980:A:G
203594993	chr2:203594993:G:A
203595238	chr2:203595238:C:T
203595573	chr2:203595573:C:T
203595657	chr2:203595657:G:T
203595668	chr2:203595668:A:T
203596556	chr2:203596556:A:G
203596652	chr2:203596652:A:G
203596803	chr2:203596803:C:T
203596810	chr2:203596810:A:G
203596845	chr2:203596845:C:T
203596893	chr2:203596893:G:A
203597121	chr2:203597121:A:G
203597225	chr2:203597225:C:T
203597405	chr2:203597405:T:G
203597804	chr2:203597804:C:T
203598127	chr2:203598127:A:G
203598343	chr2:203598343:G:A
203598348	chr2:203598348:G:A
203598441	chr2:203598441:G:A
203598508	chr2:203598508:C:T
203598636	chr2:203598636:G:A
203598822	chr2:203598822:C:T
203599335	chr2:203599335:C:T
203599452	chr2:203599452:G:A
203599896	chr2:203599896:C:G
203600058	chr2:203600058:C:A
203600302	chr2:203600302:T:C
203600396	chr2:203600396:A:G
203600953	chr2:203600953:A:T
203600967	chr2:203600967:A:G
203601412	chr2:203601412:T:C
203602089	chr2:203602089:T:C
203602117	chr2:203602117:T:C
203602397	chr2:203602397:C:A
203602840	chr2:203602840:T:A
203602841	chr2:203602841:GCCTGC:G
203603322	chr2:203603322:G:T
203603500	chr2:203603500:C:T
203603546	chr2:203603546:A:G
203603585	chr2:203603585:T:G
203603733	chr2:203603733:T:C
203603751	chr2:203603751:G:T
203603877	chr2:203603877:G:A
203604555	chr2:203604555:C:G
203605062	chr2:203605062:A:T
203605361	chr2:203605361:C:T
203605608	chr2:203605608:C:T
203606177	chr2:203606177:T:C
203606577	chr2:203606577:GA:G
203606666	chr2:203606666:A:G
203606695	chr2:203606695:T:G
203606859	chr2:203606859:G:A
203606886	chr2:203606886:G:A
203607142	chr2:203607142:A:G
203607244	chr2:203607244:T:C
203608415	chr2:203608415:G:A
203608592	chr2:203608592:C:T
203608750	chr2:203608750:C:T
203608985	chr2:203608985:T:C
203609065	chr2:203609065:A:G
203609237	chr2:203609237:A:G
203609453	chr2:203609453:G:A
203609784	chr2:203609784:T:C
203610145	chr2:203610145:A:C
203610223	chr2:203610223:T:A
203610555	chr2:203610555:T:C
203610592	chr2:203610592:A:G
203611237	chr2:203611237:T:C
203611246	chr2:203611246:A:G
203611364	chr2:203611364:G:A
203611892	chr2:203611892:G:A
203611912	chr2:203611912:G:A
203612158	chr2:203612158:A:G
203612208	chr2:203612208:G:A
203612829	chr2:203612829:G:T
203612965	chr2:203612965:G:T
203613832	chr2:203613832:A:G
203614053	chr2:203614053:G:A
203614419	chr2:203614419:G:T
203614654	chr2:203614654:C:A
203614693	chr2:203614693:C:T
203614850	chr2:203614850:C:T
203615084	chr2:203615084:A:G
203615090	chr2:203615090:C:A
203615959	chr2:203615959:C:T
203616023	chr2:203616023:G:A
203616057	chr2:203616057:A:T
203616149	chr2:203616149:C:T
203616231	chr2:203616231:A:G
203616672	chr2:203616672:C:T
203616787	chr2:203616787:G:C
203616809	chr2:203616809:C:T
203617202	chr2:203617202:CA:C
203617265	chr2:203617265:T:C
203617282	chr2:203617282:C:T
203617333	chr2:203617333:T:C
203617377	chr2:203617377:C:T
203617595	chr2:203617595:C:T
203617616	chr2:203617616:G:A
203618468	chr2:203618468:C:T
203618835	chr2:203618835:A:G
203619322	chr2:203619322:T:G
203619602	chr2:203619602:A:G
203619630	chr2:203619630:A:G
203619844	chr2:203619844:G:C
203619879	chr2:203619879:G:A
203619887	chr2:203619887:G:A
203619984	chr2:203619984:G:T
203621215	chr2:203621215:A:G
203621569	chr2:203621569:G:T
203622061	chr2:203622061:T:C
203622206	chr2:203622206:G:A
203622558	chr2:203622558:G:C
203622592	chr2:203622592:G:A
203622810	chr2:203622810:C:T
203622987	chr2:203622987:C:A
203623383	chr2:203623383:T:A
203623643	chr2:203623643:G:T
203623908	chr2:203623908:A:C
203623924	chr2:203623924:G:A
203623990	chr2:203623990:C:T
203624114	chr2:203624114:T:C
203624163	chr2:203624163:C:T
203624175	chr2:203624175:A:G
203624354	chr2:203624354:C:T
203624445	chr2:203624445:T:A
203624646	chr2:203624646:A:G
203625729	chr2:203625729:A:G
203626023	chr2:203626023:A:T
203626533	chr2:203626533:A:G
203626843	chr2:203626843:G:A
203626987	chr2:203626987:G:A
203627950	chr2:203627950:C:T
203628090	chr2:203628090:G:A
203628144	chr2:203628144:T:C
203628394	chr2:203628394:C:G
203628419	chr2:203628419:T:A
203628559	chr2:203628559:T:G
203629560	chr2:203629560:G:A
203629574	chr2:203629574:A:G
203629864	chr2:203629864:C:T
203630553	chr2:203630553:C:T
203630699	chr2:203630699:C:T
203631319	chr2:203631319:C:T
203631366	chr2:203631366:C:T
203631439	chr2:203631439:C:T
203631523	chr2:203631523:G:T
203632054	chr2:203632054:T:C
203632264	chr2:203632264:C:A
203632461	chr2:203632461:A:G
203632613	chr2:203632613:T:C
203632759	chr2:203632759:C:G
203632883	chr2:203632883:A:G
203633405	chr2:203633405:TATGC:T
203633677	chr2:203633677:C:T
203633698	chr2:203633698:A:T
203633971	chr2:203633971:A:G
203634242	chr2:203634242:A:G
203634882	chr2:203634882:C:T
203635072	chr2:203635072:T:C
203635123	chr2:203635123:C:G
203635178	chr2:203635178:A:G
203635972	chr2:203635972:C:T
203636023	chr2:203636023:G:A
203636267	chr2:203636267:G:A
203636512	chr2:203636512:G:A
203637015	chr2:203637015:G:T
203637782	chr2:203637782:G:A
203638181	chr2:203638181:G:A
203638395	chr2:203638395:C:T
203638587	chr2:203638587:A:G
203638770	chr2:203638770:C:G
203640378	chr2:203640378:G:C
203640960	chr2:203640960:C:T
203641056	chr2:203641056:G:A
203641064	chr2:203641064:C:T
203641468	chr2:203641468:T:C
203641827	chr2:203641827:A:G
203642009	chr2:203642009:C:T
203642034	chr2:203642034:T:C
203642492	chr2:203642492:T:C
203642808	chr2:203642808:A:G
203642908	chr2:203642908:G:A
203642991	chr2:203642991:T:C
203643134	chr2:203643134:T:C
203643307	chr2:203643307:G:C
203643496	chr2:203643496:A:G
203643746	chr2:203643746:T:TA
203643845	chr2:203643845:A:G
203643860	chr2:203643860:G:C
203644064	chr2:203644064:G:A
203645286	chr2:203645286:G:A
203645297	chr2:203645297:T:C
203645677	chr2:203645677:A:G
203645888	chr2:203645888:G:A
203646222	chr2:203646222:C:A
203646231	chr2:203646231:T:C
203646270	chr2:203646270:A:C
203646616	chr2:203646616:A:G
203646698	chr2:203646698:A:C
203647103	chr2:203647103:G:A
203647571	chr2:203647571:T:C
203648122	chr2:203648122:C:T
203648138	chr2:203648138:G:A
203648432	chr2:203648432:T:A
203648497	chr2:203648497:A:G
203648614	chr2:203648614:C:T
203648887	chr2:203648887:T:C
203649259	chr2:203649259:ATTAG:A
203649300	chr2:203649300:G:A
203649967	chr2:203649967:C:T
203650305	chr2:203650305:A:G
203650439	chr2:203650439:G:T
203650990	chr2:203650990:G:A
203651772	chr2:203651772:C:T
203651956	chr2:203651956:G:A
203652079	chr2:203652079:G:A
203652310	chr2:203652310:A:G
203652809	chr2:203652809:C:T
203652989	chr2:203652989:C:T
203653006	chr2:203653006:G:C
203653017	chr2:203653017:C:T
203653026	chr2:203653026:A:G
203653027	chr2:203653027:A:G
203653146	chr2:203653146:C:T
203653192	chr2:203653192:G:A
203653347	chr2:203653347:T:C
203653540	chr2:203653540:A:G
203653603	chr2:203653603:G:A
203654308	chr2:203654308:C:T
203654483	chr2:203654483:G:A
203654968	chr2:203654968:C:A
203655166	chr2:203655166:A:C
203655322	chr2:203655322:T:C
203655330	chr2:203655330:T:C
203655574	chr2:203655574:C:T
203655677	chr2:203655677:G:A
203655836	chr2:203655836:A:G
203655897	chr2:203655897:TC:T
203656887	chr2:203656887:C:T
203657091	chr2:203657091:A:G
203657215	chr2:203657215:G:T
203657230	chr2:203657230:G:T
203657231	chr2:203657231:G:C
203657267	chr2:203657267:C:T
203657829	chr2:203657829:A:G
203657911	chr2:203657911:T:G
203658220	chr2:203658220:C:T
203658346	chr2:203658346:A:G
203658648	chr2:203658648:G:GA
203659072	chr2:203659072:G:A
203659372	chr2:203659372:A:G
203659680	chr2:203659680:A:G
203659721	chr2:203659721:A:G
203660162	chr2:203660162:A:T
203660507	chr2:203660507:C:T
203660595	chr2:203660595:C:T
203660629	chr2:203660629:G:A
203661010	chr2:203661010:A:G
203661051	chr2:203661051:A:G
203661141	chr2:203661141:T:G
203661594	chr2:203661594:G:T
203661960	chr2:203661960:A:G
203662002	chr2:203662002:T:C
203662515	chr2:203662515:G:A
203662691	chr2:203662691:G:C
203663263	chr2:203663263:G:A
203663404	chr2:203663404:C:T
203663456	chr2:203663456:A:C
203663564	chr2:203663564:C:T
203663661	chr2:203663661:G:A
203664090	chr2:203664090:C:T
203664104	chr2:203664104:C:T
203664737	chr2:203664737:C:T
203665070	chr2:203665070:C:A
203665226	chr2:203665226:G:A
203665302	chr2:203665302:T:C
203665424	chr2:203665424:C:T
203665554	chr2:203665554:C:G
203665588	chr2:203665588:C:T
203665632	chr2:203665632:G:A
203665742	chr2:203665742:T:C
203665801	chr2:203665801:G:A
203666020	chr2:203666020:T:C
203666025	chr2:203666025:G:A
203666066	chr2:203666066:C:T
203666116	chr2:203666116:T:TGC
203666280	chr2:203666280:T:A
203666317	chr2:203666317:C:T
203666340	chr2:203666340:C:T
203666609	chr2:203666609:G:A
203666625	chr2:203666625:A:G
203667176	chr2:203667176:G:A
203667301	chr2:203667301:G:A
203669098	chr2:203669098:G:A
203669123	chr2:203669123:G:C
203669224	chr2:203669224:C:T
203669711	chr2:203669711:G:T
203670554	chr2:203670554:T:C
203671077	chr2:203671077:A:G
203671114	chr2:203671114:T:A
203671178	chr2:203671178:C:T
203671423	chr2:203671423:G:A
203671450	chr2:203671450:G:A
203671753	chr2:203671753:G:A
203672094	chr2:203672094:C:T
203672447	chr2:203672447:A:G
203673112	chr2:203673112:T:G
203673119	chr2:203673119:A:C
203673747	chr2:203673747:C:T
203673817	chr2:203673817:T:C
203674012	chr2:203674012:A:C
203674457	chr2:203674457:G:A
203674716	chr2:203674716:G:A
203675526	chr2:203675526:G:T
203675907	chr2:203675907:G:T
203676642	chr2:203676642:G:C
203676939	chr2:203676939:A:G
203677144	chr2:203677144:A:G
203677281	chr2:203677281:C:T
203677955	chr2:203677955:C:T
203678050	chr2:203678050:G:A
203678100	chr2:203678100:C:T
203678106	chr2:203678106:C:T
203678156	chr2:203678156:T:G
203678432	chr2:203678432:A:G
203678522	chr2:203678522:G:A
203678712	chr2:203678712:G:C
203679628	chr2:203679628:C:T
203679704	chr2:203679704:T:A
203679883	chr2:203679883:C:T
203679919	chr2:203679919:C:T
203679962	chr2:203679962:C:T
203680196	chr2:203680196:G:A
203680230	chr2:203680230:C:T
203680455	chr2:203680455:G:A
203680624	chr2:203680624:GGGA:G
203681133	chr2:203681133:C:A
203681311	chr2:203681311:A:G
203681377	chr2:203681377:A:G
203681967	chr2:203681967:G:C
203682237	chr2:203682237:G:A
203682898	chr2:203682898:A:G
203683668	chr2:203683668:T:C
203684117	chr2:203684117:G:A
203684418	chr2:203684418:A:G
203684921	chr2:203684921:G:A
203684924	chr2:203684924:C:T
203684957	chr2:203684957:T:C
203685110	chr2:203685110:G:A
203685658	chr2:203685658:T:C
203685774	chr2:203685774:T:C
203687247	chr2:203687247:C:T
203687417	chr2:203687417:A:T
203687481	chr2:203687481:C:T
203687587	chr2:203687587:T:C
203687616	chr2:203687616:T:G
203688184	chr2:203688184:G:A
203689034	chr2:203689034:T:A
203689132	chr2:203689132:C:A
203689176	chr2:203689176:A:G
203689470	chr2:203689470:A:T
203690198	chr2:203690198:C:A
203690985	chr2:203690985:C:T
203691179	chr2:203691179:C:G
203691223	chr2:203691223:A:C
203691317	chr2:203691317:A:C
203691433	chr2:203691433:A:G
203691669	chr2:203691669:A:G
203691983	chr2:203691983:C:T
203692137	chr2:203692137:G:A
203692204	chr2:203692204:T:C
203692758	chr2:203692758:G:A
203693431	chr2:203693431:C:T
203693433	chr2:203693433:A:G
203693829	chr2:203693829:T:C
203693875	chr2:203693875:A:G
203694079	chr2:203694079:T:C
203694126	chr2:203694126:G:A
203694389	chr2:203694389:A:G
203694425	chr2:203694425:G:C
203694636	chr2:203694636:A:C
203695073	chr2:203695073:G:A
203695398	chr2:203695398:G:A
203695849	chr2:203695849:C:T
203695934	chr2:203695934:T:C
203696045	chr2:203696045:A:T
203696906	chr2:203696906:T:C
203697054	chr2:203697054:A:G
203698011	chr2:203698011:G:A
203698020	chr2:203698020:A:G
203698154	chr2:203698154:C:A
203698177	chr2:203698177:CAG:C
203698292	chr2:203698292:T:C
203698373	chr2:203698373:C:A
203699235	chr2:203699235:T:C
203699238	chr2:203699238:A:T
203699263	chr2:203699263:C:A
203699318	chr2:203699318:T:A
203700126	chr2:203700126:G:A
203700923	chr2:203700923:G:A
203701483	chr2:203701483:C:T
203701973	chr2:203701973:A:G
203702576	chr2:203702576:G:A
203702743	chr2:203702743:A:T
203702980	chr2:203702980:G:GA
203703220	chr2:203703220:GC:G
203703391	chr2:203703391:A:G
203703672	chr2:203703672:T:C
203703781	chr2:203703781:T:C
203704056	chr2:203704056:A:G
203704311	chr2:203704311:G:C
203704738	chr2:203704738:GA:G
203704994	chr2:203704994:G:T
203705277	chr2:203705277:G:T
203705369	chr2:203705369:C:T
203705416	chr2:203705416:G:A
203705655	chr2:203705655:G:A
203706103	chr2:203706103:G:A
203706326	chr2:203706326:T:TC
203706985	chr2:203706985:A:T
203707283	chr2:203707283:G:C
203707552	chr2:203707552:G:A
203708480	chr2:203708480:G:A
203708539	chr2:203708539:C:T
203708579	chr2:203708579:A:G
203708644	chr2:203708644:A:G
203708669	chr2:203708669:C:G
203709040	chr2:203709040:T:A
203709046	chr2:203709046:C:T
203709966	chr2:203709966:C:T
203710121	chr2:203710121:G:C
203710167	chr2:203710167:T:C
203710398	chr2:203710398:T:C
203711228	chr2:203711228:A:G
203711489	chr2:203711489:A:G
203712053	chr2:203712053:G:A
203712324	chr2:203712324:G:A
203712481	chr2:203712481:G:A
203712806	chr2:203712806:A:G
203712812	chr2:203712812:A:C
203713182	chr2:203713182:C:T
203713236	chr2:203713236:T:C
203714074	chr2:203714074:A:G
203714315	chr2:203714315:T:G
203714390	chr2:203714390:T:C
203714496	chr2:203714496:CCT:C
203714616	chr2:203714616:A:T
203714654	chr2:203714654:A:G
203714711	chr2:203714711:G:A
203714731	chr2:203714731:A:T
203714877	chr2:203714877:T:C
203715072	chr2:203715072:C:G
203715531	chr2:203715531:G:C
203715811	chr2:203715811:G:A
203715830	chr2:203715830:C:T
203715960	chr2:203715960:T:C
203716104	chr2:203716104:A:G
203716472	chr2:203716472:A:G
203716491	chr2:203716491:GA:G
203716949	chr2:203716949:G:C
203717900	chr2:203717900:T:C
203717956	chr2:203717956:T:C
203718361	chr2:203718361:G:T
203718440	chr2:203718440:G:A
203718837	chr2:203718837:A:G
203718874	chr2:203718874:T:C
203719344	chr2:203719344:T:C
203719596	chr2:203719596:T:C
203719657	chr2:203719657:G:C
203719733	chr2:203719733:A:T
203720036	chr2:203720036:T:C
203720470	chr2:203720470:A:G
203720521	chr2:203720521:C:G
203720719	chr2:203720719:A:T
203720779	chr2:203720779:T:C
203721219	chr2:203721219:A:G
203721233	chr2:203721233:T:A
203721792	chr2:203721792:G:A
203721868	chr2:203721868:C:T
203721953	chr2:203721953:C:T
203722439	chr2:203722439:G:A
203722546	chr2:203722546:C:A
203723312	chr2:203723312:C:A
203723659	chr2:203723659:A:G
203724144	chr2:203724144:C:T
203724199	chr2:203724199:T:C
203724335	chr2:203724335:T:TA
203724538	chr2:203724538:C:T
203724558	chr2:203724558:G:T
203725028	chr2:203725028:C:T
203725221	chr2:203725221:C:T
203725245	chr2:203725245:G:A
203725285	chr2:203725285:C:T
203725348	chr2:203725348:C:T
203725387	chr2:203725387:T:G
203725487	chr2:203725487:AAG:A
203725845	chr2:203725845:AT:A
203726423	chr2:203726423:T:C
203726443	chr2:203726443:T:C
203726444	chr2:203726444:G:A
203726534	chr2:203726534:T:C
203727162	chr2:203727162:G:A
203727298	chr2:203727298:G:A
203727389	chr2:203727389:C:A
203728090	chr2:203728090:G:A
203729082	chr2:203729082:T:C
203729436	chr2:203729436:C:T
203729524	chr2:203729524:C:G
203729597	chr2:203729597:C:T
203729789	chr2:203729789:T:C
203730429	chr2:203730429:A:T
203730796	chr2:203730796:T:C
203730874	chr2:203730874:A:G
203731108	chr2:203731108:CAA:C
203731534	chr2:203731534:A:G
203731698	chr2:203731698:C:CTCACTTTCAATGAATTTAAACCGT
203731782	chr2:203731782:T:C
203732310	chr2:203732310:G:C
203732774	chr2:203732774:G:A
203734432	chr2:203734432:C:T
203735088	chr2:203735088:A:C
203735734	chr2:203735734:G:T
203735772	chr2:203735772:T:G
203735980	chr2:203735980:C:T
203736621	chr2:203736621:G:C
203736638	chr2:203736638:C:T
203736878	chr2:203736878:A:G
203737054	chr2:203737054:A:G
203737137	chr2:203737137:T:A
203737187	chr2:203737187:G:T
203737488	chr2:203737488:GA:G
203737636	chr2:203737636:C:T
203737912	chr2:203737912:G:A
203739046	chr2:203739046:G:A
203739099	chr2:203739099:T:C
203739511	chr2:203739511:C:CA
203739817	chr2:203739817:A:G
203739880	chr2:203739880:A:G
203740132	chr2:203740132:C:T
203740206	chr2:203740206:A:G
203740482	chr2:203740482:G:A
203740565	chr2:203740565:A:T
203740620	chr2:203740620:T:C
203740732	chr2:203740732:A:T
203741410	chr2:203741410:G:A
203741492	chr2:203741492:G:A
203741624	chr2:203741624:G:T
203742051	chr2:203742051:T:C
203742070	chr2:203742070:T:C
203742842	chr2:203742842:G:C
203743522	chr2:203743522:A:G
203743692	chr2:203743692:C:T
203743941	chr2:203743941:A:G
203744092	chr2:203744092:G:C
203744257	chr2:203744257:C:T
203744551	chr2:203744551:A:G
203744595	chr2:203744595:T:G
203744679	chr2:203744679:C:T
203744937	chr2:203744937:T:C
203745264	chr2:203745264:A:G
203745281	chr2:203745281:A:G
203745673	chr2:203745673:C:T
203746178	chr2:203746178:G:A
203746472	chr2:203746472:G:A
203746805	chr2:203746805:T:G
203747084	chr2:203747084:G:A
203747193	chr2:203747193:C:T
203747335	chr2:203747335:A:G
203748479	chr2:203748479:AATG:A
203748931	chr2:203748931:G:A
203749785	chr2:203749785:G:A
203750149	chr2:203750149:C:T
203751052	chr2:203751052:C:T
203751101	chr2:203751101:A:AT
203751117	chr2:203751117:C:A
203751166	chr2:203751166:AC:A
203751209	chr2:203751209:A:G
203751216	chr2:203751216:C:T
203751342	chr2:203751342:C:T
203751435	chr2:203751435:T:G
203751501	chr2:203751501:C:T
203752084	chr2:203752084:T:C
203752677	chr2:203752677:A:G
203752751	chr2:203752751:C:A
203752910	chr2:203752910:A:T
203753434	chr2:203753434:A:G
203753823	chr2:203753823:C:T
203754575	chr2:203754575:T:C
203754674	chr2:203754674:T:C
203754741	chr2:203754741:C:T
203754807	chr2:203754807:C:A
203754810	chr2:203754810:T:C
203755226	chr2:203755226:A:C
203755891	chr2:203755891:A:G
203755901	chr2:203755901:C:T
203755970	chr2:203755970:A:G
203756528	chr2:203756528:T:C
203756767	chr2:203756767:T:C
203756768	chr2:203756768:A:G
203757390	chr2:203757390:T:C
203757395	chr2:203757395:A:G
203758005	chr2:203758005:T:G
203758023	chr2:203758023:T:C
203758307	chr2:203758307:C:T
203758317	chr2:203758317:G:C
203758522	chr2:203758522:C:A
203758591	chr2:203758591:T:C
203758758	chr2:203758758:T:C
203759178	chr2:203759178:C:T
203759265	chr2:203759265:C:T
203759302	chr2:203759302:C:T
203759333	chr2:203759333:G:A
203759373	chr2:203759373:T:C
203759534	chr2:203759534:C:G
203759553	chr2:203759553:A:G
203760245	chr2:203760245:A:G
203760548	chr2:203760548:A:G
203760684	chr2:203760684:T:A
203760968	chr2:203760968:C:G
203761532	chr2:203761532:C:T
203761963	chr2:203761963:A:G
203761998	chr2:203761998:T:C
203762072	chr2:203762072:T:A
203762319	chr2:203762319:G:A
203762624	chr2:203762624:T:C
203762684	chr2:203762684:G:A
203762777	chr2:203762777:T:C
203763605	chr2:203763605:A:G
203763693	chr2:203763693:G:A
203764072	chr2:203764072:A:C
203764087	chr2:203764087:G:A
203764301	chr2:203764301:T:A
203764698	chr2:203764698:C:T
203765318	chr2:203765318:A:T
203765637	chr2:203765637:G:A
203765969	chr2:203765969:T:G
203766145	chr2:203766145:T:C
203766293	chr2:203766293:T:G
203766848	chr2:203766848:A:G
203766900	chr2:203766900:C:T
203766989	chr2:203766989:A:G
203767234	chr2:203767234:T:C
203767348	chr2:203767348:C:T
203767657	chr2:203767657:T:C
203768087	chr2:203768087:T:C
203768138	chr2:203768138:A:T
203768352	chr2:203768352:C:T
203768433	chr2:203768433:G:A
203768537	chr2:203768537:C:A
203768579	chr2:203768579:G:A
203768792	chr2:203768792:T:A
203769026	chr2:203769026:A:G
203769238	chr2:203769238:G:A
203769281	chr2:203769281:C:T
203769412	chr2:203769412:C:T
203769458	chr2:203769458:T:C
203769698	chr2:203769698:A:G
203769771	chr2:203769771:C:A
203769846	chr2:203769846:A:T
203769951	chr2:203769951:A:T
203770007	chr2:203770007:C:T
203770044	chr2:203770044:G:A
203770087	chr2:203770087:T:C
203770167	chr2:203770167:G:T
203770520	chr2:203770520:A:G
203770663	chr2:203770663:A:G
203770724	chr2:203770724:C:T
203770925	chr2:203770925:G:A
203770965	chr2:203770965:C:T
203770970	chr2:203770970:C:T
203771465	chr2:203771465:C:T
203771467	chr2:203771467:A:G
203771749	chr2:203771749:C:T
203771759	chr2:203771759:A:G
203772439	chr2:203772439:G:T
203774054	chr2:203774054:A:T
203774353	chr2:203774353:T:C
203774443	chr2:203774443:G:A
203774716	chr2:203774716:G:A
203774774	chr2:203774774:G:A
203775181	chr2:203775181:T:C
203775670	chr2:203775670:C:G
203775798	chr2:203775798:C:T
203776534	chr2:203776534:A:C
203776960	chr2:203776960:C:T
203777137	chr2:203777137:G:A
203777176	chr2:203777176:T:C
203777517	chr2:203777517:A:G
203777599	chr2:203777599:A:G
203777739	chr2:203777739:C:A
203777810	chr2:203777810:G:A
203778471	chr2:203778471:A:G
203778475	chr2:203778475:A:G
203778534	chr2:203778534:T:C
203778988	chr2:203778988:C:T
203779085	chr2:203779085:G:T
203779706	chr2:203779706:C:G
203780316	chr2:203780316:G:A
203780866	chr2:203780866:A:G
203781465	chr2:203781465:G:C
203781602	chr2:203781602:T:C
203781776	chr2:203781776:C:G
203782538	chr2:203782538:A:G
203782579	chr2:203782579:G:A
203782902	chr2:203782902:T:C
203783787	chr2:203783787:T:C
203783842	chr2:203783842:A:G
203783938	chr2:203783938:T:C
203784017	chr2:203784017:T:C
203784553	chr2:203784553:G:A
203784672	chr2:203784672:T:C
203784752	chr2:203784752:GGTGTTTGGAT:G
203784861	chr2:203784861:G:A
203785018	chr2:203785018:A:C
203785307	chr2:203785307:G:A
203785605	chr2:203785605:C:G
203785829	chr2:203785829:T:C
203786140	chr2:203786140:A:T
203786183	chr2:203786183:C:A
203786301	chr2:203786301:T:A
203786633	chr2:203786633:TCAA:T
203786803	chr2:203786803:A:G
203787202	chr2:203787202:A:G
203787410	chr2:203787410:A:G
203787541	chr2:203787541:G:A
203787913	chr2:203787913:G:A
203787933	chr2:203787933:G:A
203788314	chr2:203788314:G:T
203788370	chr2:203788370:A:T
203789137	chr2:203789137:G:A
203789163	chr2:203789163:C:T
203789172	chr2:203789172:T:C
203789205	chr2:203789205:T:C
203789240	chr2:203789240:C:T
203789264	chr2:203789264:G:A
203789361	chr2:203789361:T:A
203789653	chr2:203789653:A:T
203789656	chr2:203789656:G:T
203790257	chr2:203790257:C:T
203790772	chr2:203790772:CATA:C
203790874	chr2:203790874:A:T
203791043	chr2:203791043:A:G
203791286	chr2:203791286:C:T
203791358	chr2:203791358:T:C
203791494	chr2:203791494:A:G
203791972	chr2:203791972:G:T
203792734	chr2:203792734:C:T
203793632	chr2:203793632:T:TC
203793668	chr2:203793668:G:A
203793928	chr2:203793928:A:T
203793957	chr2:203793957:T:A
203794067	chr2:203794067:A:T
203794563	chr2:203794563:C:T
203794818	chr2:203794818:C:T
203795262	chr2:203795262:A:C
203795513	chr2:203795513:C:T
203796025	chr2:203796025:ATAT:A
203796474	chr2:203796474:G:A
203796700	chr2:203796700:G:A
203796801	chr2:203796801:G:A
203796887	chr2:203796887:G:A
203796898	chr2:203796898:A:G
203796950	chr2:203796950:C:T
203797172	chr2:203797172:A:G
203797306	chr2:203797306:T:C
203797393	chr2:203797393:G:A
203797408	chr2:203797408:A:G
203797704	chr2:203797704:A:G
203798662	chr2:203798662:T:C
203799296	chr2:203799296:A:G
203799564	chr2:203799564:C:G
203799565	chr2:203799565:C:G
203799731	chr2:203799731:C:T
203799884	chr2:203799884:G:A
203800092	chr2:203800092:C:T
203800372	chr2:203800372:T:C
203800646	chr2:203800646:T:C
203800772	chr2:203800772:A:G
203800812	chr2:203800812:T:C
203800850	chr2:203800850:A:G
203800938	chr2:203800938:CA:C
203801709	chr2:203801709:C:T
203802470	chr2:203802470:A:G
203802607	chr2:203802607:CATGATAGA:C
203802683	chr2:203802683:C:T
203802747	chr2:203802747:GGA:G
203803235	chr2:203803235:A:G
203803422	chr2:203803422:A:G
203803598	chr2:203803598:G:GT
203803733	chr2:203803733:G:C
203804177	chr2:203804177:G:A
203804929	chr2:203804929:C:T
203805472	chr2:203805472:G:C
203805638	chr2:203805638:TG:T
203805812	chr2:203805812:C:T
203805976	chr2:203805976:C:T
203806673	chr2:203806673:A:G
203806706	chr2:203806706:A:G
203807125	chr2:203807125:A:G
203807141	chr2:203807141:C:A
203807398	chr2:203807398:A:G
203807401	chr2:203807401:G:C
203807459	chr2:203807459:G:A
203807992	chr2:203807992:G:A
203808086	chr2:203808086:A:G
203808345	chr2:203808345:C:A
203808480	chr2:203808480:A:G
203808704	chr2:203808704:A:G
203809203	chr2:203809203:A:G
203809915	chr2:203809915:G:A
203810006	chr2:203810006:T:C
203810939	chr2:203810939:C:T
203811082	chr2:203811082:T:A
203811188	chr2:203811188:A:G
203811450	chr2:203811450:G:A
203811515	chr2:203811515:T:C
203811568	chr2:203811568:T:C
203811688	chr2:203811688:G:A
203811709	chr2:203811709:A:G
203811836	chr2:203811836:T:C
203811999	chr2:203811999:C:T
203812563	chr2:203812563:C:T
203812693	chr2:203812693:G:A
203812696	chr2:203812696:C:G
203812884	chr2:203812884:A:G
203813084	chr2:203813084:G:A
203813532	chr2:203813532:A:C
203813598	chr2:203813598:A:G
203813633	chr2:203813633:C:A
203813694	chr2:203813694:G:A
203814308	chr2:203814308:C:T
203814457	chr2:203814457:A:T
203814467	chr2:203814467:A:T
203814891	chr2:203814891:T:C
203815412	chr2:203815412:C:T
203815793	chr2:203815793:G:A
```
