## Supplementary material for "Characterization of shared and ancestry-specific signals driving complex traits using multi-ancestry fine-mapping": susiex_nc1.cs80.cs

```
CS_ID	SNP	BP	REF_ALLELE	ALT_ALLELE	REF_FRQ	BETA	SE	-LOG10P	CS_PIP	OVRL_PIP
1	chr2:207469617:T:C	207469617	C,C	T,T	1,1	-inf,-inf	inf,inf	5.24411,0.491336	0.113997	0.113997
1	chr2:207647658:G:A	207647658	A,A	G,G	1,1	-inf,-inf	inf,inf	4.95973,0.819796	0.102731	0.102731
1	chr2:207251510:C:T	207251510	T,T	C,C	1,1	-inf,inf	inf,inf	5.23179,0.0122876	0.0710898	0.0710898
1	chr2:207629351:TC:T	207629351	T,T	TC,TC	1,1	-inf,-inf	inf,inf	4.70997,0.863911	0.0653795	0.0653795
1	chr2:207498338:C:T	207498338	T,T	C,C	1,1	-inf,-inf	inf,inf	4.4248,0.943691	0.0410798	0.0410798
1	chr2:207634788:G:A	207634788	A,A	G,G	1,1	-inf,-inf	inf,inf	4.54554,0.705603	0.0360858	0.0360858
1	chr2:207479681:A:G	207479681	G,G	A,A	1,1	-inf,-inf	inf,inf	4.60916,0.353091	0.0251942	0.0251942
1	chr2:207459058:G:A	207459058	A,A	G,G	1,1	inf,inf	inf,inf	4.65832,0.239636	0.0246323	0.0246323
1	chr2:207478136:A:G	207478136	G,G	A,A	1,1	-inf,-inf	inf,inf	4.52886,0.35404	0.0213287	0.0213287
1	chr2:207427904:G:A	207427904	A,A	G,G	1,1	inf,inf	inf,inf	4.40601,0.30465	0.0155849	0.0155849
1	chr2:207428078:A:T	207428078	T,T	A,A	1,1	inf,inf	inf,inf	4.38777,0.296264	0.0148642	0.0148642
1	chr2:207429026:A:G	207429026	G,G	A,A	1,1	inf,inf	inf,inf	4.3813,0.27584	0.0143425	0.0143425
1	chr2:207647176:A:T	207647176	T,T	A,A	1,1	-inf,-inf	inf,inf	3.98401,0.796979	0.012945	0.012945
1	chr2:207434208:G:A	207434208	A,A	G,G	1,1	inf,inf	inf,inf	4.23201,0.441382	0.0128304	0.0128304
1	chr2:207251305:C:T	207251305	T,T	C,C	1,1	-inf,inf	inf,inf	4.27317,0.357781	0.0125742	0.0125742
1	chr2:207648216:A:T	207648216	T,T	A,A	1,1	-inf,-inf	inf,inf	3.96895,0.700015	0.0107809	0.0107809
1	chr2:207433948:T:C	207433948	C,C	T,T	1,1	inf,inf	inf,inf	4.10232,0.483004	0.010362	0.010362
1	chr2:207662814:C:T	207662814	T,T	C,C	1,1	-inf,-inf	inf,inf	3.80985,0.791204	0.00894441	0.00894441
1	chr2:207636785:A:T	207636785	T,T	A,A	1,1	-inf,-inf	inf,inf	3.73423,0.867621	0.00865026	0.00865026
1	chr2:207637006:A:G	207637006	G,G	A,A	1,1	-inf,-inf	inf,inf	3.72786,0.871467	0.00859068	0.00859068
1	chr2:207637014:A:G	207637014	G,G	A,A	1,1	-inf,-inf	inf,inf	3.63239,0.927935	0.00773897	0.00773897
1	chr2:207643671:T:C	207643671	C,C	T,T	1,1	-inf,-inf	inf,inf	3.54492,1.00589	0.00735914	0.00735914
1	chr2:207638834:A:G	207638834	G,G	A,A	1,1	-inf,-inf	inf,inf	3.51543,1.00559	0.0069225	0.0069225
1	chr2:207773109:C:T	207773109	T,T	C,C	1,1	inf,-inf	inf,inf	2.61394,2.0177	0.00681002	0.00681002
1	chr2:207641672:T:C	207641672	C,C	T,T	1,1	-inf,-inf	inf,inf	3.53556,0.970855	0.00680775	0.00680775
1	chr2:207564627:T:C	207564627	C,C	T,T	1,1	-inf,-inf	inf,inf	3.29125,1.22536	0.00636901	0.00636901
1	chr2:207773155:A:G	207773155	G,G	A,A	1,1	inf,-inf	inf,inf	2.80999,1.75315	0.00618168	0.00618168
1	chr2:207638487:C:A	207638487	A,A	C,C	1,1	-inf,-inf	inf,inf	3.47125,0.975452	0.00601058	0.00601058
1	chr2:207593254:G:A	207593254	A,A	G,G	1,1	inf,-inf	inf,inf	4.0012,0.167909	0.00587625	0.00587625
1	chr2:207552675:G:A	207552675	A,A	G,G	1,1	inf,-inf	inf,inf	3.98601,0.105492	0.00544986	0.00544986
1	chr2:207613331:A:G	207613331	G,G	A,A	1,1	inf,-inf	inf,inf	3.96643,0.120918	0.00528328	0.00528328
1	chr2:207538026:T:C	207538026	C,C	T,T	1,1	-inf,-inf	inf,inf	3.44008,0.905786	0.00502377	0.00502377
1	chr2:207441365:C:T	207441365	T,T	C,C	1,1	inf,inf	inf,inf	3.85619,0.172083	0.00436666	0.00436666
1	chr2:207660224:T:A	207660224	A,A	T,T	1,1	inf,inf	inf,inf	3.55814,0.657095	0.00432283	0.00432283
1	chr2:207655319:G:A	207655319	A,A	G,G	1,1	inf,inf	inf,inf	3.63432,0.547828	0.00430737	0.00430737
1	chr2:207541168:G:A	207541168	A,A	G,G	1,1	inf,-inf	inf,inf	3.84712,0.0714942	0.00401694	0.00401694
1	chr2:207561533:G:A	207561533	A,A	G,G	1,1	-inf,-inf	inf,inf	3.1642,1.10796	0.00400963	0.00400963
1	chr2:207634576:G:A	207634576	A,A	G,G	1,1	-inf,-inf	inf,inf	3.33072,0.89526	0.00394562	0.00394562
1	chr2:207640954:T:C	207640954	C,C	T,T	1,1	-inf,-inf	inf,inf	3.3625,0.850671	0.00391655	0.00391655
1	chr2:207249906:A:C	207249906	C,C	A,A	1,1	-inf,-inf	inf,inf	3.82806,0.0801693	0.00387708	0.00387708
1	chr2:207662079:A:G	207662079	G,G	A,A	1,1	-inf,-inf	inf,inf	3.47948,0.648024	0.00362723	0.00362723
1	chr2:207666829:A:G	207666829	G,G	A,A	1,1	-inf,-inf	inf,inf	3.48894,0.634082	0.00362204	0.00362204
1	chr2:207562074:T:G	207562074	G,G	T,T	1,1	inf,-inf	inf,inf	3.7304,0.237173	0.00357182	0.00357182
1	chr2:207467719:G:T	207467719	T,T	G,G	1,1	-inf,-inf	inf,inf	3.48641,0.615055	0.00350278	0.00350278
1	chr2:207663590:A:G	207663590	G,G	A,A	1,1	-inf,-inf	inf,inf	3.43782,0.640195	0.00329085	0.00329085
1	chr2:207446561:C:T	207446561	T,T	C,C	1,1	inf,inf	inf,inf	3.72117,0.134917	0.00321143	0.00321143
1	chr2:207667284:C:T	207667284	T,T	C,C	1,1	-inf,-inf	inf,inf	3.25342,0.834156	0.0030501	0.0030501
1	chr2:207465733:T:C	207465733	C,C	T,T	1,1	-inf,-inf	inf,inf	3.47132,0.540888	0.0030496	0.0030496
1	chr2:207242105:T:C	207242105	C,C	T,T	1,1	-inf,inf	inf,inf	3.65381,0.155448	0.0028372	0.0028372
1	chr2:207443037:C:T	207443037	T,T	C,C	1,1	inf,inf	inf,inf	3.63456,0.193099	0.00281283	0.00281283
1	chr2:207446601:C:T	207446601	T,T	C,C	1,1	inf,inf	inf,inf	3.61253,0.198354	0.0027005	0.0027005
1	chr2:207484463:CTT:C	207484463	C,C	CTT,CTT	1,1	-inf,inf	inf,inf	3.52226,0.366367	0.00268577	0.00268577
1	chr2:207133161:C:T	207133161	NA,T	NA,C	NA,1	NA,inf	NA,inf	NA,2.93654	0.00229289	0.00229289
1	chr2:207661967:G:A	207661967	A,A	G,G	1,1	inf,inf	inf,inf	3.54707,0.157993	0.0022817	0.0022817
1	chr2:207666398:T:C	207666398	C,C	T,T	1,1	inf,inf	inf,inf	3.51586,0.121946	0.00208533	0.00208533
1	chr2:207676908:C:T	207676908	T,T	C,C	1,1	inf,-inf	inf,inf	2.01347,2.0182	0.00206856	0.00206856
1	chr2:207249102:C:T	207249102	T,T	C,C	1,1	-inf,inf	inf,inf	3.5064,0.0941097	0.00201148	0.00201148
1	chr2:207661521:T:C	207661521	C,C	T,T	1,1	-inf,-inf	inf,inf	3.08873,0.769542	0.00196597	0.00196597
1	chr2:207673944:T:C	207673944	NA,C	NA,T	NA,1	NA,inf	NA,inf	NA,2.85209	0.00194614	0.00194614
1	chr2:207481686:C:T	207481686	T,T	C,C	1,1	-inf,inf	inf,inf	3.33025,0.352287	0.0017802	0.0017802
1	chr2:207655738:C:T	207655738	T,T	C,C	1,1	inf,-inf	inf,inf	3.39759,0.182605	0.00171221	0.00171221
1	chr2:207480517:T:C	207480517	C,C	T,T	1,1	-inf,inf	inf,inf	3.33284,0.297749	0.00168028	0.00168028
1	chr2:207478966:T:C	207478966	C,C	T,T	1,1	-inf,inf	inf,inf	3.32493,0.310485	0.00167703	0.00167703
```
