## Supplementary material for "Characterization of shared and ancestry-specific signals driving complex traits using multi-ancestry fine-mapping": susiex_nc1.cs80.snp

```
BP	SNP	PIP(CS1)	LogBF(CS1,Pop1)	LogBF(CS1,Pop2)
207062361	chr2:207062361:T:C	4.63521e-05	0.528587	-0.831557
207062615	chr2:207062615:G:C	2.87377e-05	-1.04327e-10	-0.781028
207062716	chr2:207062716:A:T	2.22183e-05	-1.04327e-10	-1.03832
207063028	chr2:207063028:G:A	2.84617e-05	-1.04327e-10	-0.790675
207063101	chr2:207063101:A:G	5.56624e-06	-1.4398	-0.98272
207063107	chr2:207063107:A:G	4.94943e-06	-1.43863	-1.10134
207063195	chr2:207063195:G:A	5.70161e-06	-1.47776	-0.920726
207063339	chr2:207063339:T:C	1.86441e-05	0.00302683	-1.21674
207063352	chr2:207063352:A:G	1.85947e-05	-1.04327e-10	-1.21636
207063729	chr2:207063729:AC:A	2.70514e-05	-0.841497	-2.64473e-10
207064706	chr2:207064706:G:A	1.93337e-05	-1.04327e-10	-1.17739
207064948	chr2:207064948:CCG:C	1.96748e-05	-1.04327e-10	-1.1599
207065126	chr2:207065126:C:T	1.88684e-05	-1.04327e-10	-1.20175
207065436	chr2:207065436:G:A	1.8469e-05	-1.04327e-10	-1.22314
207065453	chr2:207065453:C:T	2.11643e-05	-1.04327e-10	-1.08692
207065586	chr2:207065586:T:C	3.00497e-05	0.071076	-0.807461
207065661	chr2:207065661:A:G	2.62502e-05	-1.04327e-10	-0.871561
207065820	chr2:207065820:G:A	4.03292e-06	-1.52799	-1.21676
207065963	chr2:207065963:A:T	5.03111e-06	-1.31164	-1.21195
207066072	chr2:207066072:G:A	3.51426e-05	-1.04327e-10	-0.579823
207066706	chr2:207066706:T:C	1.51066e-05	-0.327301	-1.09681
207067141	chr2:207067141:T:C	4.4203e-06	-1.4608	-1.19223
207067234	chr2:207067234:G:A	1.88782e-05	-1.04327e-10	-1.20123
207067545	chr2:207067545:C:T	6.08078e-05	-1.04327e-10	-0.0315181
207067759	chr2:207067759:A:AGAGGAAGGAGATAAGCAGGGATCTGTCTCTGAGCATTCT	1.87299e-05	-1.04327e-10	-1.20912
207067819	chr2:207067819:G:A	1.91344e-05	-1.04327e-10	-1.18775
207067953	chr2:207067953:T:C	4.25117e-06	-1.4684	-1.22364
207068176	chr2:207068176:A:G	4.04639e-06	-1.52546	-1.21595
207068408	chr2:207068408:C:A	2.00175e-05	-1.04327e-10	-1.14263
207068598	chr2:207068598:T:A	1.85388e-05	-1.04327e-10	-1.21937
207068721	chr2:207068721:A:G	4.36787e-06	-1.44131	-1.22365
207068748	chr2:207068748:A:C	1.90674e-05	-1.04327e-10	-1.19126
207069193	chr2:207069193:C:T	7.29494e-06	-1.42166	-0.730392
207069453	chr2:207069453:A:G	1.86724e-05	-1.04327e-10	-1.21219
207069476	chr2:207069476:C:T	1.11896e-05	-0.52163	-1.20262
207069543	chr2:207069543:A:G	5.44462e-06	-1.41323	-1.03138
207070385	chr2:207070385:T:A	2.728e-05	-1.04327e-10	-0.833084
207070540	chr2:207070540:T:C	2.5096e-05	-1.04327e-10	-0.916526
207071045	chr2:207071045:AGGCAGT:A	3.15438e-05	-1.04327e-10	-0.687859
207071050	chr2:207071050:G:C	1.11016e-05	-0.512115	-1.22003
207071069	chr2:207071069:A:G	1.85213e-05	-0.033916	-1.1864
207071167	chr2:207071167:A:G	2.28351e-05	-1.04327e-10	-1.01094
207071453	chr2:207071453:G:A	2.01524e-05	-1.04327e-10	-1.13592
207071670	chr2:207071670:A:G	0.000160064	2.13621	-1.19987
207071673	chr2:207071673:C:G	4.16186e-06	-1.50698	-1.2063
207071684	chr2:207071684:G:GT	4.39529e-06	-1.43771	-1.221
207071717	chr2:207071717:G:A	1.84698e-05	-1.04327e-10	-1.2231
207071813	chr2:207071813:T:A	7.67804e-06	-1.41396	-0.686908
207071817	chr2:207071817:C:T	5.21298e-06	-1.30645	-1.18163
207072075	chr2:207072075:A:G	6.69153e-06	-1.35725	-0.881147
207072187	chr2:207072187:A:G	4.83308e-05	0.879237	-1.1404
207072307	chr2:207072307:T:C	2.07962e-05	-1.04327e-10	-1.10447
207072342	chr2:207072342:G:T	4.72174e-06	-1.40113	-1.18593
207072390	chr2:207072390:C:T	5.83793e-06	-1.2736	-1.10126
207072403	chr2:207072403:G:T	1.87689e-05	-1.04327e-10	-1.20703
207072562	chr2:207072562:A:G	5.21563e-06	-1.52377	-0.963802
207072804	chr2:207072804:G:T	7.76448e-06	-1.37652	-0.713158
207073651	chr2:207073651:G:A	1.84989e-05	-1.04327e-10	-1.22153
207073722	chr2:207073722:T:C	1.38652e-05	-1.50985	-2.64473e-10
207074587	chr2:207074587:C:T	2.28884e-05	-1.04327e-10	-1.00861
207075050	chr2:207075050:C:T	5.61646e-06	-1.22116	-1.19237
207075059	chr2:207075059:A:G	2.02764e-05	-1.04327e-10	-1.12978
207075493	chr2:207075493:A:G	2.39358e-05	-1.04327e-10	-0.963861
207076274	chr2:207076274:C:T	1.87597e-05	-1.04327e-10	-1.20753
207076602	chr2:207076602:C:T	1.90645e-05	-1.04327e-10	-1.19141
207076671	chr2:207076671:T:A	2.5461e-05	-1.04327e-10	-0.902089
207077113	chr2:207077113:T:A	5.38342e-06	-1.33524	-1.12067
207077126	chr2:207077126:C:T	0.000274338	2.60628	-1.13116
207077185	chr2:207077185:A:C	4.8994e-06	-1.53238	-1.01775
207077939	chr2:207077939:G:A	2.06737e-05	-1.04327e-10	-1.11037
207078138	chr2:207078138:T:A	8.68989e-06	-0.792899	-1.18418
207079011	chr2:207079011:T:C	4.32693e-05	-1.04327e-10	-0.371793
207079050	chr2:207079050:G:A	5.72715e-06	-1.22653	-1.16749
207079088	chr2:207079088:TG:T	1.97246e-05	-1.04327e-10	-1.15737
207079310	chr2:207079310:A:G	6.33045e-05	-1.04327e-10	0.0087209
207079609	chr2:207079609:GTAGA:G	1.8489e-05	-1.04327e-10	-1.22206
207079634	chr2:207079634:G:A	2.03816e-05	-1.1246	-2.64473e-10
207081417	chr2:207081417:A:G	1.11171e-05	-0.794993	-0.935759
207081440	chr2:207081440:T:C	8.84083e-06	-0.909301	-1.05055
207081620	chr2:207081620:T:C	2.26117e-05	-1.04327e-10	-1.02077
207081998	chr2:207081998:G:T	1.85051e-05	-1.04327e-10	-1.22119
207082161	chr2:207082161:C:G	1.18593e-05	-1.03674	-0.629387
207082569	chr2:207082569:G:A	1.09293e-05	-0.527154	-1.22064
207082752	chr2:207082752:C:A	5.81997e-06	-1.52641	-0.851534
207082986	chr2:207082986:G:A	1.37289e-05	-1.51973	-2.64473e-10
207083052	chr2:207083052:C:T	1.63148e-05	-1.34717	-2.64473e-10
207083120	chr2:207083120:G:T	7.74243e-05	-1.04327e-10	0.210064
207083183	chr2:207083183:A:T	4.69588e-06	-1.47767	-1.11488
207083204	chr2:207083204:T:A	2.36377e-05	-1.04327e-10	-0.976392
207083448	chr2:207083448:T:C	0.000116009	1.79884	-1.18441
207083610	chr2:207083610:T:C	1.90997e-05	-1.18956	-2.64473e-10
207083920	chr2:207083920:G:C	3.00741e-05	-1.04327e-10	-0.73557
207084044	chr2:207084044:C:T	7.49548e-06	-1.07783	-1.0471
207084133	chr2:207084133:G:A	4.21283e-06	-1.50556	-1.19554
207084178	chr2:207084178:C:T	4.56255e-05	-0.318769	-2.64473e-10
207084194	chr2:207084194:T:C	2.18377e-05	-1.04327e-10	-1.0556
207084196	chr2:207084196:T:C	1.83388e-05	-1.23022	-2.64473e-10
207084358	chr2:207084358:G:A	0.00012353	1.89714	-1.21989
207084643	chr2:207084643:T:C	2.79134e-05	-1.04327e-10	-0.81013
207084911	chr2:207084911:C:T	2.20767e-05	-1.04327e-10	-1.04471
207085214	chr2:207085214:GGAT:G	1.87014e-05	-1.04327e-10	-1.21064
207085508	chr2:207085508:AGGG:A	1.86256e-05	-1.04327e-10	-1.2147
207085690	chr2:207085690:C:T	1.92124e-05	-1.04327e-10	-1.18368
207085734	chr2:207085734:G:C	2.11728e-05	-1.04327e-10	-1.08652
207086240	chr2:207086240:C:T	2.14372e-05	-1.04327e-10	-1.07411
207086265	chr2:207086265:G:A	8.65877e-06	-0.850713	-1.12995
207086423	chr2:207086423:C:T	2.39502e-05	-1.04327e-10	-0.963261
207086622	chr2:207086622:C:T	8.99547e-06	-0.858568	-1.08395
207086689	chr2:207086689:G:A	1.80867e-05	-1.24406	-2.64473e-10
207086964	chr2:207086964:A:T	1.96067e-05	-1.04327e-10	-1.16337
207087406	chr2:207087406:T:C	1.91853e-05	-1.04327e-10	-1.18509
207087706	chr2:207087706:T:C	4.915e-05	-1.04327e-10	-0.24436
207088517	chr2:207088517:G:A	2.1569e-05	-1.04327e-10	-1.06798
207088806	chr2:207088806:C:T	5.30578e-06	-1.296	-1.17444
207089165	chr2:207089165:T:C	0.000146167	2.02682	-1.18131
207089701	chr2:207089701:CTGTG:C	2.18152e-05	-1.04327e-10	-1.05663
207089860	chr2:207089860:G:A	7.41211e-06	-0.975484	-1.16064
207089933	chr2:207089933:T:C	1.98187e-05	-1.04327e-10	-1.15261
207090643	chr2:207090643:GT:G	9.12127e-06	-0.863566	-1.06506
207090753	chr2:207090753:G:A	6.14784e-05	0.349284	-0.369834
207090912	chr2:207090912:A:T	1.84714e-05	-1.04327e-10	-1.22301
207090955	chr2:207090955:C:T	8.32434e-06	-0.887592	-1.13246
207091126	chr2:207091126:T:C	1.84858e-05	-1.04327e-10	-1.22224
207091384	chr2:207091384:T:C	5.28537e-05	0.549012	-0.72072
207091521	chr2:207091521:C:A	2.08048e-05	-1.04327e-10	-1.10405
207091630	chr2:207091630:C:T	1.87264e-05	-1.04327e-10	-1.2093
207091747	chr2:207091747:C:T	5.42523e-06	-1.22506	-1.22311
207091848	chr2:207091848:C:T	1.84599e-05	-1.04327e-10	-1.22364
207092210	chr2:207092210:G:A	6.49975e-05	-1.04327e-10	0.0351132
207092243	chr2:207092243:G:A	1.6945e-05	-1.30927	-2.64473e-10
207092513	chr2:207092513:G:C	2.16468e-05	-0.738099	-0.32628
207092627	chr2:207092627:A:G	4.86803e-06	-1.4201	-1.13645
207093096	chr2:207093096:T:C	1.06669e-05	-1.4937	-0.278388
207093258	chr2:207093258:A:G	2.11997e-05	-1.04327e-10	-1.08525
207093418	chr2:207093418:C:T	8.77803e-06	-0.936446	-1.03054
207093481	chr2:207093481:C:T	2.06952e-05	-1.04327e-10	-1.10934
207093581	chr2:207093581:G:T	1.9275e-05	-1.04327e-10	-1.18043
207093629	chr2:207093629:C:A	8.55855e-06	-0.858562	-1.13374
207094073	chr2:207094073:T:C	2.66744e-05	-0.1938	-0.661733
207094364	chr2:207094364:T:A	1.70135e-05	-1.30523	-2.64473e-10
207095251	chr2:207095251:T:C	1.86647e-05	-1.04327e-10	-1.2126
207095291	chr2:207095291:G:A	4.28372e-05	-1.04327e-10	-0.381829
207095349	chr2:207095349:G:A	3.05985e-05	-1.04327e-10	-0.718284
207095355	chr2:207095355:G:A	1.66209e-05	-0.794774	-0.5338
207095915	chr2:207095915:TTAAC:T	1.85933e-05	-1.04327e-10	-1.21643
207096272	chr2:207096272:C:T	5.20863e-06	-1.42461	-1.06431
207096712	chr2:207096712:G:C	8.983e-06	-0.840108	-1.10379
207096976	chr2:207096976:G:T	2.10315e-05	-1.04327e-10	-1.09321
207097749	chr2:207097749:A:G	1.84889e-05	-1.04327e-10	-1.22207
207098283	chr2:207098283:A:G	4.98471e-06	-1.42786	-1.105
207098508	chr2:207098508:G:A	2.19207e-05	-1.04327e-10	-1.0518
207098573	chr2:207098573:A:G	1.68342e-05	-0.763488	-0.552338
207098599	chr2:207098599:T:A	1.35183e-05	-1.53519	-2.64473e-10
207099155	chr2:207099155:T:C	4.49294e-06	-1.41757	-1.21916
207099273	chr2:207099273:G:C	3.97237e-05	-1.04327e-10	-0.457287
207099449	chr2:207099449:C:T	1.84671e-05	-1.04327e-10	-1.22325
207099897	chr2:207099897:T:C	7.21626e-05	-1.04327e-10	0.139686
207099945	chr2:207099945:T:C	1.70889e-05	-1.30081	-2.64473e-10
207099972	chr2:207099972:A:T	5.17926e-06	-1.42857	-1.06601
207100002	chr2:207100002:C:T	1.81717e-05	-1.23937	-2.64473e-10
207100124	chr2:207100124:G:A	1.70076e-05	-1.30558	-2.64473e-10
207100459	chr2:207100459:G:A	1.87515e-05	-1.04327e-10	-1.20796
207100539	chr2:207100539:A:G	5.22909e-05	0.909102	-1.09151
207100657	chr2:207100657:T:C	2.16459e-05	-1.04327e-10	-1.06442
207100795	chr2:207100795:G:T	2.27538e-05	-1.04327e-10	-1.0145
207101070	chr2:207101070:C:T	3.8547e-05	-0.0947992	-0.392559
207101075	chr2:207101075:A:G	5.37543e-06	-1.38609	-1.07131
207101078	chr2:207101078:T:C	3.37607e-05	-0.619938	-2.64473e-10
207101188	chr2:207101188:G:C	5.8004e-06	-1.39355	-0.987761
207101283	chr2:207101283:G:A	2.05063e-05	-1.04327e-10	-1.11851
207102064	chr2:207102064:A:G	2.63468e-05	-0.867891	-2.64473e-10
207102541	chr2:207102541:A:G	2.00373e-05	-1.04327e-10	-1.14164
207102592	chr2:207102592:T:C	2.18365e-05	-1.04327e-10	-1.05566
207102796	chr2:207102796:T:C	1.92865e-05	-1.04327e-10	-1.17983
207102850	chr2:207102850:G:C	1.9129e-05	-1.18803	-2.64473e-10
207102959	chr2:207102959:C:T	5.26887e-06	-1.3968	-1.08062
207102989	chr2:207102989:C:T	2.0785e-05	-1.04327e-10	-1.105
207103340	chr2:207103340:G:A	7.15945e-05	-1.04327e-10	0.131781
207103445	chr2:207103445:A:G	1.18386e-05	-0.473053	-1.19481
207103494	chr2:207103494:T:C	2.38418e-05	-0.305101	-0.662697
207104289	chr2:207104289:A:C	2.04613e-05	-1.04327e-10	-1.1207
207104302	chr2:207104302:C:T	3.03236e-05	-1.04327e-10	-0.72731
207104382	chr2:207104382:C:T	1.90089e-05	-1.04327e-10	-1.19433
207104486	chr2:207104486:C:A	2.40292e-05	-1.04327e-10	-0.959966
207104535	chr2:207104535:C:T	1.8966e-05	-1.04327e-10	-1.19659
207104675	chr2:207104675:A:G	1.35514e-05	-1.53274	-2.64473e-10
207104762	chr2:207104762:C:T	4.14592e-05	-0.247852	-0.166675
207105128	chr2:207105128:G:A	2.01431e-05	-1.04327e-10	-1.13637
207105763	chr2:207105763:T:C	1.82161e-05	-0.285884	-0.951047
207106204	chr2:207106204:T:C	2.10046e-05	-1.04327e-10	-1.0945
207106359	chr2:207106359:T:C	2.27898e-05	-1.04327e-10	-1.01292
207106386	chr2:207106386:T:A	2.23882e-05	-1.04327e-10	-1.0307
207106474	chr2:207106474:G:A	2.23879e-05	-1.04327e-10	-1.03071
207106807	chr2:207106807:C:T	2.29924e-05	-1.00407	-2.64473e-10
207106950	chr2:207106950:T:G	2.12956e-05	-1.04327e-10	-1.08074
207107049	chr2:207107049:C:T	4.21097e-06	-1.53233	-1.16921
207107488	chr2:207107488:G:A	2.22324e-05	-0.36131	-0.676374
207107736	chr2:207107736:G:A	6.18611e-06	-1.53607	-0.780859
207107946	chr2:207107946:G:A	8.08718e-06	-1.48747	-0.561483
207108357	chr2:207108357:A:C	2.54091e-05	-1.04327e-10	-0.904127
207108373	chr2:207108373:C:T	2.0935e-05	-0.606162	-0.491653
207108805	chr2:207108805:C:T	6.42059e-06	-1.53563	-0.744101
207108878	chr2:207108878:T:G	1.92842e-05	-0.608143	-0.571806
207108967	chr2:207108967:T:C	5.8091e-06	-1.16885	-1.21096
207108987	chr2:207108987:C:T	2.2278e-05	-1.04327e-10	-1.03564
207109091	chr2:207109091:T:C	1.35883e-05	-1.53003	-2.64473e-10
207109532	chr2:207109532:T:C	2.21904e-05	-1.04327e-10	-1.03958
207110078	chr2:207110078:T:C	1.84933e-05	-1.04327e-10	-1.22183
207110094	chr2:207110094:C:T	8.69201e-06	-0.775401	-1.20143
207110151	chr2:207110151:A:G	2.20144e-05	-0.268456	-0.779083
207110305	chr2:207110305:G:A	2.36169e-05	-0.29729	-0.679982
207110482	chr2:207110482:T:C	6.2724e-06	-1.53295	-0.770126
207110487	chr2:207110487:T:C	1.5924e-05	-0.467964	-0.903447
207110529	chr2:207110529:C:G	6.41695e-06	-1.53439	-0.745899
207110804	chr2:207110804:G:A	2.02921e-05	-1.04327e-10	-1.129
207110853	chr2:207110853:C:T	2.23271e-05	-0.284751	-0.748683
207110867	chr2:207110867:A:T	1.38184e-05	-0.455682	-1.05755
207111053	chr2:207111053:C:G	6.28747e-06	-1.53475	-0.765925
207111230	chr2:207111230:G:A	1.95605e-05	-0.366063	-0.799662
207111327	chr2:207111327:G:C	2.00401e-05	-0.351256	-0.790243
207111397	chr2:207111397:G:A	2.09377e-05	-1.04327e-10	-1.09769
207111679	chr2:207111679:G:A	2.09377e-05	-1.04327e-10	-1.09769
207111707	chr2:207111707:T:C	1.88307e-05	-1.04327e-10	-1.20375
207112031	chr2:207112031:C:T	1.89936e-05	-1.04327e-10	-1.19513
207112529	chr2:207112529:A:T	5.19737e-05	0.239131	-0.42763
207112755	chr2:207112755:C:T	1.13717e-05	-1.31422	-0.393884
207112806	chr2:207112806:T:C	6.67304e-06	-1.53371	-0.707451
207112909	chr2:207112909:T:C	1.85194e-05	-0.697923	-0.522494
207113494	chr2:207113494:T:C	6.58891e-05	0.90527	-0.856534
207114185	chr2:207114185:C:T	1.88289e-05	-1.04327e-10	-1.20385
207114701	chr2:207114701:C:G	1.88565e-05	-1.04327e-10	-1.20238
207114926	chr2:207114926:C:T	1.3799e-05	-1.51464	-2.64473e-10
207114992	chr2:207114992:G:A	8.5238e-06	-1.16878	-0.827596
207115577	chr2:207115577:G:A	1.88788e-05	-1.04327e-10	-1.2012
207115615	chr2:207115615:A:G	5.98781e-06	-1.12589	-1.22362
207115750	chr2:207115750:A:ACCT	2.00872e-05	-1.19762	0.0584657
207116120	chr2:207116120:G:A	4.90967e-05	0.471401	-0.716846
207116260	chr2:207116260:C:T	5.40442e-06	-1.52859	-0.923427
207116534	chr2:207116534:C:T	1.1574e-05	-0.806563	-0.88391
207116628	chr2:207116628:T:TA	1.84771e-05	-1.04327e-10	-1.22271
207116876	chr2:207116876:C:T	1.85184e-05	-1.04327e-10	-1.22047
207117057	chr2:207117057:T:C	2.81301e-05	-0.217043	-0.585353
207117861	chr2:207117861:C:A	4.29956e-06	-1.45816	-1.22257
207118081	chr2:207118081:G:A	2.035e-05	-1.04327e-10	-1.12615
207118285	chr2:207118285:T:C	5.92975e-05	-1.04327e-10	-0.0566694
207118421	chr2:207118421:C:T	1.43221e-05	-1.47743	-2.64473e-10
207118452	chr2:207118452:C:T	0.000129639	-1.04327e-10	0.725516
207118472	chr2:207118472:A:G	4.21983e-06	-1.5353	-1.16415
207118753	chr2:207118753:T:C	2.15026e-05	0.15206	-1.22312
207119081	chr2:207119081:A:G	1.073e-05	-1.34655	-0.419644
207119380	chr2:207119380:G:A	1.4498e-05	-0.241839	-1.22338
207119472	chr2:207119472:T:C	5.82152e-05	-1.04327e-10	-0.0750904
207119491	chr2:207119491:T:C	1.47862e-05	-0.221875	-1.22367
207119705	chr2:207119705:T:A	5.37185e-05	-1.04327e-10	-0.155479
207119914	chr2:207119914:G:A	1.92795e-05	-1.04327e-10	-1.18019
207119927	chr2:207119927:C:T	1.25966e-05	-0.922278	-0.683534
207120106	chr2:207120106:C:CT	3.20201e-05	-1.04327e-10	-0.672872
207120740	chr2:207120740:C:A	2.64751e-05	0.353723	-1.21675
207120762	chr2:207120762:C:T	7.41745e-05	-1.04327e-10	0.167185
207121339	chr2:207121339:T:A	1.38431e-05	-0.883038	-0.628411
207121385	chr2:207121385:C:T	3.16139e-05	0.52819	-1.21383
207121989	chr2:207121989:C:T	2.56517e-05	0.297847	-1.19247
207122449	chr2:207122449:T:C	2.247e-05	-1.04327e-10	-1.02705
207122679	chr2:207122679:C:T	2.55636e-05	0.323055	-1.22112
207123015	chr2:207123015:C:T	1.7644e-05	-0.635278	-0.633564
207123328	chr2:207123328:A:T	5.44741e-05	-1.04327e-10	-0.141511
207123359	chr2:207123359:A:G	1.91719e-05	-1.04327e-10	-1.18579
207123380	chr2:207123380:A:C	0.000780301	-1.04327e-10	2.52044
207123503	chr2:207123503:T:C	1.85076e-05	-1.04327e-10	-1.22106
207123515	chr2:207123515:C:T	3.35897e-05	-1.04327e-10	-0.625016
207123656	chr2:207123656:G:C	1.94208e-05	-1.04327e-10	-1.17289
207123889	chr2:207123889:C:T	3.09353e-05	-1.04327e-10	-0.707338
207124506	chr2:207124506:G:T	7.15604e-06	-1.00168	-1.1696
207124606	chr2:207124606:C:T	3.20034e-05	-1.04327e-10	-0.673394
207124821	chr2:207124821:A:C	0.00014412	-0.860782	1.69219
207124832	chr2:207124832:C:T	1.87179e-05	-1.04327e-10	-1.20976
207124856	chr2:207124856:A:C	2.42648e-05	-1.04327e-10	-0.950211
207124874	chr2:207124874:G:GCT	1.87185e-05	-1.04327e-10	-1.20972
207124935	chr2:207124935:C:CAGCA	1.88267e-05	-1.04327e-10	-1.20396
207125114	chr2:207125114:T:C	0.000261904	1.21199	0.21675
207125314	chr2:207125314:A:C	4.11133e-06	-1.5313	-1.19419
207125524	chr2:207125524:T:C	1.37271e-05	-1.51986	-2.64473e-10
207125623	chr2:207125623:A:T	3.02283e-05	-0.730458	-2.64473e-10
207126069	chr2:207126069:C:T	0.000131152	-1.08517	1.82229
207126097	chr2:207126097:A:T	5.3296e-05	-1.04327e-10	-0.163375
207126252	chr2:207126252:G:A	5.35064e-05	-1.04327e-10	-0.159434
207126403	chr2:207126403:T:G	1.8463e-05	-1.04327e-10	-1.22347
207126619	chr2:207126619:C:T	4.90509e-06	-1.53073	-1.01823
207126660	chr2:207126660:G:A	1.23078e-05	-0.882255	-0.746752
207126730	chr2:207126730:G:C	6.83389e-05	-1.04327e-10	0.0852428
207126939	chr2:207126939:T:C	1.37242e-05	-1.52007	-2.64473e-10
207127115	chr2:207127115:C:T	0.00017842	0.155208	0.889693
207127124	chr2:207127124:C:T	3.69785e-05	0.300607	-0.829507
207127126	chr2:207127126:CAT:C	0.000395571	1.8411	-2.64473e-10
207127252	chr2:207127252:T:C	0.000165854	0.971871	-2.64473e-10
207127253	chr2:207127253:TGAA:T	6.56944e-05	0.545614	-0.499836
207127274	chr2:207127274:C:T	1.21095e-05	-0.905024	-0.740218
207127431	chr2:207127431:G:A	1.17858e-05	-0.919225	-0.753114
207127440	chr2:207127440:T:C	6.72158e-05	0.568043	-0.499372
207127555	chr2:207127555:T:C	5.48157e-05	-1.04327e-10	-0.13526
207127609	chr2:207127609:A:G	4.09394e-06	-1.52205	-1.20768
207127712	chr2:207127712:G:A	1.96918e-05	-1.15903	-2.64473e-10
207127731	chr2:207127731:T:C	7.37957e-05	-1.04327e-10	0.162064
207127870	chr2:207127870:T:C	1.9021e-05	-1.04327e-10	-1.19369
207127902	chr2:207127902:T:G	0.000396279	1.84288	-2.64473e-10
207127998	chr2:207127998:A:C	0.000744291	-1.04327e-10	2.4732
207128030	chr2:207128030:G:A	2.36423e-05	-1.04327e-10	-0.976199
207128113	chr2:207128113:G:A	1.42616e-05	-1.48167	-2.64473e-10
207128469	chr2:207128469:C:T	3.58769e-05	-1.04327e-10	-0.559143
207128488	chr2:207128488:C:G	1.86305e-05	-1.04327e-10	-1.21443
207128500	chr2:207128500:A:G	1.86061e-05	-1.04327e-10	-1.21575
207128564	chr2:207128564:T:C	2.52843e-05	0.194274	-1.10333
207128961	chr2:207128961:TTTAGA:T	2.00702e-05	-1.04327e-10	-1.14
207129026	chr2:207129026:C:T	2.2598e-05	-1.04327e-10	-1.02138
207129430	chr2:207129430:G:C	3.82617e-05	0.683979	-1.17876
207129544	chr2:207129544:T:C	7.79001e-05	-1.04327e-10	0.216191
207129667	chr2:207129667:T:C	2.19614e-05	0.171743	-1.22169
207129808	chr2:207129808:T:C	4.87026e-06	-1.4606	-1.09549
207129855	chr2:207129855:A:C	1.92668e-05	-1.04327e-10	-1.18085
207130060	chr2:207130060:A:G	3.04648e-05	-1.04327e-10	-0.722665
207130112	chr2:207130112:T:C	2.69381e-05	-1.04327e-10	-0.845695
207130392	chr2:207130392:T:C	0.000117841	0.73418	-0.104081
207130873	chr2:207130873:A:G	2.59097e-05	-1.04327e-10	-0.884617
207131518	chr2:207131518:C:T	2.31644e-05	-1.04327e-10	-0.996619
207131723	chr2:207131723:T:C	9.34679e-05	1.51917	-1.12078
207132168	chr2:207132168:A:T	4.66665e-05	-0.288941	-0.00726958
207132318	chr2:207132318:A:G	2.14175e-05	-1.04327e-10	-1.07503
207132441	chr2:207132441:A:G	5.07442e-05	-0.212438	-2.64473e-10
207132503	chr2:207132503:C:T	4.54192e-06	-1.51684	-1.10905
207132530	chr2:207132530:T:C	1.92885e-05	-1.04327e-10	-1.17972
207132973	chr2:207132973:G:A	4.48578e-05	0.699325	-1.03506
207133161	chr2:207133161:C:T	0.00229289	-1.04327e-10	3.59833
207133220	chr2:207133220:G:A	2.31933e-05	-1.04327e-10	-0.995375
207133319	chr2:207133319:C:T	1.44887e-05	-1.46586	-2.64473e-10
207133749	chr2:207133749:G:A	5.25016e-06	-1.36599	-1.11498
207134297	chr2:207134297:G:C	7.12351e-06	-0.968764	-1.20707
207134385	chr2:207134385:T:C	2.97843e-05	-1.04327e-10	-0.745254
207134847	chr2:207134847:T:C	6.41439e-06	-1.46187	-0.818819
207134858	chr2:207134858:T:C	9.68797e-06	-0.644806	-1.22354
207134906	chr2:207134906:C:T	2.82473e-05	0.00471174	-0.80295
207134982	chr2:207134982:A:T	2.04104e-05	-1.04327e-10	-1.12319
207134989	chr2:207134989:G:A	8.12353e-06	-1.26821	-0.776259
207135555	chr2:207135555:C:A	0.000275686	1.48003	-2.64473e-10
207135702	chr2:207135702:A:G	2.06988e-05	-1.04327e-10	-1.10916
207136098	chr2:207136098:G:A	7.21316e-06	-0.948385	-1.21494
207136360	chr2:207136360:T:C	6.38418e-06	-1.48421	-0.801202
207136544	chr2:207136544:T:G	7.36271e-06	-0.937732	-1.20508
207136652	chr2:207136652:A:G	1.05134e-05	-0.589806	-1.19678
207137369	chr2:207137369:A:G	1.87521e-05	-1.04327e-10	-1.20793
207137504	chr2:207137504:C:T	0.000196143	1.13961	-2.64473e-10
207137691	chr2:207137691:A:G	3.0987e-05	-1.04327e-10	-0.705668
207137970	chr2:207137970:A:G	3.62433e-05	-1.04327e-10	-0.548982
207137995	chr2:207137995:G:A	1.84594e-05	-1.04327e-10	-1.22366
207138246	chr2:207138246:G:A	2.144e-05	-1.04327e-10	-1.07398
207139087	chr2:207139087:G:C	3.36236e-05	-1.04327e-10	-0.624008
207139432	chr2:207139432:C:T	1.87281e-05	-1.04327e-10	-1.20921
207139896	chr2:207139896:C:T	1.00674e-05	-1.39897	-0.430968
207140019	chr2:207140019:G:C	3.35287e-05	-1.04327e-10	-0.626835
207140405	chr2:207140405:T:C	1.84658e-05	-1.04327e-10	-1.22331
207140766	chr2:207140766:G:A	2.14384e-05	-1.04327e-10	-1.07405
207140778	chr2:207140778:G:A	1.35311e-05	-1.53425	-2.64473e-10
207140977	chr2:207140977:C:T	1.84685e-05	-1.04327e-10	-1.22317
207141270	chr2:207141270:G:C	0.000552681	3.39169	-1.21615
207141905	chr2:207141905:GGA:AGA	2.01848e-05	-1.04327e-10	-1.13431
207142096	chr2:207142096:A:T	1.0334e-05	-1.18592	-0.617882
207142367	chr2:207142367:T:C	2.03897e-05	-1.04327e-10	-1.12421
207142779	chr2:207142779:A:G	1.0654e-05	-1.17222	-0.601085
207143042	chr2:207143042:G:T	2.59173e-05	-1.04327e-10	-0.884327
207143125	chr2:207143125:A:G	3.10759e-05	-1.04327e-10	-0.702804
207143609	chr2:207143609:C:A	1.8783e-05	-1.04327e-10	-1.20628
207143636	chr2:207143636:G:A	8.68916e-05	0.325425	-2.64473e-10
207144080	chr2:207144080:CT:C	5.66337e-06	-1.44423	-0.960991
207144164	chr2:207144164:GGGA:G	0.0001927	1.1219	-2.64473e-10
207144564	chr2:207144564:T:C	0.000107291	-1.04327e-10	0.536306
207144812	chr2:207144812:C:T	0.000288497	2.64472	-1.11927
207145195	chr2:207145195:A:G	6.41946e-06	-1.53422	-0.745686
207145386	chr2:207145386:C:T	5.29121e-05	-0.170603	-2.64473e-10
207145814	chr2:207145814:GCA:G	0.000490344	3.2483	-1.19243
207146381	chr2:207146381:C:T	5.99131e-06	-1.48459	-0.86434
207146827	chr2:207146827:C:G	2.98151e-05	-1.04327e-10	-0.74422
207147330	chr2:207147330:T:C	1.84596e-05	-1.04327e-10	-1.22365
207147504	chr2:207147504:T:C	0.000107891	-1.04327e-10	0.54189
207147785	chr2:207147785:G:A	1.27269e-05	-0.37448	-1.22104
207148034	chr2:207148034:T:A	0.000123378	-0.0414335	0.717448
207148831	chr2:207148831:C:A	4.85324e-06	-1.53178	-1.02781
207149072	chr2:207149072:G:A	1.86024e-05	-1.04327e-10	-1.21595
207149177	chr2:207149177:T:C	1.84601e-05	-1.04327e-10	-1.22363
207149499	chr2:207149499:C:T	0.000220075	1.25473	-2.64473e-10
207149586	chr2:207149586:T:C	0.000294181	1.54496	-2.64473e-10
207149754	chr2:207149754:G:A	1.09226e-05	-0.624678	-1.12373
207149998	chr2:207149998:T:C	0.000111667	-1.04327e-10	0.576286
207150174	chr2:207150174:T:C	4.01992e-06	-1.52748	-1.22049
207151087	chr2:207151087:G:A	1.8476e-05	-1.04327e-10	-1.22276
207151200	chr2:207151200:G:A	0.00030959	2.80275	-1.20673
207151273	chr2:207151273:T:C	1.9535e-05	-1.04327e-10	-1.16703
207151444	chr2:207151444:G:A	2.18411e-05	-1.45098	0.395537
207151950	chr2:207151950:C:T	3.21115e-05	-0.670021	-2.64473e-10
207152210	chr2:207152210:A:G	3.37421e-05	-1.04327e-10	-0.620489
207152309	chr2:207152309:A:G	5.28732e-05	0.648158	-0.819497
207152432	chr2:207152432:T:A	2.23177e-05	-1.04327e-10	-1.03386
207152448	chr2:207152448:T:G	5.72405e-05	-1.04327e-10	-0.0919747
207152616	chr2:207152616:A:G	2.92162e-05	-1.04327e-10	-0.764511
207153257	chr2:207153257:A:G	0.000301587	-1.04327e-10	1.56982
207153497	chr2:207153497:C:T	1.42197e-05	-1.48461	-2.64473e-10
207153584	chr2:207153584:T:G	4.8226e-06	-1.36634	-1.19959
207153810	chr2:207153810:C:T	0.000187255	2.2291	-1.13586
207153819	chr2:207153819:G:A	5.6174e-06	-1.23331	-1.18005
207153993	chr2:207153993:G:A	5.24797e-06	-1.28695	-1.19445
207154420	chr2:207154420:A:C	2.9491e-05	-0.755152	-2.64473e-10
207154540	chr2:207154540:T:C	0.000294444	2.61082	-1.06497
207154562	chr2:207154562:T:C	3.73107e-05	-0.519955	-2.64473e-10
207154672	chr2:207154672:G:A	3.49893e-05	-1.04327e-10	-0.584193
207155005	chr2:207155005:C:T	9.67717e-05	-1.04327e-10	0.433118
207155298	chr2:207155298:AG:A	3.8182e-05	-0.496872	-2.64473e-10
207155345	chr2:207155345:A:G	2.32871e-05	-1.04327e-10	-0.991335
207155540	chr2:207155540:A:G	5.03368e-06	-1.29985	-1.22324
207155906	chr2:207155906:G:A	0.000185131	2.23538	-1.15355
207156019	chr2:207156019:G:A	0.000124517	-1.04327e-10	0.685205
207156217	chr2:207156217:G:A	0.000165694	2.14602	-1.17512
207156815	chr2:207156815:C:T	2.81142e-05	-1.04327e-10	-0.80296
207157091	chr2:207157091:G:A	3.88209e-05	-1.04327e-10	-0.480279
207157103	chr2:207157103:T:C	4.70196e-05	-1.04327e-10	-0.288672
207157161	chr2:207157161:G:A	2.98849e-05	-1.04327e-10	-0.741884
207157429	chr2:207157429:GA:G	2.78821e-05	0.199903	-1.01115
207157577	chr2:207157577:T:C	1.93229e-05	-1.17795	-2.64473e-10
207157924	chr2:207157924:GGAA:G	0.000560354	2.18933	-2.64473e-10
207158218	chr2:207158218:G:C	3.07251e-05	-0.328819	-0.385338
207158453	chr2:207158453:G:C	2.43207e-05	-1.04327e-10	-0.947906
207158605	chr2:207158605:T:G	1.99477e-05	-1.04327e-10	-1.14612
207158883	chr2:207158883:G:C	3.00679e-05	0.190493	-0.926271
207159244	chr2:207159244:T:C	0.000188055	1.95384	-0.856345
207159346	chr2:207159346:T:C	3.39837e-05	-1.04327e-10	-0.613357
207159507	chr2:207159507:C:G	1.86637e-05	-1.04327e-10	-1.21266
207159552	chr2:207159552:C:A	1.8664e-05	-1.04327e-10	-1.21264
207159721	chr2:207159721:G:A	1.42742e-05	-1.48078	-2.64473e-10
207160330	chr2:207160330:T:C	0.000210095	2.43184	-1.22351
207160525	chr2:207160525:G:A	1.92629e-05	-1.18106	-2.64473e-10
207160596	chr2:207160596:T:G	1.47088e-05	-1.45079	-2.64473e-10
207161496	chr2:207161496:A:C	5.59198e-05	-0.115318	-2.64473e-10
207161548	chr2:207161548:A:G	3.01091e-05	-1.04327e-10	-0.73441
207162067	chr2:207162067:C:T	2.43756e-05	-1.04327e-10	-0.945653
207162189	chr2:207162189:T:C	0.000254764	2.47766	-1.07656
207162350	chr2:207162350:T:C	5.25331e-06	-1.49618	-0.984197
207163051	chr2:207163051:T:C	1.03694e-05	-0.690555	-1.10982
207163362	chr2:207163362:T:C	1.4335e-05	-1.17725	-0.299286
207163524	chr2:207163524:G:A	9.89643e-05	-1.04327e-10	0.455523
207164290	chr2:207164290:A:C	7.2021e-06	-1.00426	-1.1606
207164786	chr2:207164786:C:G	0.000184297	2.25525	-1.17794
207165697	chr2:207165697:T:C	1.86347e-05	-1.04327e-10	-1.21421
207166591	chr2:207166591:G:T	9.17861e-05	1.47078	-1.09056
207166747	chr2:207166747:C:T	1.1036e-05	-0.533052	-1.20502
207167000	chr2:207167000:G:C	8.12697e-05	-1.04327e-10	0.258538
207167268	chr2:207167268:T:A	5.73988e-05	-1.04327e-10	-0.0892136
207168118	chr2:207168118:G:C	1.86358e-05	-1.04327e-10	-1.21415
207168625	chr2:207168625:G:T	9.52947e-05	1.63853	-1.22079
207168700	chr2:207168700:G:A	3.02815e-05	-1.04327e-10	-0.728699
207168952	chr2:207168952:G:A	4.63996e-05	0.859719	-1.16166
207169429	chr2:207169429:C:CA	4.54412e-05	-0.322817	-2.64473e-10
207170293	chr2:207170293:T:C	3.50695e-05	-1.04327e-10	-0.581905
207170626	chr2:207170626:A:G	3.61215e-05	-1.04327e-10	-0.552347
207172096	chr2:207172096:A:C	4.81512e-05	0.944984	-1.20987
207172262	chr2:207172262:G:A	4.41999e-05	0.81988	-1.17039
207172533	chr2:207172533:G:A	1.50788e-05	-1.39369	-0.0322555
207173073	chr2:207173073:C:G	5.51433e-05	1.0079	-1.1372
207173176	chr2:207173176:T:C	5.2975e-05	0.986625	-1.15604
207173606	chr2:207173606:C:T	3.87187e-05	-1.04327e-10	-0.482912
207173813	chr2:207173813:A:C	6.56166e-06	-1.28657	-0.971426
207173994	chr2:207173994:A:C	3.0306e-05	-1.04327e-10	-0.72789
207174899	chr2:207174899:C:T	5.16032e-06	-1.34632	-1.15192
207175046	chr2:207175046:TA:T	0.000126254	1.75453	-1.05547
207175083	chr2:207175083:G:A	2.72553e-05	-0.833988	-2.64473e-10
207175126	chr2:207175126:C:T	2.05463e-05	-1.04327e-10	-1.11655
207176039	chr2:207176039:C:T	2.26624e-05	-1.51943	0.500903
207176515	chr2:207176515:A:G	0.000592596	-1.04327e-10	2.24528
207176675	chr2:207176675:A:G	8.10798e-05	1.45694	-1.20074
207177088	chr2:207177088:G:A	8.52172e-05	-1.04327e-10	0.305966
207177251	chr2:207177251:T:C	0.00020641	1.19063	-2.64473e-10
207177868	chr2:207177868:C:T	2.0004e-05	-1.04327e-10	-1.14331
207178025	chr2:207178025:C:T	4.15523e-06	-1.49231	-1.22256
207178298	chr2:207178298:C:T	0.000149958	0.871117	-2.64473e-10
207178688	chr2:207178688:C:T	1.00332e-05	-1.06927	-0.764066
207179186	chr2:207179186:G:A	1.8792e-05	-1.04327e-10	-1.20581
207179189	chr2:207179189:T:C	4.255e-05	0.727101	-1.11566
207179354	chr2:207179354:G:A	2.77068e-05	-1.04327e-10	-0.817557
207179678	chr2:207179678:G:C	2.81227e-05	-1.04327e-10	-0.802659
207179690	chr2:207179690:C:T	4.13922e-05	-0.416143	-2.64473e-10
207179893	chr2:207179893:AT:A	1.66895e-05	-0.158197	-1.16626
207180096	chr2:207180096:T:C	2.91447e-05	-1.04327e-10	-0.766962
207180523	chr2:207180523:G:A	6.46521e-06	-1.10897	-1.16383
207180565	chr2:207180565:AC:A	1.3651e-05	-1.52543	-2.64473e-10
207181350	chr2:207181350:C:A	1.84607e-05	-1.04327e-10	-1.22359
207181387	chr2:207181387:C:A	2.34573e-05	-1.04327e-10	-0.984055
207181537	chr2:207181537:G:A	2.2079e-05	0.118804	-1.16341
207181588	chr2:207181588:G:A	3.80501e-05	0.645482	-1.14581
207181715	chr2:207181715:G:A	1.85832e-05	0.00496359	-1.22194
207181827	chr2:207181827:C:T	4.57681e-06	-1.40705	-1.21119
207181833	chr2:207181833:T:C	1.83737e-05	-0.0101685	-1.21815
207181992	chr2:207181992:A:G	2.64637e-05	-1.04327e-10	-0.863464
207182274	chr2:207182274:C:T	1.9526e-05	0.0543972	-1.22189
207182471	chr2:207182471:G:A	1.1481e-05	-1.12255	-0.575996
207182717	chr2:207182717:T:C	0.000227176	2.02892	-0.742433
207183222	chr2:207183222:T:C	4.18524e-06	-1.48409	-1.22358
207183682	chr2:207183682:T:C	1.93667e-05	-1.04327e-10	-1.17568
207184444	chr2:207184444:G:A	0.000121302	1.35776	-0.69871
207185094	chr2:207185094:C:T	2.23896e-05	-1.18008	0.149438
207185361	chr2:207185361:C:A	2.07763e-05	-1.04327e-10	-1.10542
207185425	chr2:207185425:C:T	8.9232e-05	1.42699	-1.07499
207186695	chr2:207186695:A:C	7.38656e-06	-0.918745	-1.22083
207186907	chr2:207186907:T:C	5.81881e-05	-1.04327e-10	-0.0755559
207187843	chr2:207187843:G:T	2.0154e-05	-1.04327e-10	-1.13584
207187973	chr2:207187973:T:C	7.44479e-05	-1.04327e-10	0.170864
207188290	chr2:207188290:C:T	7.1437e-05	-1.04327e-10	0.12958
207188452	chr2:207188452:C:T	2.20759e-05	-1.04327e-10	-1.04475
207189229	chr2:207189229:A:C	2.21795e-05	-1.04327e-10	-1.04007
207190002	chr2:207190002:A:C	2.98191e-05	-1.04327e-10	-0.744089
207190369	chr2:207190369:T:C	1.40871e-05	-1.49398	-2.64473e-10
207190989	chr2:207190989:G:A	2.2327e-05	-1.04327e-10	-1.03344
207190999	chr2:207190999:T:C	7.58079e-05	1.27091	-1.08195
207191102	chr2:207191102:T:TGGAA	9.51599e-05	-1.04327e-10	0.416323
207191103	chr2:207191103:C:G	9.77747e-05	-1.04327e-10	0.44343
207191104	chr2:207191104:AC:A	9.78972e-05	-1.04327e-10	0.444681
207191222	chr2:207191222:C:T	1.35897e-05	-1.24973	-0.280199
207191223	chr2:207191223:G:A	1.23631e-05	-0.88373	-0.740791
207191540	chr2:207191540:G:T	6.62224e-05	-0.82163	0.875413
207191542	chr2:207191542:G:T	7.8114e-05	-1.04327e-10	0.218933
207193131	chr2:207193131:T:C	4.34281e-05	-1.04327e-10	-0.36813
207194337	chr2:207194337:G:A	8.67814e-05	-1.04327e-10	0.324156
207194408	chr2:207194408:G:A	4.14765e-05	-0.41411	-2.64473e-10
207194670	chr2:207194670:A:G	7.24848e-05	-1.04327e-10	0.144141
207194716	chr2:207194716:T:C	2.32934e-05	0.161479	-1.15255
207195333	chr2:207195333:G:T	1.85763e-05	-1.04327e-10	-1.21735
207195505	chr2:207195505:T:C	3.9721e-05	-1.04327e-10	-0.457356
207195596	chr2:207195596:A:G	2.59496e-05	-1.04327e-10	-0.883082
207196551	chr2:207196551:T:C	8.18443e-05	1.37468	-1.10909
207197480	chr2:207197480:A:C	5.94533e-05	-1.04327e-10	-0.0540455
207197757	chr2:207197757:G:A	0.000275261	1.47848	-2.64473e-10
207197960	chr2:207197960:C:A	2.08376e-05	-1.04327e-10	-1.10248
207197990	chr2:207197990:G:A	4.36006e-05	-1.04327e-10	-0.364166
207198065	chr2:207198065:A:T	1.99115e-05	-1.04327e-10	-1.14794
207198534	chr2:207198534:T:C	2.3733e-05	-1.04327e-10	-0.972372
207199239	chr2:207199239:C:T	1.35608e-05	-1.53205	-2.64473e-10
207199531	chr2:207199531:C:A	2.34414e-05	-1.04327e-10	-0.984733
207199572	chr2:207199572:T:A	1.87834e-05	-1.04327e-10	-1.20626
207199592	chr2:207199592:G:A	2.73663e-05	-1.18989	0.359966
207199795	chr2:207199795:C:T	4.44565e-05	-1.04327e-10	-0.344724
207199884	chr2:207199884:T:C	2.19284e-05	-1.04327e-10	-1.05145
207200273	chr2:207200273:G:A	1.35175e-05	-1.53525	-2.64473e-10
207200526	chr2:207200526:C:G	4.32762e-05	0.382975	-0.754609
207200739	chr2:207200739:A:C	4.33913e-05	-0.368977	-2.64473e-10
207201118	chr2:207201118:T:C	1.36049e-05	-1.52881	-2.64473e-10
207201422	chr2:207201422:A:G	5.64246e-05	-1.04327e-10	-0.106331
207201732	chr2:207201732:G:A	1.4939e-05	-1.43526	-2.64473e-10
207201842	chr2:207201842:G:T	4.11039e-05	-1.04327e-10	-0.423133
207201952	chr2:207201952:T:C	3.87425e-05	0.277485	-0.759784
207202171	chr2:207202171:G:C	4.47294e-05	0.257031	-0.595635
207202533	chr2:207202533:A:G	2.1042e-05	-1.04327e-10	-1.09271
207202536	chr2:207202536:C:T	2.00856e-05	-1.04327e-10	-1.13923
207202547	chr2:207202547:CAATAT:C	9.81136e-06	-0.764196	-1.0915
207202577	chr2:207202577:A:G	6.02241e-05	0.968304	-1.00947
207202605	chr2:207202605:C:A	0.000107867	-1.04327e-10	0.541661
207202606	chr2:207202606:C:T	2.20882e-05	-1.04327e-10	-1.04419
207202751	chr2:207202751:G:A	0.000386577	1.8181	-2.64473e-10
207202960	chr2:207202960:T:C	0.000516236	-0.0206341	2.12796
207203655	chr2:207203655:T:C	1.02705e-05	-0.823383	-0.98658
207203710	chr2:207203710:C:T	2.60135e-05	-1.04327e-10	-0.880619
207204609	chr2:207204609:G:A	1.36756e-05	-1.52363	-2.64473e-10
207204621	chr2:207204621:T:C	2.17537e-05	-1.04327e-10	-1.05945
207204789	chr2:207204789:C:T	2.86444e-05	-1.04327e-10	-0.784279
207205487	chr2:207205487:T:C	3.22133e-05	0.167242	-0.8341
207206777	chr2:207206777:G:A	2.05296e-05	-1.36212	0.244748
207206945	chr2:207206945:A:G	1.39325e-05	-1.50501	-2.64473e-10
207206952	chr2:207206952:C:T	2.13096e-05	-1.04327e-10	-1.08008
207207089	chr2:207207089:T:C	9.79813e-06	-0.798604	-1.05844
207207511	chr2:207207511:T:C	3.01213e-05	-1.04327e-10	-0.734003
207207828	chr2:207207828:C:T	2.3282e-05	-1.04327e-10	-0.991557
207207851	chr2:207207851:G:A	2.33091e-05	-1.04327e-10	-0.990394
207208505	chr2:207208505:C:G	1.85222e-05	-1.04327e-10	-1.22027
207208522	chr2:207208522:T:A	1.36791e-05	-1.52336	-2.64473e-10
207208603	chr2:207208603:A:G	0.000358597	1.74296	-2.64473e-10
207208693	chr2:207208693:G:A	5.35006e-05	0.809646	-0.969189
207208869	chr2:207208869:C:T	2.31907e-05	-0.543293	-0.452192
207208987	chr2:207208987:T:C	3.59525e-05	-1.04327e-10	-0.557038
207209114	chr2:207209114:A:G	2.42695e-05	-1.04327e-10	-0.950016
207209200	chr2:207209200:A:G	2.89319e-05	-1.04327e-10	-0.77429
207209301	chr2:207209301:T:C	2.77033e-05	-1.04327e-10	-0.817686
207209709	chr2:207209709:G:A	0.000128242	-1.04327e-10	0.714681
207210177	chr2:207210177:C:T	2.79411e-05	-1.04327e-10	-0.809137
207210211	chr2:207210211:G:A	2.81064e-05	-1.30076	0.497523
207210544	chr2:207210544:A:G	1.96415e-05	-1.04327e-10	-1.16159
207210878	chr2:207210878:C:T	1.71165e-05	-0.222866	-1.07632
207211173	chr2:207211173:C:T	1.02042e-05	-1.39603	-0.42041
207211561	chr2:207211561:A:G	0.000183384	-1.04327e-10	1.07234
207212187	chr2:207212187:A:G	7.88463e-05	1.12772	-0.89946
207212212	chr2:207212212:G:A	8.21489e-05	1.14677	-0.877468
207212261	chr2:207212261:G:T	1.46357e-05	-1.45577	-2.64473e-10
207212722	chr2:207212722:G:A	4.50574e-05	0.856234	-1.18753
207213511	chr2:207213511:C:T	3.66697e-05	-1.24356	0.706271
207213589	chr2:207213589:A:G	1.6711e-05	-1.35122	0.0280481
207213735	chr2:207213735:T:C	2.67711e-05	-1.04327e-10	-0.851914
207213868	chr2:207213868:G:C	3.09957e-05	-1.04327e-10	-0.705388
207213877	chr2:207213877:A:G	1.84764e-05	-1.04327e-10	-1.22274
207214105	chr2:207214105:C:T	2.66145e-05	-1.04327e-10	-0.85778
207214233	chr2:207214233:T:A	8.50924e-05	0.804542	-0.50004
207214407	chr2:207214407:AT:A	0.000196596	0.0605945	1.08132
207214742	chr2:207214742:C:T	1.39361e-05	-1.50476	-2.64473e-10
207214966	chr2:207214966:T:C	1.01046e-05	-0.864151	-0.962092
207214996	chr2:207214996:G:A	3.03977e-05	-1.04327e-10	-0.724869
207215567	chr2:207215567:C:T	3.99069e-05	0.189304	-0.641992
207215909	chr2:207215909:T:C	3.05384e-05	-1.04327e-10	-0.72025
207215995	chr2:207215995:A:G	7.57198e-05	-1.04327e-10	0.187804
207216106	chr2:207216106:C:CA	3.53089e-05	-1.04327e-10	-0.575101
207216251	chr2:207216251:G:A	4.31225e-05	0.816162	-1.19135
207216349	chr2:207216349:T:C	2.96508e-05	-1.04327e-10	-0.749747
207217056	chr2:207217056:C:T	6.14855e-05	0.909336	-0.929771
207217927	chr2:207217927:G:A	1.08448e-05	-0.533525	-1.22202
207219300	chr2:207219300:T:C	3.28833e-05	-1.04327e-10	-0.646272
207219435	chr2:207219435:C:T	2.38736e-05	-1.04327e-10	-0.966465
207220052	chr2:207220052:A:T	1.45658e-05	-1.46056	-2.64473e-10
207221685	chr2:207221685:AAAG:A	1.44184e-05	-1.47073	-2.64473e-10
207221764	chr2:207221764:G:T	2.03083e-05	-1.04327e-10	-1.1282
207221990	chr2:207221990:G:A	5.92292e-06	-1.40217	-0.958234
207222046	chr2:207222046:G:T	1.82836e-05	-1.23323	-2.64473e-10
207222415	chr2:207222415:C:T	9.52668e-06	-0.930506	-0.954634
207222470	chr2:207222470:A:C	2.28151e-05	-1.04327e-10	-1.01181
207223117	chr2:207223117:C:T	3.59613e-05	-1.04327e-10	-0.556794
207223440	chr2:207223440:G:T	2.28433e-05	-1.04327e-10	-1.01058
207223640	chr2:207223640:G:A	1.8777e-05	-1.04327e-10	-1.2066
207223813	chr2:207223813:C:T	2.45037e-05	0.240999	-1.18141
207223910	chr2:207223910:T:C	1.84812e-05	-1.04327e-10	-1.22248
207224263	chr2:207224263:G:A	6.24083e-05	1.17838	-1.18391
207224330	chr2:207224330:C:T	2.47483e-05	-1.04327e-10	-0.930478
207224511	chr2:207224511:C:T	0.000428225	1.92041	-2.64473e-10
207225180	chr2:207225180:T:C	7.1614e-06	-1.53011	-0.640416
207225499	chr2:207225499:G:A	2.62837e-05	-1.04327e-10	-0.870289
207225750	chr2:207225750:C:T	1.97417e-05	-1.04327e-10	-1.1565
207226388	chr2:207226388:G:A	3.74665e-05	-1.53401	1.01822
207226651	chr2:207226651:A:G	1.76311e-05	-1.26957	-2.64473e-10
207227113	chr2:207227113:G:A	5.34676e-05	-1.04327e-10	-0.160161
207227762	chr2:207227762:A:T	1.47301e-05	-1.44935	-2.64473e-10
207228208	chr2:207228208:T:C	4.83597e-06	-1.50733	-1.05583
207228337	chr2:207228337:C:A	1.36491e-05	-1.52557	-2.64473e-10
207228508	chr2:207228508:C:T	8.01171e-06	-0.883687	-1.17465
207228645	chr2:207228645:C:T	1.55331e-05	-1.39626	-2.64473e-10
207228873	chr2:207228873:C:A	1.8465e-05	-1.04327e-10	-1.22336
207228953	chr2:207228953:C:T	1.35089e-05	-1.53588	-2.64473e-10
207229105	chr2:207229105:C:T	1.85932e-05	-1.04327e-10	-1.21644
207229452	chr2:207229452:T:A	1.85208e-05	-1.04327e-10	-1.22034
207229676	chr2:207229676:G:A	2.07847e-05	-1.04327e-10	-1.10502
207229713	chr2:207229713:C:T	2.48211e-05	-1.04327e-10	-0.927542
207230744	chr2:207230744:A:G	2.20049e-05	-1.04327e-10	-1.04797
207231031	chr2:207231031:C:G	3.95993e-05	-1.04327e-10	-0.460425
207231268	chr2:207231268:G:C	2.0759e-05	-1.04327e-10	-1.10626
207231746	chr2:207231746:C:T	2.12182e-05	0.00611576	-1.09049
207231880	chr2:207231880:A:G	1.94371e-05	-0.0398841	-1.13217
207231945	chr2:207231945:T:C	3.54151e-05	0.355086	-0.927183
207232153	chr2:207232153:TC:T	2.41083e-05	-1.04327e-10	-0.956682
207232166	chr2:207232166:C:T	2.13216e-05	-1.04327e-10	-1.07952
207232187	chr2:207232187:T:C	1.96883e-05	-0.0666164	-1.0926
207232485	chr2:207232485:C:T	8.30825e-06	-0.971765	-1.05022
207233668	chr2:207233668:C:T	1.98889e-05	-1.04327e-10	-1.14908
207233681	chr2:207233681:A:G	1.55476e-05	-0.330359	-1.06497
207234027	chr2:207234027:G:A	4.06902e-06	-1.52969	-1.20614
207234723	chr2:207234723:G:C	1.82143e-05	-0.108373	-1.12866
207235437	chr2:207235437:C:T	1.50162e-05	-0.371577	-1.05853
207235575	chr2:207235575:T:G	0.000110989	0.570194	-2.64473e-10
207235613	chr2:207235613:C:T	2.40681e-05	-1.04327e-10	-0.958347
207235630	chr2:207235630:A:G	1.18953e-05	-0.768703	-0.894393
207235716	chr2:207235716:C:T	1.74152e-05	-0.454079	-0.827815
207235887	chr2:207235887:C:T	9.96878e-06	-1.04463	-0.795153
207235924	chr2:207235924:C:T	1.9134e-05	-0.149708	-1.03806
207236221	chr2:207236221:T:A	1.46557e-05	-1.45441	-2.64473e-10
207236340	chr2:207236340:A:G	4.40486e-05	-1.04327e-10	-0.353944
207236412	chr2:207236412:G:A	2.22836e-05	-1.04327e-10	-1.03539
207236897	chr2:207236897:G:T	4.07924e-05	-1.04327e-10	-0.430741
207237046	chr2:207237046:T:C	5.95756e-06	-1.51494	-0.839638
207237781	chr2:207237781:T:C	1.70966e-05	-0.120038	-1.18032
207237923	chr2:207237923:C:T	0.000135316	-1.04327e-10	0.768373
207238072	chr2:207238072:A:G	5.82916e-06	-1.5168	-0.859565
207238090	chr2:207238090:G:C	4.19402e-05	-1.04327e-10	-0.402992
207238248	chr2:207238248:ACCAGAC:A	7.78855e-06	-1.52852	-0.558064
207238328	chr2:207238328:A:G	9.85549e-06	-1.3863	-0.46491
207238716	chr2:207238716:A:G	1.33048e-05	-0.663314	-0.887797
207238828	chr2:207238828:A:C	1.85986e-05	-1.04327e-10	-1.21615
207239256	chr2:207239256:C:T	1.91045e-05	-1.04327e-10	-1.18931
207239266	chr2:207239266:C:T	2.07925e-05	-1.04327e-10	-1.10465
207240414	chr2:207240414:C:T	2.34493e-05	-1.04327e-10	-0.984394
207240753	chr2:207240753:A:T	3.24451e-05	-0.115556	-0.544131
207240794	chr2:207240794:C:T	2.02048e-05	-0.00835243	-1.12497
207241371	chr2:207241371:A:G	1.84713e-05	-1.04327e-10	-1.22302
207241859	chr2:207241859:T:C	1.85234e-05	-1.04327e-10	-1.2202
207242105	chr2:207242105:T:C	0.0028372	4.96677	-1.15543
207242733	chr2:207242733:G:A	1.44882e-05	-0.242425	-1.22348
207243292	chr2:207243292:C:T	2.78674e-05	-1.04327e-10	-0.811779
207243534	chr2:207243534:T:C	2.39527e-05	-1.04327e-10	-0.963157
207243763	chr2:207243763:C:T	1.84597e-05	-1.04327e-10	-1.22364
207243774	chr2:207243774:C:T	7.54494e-05	1.1253	-0.941073
207243804	chr2:207243804:T:C	2.0335e-05	-1.12689	-2.64473e-10
207243928	chr2:207243928:T:C	2.06237e-05	-1.04327e-10	-1.1128
207244108	chr2:207244108:G:C	2.98586e-05	-0.265976	-0.476787
207244884	chr2:207244884:A:C	1.92669e-05	-1.04327e-10	-1.18085
207244981	chr2:207244981:A:T	4.27163e-06	-1.48906	-1.19818
207245222	chr2:207245222:G:A	2.53461e-05	-0.281624	-0.624987
207245311	chr2:207245311:G:C	2.2121e-05	-0.338975	-0.703735
207245857	chr2:207245857:G:C	1.92529e-05	-1.04327e-10	-1.18157
207245867	chr2:207245867:T:A	1.26037e-05	-0.381628	-1.22362
207246487	chr2:207246487:G:A	1.5308e-05	-1.41086	-2.64473e-10
207246833	chr2:207246833:A:C	2.83395e-05	-1.04327e-10	-0.794978
207247196	chr2:207247196:A:G	1.35358e-05	-1.5339	-2.64473e-10
207247341	chr2:207247341:T:G	1.92409e-05	-1.04327e-10	-1.1822
207247346	chr2:207247346:T:C	4.02412e-05	-0.0338743	-0.41047
207247360	chr2:207247360:T:G	1.97259e-05	-1.04327e-10	-1.1573
207247959	chr2:207247959:G:A	0.00021783	1.24448	-2.64473e-10
207249102	chr2:207249102:C:T	0.00201148	4.66327	-1.19588
207249111	chr2:207249111:A:G	9.91695e-06	-0.65631	-1.18868
207249521	chr2:207249521:C:T	4.44979e-05	0.119985	-0.463779
207249820	chr2:207249820:G:A	4.00839e-05	0.333988	-0.78225
207249906	chr2:207249906:A:C	0.00387708	5.32657	-1.20297
207250114	chr2:207250114:C:T	8.28207e-05	0.877155	-0.599714
207250279	chr2:207250279:G:A	8.01721e-05	1.20402	-0.959076
207250369	chr2:207250369:T:A	9.36256e-06	-1.25093	-0.651584
207250371	chr2:207250371:A:G	1.84599e-05	-1.04327e-10	-1.22364
207250454	chr2:207250454:G:A	5.05279e-05	0.410446	-0.627156
207250556	chr2:207250556:T:C	8.32994e-06	-0.810682	-1.2087
207251021	chr2:207251021:C:T	1.88589e-05	-1.04327e-10	-1.20225
207251153	chr2:207251153:C:T	6.1894e-05	0.57812	-0.591933
207251305	chr2:207251305:C:T	0.0125742	6.24999	-0.949826
207251310	chr2:207251310:G:A	6.26266e-05	-1.04327e-10	-0.00204687
207251510	chr2:207251510:C:T	0.0710898	8.25557	-1.22311
207251949	chr2:207251949:C:T	2.1681e-05	-1.0628	-2.64473e-10
207252032	chr2:207252032:T:C	3.91945e-05	-0.0772241	-0.393476
207252082	chr2:207252082:G:A	2.06297e-05	-1.1125	-2.64473e-10
207252166	chr2:207252166:A:G	4.42212e-05	-1.04327e-10	-0.350032
207252218	chr2:207252218:A:G	8.36733e-05	1.13507	-0.847385
207252757	chr2:207252757:T:C	2.24597e-05	-1.04327e-10	-1.02751
207253016	chr2:207253016:T:C	2.62865e-05	-0.43048	-0.439701
207253462	chr2:207253462:C:T	3.74448e-05	-1.04327e-10	-0.516369
207253650	chr2:207253650:G:C	3.39125e-05	-0.355022	-0.260432
207253708	chr2:207253708:T:C	7.94671e-05	0.236106	-2.64473e-10
207253759	chr2:207253759:C:G	6.39489e-06	-1.1323	-1.15143
207253931	chr2:207253931:A:C	8.40603e-05	-1.04327e-10	0.292299
207253965	chr2:207253965:A:G	2.94854e-05	0.238285	-0.993628
207254319	chr2:207254319:G:A	5.00361e-06	-1.49569	-1.03339
207254447	chr2:207254447:G:A	2.43143e-05	-1.04327e-10	-0.948171
207254959	chr2:207254959:C:T	2.47608e-05	-1.53207	0.602097
207254980	chr2:207254980:A:G	7.94738e-06	-1.53483	-0.531566
207255247	chr2:207255247:A:G	2.16311e-05	-1.04327e-10	-1.0651
207255323	chr2:207255323:G:A	1.88364e-05	-1.04327e-10	-1.20345
207255359	chr2:207255359:T:C	1.87088e-05	-1.04327e-10	-1.21024
207255484	chr2:207255484:A:C	3.18007e-05	-1.32289	0.64314
207256852	chr2:207256852:T:C	1.07636e-05	-1.43718	-0.325881
207256922	chr2:207256922:G:A	1.89652e-05	-1.04327e-10	-1.19663
207256984	chr2:207256984:G:T	1.86182e-05	-1.04327e-10	-1.21509
207257148	chr2:207257148:C:T	3.24085e-05	-1.04327e-10	-0.660816
207257183	chr2:207257183:C:T	6.54151e-05	-1.04327e-10	0.0415168
207257277	chr2:207257277:G:A	8.16517e-06	-1.11718	-0.922182
207257338	chr2:207257338:T:C	1.20977e-05	-1.45548	-0.19074
207257354	chr2:207257354:G:A	5.85616e-06	-1.30358	-1.06816
207257865	chr2:207257865:T:C	1.70499e-05	-0.248611	-1.05448
207257870	chr2:207257870:A:C	1.30431e-05	-1.46645	-0.10452
207258024	chr2:207258024:C:T	2.02073e-05	-1.04327e-10	-1.13319
207258141	chr2:207258141:C:T	1.2691e-05	-1.46789	-0.130447
207258176	chr2:207258176:A:G	4.37627e-06	-1.53049	-1.13255
207258660	chr2:207258660:T:C	5.65096e-06	-1.24398	-1.16343
207258934	chr2:207258934:C:T	1.9825e-05	-1.04327e-10	-1.15229
207259488	chr2:207259488:T:C	6.26113e-05	-1.04327e-10	-0.00229091
207259582	chr2:207259582:C:T	3.5192e-05	-0.578419	-2.64473e-10
207259672	chr2:207259672:G:GA	1.95291e-05	-1.04327e-10	-1.16733
207259914	chr2:207259914:CA:C	6.08699e-06	-1.42495	-0.908134
207260001	chr2:207260001:C:T	9.33465e-05	-1.04327e-10	0.397082
207260283	chr2:207260283:C:T	6.80953e-05	-1.04327e-10	0.0816725
207260420	chr2:207260420:C:T	2.09152e-05	-1.04327e-10	-1.09876
207260424	chr2:207260424:G:A	8.89894e-06	-1.24275	-0.710552
207260428	chr2:207260428:T:C	7.44773e-06	-0.947698	-1.18363
207260797	chr2:207260797:T:C	6.59116e-06	-1.30428	-0.94923
207260970	chr2:207260970:C:T	2.01045e-05	-1.04327e-10	-1.13829
207261199	chr2:207261199:A:C	2.83149e-05	-1.04327e-10	-0.795849
207261401	chr2:207261401:G:C	1.87828e-05	-1.04327e-10	-1.20629
207261673	chr2:207261673:G:A	4.2004e-06	-1.51363	-1.19043
207261881	chr2:207261881:G:A	6.6293e-05	-1.04327e-10	0.0548485
207261912	chr2:207261912:C:T	4.85037e-06	-1.33731	-1.22287
207261931	chr2:207261931:G:A	1.29801e-05	-0.36332	-1.2125
207261995	chr2:207261995:T:C	1.33446e-05	-0.354126	-1.194
207262303	chr2:207262303:G:A	2.00509e-05	-1.04327e-10	-1.14096
207262587	chr2:207262587:G:A	7.74047e-06	-0.914897	-1.17788
207262616	chr2:207262616:G:C	3.74089e-05	-0.0948697	-0.422459
207262666	chr2:207262666:G:A	9.39838e-06	-1.28187	-0.61683
207263118	chr2:207263118:CT:C	1.84597e-05	-1.04327e-10	-1.22365
207263284	chr2:207263284:G:C	4.98922e-06	-1.50035	-1.03161
207263925	chr2:207263925:A:C	2.22102e-05	-1.34699	0.308302
207264156	chr2:207264156:G:A	1.8566e-05	-1.04327e-10	-1.21791
207264632	chr2:207264632:G:A	1.36562e-05	-0.717581	-0.807459
207264812	chr2:207264812:C:T	7.14278e-06	-1.32502	-0.848114
207265194	chr2:207265194:C:A	1.38305e-05	-0.75209	-0.760271
207265279	chr2:207265279:G:A	1.98014e-05	-1.04327e-10	-1.15348
207265585	chr2:207265585:T:G	4.9429e-05	-1.04327e-10	-0.2387
207266182	chr2:207266182:A:G	1.79221e-05	-1.2532	-2.64473e-10
207266247	chr2:207266247:G:A	6.20604e-06	-1.19632	-1.11739
207266915	chr2:207266915:T:C	6.08337e-06	-1.33868	-0.994998
207266926	chr2:207266926:G:A	1.41511e-05	-1.48944	-2.64473e-10
207267384	chr2:207267384:T:C	2.89545e-05	0.245948	-1.01946
207267388	chr2:207267388:C:G	2.24617e-05	-1.04327e-10	-1.02742
207267608	chr2:207267608:A:C	3.44495e-05	-1.04327e-10	-0.599742
207267974	chr2:207267974:C:T	2.09556e-05	-1.04327e-10	-1.09683
207268002	chr2:207268002:T:C	3.09551e-05	-1.04327e-10	-0.706698
207268343	chr2:207268343:A:T	1.90795e-05	-1.04327e-10	-1.19062
207268517	chr2:207268517:T:G	1.84603e-05	-1.04327e-10	-1.22361
207268889	chr2:207268889:C:T	5.87661e-06	-1.16355	-1.2047
207269069	chr2:207269069:G:A	7.05491e-06	-0.974318	-1.21119
207269135	chr2:207269135:A:G	2.02003e-05	-1.04327e-10	-1.13354
207269257	chr2:207269257:T:A	3.36224e-05	-1.04327e-10	-0.624044
207269271	chr2:207269271:T:C	7.81083e-06	-0.86443	-1.21929
207269390	chr2:207269390:A:T	7.01469e-06	-1.09002	-1.10121
207269609	chr2:207269609:A:G	5.90082e-06	-1.39111	-0.973033
207269813	chr2:207269813:G:A	1.84605e-05	-1.04327e-10	-1.2236
207270203	chr2:207270203:T:C	5.50716e-06	-1.51991	-0.913276
207270367	chr2:207270367:G:A	2.17837e-05	-1.05807	-2.64473e-10
207270927	chr2:207270927:A:T	6.3153e-06	-1.33623	-0.960035
207271333	chr2:207271333:T:G	5.96757e-06	-1.36059	-0.992305
207271944	chr2:207271944:T:C	6.15426e-06	-1.34207	-0.980022
207272740	chr2:207272740:C:T	6.79108e-06	-1.11164	-1.11199
207272927	chr2:207272927:T:C	3.81963e-05	-1.04327e-10	-0.496498
207272974	chr2:207272974:A:G	5.0961e-06	-1.50125	-1.00951
207273547	chr2:207273547:T:A	3.96645e-05	-1.04327e-10	-0.45878
207275264	chr2:207275264:C:T	1.12308e-05	-0.498192	-1.22239
207275593	chr2:207275593:C:T	6.09217e-06	-1.27524	-1.057
207275725	chr2:207275725:G:A	7.3757e-06	-0.941485	-1.19956
207276191	chr2:207276191:T:A	5.73141e-06	-1.37571	-1.01756
207276267	chr2:207276267:G:A	1.94946e-05	-1.1691	-2.64473e-10
207276540	chr2:207276540:A:G	2.07175e-05	-1.04327e-10	-1.10826
207276769	chr2:207276769:C:G	5.99059e-06	-1.32545	-1.0236
207277226	chr2:207277226:G:A	3.93826e-05	-1.04327e-10	-0.465912
207277836	chr2:207277836:C:T	0.00021595	-1.04327e-10	1.23581
207278586	chr2:207278586:G:A	7.60747e-06	-1.35831	-0.751794
207278591	chr2:207278591:A:G	7.54506e-06	-1.38791	-0.73043
207278674	chr2:207278674:A:G	3.96734e-05	-1.04327e-10	-0.458554
207278784	chr2:207278784:A:T	8.19656e-06	-1.36106	-0.674459
207279254	chr2:207279254:C:T	6.24117e-06	-1.38616	-0.921906
207279377	chr2:207279377:A:T	1.85103e-05	-1.04327e-10	-1.22091
207279572	chr2:207279572:A:T	7.90952e-06	-1.38834	-0.682825
207279637	chr2:207279637:G:A	4.83978e-06	-1.51589	-1.04648
207279759	chr2:207279759:A:G	1.7029e-05	-1.30432	-2.64473e-10
207279861	chr2:207279861:A:T	6.79796e-06	-1.36076	-0.861857
207279934	chr2:207279934:G:T	2.78084e-05	-1.04327e-10	-0.813899
207280339	chr2:207280339:G:A	4.0737e-05	-0.4321	-2.64473e-10
207280455	chr2:207280455:C:A	3.08707e-05	-1.04327e-10	-0.709427
207280496	chr2:207280496:C:T	6.70139e-06	-1.34891	-0.88801
207280865	chr2:207280865:T:C	2.09555e-05	-1.04327e-10	-1.09684
207280910	chr2:207280910:T:C	5.60433e-06	-1.39573	-1.01997
207280935	chr2:207280935:C:T	8.19062e-06	-1.3383	-0.697947
207281355	chr2:207281355:A:G	6.09419e-06	-1.11333	-1.21857
207281638	chr2:207281638:A:G	4.21541e-06	-1.50856	-1.19193
207281661	chr2:207281661:A:G	6.83909e-06	-1.3894	-0.827186
207282168	chr2:207282168:C:T	1.84593e-05	-1.04327e-10	-1.22367
207282175	chr2:207282175:G:A	3.55653e-05	-1.04327e-10	-0.567865
207282322	chr2:207282322:G:A	3.76717e-05	-1.04327e-10	-0.510327
207282418	chr2:207282418:G:A	1.78515e-05	-1.25715	-2.64473e-10
207282455	chr2:207282455:G:A	1.8777e-05	-1.04327e-10	-1.2066
207282456	chr2:207282456:T:A	3.54839e-05	-1.04327e-10	-0.570156
207283625	chr2:207283625:A:ACCAC	1.00312e-05	-0.88895	-0.94459
207283677	chr2:207283677:G:A	4.09594e-05	0.0802053	-0.506861
207284138	chr2:207284138:C:A	7.31767e-06	-1.42648	-0.722463
207284960	chr2:207284960:G:A	6.41265e-06	-1.38744	-0.893527
207285067	chr2:207285067:C:T	7.62652e-06	-1.43805	-0.669558
207285276	chr2:207285276:T:C	7.87245e-06	-1.43779	-0.638079
207285775	chr2:207285775:C:T	6.87951e-06	-1.11623	-1.09446
207285934	chr2:207285934:G:A	7.33592e-06	-1.4488	-0.697652
207286246	chr2:207286246:C:T	4.01155e-05	-1.04327e-10	-0.447474
207286926	chr2:207286926:C:T	1.0303e-05	-0.816785	-0.99002
207287378	chr2:207287378:G:A	7.32776e-06	-1.39446	-0.753106
207287700	chr2:207287700:T:A	5.85177e-06	-1.41877	-0.953721
207287796	chr2:207287796:T:C	5.82029e-06	-1.42372	-0.954167
207288119	chr2:207288119:G:A	5.68779e-06	-1.43618	-0.964735
207288165	chr2:207288165:C:G	1.35339e-05	-1.53404	-2.64473e-10
207288232	chr2:207288232:G:A	1.8479e-05	-1.04327e-10	-1.2226
207288497	chr2:207288497:C:T	7.06607e-06	-0.963193	-1.22074
207288498	chr2:207288498:G:A	1.98881e-05	-1.04327e-10	-1.14911
207288587	chr2:207288587:C:T	2.15957e-05	-1.04327e-10	-1.06674
207288626	chr2:207288626:G:A	1.41256e-05	-0.26764	-1.22361
207288679	chr2:207288679:G:A	1.97496e-05	-1.15611	-2.64473e-10
207288862	chr2:207288862:G:A	0.00013566	-1.04327e-10	0.770919
207289196	chr2:207289196:G:A	1.87667e-05	-1.04327e-10	-1.20715
207289521	chr2:207289521:A:G	1.64466e-05	-1.33911	-2.64473e-10
207289648	chr2:207289648:C:A	1.84605e-05	-1.04327e-10	-1.2236
207290341	chr2:207290341:C:T	2.9892e-05	-1.04327e-10	-0.741646
207290499	chr2:207290499:G:A	1.36793e-05	-1.52335	-2.64473e-10
207290540	chr2:207290540:G:C	2.79902e-05	-1.04327e-10	-0.807383
207290758	chr2:207290758:C:G	6.11466e-06	-1.16648	-1.16207
207290786	chr2:207290786:C:T	9.28692e-06	-1.51888	-0.391748
207291232	chr2:207291232:A:G	9.71469e-06	-1.49619	-0.369404
207291475	chr2:207291475:G:T	6.17292e-06	-1.43493	-0.88414
207291651	chr2:207291651:C:T	2.0996e-05	-1.04327e-10	-1.0949
207291880	chr2:207291880:G:A	2.56457e-05	-1.04327e-10	-0.894859
207292265	chr2:207292265:C:T	1.88027e-05	-1.04327e-10	-1.20524
207292602	chr2:207292602:A:G	5.14671e-06	-1.34803	-1.15285
207293315	chr2:207293315:T:TG	9.89742e-06	-1.25885	-0.588111
207293376	chr2:207293376:C:T	9.30833e-06	-1.39801	-0.510312
207293500	chr2:207293500:C:CACACAT	1.54205e-05	-1.40354	-2.64473e-10
207293524	chr2:207293524:T:G	1.84978e-05	-1.04327e-10	-1.22158
207293753	chr2:207293753:G:A	3.16092e-05	-1.04327e-10	-0.685787
207294234	chr2:207294234:A:G	4.04317e-05	-1.04327e-10	-0.439623
207294252	chr2:207294252:A:G	4.91949e-06	-1.40885	-1.13718
207294354	chr2:207294354:A:T	3.59083e-05	-1.04327e-10	-0.558269
207294748	chr2:207294748:T:A	3.64553e-05	-1.04327e-10	-0.543149
207295280	chr2:207295280:G:A	5.0801e-05	-1.04327e-10	-0.211319
207295284	chr2:207295284:G:T	4.09472e-06	-1.50735	-1.22219
207295418	chr2:207295418:T:C	2.00743e-05	-1.1398	-2.64473e-10
207295421	chr2:207295421:A:G	4.21459e-05	-1.04327e-10	-0.398098
207295756	chr2:207295756:C:A	4.33327e-06	-1.47512	-1.1978
207295912	chr2:207295912:C:T	3.64397e-05	-0.543577	-2.64473e-10
207296516	chr2:207296516:C:T	1.38747e-05	-1.43326	-0.0759071
207296590	chr2:207296590:G:A	3.16232e-05	-1.04327e-10	-0.685346
207296666	chr2:207296666:G:A	4.04987e-06	-1.53162	-1.20893
207296772	chr2:207296772:T:C	3.15503e-05	-1.04327e-10	-0.687652
207297064	chr2:207297064:T:C	4.98444e-06	-1.41387	-1.11905
207297354	chr2:207297354:T:C	4.05999e-06	-1.51619	-1.22186
207297515	chr2:207297515:T:C	3.37893e-05	-1.04327e-10	-0.619092
207297617	chr2:207297617:A:G	4.1022e-06	-1.52539	-1.20233
207297734	chr2:207297734:C:G	1.86322e-05	-1.04327e-10	-1.21434
207297898	chr2:207297898:A:G	1.93295e-05	-1.04327e-10	-1.1776
207298104	chr2:207298104:A:T	4.0685e-06	-1.5354	-1.20056
207298183	chr2:207298183:T:A	4.09143e-06	-1.50909	-1.22125
207298611	chr2:207298611:A:G	4.62154e-05	-1.04327e-10	-0.305924
207299397	chr2:207299397:T:C	4.32652e-06	-1.48925	-1.18522
207299416	chr2:207299416:A:G	2.1295e-05	-1.04327e-10	-1.08076
207299569	chr2:207299569:A:G	5.69895e-06	-1.43009	-0.968862
207299857	chr2:207299857:G:A	1.56104e-05	-1.3913	-2.64473e-10
207300370	chr2:207300370:A:G	3.31084e-05	-1.04327e-10	-0.63945
207300517	chr2:207300517:G:T	1.36417e-05	-1.5261	-2.64473e-10
207300789	chr2:207300789:C:T	4.09402e-06	-1.50754	-1.22217
207300986	chr2:207300986:T:C	3.00804e-05	-1.04327e-10	-0.735361
207301161	chr2:207301161:TA:T	2.55406e-05	-1.04327e-10	-0.898967
207301256	chr2:207301256:C:G	4.51675e-05	-1.04327e-10	-0.328858
207301408	chr2:207301408:GAACA:G	4.28553e-06	-1.48865	-1.19535
207301555	chr2:207301555:A:G	1.54443e-05	-1.40199	-2.64473e-10
207301702	chr2:207301702:G:A	6.27324e-06	-1.52412	-0.778823
207301827	chr2:207301827:T:A	2.55179e-05	-1.04327e-10	-0.899857
207301929	chr2:207301929:C:T	2.50496e-05	-1.04327e-10	-0.918377
207302280	chr2:207302280:AAT:A	4.19211e-06	-1.49142	-1.21461
207302409	chr2:207302409:T:C	2.67653e-05	-1.04327e-10	-0.852129
207302419	chr2:207302419:G:A	2.68514e-05	-1.04327e-10	-0.848917
207303096	chr2:207303096:C:T	4.07448e-06	-1.52437	-1.21012
207303572	chr2:207303572:C:G	1.95377e-05	-1.16689	-2.64473e-10
207303672	chr2:207303672:T:G	4.66748e-05	-1.04327e-10	-0.296032
207303840	chr2:207303840:T:C	5.16168e-06	-1.3845	-1.11347
207303991	chr2:207303991:T:C	4.23504e-06	-1.53089	-1.16495
207304179	chr2:207304179:T:C	6.92156e-06	-1.51981	-0.684787
207304278	chr2:207304278:T:C	1.18187e-05	-1.45303	-0.216524
207304832	chr2:207304832:A:T	9.64464e-06	-1.48889	-0.383947
207304891	chr2:207304891:C:T	8.85645e-06	-1.2402	-0.717887
207304899	chr2:207304899:C:A	8.00364e-05	0.243245	-2.64473e-10
207305298	chr2:207305298:T:G	5.14955e-05	-1.04327e-10	-0.197742
207305448	chr2:207305448:C:T	4.13149e-06	-1.5232	-1.1974
207305525	chr2:207305525:T:C	6.03862e-06	-1.52821	-0.812847
207305953	chr2:207305953:G:T	4.12379e-06	-1.52136	-1.20111
207306023	chr2:207306023:C:T	2.62407e-05	-0.871925	-2.64473e-10
207306097	chr2:207306097:T:A	8.13481e-06	-1.30441	-0.738671
207306229	chr2:207306229:G:A	4.22168e-05	-0.396419	-2.64473e-10
207306450	chr2:207306450:C:T	3.41811e-05	-1.04327e-10	-0.607563
207306521	chr2:207306521:G:A	5.40642e-05	-1.04327e-10	-0.149065
207307032	chr2:207307032:C:T	4.7324e-05	-1.04327e-10	-0.282218
207307519	chr2:207307519:C:T	4.61403e-05	-1.04327e-10	-0.307549
207307842	chr2:207307842:T:C	1.31057e-05	-1.21827	-0.347921
207308086	chr2:207308086:T:C	1.35397e-05	-1.53361	-2.64473e-10
207308207	chr2:207308207:C:T	4.88267e-05	-1.04327e-10	-0.250958
207308773	chr2:207308773:C:T	3.222e-05	-1.04327e-10	-0.666648
207308821	chr2:207308821:A:G	1.04538e-05	-1.42637	-0.365898
207308854	chr2:207308854:T:C	3.44486e-05	-1.04327e-10	-0.599768
207309126	chr2:207309126:T:C	2.43289e-05	-1.04327e-10	-0.947571
207309442	chr2:207309442:T:C	7.01598e-06	-1.53607	-0.65498
207309590	chr2:207309590:C:G	4.53299e-06	-1.52678	-1.10108
207309907	chr2:207309907:T:C	4.94674e-06	-1.42734	-1.11317
207310030	chr2:207310030:G:A	5.81864e-06	-1.53281	-0.845362
207310078	chr2:207310078:A:G	2.77049e-05	-1.04327e-10	-0.817626
207310510	chr2:207310510:A:G	2.73928e-05	-1.04327e-10	-0.828957
207310565	chr2:207310565:C:T	2.13708e-05	-1.04327e-10	-1.07721
207310969	chr2:207310969:T:C	4.31704e-05	-1.04327e-10	-0.37408
207311045	chr2:207311045:A:G	1.98666e-05	-1.04327e-10	-1.1502
207311288	chr2:207311288:C:G	1.89542e-05	-1.19721	-2.64473e-10
207311508	chr2:207311508:T:C	6.6877e-06	-1.3543	-0.884669
207311957	chr2:207311957:G:A	1.88261e-05	-1.04327e-10	-1.20399
207312010	chr2:207312010:C:A	6.74421e-06	-1.31646	-0.914092
207312269	chr2:207312269:C:G	3.75065e-05	-0.686712	0.171991
207312535	chr2:207312535:C:T	1.427e-05	-1.48108	-2.64473e-10
207313170	chr2:207313170:T:C	2.04494e-05	-1.04327e-10	-1.12128
207313295	chr2:207313295:C:T	2.92789e-05	-1.04327e-10	-0.762369
207313302	chr2:207313302:C:T	1.8519e-05	-1.04327e-10	-1.22044
207313808	chr2:207313808:C:T	6.35804e-06	-1.5359	-0.753614
207313815	chr2:207313815:T:A	2.10256e-05	-1.04327e-10	-1.09349
207313993	chr2:207313993:T:C	5.66352e-06	-1.53544	-0.869748
207314282	chr2:207314282:T:C	2.05609e-05	-1.04327e-10	-1.11584
207314637	chr2:207314637:T:G	4.24723e-05	-1.04327e-10	-0.390383
207314672	chr2:207314672:C:T	2.36455e-05	-1.04327e-10	-0.976062
207314795	chr2:207314795:G:A	5.3052e-06	-1.46623	-1.00432
207315037	chr2:207315037:T:C	1.87975e-05	-1.04327e-10	-1.20551
207315100	chr2:207315100:A:G	2.32346e-05	-1.04327e-10	-0.993593
207315793	chr2:207315793:C:A	1.38504e-05	-1.51092	-2.64473e-10
207315875	chr2:207315875:T:C	3.60611e-05	-1.04327e-10	-0.554022
207315911	chr2:207315911:A:G	1.55343e-05	-1.39618	-2.64473e-10
207316499	chr2:207316499:C:G	4.61527e-05	-1.04327e-10	-0.307282
207316558	chr2:207316558:C:T	7.85699e-05	-1.04327e-10	0.224752
207316812	chr2:207316812:C:T	2.73071e-05	-1.04327e-10	-0.83209
207316879	chr2:207316879:A:G	2.74323e-05	-1.04327e-10	-0.827513
207316977	chr2:207316977:A:G	2.05648e-05	-1.04327e-10	-1.11566
207317048	chr2:207317048:AG:A	4.71708e-06	-1.42858	-1.15947
207317182	chr2:207317182:A:G	4.79064e-05	-1.04327e-10	-0.269986
207317185	chr2:207317185:T:C	4.78692e-05	-1.04327e-10	-0.270765
207317265	chr2:207317265:C:T	2.56905e-05	-1.04327e-10	-0.893115
207317437	chr2:207317437:C:A	2.95864e-05	-1.04327e-10	-0.75192
207317643	chr2:207317643:T:C	2.74225e-05	-1.04327e-10	-0.827874
207317850	chr2:207317850:C:A	4.75146e-06	-1.42132	-1.15947
207317916	chr2:207317916:CTG:C	4.06577e-06	-1.51378	-1.22286
207318212	chr2:207318212:G:A	1.47966e-05	-1.44484	-2.64473e-10
207318933	chr2:207318933:C:T	4.861e-05	-1.04327e-10	-0.255406
207319078	chr2:207319078:C:T	4.04256e-05	-1.04327e-10	-0.439773
207319936	chr2:207319936:C:CT	3.55542e-05	-1.04327e-10	-0.568177
207320686	chr2:207320686:A:ATT	1.41126e-05	-1.49217	-2.64473e-10
207321046	chr2:207321046:T:C	5.16345e-06	-1.49693	-1.0007
207321329	chr2:207321329:T:C	3.40828e-05	-1.04327e-10	-0.610445
207321391	chr2:207321391:T:G	3.96432e-05	-1.04327e-10	-0.459318
207321406	chr2:207321406:A:G	5.57451e-06	-1.47912	-0.941917
207322239	chr2:207322239:G:T	5.15623e-06	-1.36354	-1.13549
207322406	chr2:207322406:A:G	5.94223e-06	-1.1541	-1.20305
207322411	chr2:207322411:A:G	3.01335e-05	-1.04327e-10	-0.733599
207322552	chr2:207322552:C:T	1.87449e-05	-1.04327e-10	-1.20831
207322808	chr2:207322808:G:A	4.32617e-06	-1.49851	-1.17604
207322987	chr2:207322987:G:A	0.000114009	-1.40182	1.99887
207323199	chr2:207323199:T:C	4.16888e-05	-0.409003	-2.64473e-10
207323701	chr2:207323701:A:G	1.92215e-05	-1.04327e-10	-1.18321
207323934	chr2:207323934:A:G	1.92021e-05	-1.04327e-10	-1.18421
207324280	chr2:207324280:G:C	6.57313e-06	-1.52293	-0.733319
207324403	chr2:207324403:G:A	5.36498e-06	-1.46826	-0.991078
207324558	chr2:207324558:T:C	6.33533e-06	-1.51629	-0.776805
207324954	chr2:207324954:C:T	1.91491e-05	-1.04327e-10	-1.18698
207325141	chr2:207325141:C:T	6.37748e-06	-1.50876	-0.777706
207325142	chr2:207325142:G:A	2.21442e-05	-1.04166	-2.64473e-10
207325713	chr2:207325713:T:C	8.8794e-05	-1.04327e-10	0.347082
207325833	chr2:207325833:G:A	6.87071e-06	-1.51566	-0.696305
207325948	chr2:207325948:C:T	4.22458e-06	-1.48014	-1.21817
207326011	chr2:207326011:G:A	5.96048e-06	-1.4881	-0.865983
207326062	chr2:207326062:A:C	1.84946e-05	-1.04327e-10	-1.22176
207326257	chr2:207326257:G:A	1.35181e-05	-1.53521	-2.64473e-10
207326266	chr2:207326266:T:C	4.52529e-06	-1.432	-1.19756
207326374	chr2:207326374:C:T	2.04009e-05	-1.04327e-10	-1.12366
207326566	chr2:207326566:A:C	2.55637e-05	-1.04327e-10	-0.898062
207327073	chr2:207327073:C:T	4.48608e-06	-1.45328	-1.18498
207327175	chr2:207327175:C:T	2.07692e-05	-1.04327e-10	-1.10576
207327983	chr2:207327983:G:A	2.91722e-05	-0.76602	-2.64473e-10
207328017	chr2:207328017:T:C	7.90027e-06	-1.53298	-0.539357
207328063	chr2:207328063:G:A	4.15252e-06	-1.50405	-1.21147
207328287	chr2:207328287:T:C	3.21815e-05	-1.04327e-10	-0.667844
207328408	chr2:207328408:T:C	1.84599e-05	-1.04327e-10	-1.22364
207329334	chr2:207329334:T:C	5.04406e-06	-1.3616	-1.15942
207329629	chr2:207329629:A:G	1.84603e-05	-1.04327e-10	-1.22362
207329707	chr2:207329707:C:CA	6.63543e-06	-1.52135	-0.725462
207329830	chr2:207329830:G:A	2.18458e-05	-1.04327e-10	-1.05523
207329915	chr2:207329915:C:T	8.1886e-06	-0.87768	-1.15881
207329916	chr2:207329916:G:A	0.000103639	-1.04327e-10	0.501676
207330181	chr2:207330181:T:C	6.99892e-06	-1.16413	-1.02935
207330294	chr2:207330294:A:T	4.84952e-05	-1.04327e-10	-0.257772
207330350	chr2:207330350:T:G	4.15688e-06	-1.52568	-1.18879
207330919	chr2:207330919:T:C	9.27557e-06	-0.770267	-1.14159
207331179	chr2:207331179:G:T	1.36143e-05	-1.52811	-2.64473e-10
207331978	chr2:207331978:AC:A	1.88386e-05	-1.04327e-10	-1.20333
207332890	chr2:207332890:T:C	5.12177e-06	-1.48016	-1.02558
207333198	chr2:207333198:G:A	0.000104303	-1.04327e-10	0.508061
207333330	chr2:207333330:A:C	0.000149088	-1.04327e-10	0.865304
207333846	chr2:207333846:C:T	5.72153e-06	-1.3314	-1.0636
207334185	chr2:207334185:G:A	4.89698e-06	-1.50651	-1.04411
207334356	chr2:207334356:C:T	2.0394e-05	-1.124	-2.64473e-10
207334760	chr2:207334760:C:T	1.90419e-05	-1.1926	-2.64473e-10
207335288	chr2:207335288:C:CAG	6.39689e-05	-1.44742	1.46658
207335290	chr2:207335290:T:G	6.49794e-05	-1.4445	1.47934
207335700	chr2:207335700:C:G	1.07955e-05	-1.32539	-0.434719
207335771	chr2:207335771:C:G	1.88067e-05	-1.04327e-10	-1.20502
207335904	chr2:207335904:A:G	0.000602962	-1.04327e-10	2.26262
207336256	chr2:207336256:A:T	3.89774e-05	-1.04327e-10	-0.476254
207336394	chr2:207336394:C:T	1.9865e-05	-1.04327e-10	-1.15028
207337016	chr2:207337016:C:T	4.40766e-06	-1.5226	-1.13329
207337898	chr2:207337898:G:A	1.65769e-05	-1.33122	-2.64473e-10
207338029	chr2:207338029:T:C	1.75429e-05	-1.27459	-2.64473e-10
207338126	chr2:207338126:C:G	1.29596e-05	-1.44243	-0.13497
207338336	chr2:207338336:G:A	1.4495e-05	-1.381	-0.0844308
207338613	chr2:207338613:G:C	1.15574e-05	-0.958419	-0.733495
207338942	chr2:207338942:T:A	4.03232e-06	-1.53532	-1.20958
207339263	chr2:207339263:A:T	1.84728e-05	-1.04327e-10	-1.22294
207339927	chr2:207339927:C:T	7.24613e-05	-1.04327e-10	0.143817
207340104	chr2:207340104:A:AT	4.54831e-06	-1.52985	-1.09463
207340147	chr2:207340147:GATCTTTC:G	0.000100057	-1.04327e-10	0.466503
207340192	chr2:207340192:G:A	2.05033e-05	-1.04327e-10	-1.11865
207340247	chr2:207340247:C:T	0.000859456	-1.04327e-10	2.61706
207340277	chr2:207340277:T:C	6.63593e-06	-1.40315	-0.843583
207340419	chr2:207340419:C:T	0.000210316	-1.04327e-10	1.20937
207340490	chr2:207340490:G:A	2.05044e-05	-1.04327e-10	-1.1186
207340737	chr2:207340737:G:A	2.85944e-05	-1.06073	0.274706
207340750	chr2:207340750:C:T	2.33397e-05	-0.989079	-2.64473e-10
207340773	chr2:207340773:CT:C	9.84362e-06	-1.3341	-0.518314
207340800	chr2:207340800:A:G	5.40256e-06	-1.50482	-0.94754
207340822	chr2:207340822:T:C	0.000160146	-1.04327e-10	0.936851
207340987	chr2:207340987:T:C	2.09332e-05	0.100207	-1.19811
207341135	chr2:207341135:TA:T	6.52357e-06	-1.39428	-0.869531
207342089	chr2:207342089:C:G	9.96727e-06	-1.33886	-0.501072
207342475	chr2:207342475:T:C	1.00745e-05	-1.33604	-0.493189
207342593	chr2:207342593:A:G	9.46312e-06	-1.33557	-0.556269
207342879	chr2:207342879:T:C	6.64562e-06	-1.39076	-0.85452
207343023	chr2:207343023:A:G	2.26141e-05	-1.04327e-10	-1.02066
207343546	chr2:207343546:C:T	6.71039e-06	-1.38324	-0.852335
207343627	chr2:207343627:C:T	0.000112249	-1.04327e-10	0.581486
207343794	chr2:207343794:C:T	2.02938e-05	-1.04327e-10	-1.12892
207343881	chr2:207343881:G:A	6.39728e-06	-1.40996	-0.873398
207344090	chr2:207344090:C:T	1.12764e-05	-1.24785	-0.468676
207344178	chr2:207344178:C:T	1.89302e-05	-1.04327e-10	-1.19848
207344454	chr2:207344454:C:T	5.1381e-06	-1.50824	-0.994311
207344679	chr2:207344679:C:T	9.6815e-06	-1.45899	-0.410025
207344782	chr2:207344782:C:T	6.94333e-06	-0.994621	-1.20683
207344933	chr2:207344933:G:A	1.98707e-05	-1.04327e-10	-1.14999
207345207	chr2:207345207:G:A	2.20403e-05	-1.04327e-10	-1.04636
207346375	chr2:207346375:C:T	4.13944e-06	-1.5041	-1.21458
207346391	chr2:207346391:C:T	1.87765e-05	-0.206819	-0.999814
207346497	chr2:207346497:T:G	0.00129422	-1.04327e-10	3.02643
207346509	chr2:207346509:C:T	3.71033e-05	-1.04327e-10	-0.525531
207346861	chr2:207346861:A:G	3.74079e-05	-1.04327e-10	-0.517355
207347226	chr2:207347226:A:T	2.10622e-05	-1.04327e-10	-1.09175
207347633	chr2:207347633:T:A	2.10362e-05	-1.04327e-10	-1.09299
207348143	chr2:207348143:AC:A	4.18735e-06	-1.4879	-1.21926
207348148	chr2:207348148:A:C	1.96913e-05	-1.04327e-10	-1.15906
207348190	chr2:207348190:C:T	4.28087e-06	-1.46584	-1.21924
207348309	chr2:207348309:G:A	2.08097e-05	-1.02532	-0.0784916
207348693	chr2:207348693:G:A	5.09301e-05	-1.04327e-10	-0.208783
207348946	chr2:207348946:G:A	4.17745e-06	-1.49029	-1.21924
207349076	chr2:207349076:G:A	8.67658e-06	-1.37148	-0.607126
207350190	chr2:207350190:T:G	0.000131598	-1.04327e-10	0.740516
207350205	chr2:207350205:A:T	1.87715e-05	-1.11859	-0.0883046
207350206	chr2:207350206:C:T	3.04554e-05	-0.722972	-2.64473e-10
207350408	chr2:207350408:C:T	6.07006e-06	-1.34686	-0.989005
207350456	chr2:207350456:C:T	2.35488e-05	-1.04327e-10	-0.98016
207351958	chr2:207351958:G:A	1.93381e-05	-1.08284	-0.0943214
207351967	chr2:207351967:T:A	4.95308e-06	-1.4401	-1.09913
207352112	chr2:207352112:A:G	2.18329e-05	-1.04327e-10	-1.05582
207352493	chr2:207352493:A:C	1.69028e-05	-1.37003	0.0582677
207352597	chr2:207352597:C:T	2.00481e-05	-1.04327e-10	-1.1411
207352603	chr2:207352603:TGCCCA:T	2.04179e-05	-1.04327e-10	-1.12283
207352994	chr2:207352994:T:C	4.82088e-06	-1.46489	-1.10139
207353087	chr2:207353087:A:G	1.84868e-05	-1.04327e-10	-1.22218
207353339	chr2:207353339:T:C	9.14874e-06	-1.39194	-0.533681
207353406	chr2:207353406:C:T	2.34982e-05	-1.04327e-10	-0.982313
207353459	chr2:207353459:C:T	2.0064e-05	-1.04327e-10	-1.14031
207354082	chr2:207354082:C:T	5.85118e-05	-1.04327e-10	-0.0700081
207354143	chr2:207354143:T:C	1.85834e-05	-1.04327e-10	-1.21697
207354964	chr2:207354964:A:G	3.1854e-05	-0.678073	-2.64473e-10
207355116	chr2:207355116:T:C	5.9238e-05	1.11417	-1.17184
207355171	chr2:207355171:G:T	1.8807e-05	-1.04327e-10	-1.20501
207355467	chr2:207355467:T:C	1.86505e-05	-1.13099	-0.0823725
207355513	chr2:207355513:G:A	2.00687e-05	-1.04327e-10	-1.14008
207356002	chr2:207356002:C:T	2.0064e-05	-1.04327e-10	-1.14031
207356023	chr2:207356023:GGAA:G	2.00652e-05	-1.04327e-10	-1.14025
207356444	chr2:207356444:G:A	4.90465e-06	-1.44305	-1.106
207356566	chr2:207356566:T:A	6.79955e-06	-1.50675	-0.715629
207356662	chr2:207356662:T:C	2.0064e-05	-1.04327e-10	-1.14031
207357055	chr2:207357055:C:T	8.3516e-06	-1.43486	-0.581926
207357220	chr2:207357220:C:T	1.75595e-05	-1.27364	-2.64473e-10
207357537	chr2:207357537:A:G	7.14124e-06	-1.39245	-0.780897
207357599	chr2:207357599:C:G	2.00832e-05	-1.04327e-10	-1.13935
207357647	chr2:207357647:G:A	8.1369e-05	1.42257	-1.16281
207357742	chr2:207357742:A:G	1.8857e-05	-1.04327e-10	-1.20235
207357749	chr2:207357749:T:C	2.00737e-05	-1.04327e-10	-1.13982
207358304	chr2:207358304:A:T	4.54217e-06	-1.46266	-1.16317
207358307	chr2:207358307:C:A	1.9917e-05	-1.04327e-10	-1.14766
207358465	chr2:207358465:A:C	2.13443e-05	-0.0579572	-1.0205
207358497	chr2:207358497:C:T	2.01576e-05	-1.04327e-10	-1.13565
207358544	chr2:207358544:T:G	1.8406e-05	-1.22656	-2.64473e-10
207358813	chr2:207358813:T:C	2.0064e-05	-1.04327e-10	-1.14031
207358899	chr2:207358899:T:A	2.66037e-05	-1.04327e-10	-0.858185
207358965	chr2:207358965:C:T	0.000202447	1.17124	-2.64473e-10
207359057	chr2:207359057:C:G	2.00538e-05	-1.04327e-10	-1.14082
207359083	chr2:207359083:C:T	2.00538e-05	-1.04327e-10	-1.14082
207359229	chr2:207359229:C:G	2.0064e-05	-1.04327e-10	-1.14031
207359344	chr2:207359344:G:A	1.93228e-05	-1.04327e-10	-1.17795
207359407	chr2:207359407:G:A	3.33818e-05	-1.04327e-10	-0.631227
207359641	chr2:207359641:A:G	2.00735e-05	-1.04327e-10	-1.13984
207360044	chr2:207360044:G:A	7.68383e-06	-0.878476	-1.22164
207360466	chr2:207360466:A:G	7.1367e-06	-1.35383	-0.820152
207360471	chr2:207360471:G:T	1.92347e-05	-0.205496	-0.977025
207360512	chr2:207360512:G:A	2.0064e-05	-1.04327e-10	-1.14031
207360607	chr2:207360607:C:T	2.03596e-05	-1.04327e-10	-1.12568
207361041	chr2:207361041:G:A	2.20651e-05	-1.04327e-10	-1.04524
207361130	chr2:207361130:A:C	2.00299e-05	-1.04327e-10	-1.14201
207361147	chr2:207361147:C:T	2.13577e-05	-1.04327e-10	-1.07782
207361576	chr2:207361576:G:A	2.0033e-05	-1.04327e-10	-1.14186
207361762	chr2:207361762:T:C	2.00826e-05	-1.04327e-10	-1.13938
207361919	chr2:207361919:T:C	2.00117e-05	-1.04327e-10	-1.14292
207362320	chr2:207362320:C:T	2.01302e-05	-1.04327e-10	-1.13702
207362426	chr2:207362426:T:C	2.00868e-05	-1.04327e-10	-1.13917
207362448	chr2:207362448:A:G	9.68163e-05	1.58197	-1.14839
207362942	chr2:207362942:A:G	2.07079e-05	-1.04327e-10	-1.10872
207363470	chr2:207363470:AAC:A	0.000132669	0.748624	-2.64473e-10
207363559	chr2:207363559:A:C	2.37946e-05	-1.04327e-10	-0.969777
207363585	chr2:207363585:C:T	2.62871e-05	-0.488348	-0.38181
207363948	chr2:207363948:T:G	1.88313e-05	-1.04327e-10	-1.20372
207364373	chr2:207364373:T:G	8.99911e-05	1.58352	-1.22304
207364452	chr2:207364452:A:G	2.08958e-05	-1.04327e-10	-1.09969
207364517	chr2:207364517:A:G	0.000189285	1.10402	-2.64473e-10
207364670	chr2:207364670:C:G	4.12887e-06	-1.50505	-1.21618
207364777	chr2:207364777:C:T	6.01008e-05	1.12595	-1.16917
207364811	chr2:207364811:G:C	1.71916e-05	-1.29482	-2.64473e-10
207364975	chr2:207364975:C:T	8.04842e-05	1.47243	-1.22361
207365156	chr2:207365156:T:C	1.95324e-05	-1.04327e-10	-1.16716
207365243	chr2:207365243:G:GCTTC	2.14277e-05	-1.04327e-10	-1.07455
207365367	chr2:207365367:A:C	8.10644e-05	1.44009	-1.18408
207365563	chr2:207365563:C:T	2.0295e-05	-1.04327e-10	-1.12886
207365758	chr2:207365758:C:T	0.000133206	1.95329	-1.20063
207365830	chr2:207365830:G:A	1.87204e-05	-1.20962	-2.64473e-10
207366131	chr2:207366131:A:G	0.000128098	1.91383	-1.20028
207366137	chr2:207366137:T:C	0.00085225	-1.04327e-10	2.60864
207366394	chr2:207366394:C:T	2.07454e-05	-1.04327e-10	-1.10691
207366533	chr2:207366533:G:A	0.000132129	1.9436	-1.19906
207366691	chr2:207366691:T:C	0.000163374	-1.04327e-10	0.956804
207366916	chr2:207366916:C:T	7.09375e-06	-1.00978	-1.17024
207366929	chr2:207366929:A:G	1.96536e-05	-0.822457	-0.338518
207367261	chr2:207367261:C:A	0.00012102	1.85873	-1.20201
207367281	chr2:207367281:C:T	2.5703e-05	-0.474331	-0.418298
207367335	chr2:207367335:A:G	0.000130257	1.93143	-1.20116
207367675	chr2:207367675:A:G	1.6913e-05	-1.31115	-2.64473e-10
207367806	chr2:207367806:C:T	5.0742e-05	-1.04327e-10	-0.212482
207368151	chr2:207368151:A:G	5.00875e-06	-1.50829	-1.01976
207368447	chr2:207368447:T:C	6.02928e-05	1.15869	-1.19871
207368620	chr2:207368620:C:T	1.99731e-05	-1.04327e-10	-1.14485
207368820	chr2:207368820:C:T	3.64011e-05	-1.48707	0.942432
207368954	chr2:207368954:G:C	3.16585e-05	-0.50043	-0.183799
207369061	chr2:207369061:T:G	1.84625e-05	-1.04327e-10	-1.2235
207369113	chr2:207369113:A:G	0.000118034	-1.04327e-10	0.631735
207369139	chr2:207369139:T:C	1.85352e-05	-1.04327e-10	-1.21956
207369855	chr2:207369855:G:A	2.16023e-05	-1.04327e-10	-1.06644
207369919	chr2:207369919:T:C	2.69899e-05	-0.229973	-0.613801
207370062	chr2:207370062:T:C	8.06156e-06	-1.09257	-0.959555
207370907	chr2:207370907:T:C	0.000127921	1.91361	-1.20143
207370957	chr2:207370957:A:G	9.35285e-05	1.59168	-1.19265
207370969	chr2:207370969:A:ATATGTC	2.62347e-05	-0.278581	-0.593571
207371139	chr2:207371139:T:C	4.22262e-06	-1.51664	-1.18214
207371526	chr2:207371526:C:T	0.000117364	1.81844	-1.1924
207372402	chr2:207372402:A:G	2.4532e-05	-0.321283	-0.617973
207372513	chr2:207372513:T:C	2.09733e-05	-1.04327e-10	-1.09598
207372608	chr2:207372608:A:C	0.000135567	1.96701	-1.19678
207372822	chr2:207372822:A:G	0.000137292	1.97967	-1.19679
207373048	chr2:207373048:T:A	0.000104764	-1.04327e-10	0.512471
207373090	chr2:207373090:T:C	1.85582e-05	-1.04327e-10	-1.21832
207373219	chr2:207373219:A:G	0.000174693	1.69435	-0.670552
207373224	chr2:207373224:G:A	2.61048e-05	-1.04327e-10	-0.877119
207373283	chr2:207373283:C:G	2.41883e-05	-0.570966	-0.382399
207373622	chr2:207373622:G:T	0.000136661	1.98375	-1.20549
207373720	chr2:207373720:CAAAT:C	0.000121561	1.88196	-1.22078
207374101	chr2:207374101:AC:A	2.13337e-05	-1.04327e-10	-1.07895
207374117	chr2:207374117:T:C	6.49608e-05	1.23049	-1.19594
207374200	chr2:207374200:G:A	1.85339e-05	-1.04327e-10	-1.21963
207374931	chr2:207374931:G:C	1.85823e-05	-1.04327e-10	-1.21703
207375016	chr2:207375016:G:A	2.25406e-05	-1.04327e-10	-1.02392
207375068	chr2:207375068:G:C	8.58259e-05	-0.844144	1.15723
207375260	chr2:207375260:T:C	1.85055e-05	-1.04327e-10	-1.22117
207375764	chr2:207375764:G:A	0.000105382	-1.04327e-10	0.518353
207375942	chr2:207375942:T:C	2.19512e-05	-1.04327e-10	-1.05041
207376357	chr2:207376357:C:T	5.89932e-05	-0.0618137	-2.64473e-10
207376536	chr2:207376536:G:A	0.000124649	1.87555	-1.18929
207376640	chr2:207376640:G:A	0.000151083	2.10153	-1.22294
207376677	chr2:207376677:G:T	4.75016e-06	-1.47872	-1.10234
207376797	chr2:207376797:A:G	4.06105e-06	-1.51424	-1.22356
207376872	chr2:207376872:C:T	0.000112682	1.7817	-1.19637
207376990	chr2:207376990:T:C	2.12815e-05	-1.04327e-10	-1.0814
207377311	chr2:207377311:T:G	5.31575e-06	-1.53343	-0.93513
207377759	chr2:207377759:G:A	0.000124446	1.87445	-1.18981
207377974	chr2:207377974:T:TAG	2.77748e-05	-0.549326	-0.265781
207378283	chr2:207378283:A:G	0.000121636	1.86276	-1.20097
207378702	chr2:207378702:T:C	2.30311e-05	-1.04327e-10	-1.00239
207378774	chr2:207378774:A:C	2.4212e-05	-1.04327e-10	-0.952386
207378896	chr2:207378896:G:GT	0.00012163	1.86289	-1.20114
207378952	chr2:207378952:T:C	7.57715e-05	-0.864389	1.05287
207379037	chr2:207379037:C:T	5.44814e-05	1.05884	-1.20021
207379271	chr2:207379271:T:C	0.000111992	1.77848	-1.19929
207379531	chr2:207379531:T:C	6.1843e-05	1.17943	-1.19407
207379851	chr2:207379851:T:C	2.32793e-05	-1.04327e-10	-0.991674
207380860	chr2:207380860:A:T	4.71072e-06	-1.3958	-1.19359
207381148	chr2:207381148:C:T	1.91241e-05	-1.18828	-2.64473e-10
207381326	chr2:207381326:G:A	2.70486e-05	-1.04327e-10	-0.841601
207381533	chr2:207381533:T:G	3.26483e-05	-0.433251	-0.220192
207381713	chr2:207381713:AGAG:A	1.9295e-05	-1.04327e-10	-1.17939
207381875	chr2:207381875:C:T	2.17327e-05	-1.04327e-10	-1.06042
207382456	chr2:207382456:G:C	0.000118832	1.84204	-1.20357
207382493	chr2:207382493:G:A	7.46511e-05	-1.04327e-10	0.17359
207382612	chr2:207382612:G:T	2.44973e-05	-1.04327e-10	-0.940672
207382728	chr2:207382728:T:C	2.51263e-05	-1.04327e-10	-0.915322
207382926	chr2:207382926:A:C	1.9052e-05	-1.04327e-10	-1.19206
207383031	chr2:207383031:G:A	2.03577e-05	-1.04327e-10	-1.12578
207383680	chr2:207383680:C:G	7.01127e-05	1.32337	-1.2125
207383736	chr2:207383736:T:C	2.3579e-05	-1.04327e-10	-0.978879
207384077	chr2:207384077:C:T	0.000117296	1.83461	-1.20915
207384197	chr2:207384197:C:T	0.000881822	-1.04327e-10	2.64275
207384525	chr2:207384525:C:A	1.79051e-05	-1.25415	-2.64473e-10
207384638	chr2:207384638:A:G	2.00501e-05	-1.04327e-10	-1.141
207384791	chr2:207384791:C:T	1.94923e-05	-1.04327e-10	-1.16922
207384846	chr2:207384846:C:T	2.52001e-05	-0.945183	0.0327938
207384856	chr2:207384856:G:T	3.00997e-05	-0.734719	-2.64473e-10
207384896	chr2:207384896:C:T	1.9263e-05	-1.04327e-10	-1.18105
207385502	chr2:207385502:A:G	2.00647e-05	-1.04327e-10	-1.14027
207385798	chr2:207385798:T:G	0.000305477	2.65413	-1.07149
207385837	chr2:207385837:T:C	7.1042e-05	1.33021	-1.20617
207385888	chr2:207385888:G:A	5.41378e-05	0.935282	-1.08299
207386287	chr2:207386287:CACA:C	2.33206e-05	-1.04327e-10	-0.989899
207386379	chr2:207386379:A:T	2.00902e-05	-1.04327e-10	-1.139
207386535	chr2:207386535:A:C	3.87181e-05	0.729667	-1.2126
207386719	chr2:207386719:A:T	4.9224e-05	0.768167	-1.01102
207386927	chr2:207386927:G:T	4.73877e-05	0.704188	-0.98506
207387126	chr2:207387126:A:G	4.9911e-05	0.77651	-1.00551
207387620	chr2:207387620:C:T	8.92257e-05	-0.527193	0.879126
207387868	chr2:207387868:A:G	4.33174e-05	0.778044	-1.14872
207388109	chr2:207388109:T:C	6.16134e-06	-1.10486	-1.21608
207388119	chr2:207388119:A:G	6.32189e-06	-1.07927	-1.21595
207388452	chr2:207388452:C:A	4.8565e-05	0.725261	-0.981594
207388834	chr2:207388834:G:A	1.96368e-05	-1.04327e-10	-1.16183
207389110	chr2:207389110:T:C	2.9545e-05	0.46164	-1.21496
207389262	chr2:207389262:T:C	4.75677e-05	0.859207	-1.13629
207389497	chr2:207389497:G:A	5.42285e-05	-1.04327e-10	-0.14603
207389508	chr2:207389508:G:A	1.62874e-05	-0.634712	-0.714134
207389577	chr2:207389577:G:A	2.32522e-05	-1.04327e-10	-0.992837
207390055	chr2:207390055:TCTC:T	2.08397e-05	-1.04327e-10	-1.10238
207390071	chr2:207390071:A:G	7.29061e-05	-1.04893	1.19887
207390184	chr2:207390184:G:A	4.60547e-05	0.689259	-0.998664
207390345	chr2:207390345:C:CA	4.99596e-05	0.755519	-0.983541
207390794	chr2:207390794:A:G	1.12418e-05	-1.05782	-0.661776
207390815	chr2:207390815:T:C	2.2068e-05	-1.04511	-2.64473e-10
207390878	chr2:207390878:G:A	9.33534e-05	-1.00644	1.4036
207390897	chr2:207390897:T:C	2.13286e-05	-1.04327e-10	-1.07919
207390997	chr2:207390997:A:G	0.000158139	-1.04327e-10	0.924236
207391057	chr2:207391057:T:C	6.58305e-06	-1.03109	-1.22365
207391167	chr2:207391167:A:G	5.21712e-05	0.790506	-0.975212
207391251	chr2:207391251:A:C	4.99286e-05	0.91903	-1.14767
207391511	chr2:207391511:A:G	6.42311e-06	-1.0751	-1.20423
207391802	chr2:207391802:C:T	9.27276e-05	0.39043	-2.64473e-10
207391819	chr2:207391819:C:T	1.04942e-05	-1.42582	-0.362587
207391825	chr2:207391825:G:A	2.8616e-05	-1.04327e-10	-0.785269
207391998	chr2:207391998:T:TA	2.9319e-05	-1.04327e-10	-0.761
207392000	chr2:207392000:T:A	4.56489e-05	0.840523	-1.15878
207392637	chr2:207392637:T:C	5.27366e-05	-1.04327e-10	-0.173926
207392666	chr2:207392666:G:A	4.87282e-05	0.891307	-1.14429
207392670	chr2:207392670:G:A	2.84349e-05	-1.04327e-10	-0.791619
207392745	chr2:207392745:A:G	5.22005e-05	0.786777	-0.970921
207393280	chr2:207393280:C:T	5.20806e-05	0.79584	-0.982284
207393285	chr2:207393285:C:T	4.98294e-05	0.756275	-0.986906
207393299	chr2:207393299:A:G	5.10016e-05	0.779829	-0.987208
207393369	chr2:207393369:G:C	1.21487e-05	-1.07741	-0.564603
207393455	chr2:207393455:T:C	2.33597e-05	-1.04327e-10	-0.988222
207393907	chr2:207393907:C:T	4.7511e-05	-0.278275	-2.64473e-10
207394005	chr2:207394005:A:G	5.352e-05	0.810464	-0.969644
207394014	chr2:207394014:T:C	5.44065e-05	0.821382	-0.964134
207394217	chr2:207394217:C:T	0.0003227	-1.04327e-10	1.63749
207394218	chr2:207394218:G:A	1.35182e-05	-1.5352	-2.64473e-10
207394381	chr2:207394381:C:T	0.000319078	-1.04327e-10	1.6262
207394446	chr2:207394446:C:G	6.43633e-05	1.09782	-1.07252
207394780	chr2:207394780:G:A	3.8442e-05	-1.04327e-10	-0.490084
207394786	chr2:207394786:A:G	8.39331e-05	-1.03027	1.32106
207394904	chr2:207394904:C:T	2.21577e-05	-1.04327e-10	-1.04105
207395964	chr2:207395964:C:T	2.49246e-05	-1.04327e-10	-0.923381
207396033	chr2:207396033:C:T	2.41046e-05	-1.04327e-10	-0.956832
207396155	chr2:207396155:A:G	2.21819e-05	-1.04327e-10	-1.03996
207396388	chr2:207396388:TTA:T	2.43303e-05	-1.04327e-10	-0.947513
207396459	chr2:207396459:A:T	2.23636e-05	-1.04327e-10	-1.0318
207396476	chr2:207396476:TA:T	2.39981e-05	-1.04327e-10	-0.961263
207396741	chr2:207396741:T:C	2.4103e-05	-1.04327e-10	-0.956899
207396884	chr2:207396884:C:T	1.87051e-05	-1.04327e-10	-1.21044
207396941	chr2:207396941:G:A	5.58559e-05	-1.04327e-10	-0.116461
207397047	chr2:207397047:G:C	2.40646e-05	-1.04327e-10	-0.958495
207397069	chr2:207397069:G:A	2.40646e-05	-1.04327e-10	-0.958495
207397136	chr2:207397136:A:T	2.40646e-05	-1.04327e-10	-0.958495
207397142	chr2:207397142:T:C	2.35334e-05	-1.04327e-10	-0.980816
207397186	chr2:207397186:C:G	2.40646e-05	-1.04327e-10	-0.958495
207397217	chr2:207397217:G:GT	2.40717e-05	-1.04327e-10	-0.9582
207397263	chr2:207397263:A:G	2.40607e-05	-1.04327e-10	-0.958657
207397413	chr2:207397413:T:C	1.58092e-05	-1.37864	-2.64473e-10
207397498	chr2:207397498:T:C	2.40488e-05	-1.04327e-10	-0.959152
207397513	chr2:207397513:T:C	2.81372e-05	-1.04327e-10	-0.802143
207397600	chr2:207397600:G:C	2.48702e-05	-1.04327e-10	-0.925566
207397670	chr2:207397670:G:A	1.99483e-05	-1.04327e-10	-1.14609
207397676	chr2:207397676:A:G	4.49927e-05	0.747505	-1.08024
207397862	chr2:207397862:C:T	4.12517e-05	0.74787	-1.16741
207398347	chr2:207398347:CTG:C	3.14616e-05	-1.04327e-10	-0.69047
207398553	chr2:207398553:A:C	7.20257e-06	-0.943521	-1.22128
207398555	chr2:207398555:C:T	4.4233e-05	0.8221	-1.17186
207398641	chr2:207398641:A:C	0.000334849	-1.04327e-10	1.67444
207399074	chr2:207399074:T:C	1.90534e-05	-1.53567	0.343683
207399261	chr2:207399261:T:C	5.62368e-05	-1.04327e-10	-0.109664
207399266	chr2:207399266:A:G	4.7116e-05	0.891135	-1.17776
207399852	chr2:207399852:G:A	0.00062	2.29048	-2.64473e-10
207399901	chr2:207399901:CA:C	7.91832e-05	-0.710459	0.942987
207400522	chr2:207400522:G:C	5.07333e-06	-1.43363	-1.08161
207401052	chr2:207401052:A:T	2.75338e-05	-1.04327e-10	-0.823821
207402310	chr2:207402310:T:C	2.75082e-05	-1.04327e-10	-0.824752
207402633	chr2:207402633:G:A	8.4046e-06	-0.787718	-1.22274
207402822	chr2:207402822:T:C	2.8197e-05	-1.04327e-10	-0.80002
207403093	chr2:207403093:C:T	1.40665e-05	-1.23438	-0.261061
207403170	chr2:207403170:G:T	1.36006e-05	-1.52912	-2.64473e-10
207404077	chr2:207404077:A:G	0.000279308	-1.04327e-10	1.49308
207404533	chr2:207404533:T:C	4.22364e-05	-1.46734	1.07138
207405923	chr2:207405923:G:A	2.40647e-05	-1.04327e-10	-0.958489
207406214	chr2:207406214:A:G	0.000108668	0.549057	-2.64473e-10
207406485	chr2:207406485:G:A	3.56861e-05	0.610145	-1.17462
207406599	chr2:207406599:G:A	1.8635e-05	-1.04327e-10	-1.21419
207406815	chr2:207406815:C:G	3.55993e-05	-1.04327e-10	-0.566909
207408008	chr2:207408008:C:A	1.31439e-05	-1.12723	-0.436053
207408220	chr2:207408220:C:T	1.61674e-05	-0.132921	-1.22332
207408593	chr2:207408593:C:A	0.000307041	-1.04327e-10	1.58775
207408768	chr2:207408768:G:A	3.38425e-05	0.451949	-1.06947
207409034	chr2:207409034:A:G	2.34442e-05	-1.04327e-10	-0.984613
207409139	chr2:207409139:C:T	1.56441e-05	-1.13954	-0.249607
207409161	chr2:207409161:A:G	2.20257e-05	0.163669	-1.2107
207409983	chr2:207409983:A:G	4.14912e-05	-1.04327e-10	-0.413755
207410108	chr2:207410108:C:T	0.000334514	-1.04327e-10	1.67344
207411244	chr2:207411244:C:T	3.47984e-05	0.587513	-1.17718
207411692	chr2:207411692:G:A	1.82959e-05	-1.23256	-2.64473e-10
207411709	chr2:207411709:C:T	2.47439e-05	-0.930659	-2.64473e-10
207411718	chr2:207411718:C:T	2.4043e-05	-1.04327e-10	-0.959392
207412680	chr2:207412680:T:C	2.54524e-05	-1.04327e-10	-0.902424
207412821	chr2:207412821:T:C	0.000146106	-0.916415	1.76151
207412873	chr2:207412873:C:T	2.05102e-05	-1.04327e-10	-1.11831
207413645	chr2:207413645:C:T	1.96929e-05	-1.04327e-10	-1.15898
207414497	chr2:207414497:A:G	0.000313567	-1.04327e-10	1.60878
207415192	chr2:207415192:T:C	1.85684e-05	-1.04327e-10	-1.21778
207415513	chr2:207415513:C:T	5.47926e-05	-1.04327e-10	-0.135682
207415698	chr2:207415698:G:A	1.37581e-05	-1.51761	-2.64473e-10
207416237	chr2:207416237:C:T	0.000333396	-1.04327e-10	1.6701
207416476	chr2:207416476:T:A	1.84738e-05	-1.04327e-10	-1.22288
207416643	chr2:207416643:T:C	3.76615e-05	-1.04327e-10	-0.510599
207417422	chr2:207417422:G:A	8.69001e-05	-1.04327e-10	0.325523
207417529	chr2:207417529:C:T	2.15266e-05	-1.04327e-10	-1.06995
207417740	chr2:207417740:G:A	1.19427e-05	-1.14418	-0.514937
207417741	chr2:207417741:T:C	4.21689e-05	0.621875	-1.01943
207418952	chr2:207418952:GA:G	2.35351e-05	-1.04327e-10	-0.980744
207419618	chr2:207419618:C:T	2.01164e-05	-1.04327e-10	-1.1377
207419846	chr2:207419846:C:G	4.80314e-06	-1.46553	-1.10443
207419867	chr2:207419867:A:C	2.35588e-05	-1.04327e-10	-0.979736
207419935	chr2:207419935:G:A	2.45698e-05	-1.04327e-10	-0.937718
207420154	chr2:207420154:G:A	1.87485e-05	-1.04327e-10	-1.20812
207420280	chr2:207420280:C:A	2.40949e-05	-1.04327e-10	-0.957238
207420874	chr2:207420874:G:C	4.7401e-06	-1.45249	-1.13069
207421006	chr2:207421006:G:C	7.62898e-06	-0.888645	-1.21864
207421975	chr2:207421975:G:A	2.96713e-05	-1.04327e-10	-0.749054
207422930	chr2:207422930:C:T	2.26368e-05	-1.04327e-10	-1.01966
207423178	chr2:207423178:T:G	2.46116e-05	-1.04327e-10	-0.93602
207423192	chr2:207423192:T:C	1.46458e-05	-1.04247	-0.412612
207423918	chr2:207423918:C:A	3.1876e-05	-1.04327e-10	-0.677384
207424075	chr2:207424075:C:G	2.22709e-05	-1.03596	-2.64473e-10
207424885	chr2:207424885:G:A	2.40646e-05	-1.04327e-10	-0.958495
207425399	chr2:207425399:C:T	1.87481e-05	-1.04327e-10	-1.20814
207425436	chr2:207425436:C:T	0.000241419	-1.04327e-10	1.3473
207425590	chr2:207425590:A:G	1.86547e-05	-1.04327e-10	-1.21314
207427405	chr2:207427405:A:G	2.32285e-05	-1.04327e-10	-0.993856
207427544	chr2:207427544:C:T	2.83748e-05	-1.04327e-10	-0.793734
207427716	chr2:207427716:G:A	2.65431e-05	-1.04327e-10	-0.860467
207427725	chr2:207427725:G:A	1.737e-05	-0.316588	-0.967902
207427904	chr2:207427904:G:A	0.0155849	6.52665	-1.01182
207428078	chr2:207428078:A:T	0.0148642	6.48865	-1.02117
207429026	chr2:207429026:A:G	0.0143425	6.47515	-1.04341
207429064	chr2:207429064:G:T	1.87862e-05	-1.04327e-10	-1.20612
207429201	chr2:207429201:C:T	1.84799e-05	-1.04327e-10	-1.22255
207429487	chr2:207429487:T:G	2.09066e-05	-1.04327e-10	-1.09917
207429676	chr2:207429676:A:G	3.06054e-05	-1.04327e-10	-0.718061
207430242	chr2:207430242:T:C	3.09359e-05	-1.04327e-10	-0.707319
207430689	chr2:207430689:G:T	1.89358e-05	-1.04327e-10	-1.19818
207431010	chr2:207431010:C:T	2.34338e-05	-1.04327e-10	-0.985055
207431046	chr2:207431046:C:T	4.71713e-05	-0.583963	0.298513
207431513	chr2:207431513:T:C	2.45986e-05	-1.04327e-10	-0.936546
207432930	chr2:207432930:G:A	1.77596e-05	-1.26231	-2.64473e-10
207432937	chr2:207432937:T:C	2.07168e-05	-1.04327e-10	-1.10829
207433269	chr2:207433269:A:G	6.62165e-06	-1.02782	-1.22107
207433620	chr2:207433620:A:G	2.46359e-05	-1.04327e-10	-0.935031
207433778	chr2:207433778:A:T	2.45436e-05	-1.04327e-10	-0.938785
207433948	chr2:207433948:T:C	0.010362	5.89485	-0.78819
207434208	chr2:207434208:G:A	0.0128304	6.16435	-0.844015
207434447	chr2:207434447:G:A	2.04133e-05	-1.04327e-10	-1.12305
207434480	chr2:207434480:G:A	4.43698e-06	-1.46929	-1.17997
207435353	chr2:207435353:G:A	2.54158e-05	-1.04327e-10	-0.903866
207435891	chr2:207435891:G:A	2.6816e-05	-1.04327e-10	-0.850237
207436012	chr2:207436012:A:G	1.42138e-05	-1.48503	-2.64473e-10
207436118	chr2:207436118:T:C	2.35096e-05	-1.04327e-10	-0.981825
207436217	chr2:207436217:A:T	5.03428e-05	0.904936	-1.12532
207436960	chr2:207436960:C:A	2.06337e-05	-1.04327e-10	-1.11231
207438568	chr2:207438568:G:C	3.86389e-05	-1.04327e-10	-0.484978
207438993	chr2:207438993:T:C	2.60377e-05	-1.04327e-10	-0.879693
207439854	chr2:207439854:T:C	3.3853e-05	-1.04327e-10	-0.617208
207440293	chr2:207440293:C:T	2.35588e-05	-1.04327e-10	-0.979736
207441365	chr2:207441365:C:T	0.00436666	5.38475	-1.14223
207441862	chr2:207441862:A:T	1.4781e-05	-1.44589	-2.64473e-10
207442833	chr2:207442833:A:G	2.39985e-05	-1.04327e-10	-0.961243
207443037	chr2:207443037:C:T	0.00281283	4.9271	-1.12439
207443066	chr2:207443066:T:C	2.29102e-05	-1.04327e-10	-1.00766
207443311	chr2:207443311:T:C	2.27042e-05	-1.04327e-10	-1.01669
207443892	chr2:207443892:G:A	4.93799e-05	-1.04327e-10	-0.239694
207444220	chr2:207444220:T:C	5.59547e-06	-1.21432	-1.20296
207444365	chr2:207444365:A:T	3.37405e-05	-1.04327e-10	-0.620536
207444592	chr2:207444592:C:T	1.85312e-05	-1.04327e-10	-1.21978
207445327	chr2:207445327:T:C	1.85429e-05	-1.04327e-10	-1.21915
207445729	chr2:207445729:G:A	0.000226002	-1.04327e-10	1.28131
207445760	chr2:207445760:C:T	2.27235e-05	-1.04327e-10	-1.01583
207446087	chr2:207446087:C:T	2.66524e-05	-1.04327e-10	-0.856358
207446103	chr2:207446103:A:G	0.000467731	1.84918	0.15948
207446561	chr2:207446561:C:T	0.00321143	5.10573	-1.1705
207446601	chr2:207446601:C:T	0.0027005	4.88169	-1.11974
207446627	chr2:207446627:T:C	4.90366e-05	-0.158015	-0.0886548
207446825	chr2:207446825:C:T	2.27012e-05	-1.04327e-10	-1.01682
207446948	chr2:207446948:G:A	1.56856e-05	-0.289568	-1.09693
207447003	chr2:207447003:T:C	6.17944e-06	-1.12826	-1.18975
207447411	chr2:207447411:A:C	2.69884e-05	-1.04327e-10	-0.84383
207447646	chr2:207447646:T:C	2.21471e-05	-1.04327e-10	-1.04153
207448143	chr2:207448143:A:T	2.51305e-05	-1.04327e-10	-0.915152
207448447	chr2:207448447:G:C	2.42663e-05	-1.04327e-10	-0.950146
207448464	chr2:207448464:G:A	1.86661e-05	-1.04327e-10	-1.21253
207449161	chr2:207449161:A:G	2.91901e-05	-1.04327e-10	-0.765408
207450292	chr2:207450292:T:C	0.000189154	-1.04327e-10	1.10332
207450785	chr2:207450785:C:T	2.69242e-05	-1.04327e-10	-0.846211
207451874	chr2:207451874:T:C	1.86172e-05	-1.04327e-10	-1.21515
207452029	chr2:207452029:A:G	7.63319e-06	-0.898688	-1.20804
207452401	chr2:207452401:A:C	4.21236e-05	-0.812258	0.413631
207452495	chr2:207452495:C:A	2.48361e-05	-0.733803	-0.193135
207452646	chr2:207452646:A:G	2.74784e-05	-1.04327e-10	-0.825834
207452679	chr2:207452679:A:G	2.4305e-05	-1.04327e-10	-0.948556
207453038	chr2:207453038:G:C	3.50864e-05	-1.04327e-10	-0.581422
207453320	chr2:207453320:C:T	2.40904e-05	-1.04327e-10	-0.957423
207453501	chr2:207453501:C:A	2.36946e-05	-1.04327e-10	-0.973989
207453562	chr2:207453562:A:G	5.761e-05	0.184823	-0.270364
207454157	chr2:207454157:C:T	3.45012e-05	-1.04327e-10	-0.598243
207454677	chr2:207454677:C:T	5.1787e-06	-1.30956	-1.18512
207454927	chr2:207454927:C:T	2.18115e-05	-1.04327e-10	-1.0568
207454983	chr2:207454983:C:T	0.00103122	-1.04327e-10	2.79926
207455105	chr2:207455105:G:A	2.54605e-05	-1.04327e-10	-0.902109
207455205	chr2:207455205:G:A	2.5446e-05	-1.04327e-10	-0.902678
207456068	chr2:207456068:T:C	0.00010268	-1.04327e-10	0.492381
207456743	chr2:207456743:C:T	0.000136222	-1.04327e-10	0.775049
207457893	chr2:207457893:C:G	5.54724e-06	-1.21921	-1.20672
207458448	chr2:207458448:C:T	2.33014e-05	-1.04327e-10	-0.990722
207458657	chr2:207458657:A:C	6.85897e-05	0.0889067	-2.64473e-10
207459058	chr2:207459058:G:A	0.0246323	7.05334	-1.08076
207459242	chr2:207459242:G:A	1.46059e-05	-1.45781	-2.64473e-10
207459266	chr2:207459266:C:A	6.55641e-06	-1.04391	-1.21488
207459644	chr2:207459644:G:A	1.63644e-05	-1.34413	-2.64473e-10
207460116	chr2:207460116:A:C	4.37514e-05	-1.04327e-10	-0.360713
207460283	chr2:207460283:G:A	6.55741e-06	-1.04613	-1.21251
207460322	chr2:207460322:C:G	1.58346e-05	-1.37704	-2.64473e-10
207460737	chr2:207460737:C:T	2.49682e-05	-1.04327e-10	-0.921634
207460922	chr2:207460922:C:T	8.98424e-05	0.00462697	0.354193
207461754	chr2:207461754:A:G	1.93732e-05	-1.04327e-10	-1.17535
207461764	chr2:207461764:A:G	5.97065e-06	-1.1481	-1.20428
207461858	chr2:207461858:C:T	0.000153929	-1.04327e-10	0.897254
207461884	chr2:207461884:G:C	2.34061e-05	-1.04327e-10	-0.986239
207461932	chr2:207461932:C:A	1.35747e-05	-1.53103	-2.64473e-10
207462084	chr2:207462084:T:C	1.59048e-05	-0.825795	-0.546823
207462313	chr2:207462313:A:G	5.86877e-05	-1.04327e-10	-0.0670065
207462359	chr2:207462359:T:C	0.000109068	-1.04327e-10	0.552734
207462646	chr2:207462646:G:A	2.87652e-05	-1.04327e-10	-0.780072
207463129	chr2:207463129:C:G	1.93952e-05	-1.04327e-10	-1.17421
207463269	chr2:207463269:T:C	0.000165642	-1.04327e-10	0.970592
207463569	chr2:207463569:A:G	6.06635e-06	-1.18718	-1.1493
207463728	chr2:207463728:T:A	0.000160849	-1.04327e-10	0.941229
207464006	chr2:207464006:C:T	5.05162e-05	-1.04327e-10	-0.216941
207464165	chr2:207464165:C:T	1.88137e-05	-1.04327e-10	-1.20465
207464267	chr2:207464267:T:G	1.88774e-05	-1.04327e-10	-1.20127
207464472	chr2:207464472:C:T	0.000210745	2.15413	-0.942717
207464596	chr2:207464596:G:C	1.85409e-05	-1.04327e-10	-1.21926
207465147	chr2:207465147:C:T	2.4289e-05	-1.04327e-10	-0.949213
207465547	chr2:207465547:A:T	1.87635e-05	-1.04327e-10	-1.20732
207465569	chr2:207465569:G:A	1.89447e-05	-1.04327e-10	-1.19771
207465692	chr2:207465692:C:T	1.38776e-05	-0.302297	-1.20666
207465706	chr2:207465706:A:G	5.21509e-05	1.03852	-1.22361
207465733	chr2:207465733:T:C	0.0030496	4.59115	-0.707623
207465760	chr2:207465760:C:A	1.202e-05	-0.468985	-1.18368
207465904	chr2:207465904:T:A	1.27451e-05	-0.413407	-1.18068
207467263	chr2:207467263:T:C	1.37225e-05	-0.412114	-1.10808
207467327	chr2:207467327:T:C	1.21694e-05	-0.542858	-1.09746
207467428	chr2:207467428:C:T	1.67827e-05	-1.31889	-2.64473e-10
207467430	chr2:207467430:C:T	9.59105e-05	-1.04327e-10	0.424179
207467527	chr2:207467527:C:A	3.03741e-05	-1.04327e-10	-0.725646
207467716	chr2:207467716:T:C	2.99018e-05	0.409643	-1.15096
207467719	chr2:207467719:G:T	0.00350278	4.62217	-0.600093
207468712	chr2:207468712:A:G	2.99118e-05	0.397648	-1.13863
207468857	chr2:207468857:T:C	1.90952e-05	-1.04327e-10	-1.1898
207469154	chr2:207469154:C:T	1.86446e-05	-1.04327e-10	-1.21368
207469281	chr2:207469281:C:A	1.91438e-05	-1.04327e-10	-1.18726
207469372	chr2:207469372:C:T	1.19286e-05	-0.44242	-1.21788
207469399	chr2:207469399:G:A	3.08642e-05	-1.04327e-10	-0.70964
207469617	chr2:207469617:T:C	0.113997	8.28148	-0.776794
207469737	chr2:207469737:A:T	1.38077e-05	-1.51401	-2.64473e-10
207469992	chr2:207469992:T:C	6.17309e-06	-1.20037	-1.11866
207470070	chr2:207470070:A:G	1.32706e-05	-0.358869	-1.19482
207470123	chr2:207470123:C:T	5.41839e-05	-1.04327e-10	-0.146853
207470255	chr2:207470255:T:C	1.91168e-05	-1.04327e-10	-1.18867
207470360	chr2:207470360:G:A	2.04728e-05	-1.04327e-10	-1.12014
207470748	chr2:207470748:G:A	2.04785e-05	-1.04327e-10	-1.11986
207470786	chr2:207470786:C:T	2.1907e-05	0.128589	-1.18102
207471341	chr2:207471341:A:G	1.01603e-05	-0.597089	-1.22366
207471584	chr2:207471584:C:T	0.000129854	1.55325	-0.826071
207471678	chr2:207471678:GAA:G	1.9489e-05	-1.04327e-10	-1.16938
207471784	chr2:207471784:C:G	2.02384e-05	-1.04327e-10	-1.13166
207471880	chr2:207471880:C:G	1.12155e-05	-0.572923	-1.14901
207472207	chr2:207472207:G:C	1.90933e-05	-1.04327e-10	-1.1899
207472229	chr2:207472229:A:T	1.9485e-05	-1.04327e-10	-1.16959
207472236	chr2:207472236:A:G	1.84665e-05	-1.04327e-10	-1.22328
207472433	chr2:207472433:C:T	6.64739e-05	0.0575731	-2.64473e-10
207472709	chr2:207472709:C:T	1.94617e-05	-1.04327e-10	-1.17079
207473293	chr2:207473293:A:G	2.93788e-05	-1.04327e-10	-0.758964
207473727	chr2:207473727:C:T	0.000198099	0.805457	0.344072
207474570	chr2:207474570:G:A	2.3418e-05	-1.04327e-10	-0.98573
207474657	chr2:207474657:A:G	3.91805e-05	-1.04327e-10	-0.471056
207474910	chr2:207474910:T:C	0.00160452	4.23776	-0.996422
207474913	chr2:207474913:C:T	0.000292874	2.76221	-1.22171
207475046	chr2:207475046:G:A	5.83166e-06	-1.18478	-1.19116
207475082	chr2:207475082:C:T	5.08989e-05	-1.04327e-10	-0.209394
207475399	chr2:207475399:C:T	3.25134e-05	-1.04327e-10	-0.657583
207476091	chr2:207476091:G:A	2.7352e-05	-1.04327e-10	-0.830446
207476452	chr2:207476452:C:A	3.8055e-05	-1.04327e-10	-0.500205
207476490	chr2:207476490:G:A	0.00149689	4.20175	-1.02984
207476599	chr2:207476599:T:C	3.80257e-05	-1.04327e-10	-0.500973
207476646	chr2:207476646:TAA:T	0.00152883	4.22048	-1.02746
207476861	chr2:207476861:C:T	3.98325e-06	-1.53606	-1.22108
207476946	chr2:207476946:C:T	5.57888e-05	-1.04327e-10	-0.117663
207477322	chr2:207477322:T:C	0.0015295	4.23495	-1.04149
207477404	chr2:207477404:AAG:A	1.51887e-05	-1.41869	-2.64473e-10
207477560	chr2:207477560:T:C	0.00145228	4.17185	-1.0302
207477717	chr2:207477717:T:C	2.21269e-05	-1.04244	-2.64473e-10
207477737	chr2:207477737:G:A	3.74224e-05	-1.04327e-10	-0.516968
207477819	chr2:207477819:G:A	3.74294e-05	-1.04327e-10	-0.516779
207477866	chr2:207477866:T:A	3.9831e-06	-1.53581	-1.22136
207477927	chr2:207477927:C:T	5.90267e-06	-1.20517	-1.15866
207477991	chr2:207477991:C:T	0.00159896	4.26906	-1.03118
207478094	chr2:207478094:A:G	1.8507e-05	-1.04327e-10	-1.22109
207478136	chr2:207478136:A:G	0.0213287	6.78291	-0.954336
207478158	chr2:207478158:C:T	2.43877e-05	-1.04327e-10	-0.945159
207478201	chr2:207478201:G:A	2.01246e-05	-1.04327e-10	-1.1373
207478300	chr2:207478300:T:C	5.72136e-06	-1.17733	-1.2177
207478615	chr2:207478615:TA:T	2.93351e-05	-0.760451	-2.64473e-10
207478681	chr2:207478681:G:A	3.58381e-05	-1.04327e-10	-0.560226
207478697	chr2:207478697:G:A	3.61692e-05	0.671319	-1.22235
207478966	chr2:207478966:T:C	0.00167703	4.29079	-1.00524
207479101	chr2:207479101:G:A	0.00167188	4.29431	-1.01184
207479385	chr2:207479385:G:A	0.00153602	4.20649	-1.00878
207479535	chr2:207479535:A:G	0.00147129	4.20016	-1.04551
207479681	chr2:207479681:A:G	0.0251942	6.95061	-0.955477
207479722	chr2:207479722:TCAA:T	0.000219339	-1.04327e-10	1.25138
207479791	chr2:207479791:C:T	0.00162152	4.27022	-1.01834
207480008	chr2:207480008:C:CT	1.48118e-05	-1.44381	-2.64473e-10
207480164	chr2:207480164:T:C	0.00119398	4.11452	-1.1687
207480192	chr2:207480192:T:C	0.00162304	4.28358	-1.03076
207480517	chr2:207480517:T:C	0.00168028	4.30701	-1.01953
207480578	chr2:207480578:C:T	3.03516e-05	-1.04327e-10	-0.726387
207480656	chr2:207480656:C:T	0.00165642	4.28662	-1.01344
207480862	chr2:207480862:G:C	2.02664e-05	-1.04327e-10	-1.13027
207481099	chr2:207481099:T:C	0.00153485	4.22374	-1.02679
207481448	chr2:207481448:A:G	1.95021e-05	-1.04327e-10	-1.16872
207481510	chr2:207481510:T:C	6.11357e-05	-1.04327e-10	-0.026141
207481653	chr2:207481653:C:A	5.53238e-06	-1.2591	-1.16952
207481686	chr2:207481686:C:T	0.0017802	4.30169	-0.956443
207481787	chr2:207481787:C:A	6.02075e-05	-1.04327e-10	-0.0414392
207482136	chr2:207482136:C:T	9.99166e-05	1.68575	-1.22065
207482263	chr2:207482263:C:T	5.84909e-06	-1.15555	-1.2174
207482320	chr2:207482320:A:G	0.000102716	1.71351	-1.22078
207482526	chr2:207482526:T:C	1.3575e-05	-1.53101	-2.64473e-10
207482629	chr2:207482629:T:C	3.82333e-05	-1.04327e-10	-0.495529
207482683	chr2:207482683:A:C	2.1813e-05	-1.04327e-10	-1.05673
207482714	chr2:207482714:A:T	1.84603e-05	-1.04327e-10	-1.22362
207482755	chr2:207482755:T:C	2.21999e-05	-1.04327e-10	-1.03915
207483070	chr2:207483070:T:C	5.45978e-05	-1.04327e-10	-0.139243
207483522	chr2:207483522:A:G	0.000100378	1.69088	-1.22118
207483545	chr2:207483545:G:A	3.76711e-05	-1.04327e-10	-0.510344
207483644	chr2:207483644:G:A	0.000289219	2.7513	-1.22335
207484043	chr2:207484043:G:A	0.000335894	2.89798	-1.22042
207484085	chr2:207484085:T:A	2.65404e-05	-1.04327e-10	-0.860568
207484463	chr2:207484463:CTT:C	0.00268577	4.69588	-0.939394
207485111	chr2:207485111:C:T	0.000103325	1.71656	-1.21791
207485144	chr2:207485144:A:G	2.56607e-05	-1.04327e-10	-0.894276
207485380	chr2:207485380:T:C	2.271e-05	-1.04327e-10	-1.01643
207485477	chr2:207485477:G:A	1.35088e-05	-1.53589	-2.64473e-10
207485499	chr2:207485499:G:C	2.27497e-05	-1.04327e-10	-1.01468
207485802	chr2:207485802:G:A	0.00026192	2.60629	-1.17749
207486030	chr2:207486030:T:C	9.54404e-05	1.63497	-1.21571
207486371	chr2:207486371:G:T	9.33473e-05	1.61849	-1.2214
207486567	chr2:207486567:T:G	2.35665e-05	-1.04327e-10	-0.979408
207486591	chr2:207486591:T:C	2.58846e-05	-1.04327e-10	-0.885586
207486701	chr2:207486701:A:T	3.93827e-05	-1.04327e-10	-0.46591
207487017	chr2:207487017:G:A	1.90827e-05	-1.04327e-10	-1.19046
207487267	chr2:207487267:C:T	1.87118e-05	-1.04327e-10	-1.21008
207487402	chr2:207487402:T:C	4.52661e-05	-1.04327e-10	-0.326678
207487571	chr2:207487571:G:A	5.36694e-05	-1.04327e-10	-0.156394
207487932	chr2:207487932:T:C	1.84601e-05	-1.04327e-10	-1.22363
207488004	chr2:207488004:C:T	3.85166e-05	-1.04327e-10	-0.488147
207488283	chr2:207488283:G:A	2.79189e-05	-1.04327e-10	-0.809931
207488686	chr2:207488686:C:A	4.40387e-05	-1.04327e-10	-0.354168
207489172	chr2:207489172:C:T	0.000128544	-1.04327e-10	0.717034
207489570	chr2:207489570:T:C	1.89718e-05	-1.04327e-10	-1.19628
207489912	chr2:207489912:G:A	2.54145e-05	-1.04327e-10	-0.903916
207490090	chr2:207490090:A:G	5.20579e-05	-1.04327e-10	-0.18688
207490289	chr2:207490289:G:A	1.85008e-05	-1.04327e-10	-1.22142
207490606	chr2:207490606:A:G	1.89358e-05	-1.04327e-10	-1.19818
207491057	chr2:207491057:C:T	2.23229e-05	-1.04327e-10	-1.03362
207491085	chr2:207491085:T:C	1.84682e-05	-1.04327e-10	-1.22319
207491198	chr2:207491198:A:C	3.06525e-05	-1.04327e-10	-0.716523
207491485	chr2:207491485:C:T	1.96631e-05	-1.04327e-10	-1.16049
207491590	chr2:207491590:C:T	1.91074e-05	-1.04327e-10	-1.18916
207491657	chr2:207491657:G:A	2.25412e-05	-1.04327e-10	-1.02389
207491730	chr2:207491730:A:G	2.23967e-05	-1.04327e-10	-1.03032
207491927	chr2:207491927:T:C	2.14598e-05	-1.04327e-10	-1.07305
207492071	chr2:207492071:T:G	2.22389e-05	-1.04327e-10	-1.03739
207492103	chr2:207492103:G:T	1.92915e-05	-1.04327e-10	-1.17957
207492268	chr2:207492268:C:T	2.27472e-05	-1.04327e-10	-1.01479
207492823	chr2:207492823:C:T	2.14739e-05	-1.04327e-10	-1.0724
207493038	chr2:207493038:A:G	3.62844e-05	-1.04327e-10	-0.547848
207493114	chr2:207493114:T:C	2.15551e-05	-1.04327e-10	-1.06862
207493480	chr2:207493480:T:G	2.13091e-05	-1.04327e-10	-1.0801
207493653	chr2:207493653:T:C	2.54769e-05	-1.04327e-10	-0.901463
207495059	chr2:207495059:A:G	0.000657306	2.92084	-0.571925
207495261	chr2:207495261:T:C	1.87734e-05	-1.04327e-10	-1.20679
207495989	chr2:207495989:T:C	2.49004e-05	-1.04327e-10	-0.924353
207496011	chr2:207496011:C:T	2.42918e-05	-1.04327e-10	-0.949099
207497221	chr2:207497221:A:C	2.02486e-05	-1.04327e-10	-1.13115
207497308	chr2:207497308:G:A	2.22423e-05	-1.04327e-10	-1.03724
207497356	chr2:207497356:T:C	2.80067e-05	0.277397	-1.08419
207497645	chr2:207497645:T:C	2.18968e-05	-1.0529	-2.64473e-10
207498077	chr2:207498077:C:T	5.19244e-06	-1.3568	-1.13523
207498127	chr2:207498127:C:T	5.14249e-06	-1.35606	-1.14564
207498338	chr2:207498338:C:T	0.0410798	6.56582	-0.0817796
207498591	chr2:207498591:C:T	0.000121684	1.13289	-0.4707
207498953	chr2:207498953:G:A	5.06105e-06	-1.33776	-1.1799
207499094	chr2:207499094:A:G	6.41231e-05	-1.04327e-10	0.0215686
207499121	chr2:207499121:T:C	3.97366e-05	-1.04327e-10	-0.456964
207499294	chr2:207499294:T:C	1.71952e-05	-1.29461	-2.64473e-10
207499400	chr2:207499400:C:T	1.8483e-05	-1.04327e-10	-1.22239
207499451	chr2:207499451:T:C	1.9166e-05	-1.04327e-10	-1.1861
207500007	chr2:207500007:C:T	5.47637e-06	-1.29135	-1.14744
207500414	chr2:207500414:G:A	0.000175232	-1.04327e-10	1.02687
207500617	chr2:207500617:T:C	1.23732e-05	-0.611827	-1.01187
207500620	chr2:207500620:A:G	2.78129e-05	0.290057	-1.10379
207500995	chr2:207500995:T:C	3.55834e-05	0.477301	-1.04466
207501046	chr2:207501046:T:C	2.52129e-05	-1.04327e-10	-0.911879
207501095	chr2:207501095:A:G	0.000972393	3.11935	-0.378827
207501235	chr2:207501235:T:C	5.84788e-06	-1.22076	-1.1524
207501255	chr2:207501255:C:T	9.82627e-05	1.66995	-1.22154
207501639	chr2:207501639:A:G	1.94639e-05	-1.17068	-2.64473e-10
207501822	chr2:207501822:G:GT	1.84966e-05	-1.04327e-10	-1.22165
207501893	chr2:207501893:C:A	9.50686e-05	-1.04327e-10	0.415362
207502064	chr2:207502064:G:A	3.95062e-05	-1.04327e-10	-0.462778
207502173	chr2:207502173:A:G	1.91615e-05	-1.04327e-10	-1.18633
207503008	chr2:207503008:C:A	2.90622e-05	-1.04327e-10	-0.769797
207503239	chr2:207503239:C:T	2.09094e-05	-1.04327e-10	-1.09904
207503240	chr2:207503240:G:A	2.27298e-05	-1.04327e-10	-1.01556
207503449	chr2:207503449:C:A	1.92102e-05	-1.04327e-10	-1.18379
207503790	chr2:207503790:A:T	3.19006e-05	0.485183	-1.16179
207503964	chr2:207503964:T:C	4.57632e-05	-1.04327e-10	-0.315757
207504032	chr2:207504032:C:T	2.11866e-05	-1.04327e-10	-1.08587
207504048	chr2:207504048:A:G	5.01301e-06	-1.30541	-1.22179
207504134	chr2:207504134:C:T	1.87649e-05	-1.04327e-10	-1.20725
207504489	chr2:207504489:C:T	6.17814e-06	-1.171	-1.14721
207504555	chr2:207504555:G:A	2.50195e-05	-1.04327e-10	-0.919582
207504570	chr2:207504570:G:A	6.35332e-06	-1.14762	-1.14264
207504665	chr2:207504665:G:A	1.9285e-05	-1.04327e-10	-1.17991
207504991	chr2:207504991:C:G	6.88901e-06	-1.04339	-1.16592
207505471	chr2:207505471:C:G	2.32373e-05	-0.993476	-2.64473e-10
207506287	chr2:207506287:C:T	5.76058e-06	-1.43026	-0.957938
207506913	chr2:207506913:C:G	2.04807e-05	-1.37931	0.259561
207507447	chr2:207507447:G:A	3.35904e-05	-1.04327e-10	-0.624996
207508189	chr2:207508189:T:G	1.45179e-05	-1.44519	-0.0186639
207508405	chr2:207508405:G:A	0.000115014	-1.04327e-10	0.605818
207508543	chr2:207508543:T:G	1.34077e-05	-1.46507	-0.0783361
207508571	chr2:207508571:G:A	1.39165e-05	-1.47057	-0.0355857
207509099	chr2:207509099:T:C	4.02037e-05	-1.04327e-10	-0.445278
207509347	chr2:207509347:C:T	2.03053e-05	-1.04327e-10	-1.12836
207509407	chr2:207509407:T:C	1.35293e-05	-1.47061	-0.0637726
207509702	chr2:207509702:G:A	2.445e-05	-1.04327e-10	-0.942607
207509813	chr2:207509813:G:T	1.70499e-05	-0.20103	-1.10206
207509892	chr2:207509892:G:A	2.39903e-05	-1.04327e-10	-0.961585
207510562	chr2:207510562:T:A	3.95901e-05	-1.04327e-10	-0.460656
207510730	chr2:207510730:C:T	2.61812e-05	-0.874196	-2.64473e-10
207510979	chr2:207510979:GTC:G	1.79305e-05	-0.0756992	-1.17703
207511271	chr2:207511271:T:C	1.99308e-05	-1.41521	0.268245
207512320	chr2:207512320:G:A	2.00704e-05	-1.13999	-2.64473e-10
207513069	chr2:207513069:T:C	5.15828e-05	-1.04327e-10	-0.196049
207513531	chr2:207513531:A:G	2.13545e-05	-1.04327e-10	-1.07798
207514257	chr2:207514257:C:T	4.24157e-06	-1.4913	-1.203
207515774	chr2:207515774:TTA:T	1.84761e-05	-1.04327e-10	-1.22276
207516300	chr2:207516300:A:G	3.76641e-05	-1.04327e-10	-0.510528
207516364	chr2:207516364:G:A	2.01272e-05	-1.04327e-10	-1.13716
207516465	chr2:207516465:A:C	2.77829e-05	-1.44144	0.626622
207516489	chr2:207516489:G:A	1.3664e-05	-1.52447	-2.64473e-10
207517167	chr2:207517167:C:T	2.15987e-05	-1.04327e-10	-1.0666
207517711	chr2:207517711:C:T	1.52744e-05	-1.46066	0.0475996
207517818	chr2:207517818:A:G	3.99079e-05	-1.04327e-10	-0.452662
207518904	chr2:207518904:A:C	5.52192e-05	-1.04327e-10	-0.127925
207519281	chr2:207519281:CT:C	2.47873e-05	-0.928906	-2.64473e-10
207519839	chr2:207519839:G:A	2.06915e-05	-1.04327e-10	-1.10951
207519963	chr2:207519963:A:G	2.34057e-05	-1.40403	0.417766
207520596	chr2:207520596:A:T	3.34341e-05	-0.62966	-2.64473e-10
207520764	chr2:207520764:T:C	2.28571e-05	-1.04327e-10	-1.00998
207520833	chr2:207520833:C:G	1.95251e-05	-1.04327e-10	-1.16753
207521019	chr2:207521019:T:G	2.91826e-05	-1.04327e-10	-0.765665
207521098	chr2:207521098:G:A	3.95992e-05	-1.04327e-10	-0.460428
207522014	chr2:207522014:C:T	1.35267e-05	-1.53457	-2.64473e-10
207522075	chr2:207522075:C:T	1.67255e-05	-1.44393	0.121631
207523530	chr2:207523530:A:G	1.35062e-05	-1.53609	-2.64473e-10
207523598	chr2:207523598:G:A	2.49137e-05	-0.923817	-2.64473e-10
207523905	chr2:207523905:G:T	2.49036e-05	-1.04327e-10	-0.924225
207524199	chr2:207524199:G:A	2.59359e-05	-1.48104	0.597431
207524734	chr2:207524734:G:A	2.70752e-05	-1.04327e-10	-0.840619
207526552	chr2:207526552:C:T	1.90905e-05	-1.04327e-10	-1.19005
207527057	chr2:207527057:G:A	5.05185e-06	-1.31675	-1.20273
207527254	chr2:207527254:A:G	7.40586e-06	-0.930661	-1.2063
207527491	chr2:207527491:T:C	3.00742e-05	0.437445	-1.17301
207527635	chr2:207527635:T:C	3.55017e-05	-1.04327e-10	-0.569655
207527830	chr2:207527830:A:G	1.85593e-05	-1.04327e-10	-1.21826
207528000	chr2:207528000:G:C	2.43851e-05	-1.04327e-10	-0.945262
207528437	chr2:207528437:G:C	5.06761e-05	-1.04327e-10	-0.213781
207528461	chr2:207528461:A:G	2.22909e-05	-1.04327e-10	-1.03506
207529379	chr2:207529379:G:A	2.18717e-05	-1.04327e-10	-1.05404
207529740	chr2:207529740:C:T	1.98721e-05	-1.04327e-10	-1.14992
207530607	chr2:207530607:C:G	2.43284e-05	-1.04327e-10	-0.947593
207531345	chr2:207531345:A:G	5.10203e-05	-1.04327e-10	-0.207012
207531463	chr2:207531463:A:G	2.25462e-05	-1.43682	0.413148
207533088	chr2:207533088:T:C	6.49094e-05	-1.04327e-10	0.0337567
207534476	chr2:207534476:C:T	2.04913e-05	-1.04327e-10	-1.11924
207534962	chr2:207534962:A:G	3.89052e-05	-1.04327e-10	-0.478109
207534971	chr2:207534971:C:T	5.8077e-05	-1.04327e-10	-0.0774672
207535439	chr2:207535439:A:G	3.25649e-05	-1.04327e-10	-0.656002
207536009	chr2:207536009:C:T	2.70137e-05	-1.04327e-10	-0.842891
207538026	chr2:207538026:T:C	0.00502377	4.52697	-0.144274
207538313	chr2:207538313:A:T	1.9655e-05	-1.1609	-2.64473e-10
207538634	chr2:207538634:TGAAA:T	6.12437e-05	-1.04327e-10	-0.0243747
207539855	chr2:207539855:C:T	2.08215e-05	-1.10325	-2.64473e-10
207540539	chr2:207540539:G:A	1.4589e-05	-0.882227	-0.576745
207540958	chr2:207540958:A:G	4.3031e-06	-1.45753	-1.22237
207541168	chr2:207541168:G:A	0.00401694	5.36597	-1.20693
207542207	chr2:207542207:A:G	2.27837e-05	-1.04327e-10	-1.01319
207543092	chr2:207543092:A:T	7.15767e-06	-1.38978	-0.781269
207543169	chr2:207543169:G:A	0.000630174	3.34825	-1.04149
207544015	chr2:207544015:G:A	1.86611e-05	-1.04327e-10	-1.2128
207544533	chr2:207544533:G:A	2.66185e-05	-1.04327e-10	-0.857628
207545543	chr2:207545543:T:C	1.49691e-05	-1.5204	0.0871476
207545787	chr2:207545787:G:A	1.86715e-05	-1.04327e-10	-1.21224
207545844	chr2:207545844:C:T	2.65735e-05	-1.04327e-10	-0.859323
207546564	chr2:207546564:T:TA	2.3067e-05	-1.04327e-10	-1.00083
207546579	chr2:207546579:T:C	7.27001e-06	-1.21284	-0.942644
207546588	chr2:207546588:G:T	1.45356e-05	-1.46264	-2.64473e-10
207546932	chr2:207546932:T:C	5.93661e-05	-1.04327e-10	-0.0555127
207547368	chr2:207547368:C:T	2.7545e-05	-1.38741	0.563992
207547391	chr2:207547391:G:C	0.000113747	-1.04327e-10	0.594742
207547808	chr2:207547808:A:G	2.4987e-05	-1.36648	0.445597
207547946	chr2:207547946:A:G	6.03969e-05	-1.04327e-10	-0.0382978
207548123	chr2:207548123:G:A	4.82554e-06	-1.49847	-1.06684
207548773	chr2:207548773:C:A	2.22592e-05	-1.41397	0.377491
207550176	chr2:207550176:A:G	3.6214e-05	-1.04327e-10	-0.54979
207550617	chr2:207550617:C:T	4.60619e-06	-1.4002	-1.21164
207551096	chr2:207551096:A:T	2.31003e-05	-1.04327e-10	-0.999391
207552237	chr2:207552237:A:G	2.42853e-05	-1.04327e-10	-0.949367
207552675	chr2:207552675:G:A	0.00544986	5.65357	-1.18946
207553122	chr2:207553122:G:A	1.5076e-05	-1.42613	-2.64473e-10
207553213	chr2:207553213:T:C	1.24619e-05	-1.36744	-0.249122
207553377	chr2:207553377:C:T	2.28778e-05	-1.39121	0.382143
207553504	chr2:207553504:CAG:C	5.36764e-06	-1.38807	-1.07078
207553589	chr2:207553589:A:G	2.51226e-05	-1.40855	0.493079
207553608	chr2:207553608:G:A	1.29957e-05	-1.37008	-0.204536
207553674	chr2:207553674:A:G	3.66913e-05	-1.04327e-10	-0.536696
207555123	chr2:207555123:T:TCC	2.43521e-05	-1.04327e-10	-0.946617
207555124	chr2:207555124:A:T	2.42968e-05	-1.04327e-10	-0.948891
207555560	chr2:207555560:A:G	2.80943e-05	-1.04327e-10	-0.803669
207555940	chr2:207555940:A:G	2.43897e-05	-1.04327e-10	-0.945074
207556067	chr2:207556067:T:A	4.90208e-05	-1.04327e-10	-0.246991
207557025	chr2:207557025:G:A	1.67539e-05	-0.795968	-0.524636
207557539	chr2:207557539:G:A	2.70787e-05	-1.40656	0.566069
207557611	chr2:207557611:C:T	2.62433e-05	-1.40978	0.537953
207558705	chr2:207558705:C:T	2.54091e-05	-1.41346	0.50933
207558755	chr2:207558755:C:T	2.88461e-05	-1.04327e-10	-0.777261
207558955	chr2:207558955:T:A	1.38315e-05	-1.51229	-2.64473e-10
207559738	chr2:207559738:G:A	4.46272e-05	-1.04327e-10	-0.340893
207559823	chr2:207559823:G:A	1.88744e-05	-1.04327e-10	-1.20143
207560739	chr2:207560739:T:A	2.18499e-05	-1.04327e-10	-1.05504
207561533	chr2:207561533:G:A	0.00400963	3.96208	0.195135
207562022	chr2:207562022:A:G	6.10826e-05	-1.04327e-10	-0.0270088
207562074	chr2:207562074:T:G	0.00357182	5.1248	-1.0832
207562245	chr2:207562245:A:G	2.43414e-05	-1.04327e-10	-0.947057
207563263	chr2:207563263:A:G	2.42739e-05	-1.04327e-10	-0.949836
207563779	chr2:207563779:A:T	1.85907e-05	-1.04327e-10	-1.21657
207563859	chr2:207563859:A:G	2.07086e-05	-1.04327e-10	-1.10869
207563884	chr2:207563884:C:T	1.56426e-05	-1.38924	-2.64473e-10
207564010	chr2:207564010:A:G	7.97115e-06	-1.26523	-0.798178
207564211	chr2:207564211:T:C	1.95169e-05	-1.16795	-2.64473e-10
207564435	chr2:207564435:T:C	2.43966e-05	-1.38892	0.444126
207564627	chr2:207564627:T:C	0.00636901	4.22181	0.398152
207565164	chr2:207565164:A:G	2.38236e-05	-1.04327e-10	-0.968558
207565461	chr2:207565461:A:T	1.69883e-05	-1.30671	-2.64473e-10
207565659	chr2:207565659:C:T	3.94569e-05	-1.35945	0.895425
207565825	chr2:207565825:A:G	1.95062e-05	-1.04327e-10	-1.1685
207566648	chr2:207566648:A:G	5.3776e-05	-0.15441	-2.64473e-10
207567016	chr2:207567016:C:T	8.25985e-06	-1.25307	-0.774762
207567235	chr2:207567235:C:G	0.000154315	-1.04327e-10	0.899759
207567386	chr2:207567386:AC:A	2.35096e-05	-1.04327e-10	-0.981826
207567622	chr2:207567622:A:G	7.99832e-06	-1.26099	-0.799018
207568128	chr2:207568128:A:T	0.000154962	-1.04327e-10	0.903941
207568254	chr2:207568254:G:A	4.36718e-05	-1.04327e-10	-0.362535
207568520	chr2:207568520:GC:G	3.00492e-05	-1.39947	0.663069
207569692	chr2:207569692:T:C	1.43849e-05	-1.47306	-2.64473e-10
207569921	chr2:207569921:C:T	4.43911e-05	-1.36786	1.02166
207570831	chr2:207570831:T:C	3.17995e-05	-1.39476	0.714978
207571167	chr2:207571167:T:C	5.23798e-05	-1.04327e-10	-0.180716
207571575	chr2:207571575:C:T	3.49347e-05	-0.585756	-2.64473e-10
207571895	chr2:207571895:T:G	2.00852e-05	-1.04327e-10	-1.13925
207572115	chr2:207572115:A:G	2.07006e-05	-1.10907	-2.64473e-10
207572709	chr2:207572709:G:A	3.50352e-05	-1.41272	0.829836
207572964	chr2:207572964:A:G	3.61684e-05	-1.04327e-10	-0.551051
207573586	chr2:207573586:T:C	1.56503e-05	-1.38875	-2.64473e-10
207573836	chr2:207573836:A:G	9.7878e-06	-0.727881	-1.13022
207574394	chr2:207574394:A:G	1.35289e-05	-1.53441	-2.64473e-10
207574404	chr2:207574404:G:T	2.48163e-05	-1.04327e-10	-0.927735
207574989	chr2:207574989:C:T	1.96234e-05	-1.04327e-10	-1.16251
207575690	chr2:207575690:T:C	6.12753e-05	-1.04327e-10	-0.0238599
207575741	chr2:207575741:G:A	0.000103813	-1.04327e-10	0.503351
207576063	chr2:207576063:G:A	2.26602e-05	-1.04327e-10	-1.01862
207576112	chr2:207576112:G:C	6.76353e-06	-1.00576	-1.22193
207577371	chr2:207577371:G:A	1.74729e-05	-1.36498	0.0863955
207578287	chr2:207578287:G:A	2.62387e-05	-1.39235	0.520353
207578648	chr2:207578648:T:A	3.54638e-05	-1.37447	0.803741
207578785	chr2:207578785:C:CAAGTG	4.85152e-05	-1.04327e-10	-0.257358
207578847	chr2:207578847:A:G	2.45356e-05	-1.04327e-10	-0.939111
207578988	chr2:207578988:A:G	2.32051e-05	-1.04327e-10	-0.994865
207579304	chr2:207579304:C:A	0.00143104	4.11129	-0.984371
207579601	chr2:207579601:C:G	1.96013e-05	-1.04327e-10	-1.16364
207580429	chr2:207580429:T:A	2.0419e-05	-1.04327e-10	-1.12277
207580952	chr2:207580952:A:G	1.40709e-05	-1.49513	-2.64473e-10
207581418	chr2:207581418:CAA:C	1.97986e-05	-1.04327e-10	-1.15363
207581445	chr2:207581445:T:C	7.40794e-05	-1.04327e-10	0.165901
207581480	chr2:207581480:C:T	2.18475e-05	-1.05515	-2.64473e-10
207581643	chr2:207581643:T:G	4.75261e-06	-1.36045	-1.2201
207581704	chr2:207581704:A:G	1.90772e-05	-1.04327e-10	-1.19074
207582560	chr2:207582560:A:G	1.55571e-05	-1.39472	-2.64473e-10
207582790	chr2:207582790:G:A	4.14473e-05	-0.414814	-2.64473e-10
207583390	chr2:207583390:T:G	2.38668e-05	-1.04327e-10	-0.966746
207583823	chr2:207583823:T:C	1.72205e-05	-0.529721	-0.763415
207584023	chr2:207584023:C:G	2.73732e-05	-1.04327e-10	-0.829671
207584271	chr2:207584271:A:G	2.75838e-05	-1.40122	0.579211
207584422	chr2:207584422:G:A	1.89102e-05	-1.30767	0.108137
207585061	chr2:207585061:G:C	2.64168e-05	-1.04327e-10	-0.865236
207585989	chr2:207585989:G:A	2.25778e-05	-1.04327e-10	-1.02227
207586442	chr2:207586442:G:C	3.00002e-05	-1.40203	0.663996
207586514	chr2:207586514:T:A	3.06664e-05	-1.39585	0.679777
207586777	chr2:207586777:A:G	6.14318e-05	-1.04327e-10	-0.0213085
207587235	chr2:207587235:T:C	1.94416e-05	-1.04327e-10	-1.17182
207587320	chr2:207587320:A:G	1.85081e-05	-1.04327e-10	-1.22103
207587369	chr2:207587369:G:A	3.01041e-05	-1.04327e-10	-0.734574
207588191	chr2:207588191:A:G	2.0314e-05	-1.04327e-10	-1.12793
207588353	chr2:207588353:T:G	4.52183e-05	-1.04327e-10	-0.327735
207589427	chr2:207589427:A:G	4.65306e-06	-1.39768	-1.20403
207589915	chr2:207589915:C:T	4.55971e-05	-1.37043	1.05104
207590447	chr2:207590447:G:A	3.57436e-05	-0.562865	-2.64473e-10
207591210	chr2:207591210:GGA:G	6.20716e-05	-1.04327e-10	-0.0109472
207591555	chr2:207591555:C:A	7.06974e-06	-1.20314	-0.980276
207591984	chr2:207591984:T:C	2.92928e-05	-1.04327e-10	-0.761893
207592249	chr2:207592249:T:C	4.99817e-05	-1.04327e-10	-0.227579
207592279	chr2:207592279:C:T	1.7618e-05	-1.27032	-2.64473e-10
207592638	chr2:207592638:T:C	3.22092e-05	-1.40433	0.737344
207592896	chr2:207592896:A:G	3.0332e-05	-1.04327e-10	-0.727033
207593113	chr2:207593113:A:G	2.08089e-05	-1.04327e-10	-1.10386
207593194	chr2:207593194:A:G	2.96591e-05	-1.41743	0.667965
207593254	chr2:207593254:G:A	0.00587625	5.68506	-1.14563
207593405	chr2:207593405:C:T	1.95311e-05	-1.26337	0.0961452
207595098	chr2:207595098:T:C	2.95831e-05	-1.35765	0.605618
207595137	chr2:207595137:A:G	2.88611e-05	-1.04327e-10	-0.776743
207595823	chr2:207595823:C:T	2.00335e-05	-1.04327e-10	-1.14183
207596410	chr2:207596410:G:T	4.66714e-05	-1.04327e-10	-0.296105
207596665	chr2:207596665:T:C	1.9413e-05	-1.04327e-10	-1.17329
207596897	chr2:207596897:TC:T	7.67935e-06	-1.15493	-0.94577
207598255	chr2:207598255:C:T	1.41417e-05	-1.49011	-2.64473e-10
207598569	chr2:207598569:G:A	2.5044e-05	-1.04327e-10	-0.918602
207598729	chr2:207598729:C:A	2.51746e-05	-1.04327e-10	-0.913401
207598900	chr2:207598900:G:A	6.69982e-05	-1.04327e-10	0.0654301
207598936	chr2:207598936:A:G	1.98766e-05	-1.04327e-10	-1.14969
207600820	chr2:207600820:C:T	4.2753e-06	-1.46388	-1.2225
207600925	chr2:207600925:T:C	2.46883e-05	-1.04327e-10	-0.932908
207601124	chr2:207601124:CTTTA:C	6.98365e-06	-1.51685	-0.678813
207601546	chr2:207601546:A:G	1.2193e-05	-1.31324	-0.325133
207601642	chr2:207601642:A:T	1.45354e-05	-0.871924	-0.590723
207601729	chr2:207601729:C:A	1.35139e-05	-1.53552	-2.64473e-10
207602426	chr2:207602426:A:G	2.60099e-05	-1.40163	0.520874
207602549	chr2:207602549:G:A	1.98905e-05	-1.04327e-10	-1.149
207603073	chr2:207603073:T:G	1.60321e-05	-1.36464	-2.64473e-10
207603273	chr2:207603273:A:G	2.67904e-05	-1.39861	0.547422
207603748	chr2:207603748:C:A	2.5799e-05	-1.40545	0.516554
207604321	chr2:207604321:C:A	2.70721e-05	-1.04327e-10	-0.840732
207604401	chr2:207604401:T:G	2.36287e-05	-1.04327e-10	-0.976776
207604489	chr2:207604489:ATCTT:A	1.36031e-05	-1.51887	-0.0100668
207604670	chr2:207604670:AACC:A	2.32174e-05	-1.04327e-10	-0.994333
207604675	chr2:207604675:C:T	2.41088e-05	-0.956659	-2.64473e-10
207604778	chr2:207604778:T:G	2.52866e-05	-1.04327e-10	-0.90896
207604861	chr2:207604861:T:C	2.54061e-05	-1.44164	0.537397
207606454	chr2:207606454:C:T	2.53756e-05	-1.41618	0.510732
207606834	chr2:207606834:T:C	2.96258e-05	-1.04327e-10	-0.75059
207607568	chr2:207607568:A:G	4.82612e-05	-1.04327e-10	-0.262609
207607778	chr2:207607778:A:C	1.85568e-05	-1.04327e-10	-1.2184
207608460	chr2:207608460:G:A	0.00107978	3.92732	-1.08204
207609314	chr2:207609314:T:C	4.43378e-05	-1.04327e-10	-0.347398
207609349	chr2:207609349:A:ATG	2.203e-05	-1.04327e-10	-1.04683
207609539	chr2:207609539:C:T	2.37426e-05	-1.04327e-10	-0.971963
207609557	chr2:207609557:C:A	2.42166e-05	-1.40264	0.450443
207612456	chr2:207612456:T:C	2.47345e-05	-1.39934	0.468306
207612462	chr2:207612462:T:C	2.40869e-05	-1.04327e-10	-0.95757
207612755	chr2:207612755:A:G	1.13355e-05	-0.867792	-0.843508
207613078	chr2:207613078:C:G	3.12241e-05	-1.04327e-10	-0.698045
207613128	chr2:207613128:G:A	2.47442e-05	-1.41628	0.485638
207613173	chr2:207613173:T:C	6.56042e-05	-1.04327e-10	0.0444038
207613232	chr2:207613232:C:T	2.36348e-05	-1.40214	0.425629
207613331	chr2:207613331:A:G	0.00528328	5.61299	-1.17993
207613839	chr2:207613839:C:T	3.0352e-05	-1.04327e-10	-0.726374
207614093	chr2:207614093:A:C	3.1351e-05	-1.04327e-10	-0.69399
207614356	chr2:207614356:G:C	2.58135e-05	-1.04327e-10	-0.888337
207614424	chr2:207614424:T:C	1.53075e-05	-1.41089	-2.64473e-10
207614669	chr2:207614669:C:T	2.5186e-05	-1.41515	0.502201
207614787	chr2:207614787:G:A	6.84914e-05	-1.04327e-10	0.0874712
207614851	chr2:207614851:A:G	2.39368e-05	-1.41342	0.4496
207615781	chr2:207615781:G:T	1.2295e-05	-0.683952	-0.946091
207615913	chr2:207615913:T:G	4.65672e-05	-1.04327e-10	-0.298339
207616782	chr2:207616782:G:A	1.99913e-05	-1.04327e-10	-1.14394
207616913	chr2:207616913:C:T	2.46346e-05	-1.41364	0.478557
207617041	chr2:207617041:G:A	2.48246e-05	-1.40596	0.478557
207617212	chr2:207617212:G:C	1.90927e-05	-1.04327e-10	-1.18993
207617720	chr2:207617720:C:T	2.6013e-05	-1.04327e-10	-0.880639
207617731	chr2:207617731:C:CAG	1.92575e-05	-1.04327e-10	-1.18134
207617828	chr2:207617828:C:T	2.15049e-05	-1.04327e-10	-1.07095
207618431	chr2:207618431:A:G	7.83118e-05	-1.04327e-10	0.221462
207618825	chr2:207618825:C:G	1.85568e-05	-1.2184	-2.64473e-10
207619262	chr2:207619262:T:C	3.88518e-05	-1.17107	0.691582
207619343	chr2:207619343:G:C	3.72048e-05	-0.522799	-2.64473e-10
207619779	chr2:207619779:GT:G	1.91335e-05	-1.21204	0.0242398
207619957	chr2:207619957:C:T	1.464e-05	-1.18849	-0.266987
207620141	chr2:207620141:G:A	1.89328e-05	-1.04327e-10	-1.19834
207621013	chr2:207621013:T:C	6.12896e-05	-1.04327e-10	-0.0236263
207621141	chr2:207621141:A:G	1.87482e-05	-1.04327e-10	-1.20814
207621922	chr2:207621922:A:G	1.9982e-05	-1.04327e-10	-1.14441
207623913	chr2:207623913:C:T	1.91658e-05	-1.04327e-10	-1.18611
207623915	chr2:207623915:A:G	1.96824e-05	-1.04327e-10	-1.15951
207624377	chr2:207624377:C:A	4.10699e-06	-1.51459	-1.21196
207624391	chr2:207624391:C:A	2.61087e-05	-0.876967	-2.64473e-10
207627419	chr2:207627419:A:T	0.000753219	3.57076	-1.08564
207627845	chr2:207627845:C:T	0.000606801	3.3899	-1.12094
207627954	chr2:207627954:G:A	3.56669e-05	-1.04327e-10	-0.565013
207628023	chr2:207628023:A:C	1.86797e-05	-1.04327e-10	-1.2118
207628441	chr2:207628441:A:G	0.00145575	3.89755	-0.753508
207628602	chr2:207628602:A:G	1.90445e-05	-1.04327e-10	-1.19246
207628851	chr2:207628851:T:C	1.40944e-05	-1.41498	-0.0784751
207629008	chr2:207629008:A:AT	1.86877e-05	-1.04327e-10	-1.21137
207629296	chr2:207629296:C:A	0.000589028	3.37221	-1.13297
207629339	chr2:207629339:G:A	1.87481e-05	-1.04327e-10	-1.20814
207629351	chr2:207629351:TC:T	0.0653795	7.16134	-0.212617
207629510	chr2:207629510:T:C	0.000727511	3.5442	-1.0938
207630131	chr2:207630131:C:T	1.19196e-05	-1.28288	-0.37818
207630295	chr2:207630295:C:T	1.85958e-05	-1.04327e-10	-1.2163
207630327	chr2:207630327:A:T	0.000622048	3.41229	-1.1185
207630335	chr2:207630335:C:A	0.000571828	3.32562	-1.11601
207630950	chr2:207630950:G:A	1.89358e-05	-1.04327e-10	-1.19818
207631092	chr2:207631092:G:A	1.87446e-05	-1.04327e-10	-1.20833
207631310	chr2:207631310:A:G	0.000805442	3.61548	-1.06332
207631458	chr2:207631458:C:G	0.000712352	3.39425	-0.964911
207631666	chr2:207631666:A:G	0.000709796	3.46537	-1.03963
207631686	chr2:207631686:C:T	0.000712036	3.44486	-1.01596
207631710	chr2:207631710:T:G	5.37491e-05	-1.04327e-10	-0.15491
207631991	chr2:207631991:G:A	0.000783817	3.55828	-1.03334
207632018	chr2:207632018:C:T	0.000597094	3.35504	-1.1022
207632199	chr2:207632199:G:A	0.000780593	3.55231	-1.0315
207632303	chr2:207632303:A:G	0.000863415	3.63907	-1.01741
207632310	chr2:207632310:G:A	0.000850686	3.6262	-1.01939
207632563	chr2:207632563:A:G	0.000927882	3.67226	-0.978596
207632745	chr2:207632745:A:G	1.49115e-05	-1.4371	-2.64473e-10
207634348	chr2:207634348:G:A	2.74483e-05	-1.04327e-10	-0.826931
207634576	chr2:207634576:G:A	0.00394562	4.30265	-0.161524
207634788	chr2:207634788:G:A	0.0360858	6.81773	-0.463313
207635194	chr2:207635194:A:G	1.46516e-05	-1.45469	-2.64473e-10
207636324	chr2:207636324:G:A	1.48513e-05	-1.44115	-2.64473e-10
207636403	chr2:207636403:A:G	1.46747e-05	-1.45311	-2.64473e-10
207636785	chr2:207636785:A:T	0.00865026	5.1327	-0.206594
207637006	chr2:207637006:A:G	0.00859068	5.11954	-0.200341
207637014	chr2:207637014:A:G	0.00773897	4.92262	-0.107828
207637546	chr2:207637546:T:C	1.88431e-05	-1.04327e-10	-1.20309
207637973	chr2:207637973:C:T	7.43062e-06	-1.3813	-0.752322
207638487	chr2:207638487:C:A	0.00601058	4.59102	-0.0289803
207638834	chr2:207638834:A:G	0.0069225	4.68184	0.0214603
207639015	chr2:207639015:C:T	9.4374e-05	-1.04327e-10	0.40803
207639322	chr2:207639322:TC:T	4.89441e-06	-1.47762	-1.07352
207639495	chr2:207639495:A:G	2.62498e-05	-1.04327e-10	-0.871579
207640720	chr2:207640720:C:T	2.455e-05	-1.04327e-10	-0.938524
207640954	chr2:207640954:T:C	0.00391655	4.3678	-0.234065
207640988	chr2:207640988:G:C	4.73424e-06	-1.42526	-1.15915
207641647	chr2:207641647:G:A	0.000589209	3.33655	-1.097
207641672	chr2:207641672:T:C	0.00680775	4.72323	-0.036645
207642007	chr2:207642007:A:G	0.00159537	4.45627	-1.22064
207642582	chr2:207642582:C:T	0.000182132	-1.04327e-10	1.06549
207642919	chr2:207642919:G:A	2.61274e-05	-1.04327e-10	-0.876253
207643312	chr2:207643312:T:A	1.88109e-05	-1.04327e-10	-1.2048
207643671	chr2:207643671:T:C	0.00735914	4.74248	0.0219785
207644262	chr2:207644262:T:C	2.54233e-05	-1.04327e-10	-0.903568
207644514	chr2:207644514:G:A	0.000324042	2.72977	-1.08813
207644691	chr2:207644691:G:A	1.87966e-05	-1.04327e-10	-1.20556
207645222	chr2:207645222:A:G	0.000226401	-1.04327e-10	1.28307
207645249	chr2:207645249:T:C	1.73996e-05	-1.28279	-2.64473e-10
207645684	chr2:207645684:T:G	1.99684e-05	-1.04327e-10	-1.14509
207645690	chr2:207645690:G:T	0.000158519	-1.04327e-10	0.926638
207646344	chr2:207646344:C:T	3.13769e-05	-1.41079	0.717626
207646509	chr2:207646509:C:A	0.000869701	3.84672	-1.2178
207647176	chr2:207647176:A:T	0.012945	5.64942	-0.320194
207647291	chr2:207647291:T:C	3.80401e-05	-0.500596	-2.64473e-10
207647358	chr2:207647358:A:G	2.04681e-05	-1.37293	0.252558
207647496	chr2:207647496:T:A	2.73847e-05	-1.04327e-10	-0.82925
207647658	chr2:207647658:G:A	0.102731	7.6844	-0.283763
207648216	chr2:207648216:A:T	0.0107809	5.6182	-0.471909
207649281	chr2:207649281:A:AT	1.90831e-05	-1.04327e-10	-1.19043
207649619	chr2:207649619:G:A	1.44071e-05	-1.31954	-0.151975
207649738	chr2:207649738:G:A	0.000987183	3.97551	-1.21989
207650587	chr2:207650587:TG:T	4.61505e-06	-1.47654	-1.13338
207650590	chr2:207650590:C:T	0.00119432	4.04298	-1.09688
207650653	chr2:207650653:G:A	2.62335e-05	-1.04327e-10	-0.872199
207651031	chr2:207651031:T:C	2.74585e-05	-1.04327e-10	-0.826561
207651225	chr2:207651225:G:A	2.25529e-05	-1.04327e-10	-1.02337
207651413	chr2:207651413:G:A	1.84612e-05	-1.04327e-10	-1.22357
207652093	chr2:207652093:A:G	6.03946e-06	-1.5021	-0.838823
207652933	chr2:207652933:G:A	2.24132e-05	-1.04327e-10	-1.02959
207652944	chr2:207652944:C:T	3.56824e-05	-1.04327e-10	-0.564578
207652974	chr2:207652974:G:A	5.32251e-05	-1.04327e-10	-0.164706
207653013	chr2:207653013:TCAAA:T	5.85568e-06	-1.49866	-0.873161
207653045	chr2:207653045:G:A	4.66314e-06	-1.53543	-1.06412
207653073	chr2:207653073:T:C	5.30289e-05	-1.04327e-10	-0.168398
207653252	chr2:207653252:G:A	2.59812e-05	-1.04327e-10	-0.881864
207653288	chr2:207653288:G:A	1.37997e-05	-1.51459	-2.64473e-10
207653439	chr2:207653439:G:A	3.8306e-05	-1.04327e-10	-0.493629
207653918	chr2:207653918:C:A	1.35075e-05	-1.53599	-2.64473e-10
207653993	chr2:207653993:C:T	3.67654e-05	-1.04327e-10	-0.534679
207654014	chr2:207654014:G:A	5.75647e-06	-1.3344	-1.05451
207654165	chr2:207654165:T:C	4.83453e-05	-1.04327e-10	-0.260867
207654679	chr2:207654679:T:C	0.00100343	3.99547	-1.22353
207654680	chr2:207654680:G:A	2.76477e-05	-1.04327e-10	-0.819695
207654738	chr2:207654738:T:A	1.72989e-05	-1.28859	-2.64473e-10
207654821	chr2:207654821:T:C	4.40775e-05	-0.353286	-2.64473e-10
207654891	chr2:207654891:T:C	6.68818e-05	-1.04327e-10	0.0636902
207655319	chr2:207655319:G:A	0.00430737	4.9266	-0.697755
207655533	chr2:207655533:A:G	0.000878348	3.67769	-1.03889
207655558	chr2:207655558:G:T	0.00126814	4.03109	-1.02502
207655611	chr2:207655611:G:T	2.0779e-05	-1.04327e-10	-1.10529
207655738	chr2:207655738:C:T	0.00171221	4.43976	-1.13346
207655991	chr2:207655991:G:T	2.55624e-05	-1.04327e-10	-0.898115
207656266	chr2:207656266:T:C	2.3973e-05	-1.04327e-10	-0.962309
207656529	chr2:207656529:A:G	2.40401e-05	-1.04327e-10	-0.959512
207656636	chr2:207656636:TAAAC:T	4.66418e-06	-1.52974	-1.06959
207656994	chr2:207656994:G:A	0.000124384	-1.04327e-10	0.684137
207657017	chr2:207657017:T:C	2.4758e-05	-1.04327e-10	-0.930087
207657431	chr2:207657431:T:C	2.46749e-05	-1.04327e-10	-0.933449
207657740	chr2:207657740:A:C	2.44028e-05	-1.04327e-10	-0.94454
207657943	chr2:207657943:TAAAAC:T	2.46289e-05	-1.04327e-10	-0.935316
207658026	chr2:207658026:C:G	0.00156062	3.93757	-0.723971
207658115	chr2:207658115:A:G	2.466e-05	-1.04327e-10	-0.934053
207658377	chr2:207658377:A:G	0.000824948	3.70678	-1.1307
207658661	chr2:207658661:T:C	8.24084e-05	-1.04327e-10	0.272451
207659248	chr2:207659248:C:G	0.00109129	4.05916	-1.20328
207659353	chr2:207659353:G:A	2.75813e-05	-1.04327e-10	-0.822098
207659476	chr2:207659476:A:G	0.00153592	3.85846	-0.660808
207659503	chr2:207659503:C:G	1.37943e-05	-1.51498	-2.64473e-10
207659665	chr2:207659665:G:C	3.08613e-05	-1.04327e-10	-0.709735
207659979	chr2:207659979:C:T	2.16076e-05	-1.06619	-2.64473e-10
207660131	chr2:207660131:G:T	2.07157e-05	-1.04327e-10	-1.10835
207660224	chr2:207660224:T:A	0.00432283	4.76971	-0.537275
207660239	chr2:207660239:C:G	4.93203e-06	-1.51675	-1.02673
207660332	chr2:207660332:C:G	3.99275e-06	-1.53237	-1.22239
207660444	chr2:207660444:A:T	0.000487405	3.22644	-1.17658
207660576	chr2:207660576:G:A	1.35064e-05	-1.53607	-2.64473e-10
207660641	chr2:207660641:C:G	1.08807e-05	-1.49512	-0.257123
207660875	chr2:207660875:C:T	0.00127399	4.17189	-1.16122
207661077	chr2:207661077:G:A	0.000147497	-1.04327e-10	0.85457
207661521	chr2:207661521:T:C	0.00196597	3.80816	-0.363649
207661680	chr2:207661680:T:C	1.85571e-05	-1.04327e-10	-1.21838
207661841	chr2:207661841:C:T	1.86977e-05	-1.04327e-10	-1.21083
207661872	chr2:207661872:G:A	8.49597e-05	-1.04327e-10	0.30294
207661967	chr2:207661967:G:A	0.0022817	4.74691	-1.15347
207661981	chr2:207661981:G:A	2.53313e-05	-1.04327e-10	-0.907195
207661989	chr2:207661989:T:C	1.8699e-05	-1.04327e-10	-1.21076
207662063	chr2:207662063:A:C	2.64115e-05	-1.04327e-10	-0.865435
207662079	chr2:207662079:A:G	0.00362723	4.60792	-0.550935
207662290	chr2:207662290:A:G	3.1367e-05	-1.04327e-10	-0.693479
207662814	chr2:207662814:C:T	0.00894441	5.28892	-0.329372
207663447	chr2:207663447:C:T	1.85827e-05	-1.04327e-10	-1.217
207663590	chr2:207663590:A:G	0.00329085	4.52234	-0.562678
207664985	chr2:207664985:G:A	1.04866e-05	-1.51782	-0.271313
207665202	chr2:207665202:G:A	1.96591e-05	-1.04327e-10	-1.1607
207665311	chr2:207665311:G:A	1.25019e-05	-1.5275	-0.0858545
207665381	chr2:207665381:T:C	4.42621e-05	-1.04327e-10	-0.349107
207666166	chr2:207666166:C:T	7.4735e-06	-1.47287	-0.655
207666320	chr2:207666320:A:G	8.46145e-06	-1.44913	-0.554585
207666321	chr2:207666321:C:A	7.73435e-06	-1.00785	-1.08572
207666398	chr2:207666398:T:C	0.00208533	4.6827	-1.17926
207666535	chr2:207666535:G:T	4.40135e-05	-1.04327e-10	-0.354739
207666829	chr2:207666829:A:G	0.00362204	4.62737	-0.571817
207667011	chr2:207667011:C:T	1.8788e-05	-1.04327e-10	-1.20602
207667040	chr2:207667040:C:T	2.48594e-05	-1.04327e-10	-0.926002
207667196	chr2:207667196:G:C	1.85973e-05	-1.04327e-10	-1.21622
207667284	chr2:207667284:C:T	0.0030501	4.1444	-0.260704
207667876	chr2:207667876:A:G	2.8856e-05	-1.04327e-10	-0.776918
207668125	chr2:207668125:T:C	9.07481e-05	-1.04327e-10	0.368852
207668435	chr2:207668435:T:C	1.40981e-05	-1.53547	0.0422733
207668495	chr2:207668495:T:C	0.000156421	1.52635	-0.613039
207668646	chr2:207668646:A:G	4.31604e-06	-1.52282	-1.15408
207669013	chr2:207669013:C:T	2.00137e-05	-1.04327e-10	-1.14282
207669095	chr2:207669095:G:A	6.43404e-06	-1.22234	-1.0553
207669108	chr2:207669108:T:C	0.00131403	4.13238	-1.09076
207669410	chr2:207669410:G:A	1.41117e-05	-1.49224	-2.64473e-10
207669624	chr2:207669624:G:A	0.0014173	3.62129	-0.504015
207669673	chr2:207669673:A:G	3.00293e-05	-1.04327e-10	-0.737062
207669676	chr2:207669676:A:C	4.46528e-06	-1.53596	-1.10694
207669762	chr2:207669762:A:G	3.09339e-05	-1.04327e-10	-0.707383
207669785	chr2:207669785:G:A	1.91918e-05	-1.04327e-10	-1.18475
207669944	chr2:207669944:C:T	0.000387495	2.18657	-0.366108
207670072	chr2:207670072:C:T	2.04413e-05	-1.04327e-10	-1.12168
207670414	chr2:207670414:T:A	0.000826307	2.80903	-0.2313
207670590	chr2:207670590:C:T	2.1636e-05	-1.04327e-10	-1.06488
207670741	chr2:207670741:C:T	6.01515e-06	-1.3989	-0.946055
207671621	chr2:207671621:G:T	7.65565e-05	-1.04327e-10	0.198793
207671812	chr2:207671812:C:A	0.000653491	3.55711	-1.21402
207672132	chr2:207672132:G:A	0.000800217	3.66408	-1.11843
207672178	chr2:207672178:T:C	2.44259e-05	-0.943591	-2.64473e-10
207672215	chr2:207672215:T:C	0.000962522	3.9363	-1.20598
207672613	chr2:207672613:C:T	2.20732e-05	-1.04327e-10	-1.04487
207672727	chr2:207672727:T:C	2.19166e-05	-1.04327e-10	-1.05199
207672802	chr2:207672802:C:T	1.93122e-05	-1.04327e-10	-1.1785
207672890	chr2:207672890:A:ACTT	6.19686e-05	-0.0126079	-2.64473e-10
207673294	chr2:207673294:G:A	0.00118689	4.06058	-1.12072
207673795	chr2:207673795:T:C	2.23318e-05	-1.04327e-10	-1.03323
207673944	chr2:207673944:T:C	0.00194614	-1.04327e-10	3.43436
207674056	chr2:207674056:C:T	1.36016e-05	-1.52344	-0.00561253
207674172	chr2:207674172:G:A	1.56049e-05	-0.704996	-0.686657
207674563	chr2:207674563:T:C	2.24864e-05	-1.04327e-10	-1.02632
207674810	chr2:207674810:T:A	1.87502e-05	-1.04327e-10	-1.20803
207674939	chr2:207674939:CT:C	2.41239e-05	-1.04327e-10	-0.956032
207675145	chr2:207675145:T:C	1.87434e-05	-1.04327e-10	-1.20839
207675149	chr2:207675149:T:C	2.16221e-05	-1.04327e-10	-1.06552
207675555	chr2:207675555:G:A	2.25954e-05	-1.04327e-10	-1.02149
207675709	chr2:207675709:CA:C	9.69984e-05	-1.04327e-10	0.435459
207675720	chr2:207675720:ACTTTTTTTTTTTTTTTT:A	2.34863e-05	-1.04327e-10	-0.98282
207675891	chr2:207675891:C:T	3.61142e-05	-1.04327e-10	-0.55255
207675966	chr2:207675966:C:G	1.01177e-05	-0.608773	-1.21618
207675996	chr2:207675996:A:G	2.28509e-05	-1.01025	-2.64473e-10
207676362	chr2:207676362:C:T	2.75807e-05	-1.04327e-10	-0.82212
207676389	chr2:207676389:A:G	4.29742e-06	-1.53598	-1.14524
207676398	chr2:207676398:C:T	0.000156823	1.93054	-1.01465
207676662	chr2:207676662:T:C	9.92294e-06	-1.01187	-0.832519
207676707	chr2:207676707:A:G	5.4144e-05	-1.04327e-10	-0.147589
207676908	chr2:207676908:C:T	0.00206856	1.65444	1.84093
207676948	chr2:207676948:G:C	8.91816e-06	-0.746224	-1.20492
207677060	chr2:207677060:A:G	1.37427e-05	-1.51873	-2.64473e-10
207677146	chr2:207677146:C:A	7.19425e-05	-0.0331017	0.169733
207677397	chr2:207677397:T:C	1.35218e-05	-1.53493	-2.64473e-10
207677605	chr2:207677605:T:C	4.30282e-06	-1.48508	-1.19489
207677896	chr2:207677896:C:T	4.14708e-06	-1.49318	-1.22365
207677930	chr2:207677930:T:C	1.87332e-05	-1.04327e-10	-1.20894
207678195	chr2:207678195:CT:C	3.86033e-05	-1.04327e-10	-0.485899
207678362	chr2:207678362:T:C	5.15043e-05	0.552513	-0.750084
207678994	chr2:207678994:G:T	1.64396e-05	-0.188938	-1.1506
207679059	chr2:207679059:T:C	5.88605e-05	-1.04327e-10	-0.0640668
207679171	chr2:207679171:C:T	4.49262e-06	-1.5272	-1.1096
207679290	chr2:207679290:C:T	4.33648e-06	-1.49787	-1.1743
207679858	chr2:207679858:A:G	1.09322e-05	-0.777604	-0.969916
207680736	chr2:207680736:A:G	5.79629e-06	-1.49906	-0.882954
207680947	chr2:207680947:G:A	1.3515e-05	-1.53543	-2.64473e-10
207681488	chr2:207681488:G:C	7.3485e-06	-0.929738	-1.215
207681581	chr2:207681581:A:G	1.04842e-05	-0.786024	-1.00334
207681713	chr2:207681713:G:A	1.92722e-05	-1.04327e-10	-1.18057
207681930	chr2:207681930:G:A	3.40026e-05	-1.04327e-10	-0.612799
207681941	chr2:207681941:T:C	1.85864e-05	-1.04327e-10	-1.21681
207681999	chr2:207681999:G:A	3.82961e-05	-1.04327e-10	-0.493888
207682143	chr2:207682143:C:A	1.78419e-05	-0.186701	-1.07099
207682153	chr2:207682153:T:G	1.11608e-05	-0.783157	-0.943671
207682156	chr2:207682156:C:T	1.09678e-05	-0.633235	-1.11104
207682521	chr2:207682521:A:G	3.64082e-05	-1.04327e-10	-0.544442
207682563	chr2:207682563:TTGAC:T	1.07836e-05	-0.538484	-1.22272
207682640	chr2:207682640:C:G	1.0289e-05	-0.926901	-0.881257
207683151	chr2:207683151:T:C	1.9476e-05	-1.04327e-10	-1.17005
207683254	chr2:207683254:G:T	2.18115e-05	-1.04327e-10	-1.0568
207683589	chr2:207683589:A:G	3.78645e-05	-1.04327e-10	-0.505222
207683654	chr2:207683654:C:T	1.38587e-05	-0.448416	-1.06191
207684028	chr2:207684028:C:G	5.82633e-05	-1.04327e-10	-0.0742638
207684050	chr2:207684050:G:T	4.57306e-06	-1.52563	-1.09343
207684511	chr2:207684511:G:A	7.92043e-06	-0.993851	-1.07594
207684534	chr2:207684534:G:GAACT	2.14017e-05	-1.04327e-10	-1.07576
207684579	chr2:207684579:C:T	1.96787e-05	-1.04327e-10	-1.1597
207684803	chr2:207684803:A:G	3.18094e-05	-1.04327e-10	-0.679475
207684869	chr2:207684869:G:A	1.847e-05	-1.04327e-10	-1.22309
207684989	chr2:207684989:TC:T	1.99029e-05	-1.04327e-10	-1.14837
207685157	chr2:207685157:T:C	1.52971e-05	-1.41157	-2.64473e-10
207685181	chr2:207685181:G:C	4.02555e-06	-1.5305	-1.21607
207685349	chr2:207685349:A:G	3.99031e-06	-1.5355	-1.21987
207685473	chr2:207685473:G:C	2.44253e-05	-1.04327e-10	-0.943618
207685474	chr2:207685474:T:C	2.67374e-05	-1.04327e-10	-0.853171
207685618	chr2:207685618:C:T	4.0142e-06	-1.52589	-1.22351
207685773	chr2:207685773:G:A	4.93534e-05	-1.04327e-10	-0.240229
207685867	chr2:207685867:T:A	2.59997e-05	-1.04327e-10	-0.881152
207685932	chr2:207685932:C:T	2.3785e-05	-1.04327e-10	-0.970179
207686013	chr2:207686013:G:A	2.15949e-05	-1.04327e-10	-1.06678
207686138	chr2:207686138:A:C	2.54114e-05	-1.04327e-10	-0.904039
207686286	chr2:207686286:A:G	1.87852e-05	-1.04327e-10	-1.20617
207686481	chr2:207686481:C:T	1.06988e-05	-1.08586	-0.683251
207686482	chr2:207686482:C:A	1.35088e-05	-1.53589	-2.64473e-10
207686997	chr2:207686997:AG:A	8.77061e-05	-1.04327e-10	0.334755
207687000	chr2:207687000:AAGG:A	8.81129e-05	-1.04327e-10	0.339382
207687098	chr2:207687098:C:T	1.6809e-05	-1.0003	-0.317023
207687620	chr2:207687620:A:G	2.98672e-05	-1.04327e-10	-0.742477
207687666	chr2:207687666:C:T	3.04782e-05	-1.04327e-10	-0.722224
207687787	chr2:207687787:G:A	0.000145185	-0.56935	1.40812
207687843	chr2:207687843:T:C	2.36642e-05	-1.04327e-10	-0.975273
207688220	chr2:207688220:C:T	1.83372e-05	-1.08154	-0.148765
207688518	chr2:207688518:C:T	3.13672e-05	-1.04327e-10	-0.693473
207688663	chr2:207688663:G:A	3.19218e-05	-1.04327e-10	-0.675946
207688988	chr2:207688988:T:A	2.12676e-05	-1.04327e-10	-1.08205
207689194	chr2:207689194:A:C	2.24841e-05	-1.02643	-2.64473e-10
207689397	chr2:207689397:A:C	1.20115e-05	-1.00755	-0.64582
207689447	chr2:207689447:A:G	1.3641e-05	-1.52616	-2.64473e-10
207689472	chr2:207689472:A:C	3.45136e-05	-1.04327e-10	-0.597884
207689608	chr2:207689608:A:G	0.000111729	-0.279802	0.856638
207689609	chr2:207689609:G:A	3.44306e-05	-1.04327e-10	-0.600291
207689671	chr2:207689671:T:C	3.54126e-05	-1.04327e-10	-0.572168
207689963	chr2:207689963:T:C	2.94421e-05	-1.04327e-10	-0.75681
207689995	chr2:207689995:T:C	3.00713e-05	-1.04327e-10	-0.735664
207690058	chr2:207690058:C:T	3.11037e-05	-1.04327e-10	-0.701909
207690203	chr2:207690203:A:G	1.86223e-05	-1.04327e-10	-1.21488
207690268	chr2:207690268:C:T	3.0127e-05	-1.04327e-10	-0.733813
207690307	chr2:207690307:T:C	1.64916e-05	-0.873793	-0.462594
207690373	chr2:207690373:CCTTT:C	2.45164e-05	-1.04327e-10	-0.939895
207690430	chr2:207690430:G:A	7.19504e-06	-1.21909	-0.946752
207690514	chr2:207690514:G:A	7.13478e-06	-1.2275	-0.946752
207690699	chr2:207690699:C:G	3.00773e-05	-1.04327e-10	-0.735464
207690828	chr2:207690828:T:C	2.99718e-05	-1.04327e-10	-0.73898
207690856	chr2:207690856:T:G	2.61653e-05	-1.04327e-10	-0.874803
207690872	chr2:207690872:G:A	1.54118e-05	-1.4041	-2.64473e-10
207691050	chr2:207691050:C:T	3.04995e-05	-1.04327e-10	-0.721527
207691138	chr2:207691138:C:T	0.000189023	-0.389409	1.49204
207691256	chr2:207691256:G:A	3.09078e-05	-1.04327e-10	-0.708227
207691562	chr2:207691562:T:C	0.00016404	-0.546323	1.5072
207692058	chr2:207692058:G:A	0.000462087	-1.04327e-10	1.99652
207692075	chr2:207692075:T:C	4.19632e-06	-1.53187	-1.17316
207692153	chr2:207692153:C:T	5.69615e-06	-1.18718	-1.21226
207692904	chr2:207692904:C:G	1.84602e-05	-1.04327e-10	-1.22362
207693020	chr2:207693020:A:G	2.1473e-05	-1.04327e-10	-1.07244
207693050	chr2:207693050:A:G	2.38043e-05	0.0757276	-1.0451
207693401	chr2:207693401:G:A	4.27065e-05	-0.956149	0.571263
207693500	chr2:207693500:C:T	1.39796e-05	-1.50164	-2.64473e-10
207693505	chr2:207693505:G:T	1.39359e-05	-1.50477	-2.64473e-10
207693696	chr2:207693696:G:T	4.05155e-06	-1.52094	-1.21919
207693749	chr2:207693749:T:A	2.53727e-05	-1.04327e-10	-0.905564
207694090	chr2:207694090:T:C	2.63763e-05	-1.04327e-10	-0.866771
207694142	chr2:207694142:C:A	1.58557e-05	-1.37571	-2.64473e-10
207694513	chr2:207694513:G:T	1.97144e-05	-1.04327e-10	-1.15789
207694960	chr2:207694960:G:C	5.64115e-05	-1.04854	0.941977
207695111	chr2:207695111:T:A	2.35391e-05	-1.04327e-10	-0.980572
207695267	chr2:207695267:C:T	0.000340262	-1.04327e-10	1.69048
207695277	chr2:207695277:T:C	1.68975e-05	-1.31207	-2.64473e-10
207695352	chr2:207695352:A:C	4.04963e-05	-0.438025	-2.64473e-10
207695503	chr2:207695503:G:A	5.23285e-05	-1.04327e-10	-0.181695
207695619	chr2:207695619:G:T	7.25058e-06	-1.48178	-0.676378
207695985	chr2:207695985:G:A	1.85375e-05	-1.04327e-10	-1.21944
207696391	chr2:207696391:G:A	2.18651e-05	-1.04327e-10	-1.05435
207696868	chr2:207696868:T:C	4.15567e-05	-1.04327e-10	-0.412176
207696962	chr2:207696962:C:T	3.00975e-05	-1.53608	0.801289
207697399	chr2:207697399:G:A	2.59882e-05	-1.53463	0.65304
207697459	chr2:207697459:C:T	1.8703e-05	-1.04327e-10	-1.21055
207697632	chr2:207697632:C:T	1.79412e-05	-1.48846	0.236319
207698016	chr2:207698016:G:T	2.06382e-05	-1.04327e-10	-1.11209
207698075	chr2:207698075:T:C	2.55795e-05	-1.04327e-10	-0.897446
207698104	chr2:207698104:C:T	2.54778e-05	-1.04327e-10	-0.901428
207698124	chr2:207698124:A:G	1.7203e-05	-1.53534	0.241182
207698206	chr2:207698206:G:A	2.33376e-05	-1.04327e-10	-0.98917
207698359	chr2:207698359:A:T	1.63258e-05	-1.53382	0.187324
207698403	chr2:207698403:G:A	1.83102e-05	-1.45453	0.222751
207698765	chr2:207698765:T:G	7.32755e-06	-1.51321	-0.634383
207699009	chr2:207699009:G:A	2.12765e-05	-1.04327e-10	-1.08163
207699075	chr2:207699075:A:G	1.85163e-05	-1.04327e-10	-1.22058
207699295	chr2:207699295:G:A	1.84613e-05	-1.04327e-10	-1.22356
207699453	chr2:207699453:C:T	2.67727e-05	-1.49914	0.647284
207699479	chr2:207699479:T:C	2.86839e-05	-1.04327e-10	-0.782899
207699575	chr2:207699575:C:T	2.18445e-05	-1.04327e-10	-1.05529
207699641	chr2:207699641:C:T	3.84793e-05	-1.04327e-10	-0.489115
207700052	chr2:207700052:G:A	1.87794e-05	-1.04327e-10	-1.20648
207700223	chr2:207700223:T:A	1.80598e-05	-1.50912	0.26357
207700353	chr2:207700353:G:A	2.88707e-05	-1.04327e-10	-0.776411
207700659	chr2:207700659:G:A	1.50274e-05	-1.42936	-2.64473e-10
207700781	chr2:207700781:C:T	2.17455e-05	-1.04327e-10	-1.05983
207700798	chr2:207700798:T:C	2.08402e-05	-1.50255	0.400198
207700972	chr2:207700972:G:A	2.17627e-05	-1.04327e-10	-1.05904
207701407	chr2:207701407:C:T	2.01211e-05	-1.4845	0.347039
207701471	chr2:207701471:C:G	2.04597e-05	-0.817465	-0.303316
207701582	chr2:207701582:T:C	2.74405e-05	-1.04327e-10	-0.827215
207701592	chr2:207701592:C:T	2.00959e-05	-0.793725	-0.344993
207701653	chr2:207701653:T:C	2.13633e-05	-1.48891	0.411346
207701771	chr2:207701771:T:A	3.12367e-05	-1.04327e-10	-0.697642
207701873	chr2:207701873:T:TA	2.09015e-05	-1.48412	0.384702
207702145	chr2:207702145:G:A	2.0062e-05	-1.4801	0.339692
207702917	chr2:207702917:A:G	2.02929e-05	-1.46656	0.337596
207702965	chr2:207702965:T:C	1.98936e-05	-1.47564	0.326803
207703106	chr2:207703106:C:A	1.91539e-05	-1.48698	0.300251
207703122	chr2:207703122:C:T	2.25332e-05	-1.47948	0.455238
207703320	chr2:207703320:A:G	1.76668e-05	-1.39452	0.126977
207703373	chr2:207703373:G:A	1.40065e-05	-1.49971	-2.64473e-10
207703764	chr2:207703764:A:G	2.06504e-05	-1.44911	0.33761
207703792	chr2:207703792:A:C	2.05734e-05	-1.44213	0.326889
207703800	chr2:207703800:G:A	2.12295e-05	-1.43843	0.354592
207703808	chr2:207703808:C:T	2.07456e-05	-1.43743	0.330527
207703934	chr2:207703934:G:A	2.35146e-05	-0.981616	-2.64473e-10
207703947	chr2:207703947:C:G	7.53946e-06	-0.8958	-1.22329
207704145	chr2:207704145:C:G	2.83048e-05	-1.04327e-10	-0.796205
207704578	chr2:207704578:G:A	1.97862e-05	-1.04327e-10	-1.15425
207704688	chr2:207704688:T:A	1.85337e-05	-1.44773	0.228085
207704806	chr2:207704806:A:G	4.77561e-05	-1.04327e-10	-0.27313
207704857	chr2:207704857:C:T	2.18496e-05	-1.45448	0.399425
207704866	chr2:207704866:C:T	2.07769e-05	-1.45001	0.344618
207705326	chr2:207705326:C:T	1.69054e-05	-1.3116	-2.64473e-10
207705387	chr2:207705387:C:T	2.2138e-05	-1.48084	0.438897
207705403	chr2:207705403:GTC:G	2.19718e-05	-1.4602	0.410721
207705484	chr2:207705484:A:G	2.00582e-05	-1.44182	0.301219
207705501	chr2:207705501:C:T	1.91129e-05	-1.47593	0.287053
207706259	chr2:207706259:T:C	3.21719e-05	-1.04327e-10	-0.668143
207706629	chr2:207706629:A:G	1.41537e-05	-1.48926	-2.64473e-10
207706720	chr2:207706720:CT:C	1.91996e-05	-1.04327e-10	-1.18435
207706808	chr2:207706808:T:C	1.08152e-05	-1.45307	-0.30521
207706863	chr2:207706863:G:A	8.41316e-06	-0.78649	-1.22295
207706878	chr2:207706878:C:T	6.15114e-05	-1.14633	1.12631
207707103	chr2:207707103:C:A	2.10309e-05	-1.42028	0.327034
207707128	chr2:207707128:T:G	0.000290425	-1.04327e-10	1.53211
207707140	chr2:207707140:A:G	1.40778e-05	-1.49463	-2.64473e-10
207707697	chr2:207707697:TG:T	1.41437e-05	-1.48997	-2.64473e-10
207707721	chr2:207707721:C:T	1.97892e-05	-1.45004	0.295936
207708379	chr2:207708379:C:T	1.5278e-05	-1.41282	-2.64473e-10
207708532	chr2:207708532:TG:T	1.99116e-05	-1.04327e-10	-1.14793
207708550	chr2:207708550:A:G	2.79327e-05	-1.04327e-10	-0.809437
207708597	chr2:207708597:G:A	7.53008e-06	-1.44849	-0.671845
207708782	chr2:207708782:G:A	1.89675e-05	-1.04327e-10	-1.19651
207709057	chr2:207709057:G:A	1.4412e-05	-1.47118	-2.64473e-10
207709162	chr2:207709162:C:T	1.73959e-05	-1.38765	0.10465
207709508	chr2:207709508:C:T	4.35557e-05	-1.23291	0.867711
207709526	chr2:207709526:T:G	2.85952e-05	-1.04327e-10	-0.785996
207710328	chr2:207710328:A:G	4.98074e-05	-1.04327e-10	-0.231072
207710546	chr2:207710546:A:C	1.37543e-05	-1.01203	-0.505852
207710588	chr2:207710588:C:T	2.32057e-05	-1.04327e-10	-0.99484
207712007	chr2:207712007:C:T	1.46812e-05	-1.45267	-2.64473e-10
207712670	chr2:207712670:A:G	6.99402e-05	-1.04327e-10	0.108405
207712932	chr2:207712932:C:T	1.41594e-05	-1.48886	-2.64473e-10
207713114	chr2:207713114:G:A	1.50341e-05	-1.42892	-2.64473e-10
207713172	chr2:207713172:G:A	1.8905e-05	-1.04327e-10	-1.19981
207713765	chr2:207713765:T:G	7.79072e-06	-1.41923	-0.667076
207713811	chr2:207713811:T:C	5.68635e-05	-1.04327e-10	-0.0985828
207714058	chr2:207714058:G:A	8.34551e-06	-1.32079	-0.696726
207714632	chr2:207714632:A:G	1.96681e-05	-1.04327e-10	-1.16024
207715045	chr2:207715045:G:A	3.66589e-05	-1.04327e-10	-0.537581
207715096	chr2:207715096:C:T	2.79379e-05	-1.04327e-10	-0.809254
207715511	chr2:207715511:T:C	7.11843e-06	-1.48338	-0.693167
207715745	chr2:207715745:C:T	2.29332e-05	-0.357728	-0.648924
207716715	chr2:207716715:C:T	8.77885e-06	-1.23693	-0.729965
207716848	chr2:207716848:G:A	1.92793e-05	-1.04327e-10	-1.1802
207716912	chr2:207716912:A:G	7.81765e-05	-1.04327e-10	0.219733
207717254	chr2:207717254:T:C	2.81856e-05	-1.04327e-10	-0.800423
207717492	chr2:207717492:G:A	8.36241e-06	-1.31595	-0.699536
207717943	chr2:207717943:C:T	1.69057e-05	-1.31158	-2.64473e-10
207718017	chr2:207718017:G:A	1.90542e-05	-1.04327e-10	-1.19195
207718088	chr2:207718088:T:C	7.89951e-06	-1.38743	-0.685003
207718127	chr2:207718127:A:C	2.50714e-05	-1.04327e-10	-0.917508
207718323	chr2:207718323:A:G	1.89617e-05	-1.04327e-10	-1.19681
207718356	chr2:207718356:A:G	2.42827e-05	-1.04327e-10	-0.949472
207718429	chr2:207718429:G:C	0.00036503	-1.04327e-10	1.76074
207718704	chr2:207718704:G:A	4.71586e-05	-1.04327e-10	-0.28572
207719028	chr2:207719028:G:T	6.77575e-05	-1.04327e-10	0.0766995
207719775	chr2:207719775:C:T	1.8753e-05	-1.04327e-10	-1.20788
207720057	chr2:207720057:A:G	1.37933e-05	-1.51505	-2.64473e-10
207720288	chr2:207720288:T:A	3.22885e-05	-1.04327e-10	-0.664525
207720892	chr2:207720892:C:A	7.29086e-06	-1.44283	-0.709788
207720961	chr2:207720961:G:A	2.08208e-05	-1.04327e-10	-1.10328
207721365	chr2:207721365:C:T	2.28489e-05	-1.04327e-10	-1.01033
207722179	chr2:207722179:T:G	8.65253e-06	-1.39572	-0.585669
207722221	chr2:207722221:C:T	2.76213e-05	-1.04327e-10	-0.820648
207722581	chr2:207722581:T:G	2.43044e-05	-1.04327e-10	-0.948577
207722848	chr2:207722848:A:T	1.89745e-05	-1.04327e-10	-1.19614
207722955	chr2:207722955:C:A	7.97413e-06	-1.40666	-0.656374
207723330	chr2:207723330:C:T	8.15743e-06	-1.43965	-0.600653
207723492	chr2:207723492:A:G	1.42521e-05	-1.48234	-2.64473e-10
207723695	chr2:207723695:G:A	3.73518e-05	-1.04327e-10	-0.518856
207724469	chr2:207724469:T:C	8.15981e-06	-1.42647	-0.613548
207724778	chr2:207724778:T:C	2.81305e-05	-1.04327e-10	-0.802382
207725228	chr2:207725228:G:T	1.0296e-05	-1.37977	-0.427708
207725232	chr2:207725232:T:C	1.92547e-05	-1.04327e-10	-1.18148
207725269	chr2:207725269:G:A	4.06636e-05	-1.04327e-10	-0.433904
207725737	chr2:207725737:A:G	2.81577e-05	-1.04327e-10	-0.801416
207725825	chr2:207725825:T:A	8.48081e-06	-1.41585	-0.585578
207725960	chr2:207725960:A:G	8.58438e-06	-1.42087	-0.568422
207726144	chr2:207726144:G:A	9.35293e-06	-1.19144	-0.712105
207726203	chr2:207726203:C:A	1.41691e-05	-1.48817	-2.64473e-10
207726537	chr2:207726537:C:A	2.09471e-05	-1.04327e-10	-1.09724
207726799	chr2:207726799:G:A	8.49493e-06	-0.843837	-1.15593
207726978	chr2:207726978:A:G	8.46398e-06	-1.42565	-0.577765
207727388	chr2:207727388:G:A	0.000329888	-1.04327e-10	1.65952
207727465	chr2:207727465:C:A	1.65934e-05	-1.33023	-2.64473e-10
207727706	chr2:207727706:TC:T	1.41656e-05	-1.48842	-2.64473e-10
207728049	chr2:207728049:T:C	7.07621e-06	-1.43714	-0.745359
207728273	chr2:207728273:T:C	2.06929e-05	-1.04327e-10	-1.10945
207728428	chr2:207728428:A:G	2.57952e-05	-1.04327e-10	-0.889048
207728849	chr2:207728849:T:G	8.84363e-06	-1.18702	-0.772514
207728858	chr2:207728858:G:A	2.25807e-05	-1.04327e-10	-1.02214
207728877	chr2:207728877:A:G	2.34428e-05	-1.04327e-10	-0.984673
207729186	chr2:207729186:T:C	2.12956e-05	-1.04327e-10	-1.08074
207729384	chr2:207729384:A:G	3.85208e-05	-1.04327e-10	-0.488038
207729395	chr2:207729395:G:A	1.92288e-05	-1.04327e-10	-1.18283
207729804	chr2:207729804:C:G	2.75062e-05	-1.04327e-10	-0.824824
207729965	chr2:207729965:A:G	8.27427e-06	-1.44316	-0.582922
207730266	chr2:207730266:G:A	3.24849e-05	-1.04327e-10	-0.658461
207730587	chr2:207730587:G:A	1.8861e-05	-1.04327e-10	-1.20214
207730955	chr2:207730955:A:T	4.85334e-05	-1.04327e-10	-0.256984
207731718	chr2:207731718:T:C	2.98669e-05	-1.04327e-10	-0.742485
207731721	chr2:207731721:T:G	2.98669e-05	-1.04327e-10	-0.742485
207732123	chr2:207732123:T:C	1.88158e-05	-1.04327e-10	-1.20454
207732263	chr2:207732263:G:A	7.63461e-06	-1.39587	-0.710679
207732444	chr2:207732444:G:A	8.19985e-06	-1.44242	-0.592704
207732830	chr2:207732830:A:C	7.61057e-06	-1.45082	-0.658874
207732880	chr2:207732880:T:C	9.1247e-06	-1.31263	-0.615623
207732894	chr2:207732894:A:G	5.98759e-05	-1.04327e-10	-0.0469627
207733266	chr2:207733266:C:G	1.43111e-05	-1.4782	-2.64473e-10
207733523	chr2:207733523:G:C	1.91001e-05	-1.04327e-10	-1.18954
207733536	chr2:207733536:A:G	1.6605e-05	-1.32953	-2.64473e-10
207733640	chr2:207733640:A:G	1.89486e-05	-1.04327e-10	-1.19751
207733854	chr2:207733854:T:A	3.10189e-05	-1.04327e-10	-0.70464
207734412	chr2:207734412:G:C	2.25919e-05	-1.04327e-10	-1.02165
207734579	chr2:207734579:CCAA:C	9.08905e-06	-0.891764	-1.0404
207735327	chr2:207735327:A:G	8.17641e-06	-1.43117	-0.60681
207735727	chr2:207735727:C:T	7.12454e-06	-1.40659	-0.7691
207737116	chr2:207737116:C:T	2.41869e-05	-0.902945	-0.0504806
207737381	chr2:207737381:G:A	1.37455e-05	-1.51853	-2.64473e-10
207737690	chr2:207737690:A:AT	6.9359e-06	-1.16885	-1.03367
207737865	chr2:207737865:C:T	4.56518e-05	-1.04327e-10	-0.318193
207737901	chr2:207737901:C:T	7.93385e-06	-1.43463	-0.633472
207738449	chr2:207738449:G:A	2.72062e-05	-1.04327e-10	-0.835791
207738594	chr2:207738594:T:C	8.40366e-06	-1.32886	-0.681708
207739951	chr2:207739951:A:T	9.82698e-06	-1.3041	-0.55001
207740075	chr2:207740075:C:G	8.23108e-06	-1.43675	-0.594565
207740084	chr2:207740084:G:C	9.23768e-06	-1.32912	-0.586827
207740470	chr2:207740470:G:A	2.90629e-05	-1.04327e-10	-0.769773
207741359	chr2:207741359:A:G	3.46844e-05	-0.16731	-0.425637
207741805	chr2:207741805:C:T	2.96982e-05	-1.04327e-10	-0.748149
207741833	chr2:207741833:A:G	8.24263e-06	-1.49263	-0.537288
207741843	chr2:207741843:C:T	1.87492e-05	-1.04327e-10	-1.20809
207741873	chr2:207741873:G:A	8.99974e-06	-1.30769	-0.634352
207742285	chr2:207742285:T:C	3.73694e-05	-1.04327e-10	-0.518383
207743123	chr2:207743123:G:A	8.96037e-06	-1.24096	-0.705464
207743576	chr2:207743576:C:T	2.2314e-05	-1.04327e-10	-1.03402
207743720	chr2:207743720:G:T	4.5829e-05	-1.04327e-10	-0.31432
207743912	chr2:207743912:C:G	2.30406e-05	-1.04327e-10	-1.00198
207743915	chr2:207743915:G:C	4.45608e-06	-1.45404	-1.19093
207744080	chr2:207744080:G:A	1.94561e-05	-1.04327e-10	-1.17107
207744095	chr2:207744095:C:G	9.26569e-06	-0.843468	-1.06945
207744227	chr2:207744227:T:TG	1.96413e-05	-1.1616	-2.64473e-10
207744600	chr2:207744600:C:A	1.17844e-05	-0.544644	-1.12782
207744612	chr2:207744612:C:T	1.05179e-05	-0.617566	-1.1686
207744671	chr2:207744671:GGAA:G	3.80376e-05	-1.04327e-10	-0.500661
207745265	chr2:207745265:G:A	2.47657e-05	-1.04327e-10	-0.929778
207745475	chr2:207745475:G:A	8.59902e-06	-1.43697	-0.550621
207745524	chr2:207745524:A:C	1.35276e-05	-1.53451	-2.64473e-10
207746077	chr2:207746077:A:G	8.56253e-06	-0.815348	-1.17649
207746294	chr2:207746294:C:G	8.9163e-06	-1.31446	-0.636893
207746361	chr2:207746361:G:A	8.14056e-06	-1.42819	-0.614183
207746553	chr2:207746553:G:A	1.30659e-05	-0.94095	-0.628284
207746663	chr2:207746663:T:C	7.35175e-06	-0.92665	-1.21765
207746717	chr2:207746717:C:T	2.37053e-05	-1.04327e-10	-0.973536
207746962	chr2:207746962:T:C	2.09976e-05	-1.04327e-10	-1.09483
207746971	chr2:207746971:G:A	1.38624e-05	-1.51005	-2.64473e-10
207747073	chr2:207747073:T:C	1.87759e-05	-1.04327e-10	-1.20666
207747358	chr2:207747358:A:G	4.4375e-05	-1.04327e-10	-0.346561
207747501	chr2:207747501:TTACAAG:T	8.13688e-06	-1.42372	-0.61911
207747602	chr2:207747602:G:A	7.81566e-06	-1.44184	-0.641269
207748211	chr2:207748211:C:A	8.11785e-06	-1.42095	-0.62422
207748290	chr2:207748290:G:A	1.60825e-05	-1.36151	-2.64473e-10
207748379	chr2:207748379:G:A	1.42042e-05	-1.4857	-2.64473e-10
207748455	chr2:207748455:T:A	7.81141e-06	-1.43152	-0.652132
207748466	chr2:207748466:G:A	2.2679e-05	-1.04327e-10	-1.0178
207748783	chr2:207748783:T:G	1.9365e-05	-1.04327e-10	-1.17577
207748794	chr2:207748794:T:G	1.9365e-05	-1.04327e-10	-1.17577
207748905	chr2:207748905:G:A	1.9479e-05	-1.04327e-10	-1.1699
207748983	chr2:207748983:A:G	3.03234e-05	-1.04327e-10	-0.727315
207749022	chr2:207749022:C:G	6.54011e-06	-1.26326	-0.998026
207749502	chr2:207749502:A:C	7.65831e-06	-1.45035	-0.653094
207749842	chr2:207749842:G:C	4.50771e-06	-1.42544	-1.208
207750075	chr2:207750075:T:C	7.98858e-06	-1.44267	-0.618555
207750079	chr2:207750079:A:G	7.86108e-06	-1.43061	-0.646702
207750267	chr2:207750267:G:A	7.80614e-06	-1.42451	-0.659818
207751322	chr2:207751322:A:C	8.04604e-06	-0.873817	-1.18024
207751581	chr2:207751581:G:A	9.29954e-06	-1.18423	-0.725037
207751809	chr2:207751809:G:A	5.39891e-06	-1.25716	-1.19588
207751945	chr2:207751945:G:A	7.88891e-06	-1.40708	-0.666695
207751967	chr2:207751967:G:A	8.3065e-06	-1.41877	-0.603427
207751976	chr2:207751976:A:G	2.42192e-05	-1.04327e-10	-0.952091
207752082	chr2:207752082:A:G	2.76351e-05	-1.04327e-10	-0.820148
207752224	chr2:207752224:G:A	8.30782e-06	-1.41929	-0.602747
207752351	chr2:207752351:T:G	3.08625e-05	-1.04327e-10	-0.709694
207752758	chr2:207752758:G:C	7.49983e-06	-1.08206	-1.04229
207752914	chr2:207752914:C:CTGT	1.35664e-05	-0.885052	-0.646591
207752981	chr2:207752981:A:G	8.3157e-06	-1.4161	-0.604987
207753941	chr2:207753941:G:A	2.66399e-05	-1.04327e-10	-0.856825
207754054	chr2:207754054:A:G	2.44748e-05	-1.04327e-10	-0.941591
207754112	chr2:207754112:C:G	2.91047e-05	-1.04327e-10	-0.768336
207754221	chr2:207754221:T:TA	1.04392e-05	-0.71786	-1.07581
207754916	chr2:207754916:G:A	1.46992e-05	-1.45144	-2.64473e-10
207754988	chr2:207754988:G:A	1.37476e-05	-1.51837	-2.64473e-10
207755474	chr2:207755474:CT:C	3.25655e-05	-1.04327e-10	-0.655982
207755892	chr2:207755892:A:C	1.98752e-05	-1.04327e-10	-1.14977
207755923	chr2:207755923:A:G	3.9286e-05	-1.04327e-10	-0.468369
207755932	chr2:207755932:A:G	2.91312e-05	-1.04327e-10	-0.767427
207756189	chr2:207756189:T:G	2.24636e-05	-1.04327e-10	-1.02734
207756234	chr2:207756234:G:GTT	2.90096e-05	-1.04327e-10	-0.771609
207756492	chr2:207756492:GAGAA:G	5.18991e-06	-1.38128	-1.11124
207756515	chr2:207756515:G:A	5.79541e-05	-1.04327e-10	-0.0795843
207756659	chr2:207756659:T:C	1.93749e-05	-1.04327e-10	-1.17526
207756918	chr2:207756918:G:A	1.42364e-05	-1.48344	-2.64473e-10
207757297	chr2:207757297:A:C	7.25327e-06	-1.43163	-0.72615
207757413	chr2:207757413:G:A	2.43918e-05	-1.04327e-10	-0.944988
207757549	chr2:207757549:A:G	3.22847e-05	-1.04327e-10	-0.664643
207757657	chr2:207757657:T:C	2.60671e-05	-1.04327e-10	-0.878562
207758092	chr2:207758092:A:G	8.72512e-06	-1.35128	-0.621754
207758110	chr2:207758110:A:C	8.69548e-06	-1.31394	-0.662488
207758367	chr2:207758367:A:G	1.4233e-05	-1.48367	-2.64473e-10
207758430	chr2:207758430:G:A	8.54839e-06	-1.3216	-0.671892
207759193	chr2:207759193:C:T	0.000275025	-1.04327e-10	1.47763
207759589	chr2:207759589:A:G	1.46889e-05	-1.45214	-2.64473e-10
207760372	chr2:207760372:C:A	1.84594e-05	-1.04327e-10	-1.22366
207760391	chr2:207760391:G:A	4.60485e-06	-1.40903	-1.20309
207760442	chr2:207760442:C:G	2.68881e-05	-1.04327e-10	-0.847554
207760629	chr2:207760629:T:C	2.72733e-05	-1.04327e-10	-0.83333
207760839	chr2:207760839:C:A	1.11384e-05	-0.575806	-1.15303
207761483	chr2:207761483:A:G	5.95681e-06	-1.28312	-1.07158
207762461	chr2:207762461:A:C	5.6744e-06	-1.22923	-1.17405
207762470	chr2:207762470:C:T	2.08712e-05	-1.04327e-10	-1.10087
207763119	chr2:207763119:C:T	1.35621e-05	-1.53195	-2.64473e-10
207763176	chr2:207763176:T:C	2.20435e-05	-1.04327e-10	-1.04622
207763213	chr2:207763213:C:T	1.87708e-05	-1.04327e-10	-1.20693
207764111	chr2:207764111:C:T	5.12701e-05	-1.04327e-10	-0.202129
207764469	chr2:207764469:G:C	0.00104886	-1.04327e-10	2.81622
207765633	chr2:207765633:G:T	1.37872e-05	-1.51549	-2.64473e-10
207765850	chr2:207765850:G:A	2.15508e-05	-1.04327e-10	-1.06882
207766142	chr2:207766142:A:G	1.45201e-05	-1.4637	-2.64473e-10
207766487	chr2:207766487:A:T	3.6209e-05	-1.52768	0.977754
207766588	chr2:207766588:T:TA	2.72197e-05	-1.04327e-10	-0.835296
207766980	chr2:207766980:T:A	2.0684e-05	-1.04327e-10	-1.10988
207767024	chr2:207767024:G:A	2.04428e-05	-1.04327e-10	-1.1216
207767060	chr2:207767060:G:A	0.000110249	-1.04327e-10	0.563504
207767369	chr2:207767369:G:A	2.51132e-05	-0.915844	-2.64473e-10
207768650	chr2:207768650:G:A	2.11404e-05	-1.04327e-10	-1.08805
207768689	chr2:207768689:T:C	2.17605e-05	-1.04327e-10	-1.05914
207768903	chr2:207768903:C:T	5.04425e-06	-1.46296	-1.05803
207769037	chr2:207769037:T:C	1.88314e-05	-1.04327e-10	-1.20371
207769445	chr2:207769445:C:T	2.04355e-05	0.0993549	-1.22132
207769465	chr2:207769465:C:G	0.00107815	3.18319	-0.339426
207769656	chr2:207769656:G:A	2.00699e-05	-1.04327e-10	-1.14001
207769949	chr2:207769949:G:A	3.10062e-05	-1.04327e-10	-0.705049
207770255	chr2:207770255:CT:C	2.00807e-05	-1.04327e-10	-1.13948
207770345	chr2:207770345:C:T	1.4147e-05	-1.48973	-2.64473e-10
207770826	chr2:207770826:G:A	7.28093e-06	-1.04438	-1.10959
207772399	chr2:207772399:T:C	1.49214e-05	-1.43644	-2.64473e-10
207772878	chr2:207772878:G:GGT	1.60837e-05	-1.36143	-2.64473e-10
207773071	chr2:207773071:C:G	2.26375e-05	-1.04327e-10	-1.01963
207773109	chr2:207773109:C:T	0.00681002	2.84692	1.84
207773155	chr2:207773155:A:G	0.00618168	3.24222	1.34788
207774034	chr2:207774034:G:T	1.38146e-05	-1.51351	-2.64473e-10
207774123	chr2:207774123:A:ATCCT	8.39764e-06	-0.943449	-1.06784
207774430	chr2:207774430:T:C	8.46529e-06	-0.941099	-1.06216
207774459	chr2:207774459:G:A	1.38874e-05	-1.50825	-2.64473e-10
207774765	chr2:207774765:G:A	2.98214e-05	-1.04327e-10	-0.74401
207775152	chr2:207775152:A:G	9.33661e-06	-0.998882	-0.906411
207775237	chr2:207775237:G:A	2.12451e-05	-1.04327e-10	-1.08311
207776054	chr2:207776054:G:A	2.67237e-05	-1.04327e-10	-0.853684
207776194	chr2:207776194:G:A	2.54051e-05	-1.04327e-10	-0.904287
207776450	chr2:207776450:G:A	1.89338e-05	-0.937677	-0.260612
207777184	chr2:207777184:A:C	5.66032e-06	-1.22375	-1.18201
207777195	chr2:207777195:G:A	2.5475e-05	-1.04327e-10	-0.90154
207777220	chr2:207777220:C:T	6.83784e-05	0.141767	-0.0559467
207777659	chr2:207777659:G:A	1.66197e-05	-0.184211	-1.14444
207778123	chr2:207778123:G:A	1.39916e-05	-1.50078	-2.64473e-10
207778145	chr2:207778145:C:T	2.965e-05	-0.749774	-2.64473e-10
207778319	chr2:207778319:G:A	4.18331e-06	-1.48838	-1.21975
207778371	chr2:207778371:C:T	1.93845e-05	-1.04327e-10	-1.17476
207778524	chr2:207778524:G:A	1.88115e-05	-1.04327e-10	-1.20477
207778638	chr2:207778638:T:A	4.41744e-05	-1.04327e-10	-0.35109
207778672	chr2:207778672:G:C	4.74469e-05	-1.04327e-10	-0.279626
207778747	chr2:207778747:A:T	1.50225e-05	-1.42969	-2.64473e-10
207779697	chr2:207779697:G:A	5.44991e-06	-1.42929	-1.01435
207780232	chr2:207780232:TG:T	2.29627e-05	-1.04327e-10	-1.00536
207780409	chr2:207780409:C:T	4.39035e-06	-1.44716	-1.21267
207780999	chr2:207780999:A:T	2.62049e-05	-1.04327e-10	-0.873291
207782127	chr2:207782127:C:A	4.59293e-06	-1.44306	-1.17166
207782197	chr2:207782197:A:G	1.89026e-05	-1.04327e-10	-1.19994
207782345	chr2:207782345:G:A	1.98394e-05	-1.15157	-2.64473e-10
207782401	chr2:207782401:AC:A	0.000669564	-1.04327e-10	2.36739
207782520	chr2:207782520:G:A	1.87003e-05	-1.04327e-10	-1.2107
207782731	chr2:207782731:G:C	1.91193e-05	-1.04327e-10	-1.18854
207782911	chr2:207782911:G:C	1.85189e-05	-1.22044	-2.64473e-10
207783262	chr2:207783262:C:T	1.85891e-05	-1.04327e-10	-1.21666
207783367	chr2:207783367:G:C	0.000587391	-1.04327e-10	2.23646
207783432	chr2:207783432:C:G	0.000257308	2.62343	-1.21239
207783549	chr2:207783549:C:A	2.01978e-05	-1.04327e-10	-1.13366
207784141	chr2:207784141:T:C	1.89768e-05	-1.04327e-10	-1.19602
207784336	chr2:207784336:A:G	7.4017e-05	-1.04327e-10	0.165058
207784424	chr2:207784424:CA:C	2.35946e-05	-1.04327e-10	-0.978217
207784688	chr2:207784688:G:A	5.26403e-05	-1.04327e-10	-0.175755
207784699	chr2:207784699:G:A	5.09325e-06	-1.45242	-1.0589
207785111	chr2:207785111:C:A	7.3922e-06	-0.984391	-1.15442
207785304	chr2:207785304:G:A	2.27854e-05	-1.04327e-10	-1.01312
207785462	chr2:207785462:C:T	3.33647e-05	-1.04327e-10	-0.631738
207786406	chr2:207786406:G:A	1.95052e-05	-1.04327e-10	-1.16855
207786888	chr2:207786888:C:T	1.76019e-05	-0.358677	-0.912552
207787068	chr2:207787068:T:C	4.20809e-06	-1.50987	-1.19236
207787242	chr2:207787242:G:GA	4.3171e-05	-1.31162	0.937552
207787709	chr2:207787709:G:A	2.281e-05	-1.04327e-10	-1.01204
207787812	chr2:207787812:A:G	2.28672e-05	-1.04327e-10	-1.00953
207787838	chr2:207787838:C:T	2.85322e-05	0.367949	-1.15615
207788340	chr2:207788340:G:A	3.59081e-05	-1.04327e-10	-0.558275
207788426	chr2:207788426:C:A	4.03991e-06	-1.52988	-1.21314
207788798	chr2:207788798:G:A	1.84871e-05	-1.04327e-10	-1.22216
207789065	chr2:207789065:C:T	2.52422e-05	-1.04327e-10	-0.910719
207789163	chr2:207789163:C:T	2.64662e-05	0.21761	-1.08098
207789358	chr2:207789358:C:T	1.44537e-05	-1.46829	-2.64473e-10
207789938	chr2:207789938:C:T	6.47737e-06	-1.37266	-0.898263
207790083	chr2:207790083:A:G	2.23727e-05	-1.04327e-10	-1.0314
207790284	chr2:207790284:C:T	5.91686e-06	-1.17285	-1.18858
207790348	chr2:207790348:A:G	7.28119e-06	-1.35086	-0.803083
207790588	chr2:207790588:T:C	1.84616e-05	-1.04327e-10	-1.22354
207790746	chr2:207790746:G:A	2.58517e-05	-1.04327e-10	-0.886859
207791006	chr2:207791006:C:T	2.33442e-05	0.197451	-1.18634
207791236	chr2:207791236:C:T	8.34261e-05	-1.04327e-10	0.284725
207791627	chr2:207791627:AT:A	2.67181e-05	-0.853896	-2.64473e-10
207791669	chr2:207791669:T:C	2.46419e-05	-1.04327e-10	-0.934788
207792225	chr2:207792225:C:T	4.05631e-05	-1.04327e-10	-0.436377
207792694	chr2:207792694:C:T	5.95817e-06	-1.31424	-1.04023
207793095	chr2:207793095:A:T	3.12999e-05	-1.04327e-10	-0.69562
207793594	chr2:207793594:G:A	6.22696e-06	-1.46613	-0.84422
207793729	chr2:207793729:G:C	2.64777e-05	-1.04327e-10	-0.862934
207794120	chr2:207794120:G:T	2.09147e-05	-1.04327e-10	-1.09878
207794861	chr2:207794861:T:C	3.2399e-05	-1.04327e-10	-0.661108
207795520	chr2:207795520:T:C	4.81329e-06	-1.45277	-1.11508
207795665	chr2:207795665:T:C	0.000230809	-1.04327e-10	1.30235
207795843	chr2:207795843:C:T	1.43953e-05	-1.50402	0.0316828
207795907	chr2:207795907:G:A	2.73568e-05	-1.04327e-10	-0.830271
207795912	chr2:207795912:C:T	2.28061e-05	-1.04327e-10	-1.01221
207796271	chr2:207796271:C:T	2.11425e-05	-1.04327e-10	-1.08795
207796377	chr2:207796377:C:T	1.47664e-05	-0.462254	-0.984626
207796688	chr2:207796688:TTGTCTCCAAA:T	5.61665e-06	-1.34265	-1.07085
207796701	chr2:207796701:CA:C	5.53556e-06	-1.35416	-1.07389
207796703	chr2:207796703:A:T	5.57235e-06	-1.34932	-1.0721
207797468	chr2:207797468:T:C	8.67281e-06	-1.36552	-0.613526
207798009	chr2:207798009:C:T	5.68139e-06	-1.33056	-1.07148
207798404	chr2:207798404:C:T	5.65915e-06	-1.45621	-0.949757
207799267	chr2:207799267:G:A	2.00139e-05	-1.04327e-10	-1.14281
207799268	chr2:207799268:C:T	3.07039e-05	-1.04327e-10	-0.714846
207799287	chr2:207799287:G:A	2.77911e-05	-0.814519	-2.64473e-10
207799528	chr2:207799528:C:T	5.78773e-06	-1.31265	-1.07084
207799592	chr2:207799592:G:A	1.91427e-05	-1.04327e-10	-1.18732
207799692	chr2:207799692:T:C	3.17952e-05	-1.52798	0.848055
207799701	chr2:207799701:T:C	5.74287e-06	-1.53333	-0.85795
207800214	chr2:207800214:A:G	9.02686e-06	-1.52375	-0.415283
207800723	chr2:207800723:TA:T	6.48136e-06	-1.53321	-0.737095
207801151	chr2:207801151:A:G	1.87884e-05	-1.04327e-10	-1.206
207801168	chr2:207801168:T:C	8.4762e-06	-1.52069	-0.481281
207801344	chr2:207801344:G:C	2.9263e-05	-1.04327e-10	-0.762914
207801391	chr2:207801391:T:C	8.07646e-06	-1.52104	-0.529239
207801729	chr2:207801729:C:T	1.3542e-05	-1.53344	-2.64473e-10
207801768	chr2:207801768:T:C	2.49199e-05	-1.04327e-10	-0.923568
207801845	chr2:207801845:A:ATAT	8.40773e-06	-1.51823	-0.491857
207801847	chr2:207801847:C:T	8.37253e-06	-1.51784	-0.496441
207802067	chr2:207802067:T:C	7.45997e-06	-1.53397	-0.595719
207802265	chr2:207802265:C:T	5.29643e-06	-1.30803	-1.16418
207802730	chr2:207802730:G:A	3.14771e-05	-1.04327e-10	-0.689977
207802929	chr2:207802929:A:G	3.96863e-05	-1.04327e-10	-0.45823
207803399	chr2:207803399:C:T	8.53576e-06	-1.53321	-0.461762
207803500	chr2:207803500:G:A	3.16287e-05	-1.04327e-10	-0.685172
207803571	chr2:207803571:C:T	1.35062e-05	-1.53609	-2.64473e-10
207803632	chr2:207803632:T:C	8.60871e-06	-1.53568	-0.450781
207804269	chr2:207804269:G:A	3.98311e-05	-1.04327e-10	-0.454589
207804288	chr2:207804288:G:A	8.69693e-06	-1.531	-0.445267
207804471	chr2:207804471:C:T	2.18358e-05	-1.04327e-10	-1.05568
207805244	chr2:207805244:T:A	3.2734e-05	-1.04327e-10	-0.650821
207805383	chr2:207805383:T:C	4.24683e-05	-1.5324	1.14192
207805453	chr2:207805453:T:C	4.54318e-05	-1.53602	1.213
207805809	chr2:207805809:A:C	1.48399e-05	-1.44191	-2.64473e-10
207806393	chr2:207806393:C:T	2.68859e-05	-1.04327e-10	-0.847635
207806981	chr2:207806981:A:C	2.32481e-05	-1.04327e-10	-0.993011
207806993	chr2:207806993:G:A	1.95573e-05	-1.04327e-10	-1.16589
207807001	chr2:207807001:ATCCC:A	1.91706e-05	-1.04327e-10	-1.18586
207807007	chr2:207807007:C:T	7.69767e-06	-1.52354	-0.574776
207807078	chr2:207807078:C:CT	1.58895e-05	-0.269264	-1.10432
207807187	chr2:207807187:A:C	6.8356e-06	-1.06469	-1.15241
207807298	chr2:207807298:G:A	2.35113e-05	-1.04327e-10	-0.981756
207807382	chr2:207807382:A:G	1.85391e-05	-1.04327e-10	-1.21935
207807413	chr2:207807413:T:C	1.85161e-05	-1.04327e-10	-1.22059
207807517	chr2:207807517:G:A	2.37732e-05	-1.04327e-10	-0.970676
207807993	chr2:207807993:T:C	2.4552e-05	-1.04327e-10	-0.938444
207808076	chr2:207808076:A:T	4.21447e-06	-1.49844	-1.20228
207808120	chr2:207808120:T:C	4.32667e-06	-1.45289	-1.22155
207808618	chr2:207808618:CT:C	1.95372e-05	-1.16692	-2.64473e-10
207808621	chr2:207808621:A:C	1.93284e-05	-1.17766	-2.64473e-10
207809421	chr2:207809421:T:C	5.14781e-06	-1.35528	-1.14539
207809841	chr2:207809841:C:T	4.00685e-06	-1.53606	-1.21517
207809888	chr2:207809888:C:T	6.00002e-05	-1.04327e-10	-0.0448889
207809924	chr2:207809924:A:T	5.7462e-06	-1.31628	-1.07441
207809926	chr2:207809926:G:A	2.37973e-05	-1.04327e-10	-0.969663
207809949	chr2:207809949:C:T	1.97311e-05	-1.04327e-10	-1.15704
207810516	chr2:207810516:A:G	2.44535e-05	-1.04327e-10	-0.942463
207810652	chr2:207810652:C:T	2.45868e-05	-1.04327e-10	-0.937027
207810655	chr2:207810655:A:G	1.99379e-05	-1.04327e-10	-1.14661
207810701	chr2:207810701:C:T	1.8903e-05	-1.04327e-10	-1.19992
207810864	chr2:207810864:T:C	4.08775e-06	-1.51457	-1.21667
207811477	chr2:207811477:C:T	2.06281e-05	-1.04327e-10	-1.11258
207811540	chr2:207811540:C:T	2.31305e-05	-1.04327e-10	-0.998084
207811656	chr2:207811656:T:TCTCCATTAG	2.08209e-05	-1.04327e-10	-1.10328
207811818	chr2:207811818:A:G	1.84923e-05	-1.04327e-10	-1.22188
207812316	chr2:207812316:G:T	2.76667e-05	-0.819006	-2.64473e-10
207812534	chr2:207812534:A:G	0.000739464	-1.04327e-10	2.46669
207813009	chr2:207813009:C:T	1.63487e-05	-1.34509	-2.64473e-10
207813151	chr2:207813151:TTTC:T	8.02712e-06	-1.51581	-0.5406
207813671	chr2:207813671:C:A	3.78093e-05	-1.04327e-10	-0.506682
207813679	chr2:207813679:G:A	4.40811e-06	-1.44189	-1.2139
207813930	chr2:207813930:A:G	1.35513e-05	-1.53276	-2.64473e-10
207814298	chr2:207814298:G:A	4.29052e-06	-1.49873	-1.18409
207814624	chr2:207814624:G:A	8.14964e-06	-1.49149	-0.549774
207814642	chr2:207814642:C:T	4.73651e-06	-1.42532	-1.15861
207814699	chr2:207814699:A:G	1.88514e-05	-1.04327e-10	-1.20265
207814823	chr2:207814823:G:A	1.16867e-05	-1.37868	-0.302108
207814852	chr2:207814852:T:C	1.87132e-05	-1.04327e-10	-1.21001
207815039	chr2:207815039:G:A	2.23833e-05	-1.04327e-10	-1.03092
207815184	chr2:207815184:G:A	4.49828e-05	-1.04327e-10	-0.332956
207815575	chr2:207815575:T:C	2.27938e-05	-1.04327e-10	-1.01275
207815701	chr2:207815701:G:A	2.32227e-05	-1.04327e-10	-0.994106
207815815	chr2:207815815:G:T	3.65558e-05	-1.04327e-10	-0.540396
207816008	chr2:207816008:G:A	2.22113e-05	-1.04327e-10	-1.03863
207816145	chr2:207816145:C:T	4.38171e-05	-1.04327e-10	-0.359212
207816279	chr2:207816279:G:C	3.66528e-05	-1.04327e-10	-0.537748
207816429	chr2:207816429:G:A	1.95197e-05	-1.16781	-2.64473e-10
207817320	chr2:207817320:G:A	1.84648e-05	-1.04327e-10	-1.22337
207817377	chr2:207817377:A:C	5.92086e-06	-1.3938	-0.966955
207817477	chr2:207817477:T:A	2.79794e-05	-0.807768	-2.64473e-10
207817573	chr2:207817573:C:T	1.94268e-05	-1.04327e-10	-1.17258
207817870	chr2:207817870:C:T	5.76659e-05	-1.04327e-10	-0.084571
207818010	chr2:207818010:G:A	3.66158e-05	-1.04327e-10	-0.538757
207818275	chr2:207818275:C:G	2.24341e-05	-1.04327e-10	-1.02865
207818711	chr2:207818711:C:G	2.03425e-05	-1.04327e-10	-1.12653
207818960	chr2:207818960:T:C	6.83035e-05	-1.04327e-10	0.0847247
207819617	chr2:207819617:A:G	5.6586e-06	-1.44295	-0.963108
207819622	chr2:207819622:T:C	2.33214e-05	-1.04327e-10	-0.989865
207820352	chr2:207820352:G:A	1.99545e-05	-1.04327e-10	-1.14578
207820391	chr2:207820391:G:A	5.17444e-05	-1.04327e-10	-0.192919
207820556	chr2:207820556:A:G	3.03565e-05	-0.557429	-0.168796
207820686	chr2:207820686:C:A	7.02506e-05	-1.04327e-10	0.112833
207820821	chr2:207820821:A:AATATTGTAGGTTGATGAATTGTTTTAAAAGTCTATCTGTAAG	2.38758e-05	-1.04327e-10	-0.966373
207821120	chr2:207821120:G:C	1.9776e-05	-1.04327e-10	-1.15477
207821686	chr2:207821686:C:T	4.07846e-06	-1.5344	-1.19912
207821871	chr2:207821871:G:A	4.67785e-05	-1.04327e-10	-0.293813
207822784	chr2:207822784:G:C	4.24064e-05	-1.04327e-10	-0.391936
207823508	chr2:207823508:G:A	1.98939e-05	-1.04327e-10	-1.14882
207823595	chr2:207823595:T:C	2.6198e-05	-0.596261	-0.277293
207823688	chr2:207823688:C:G	3.06051e-05	-1.04327e-10	-0.71807
207823806	chr2:207823806:T:C	2.45124e-05	-0.623922	-0.316137
207823866	chr2:207823866:G:A	1.85681e-05	-1.04327e-10	-1.21779
207823872	chr2:207823872:A:C	1.84602e-05	-1.04327e-10	-1.22362
207824164	chr2:207824164:T:C	3.62935e-05	-1.04327e-10	-0.547597
207824453	chr2:207824453:T:C	4.11263e-06	-1.50158	-1.22359
207824458	chr2:207824458:G:A	1.42161e-05	-1.48486	-2.64473e-10
207824691	chr2:207824691:T:C	4.13445e-05	-1.04327e-10	-0.417296
207824849	chr2:207824849:T:A	1.84601e-05	-1.04327e-10	-1.22362
207825059	chr2:207825059:T:C	4.05773e-06	-1.51891	-1.2197
207825391	chr2:207825391:CAT:C	3.08796e-05	-1.04327e-10	-0.709142
207825557	chr2:207825557:A:G	5.09762e-06	-1.51886	-0.991598
207825736	chr2:207825736:G:T	5.15573e-06	-1.52521	-0.973918
207825741	chr2:207825741:G:A	4.27603e-05	-1.04327e-10	-0.383627
207825973	chr2:207825973:G:A	4.33959e-05	-1.04327e-10	-0.368871
207826099	chr2:207826099:G:A	2.10167e-05	-1.04327e-10	-1.09392
207826173	chr2:207826173:C:T	2.93031e-05	-1.04327e-10	-0.761544
207826452	chr2:207826452:C:T	4.79186e-05	-1.04327e-10	-0.269732
207826568	chr2:207826568:C:T	4.3756e-06	-1.53523	-1.12797
207827182	chr2:207827182:T:C	3.62286e-05	-1.04327e-10	-0.549388
207827254	chr2:207827254:C:T	1.54649e-05	-1.40066	-2.64473e-10
207827493	chr2:207827493:T:C	1.90877e-05	-1.04327e-10	-1.19019
207827894	chr2:207827894:C:T	2.12824e-05	-1.04327e-10	-1.08136
207827985	chr2:207827985:A:G	3.18756e-05	-1.04327e-10	-0.677394
207828537	chr2:207828537:C:G	1.27153e-05	-1.36311	-0.233326
207828906	chr2:207828906:A:G	1.68248e-05	-1.36172	0.0453414
207829207	chr2:207829207:A:G	2.18093e-05	-1.38755	0.330654
207829641	chr2:207829641:C:T	4.53867e-06	-1.53507	-1.09153
207830299	chr2:207830299:A:G	6.05295e-05	-1.04327e-10	-0.0361053
207830677	chr2:207830677:GAAGAAGGACACTTCTTCT:G	4.8604e-05	-1.38628	1.13075
207830925	chr2:207830925:G:A	0.000145666	-1.04327e-10	0.842082
207831224	chr2:207831224:C:G	2.23065e-05	-1.04327e-10	-1.03436
207831408	chr2:207831408:T:G	1.95159e-05	-1.26181	0.0938038
207831601	chr2:207831601:T:C	1.88112e-05	-1.27248	0.0677005
207831833	chr2:207831833:C:T	2.33639e-05	-1.04327e-10	-0.988045
207831872	chr2:207831872:C:T	2.0936e-05	-1.04327e-10	-1.09777
207832251	chr2:207832251:T:C	1.84595e-05	-1.04327e-10	-1.22366
207832359	chr2:207832359:G:A	2.19238e-05	-1.04327e-10	-1.05166
207832428	chr2:207832428:T:A	2.60833e-05	-1.04327e-10	-0.877941
207832501	chr2:207832501:A:G	2.06674e-05	-1.04327e-10	-1.11068
207832620	chr2:207832620:C:T	4.17488e-05	-0.407566	-2.64473e-10
207832939	chr2:207832939:C:G	1.60645e-05	-1.381	0.0183775
207832994	chr2:207832994:C:A	3.14229e-05	-1.04327e-10	-0.691701
207833268	chr2:207833268:G:T	1.59502e-05	-1.40605	0.036286
207833660	chr2:207833660:A:G	1.81749e-05	-1.30766	0.0684618
207833676	chr2:207833676:C:T	5.38922e-05	-1.04327e-10	-0.15225
207834063	chr2:207834063:C:T	4.25696e-05	-1.04327e-10	-0.388095
207834206	chr2:207834206:C:T	1.66797e-05	-1.37522	0.0501799
207834572	chr2:207834572:T:C	2.57771e-05	-1.04327e-10	-0.889749
207835026	chr2:207835026:T:C	1.80394e-05	-1.31695	0.0702758
207835034	chr2:207835034:G:A	2.2177e-05	-1.27292	0.232743
207835041	chr2:207835041:A:G	1.43526e-05	-1.26383	-0.211469
207835875	chr2:207835875:G:T	1.60627e-05	-1.30755	-0.0551892
207836008	chr2:207836008:A:C	2.6516e-05	-1.04327e-10	-0.861487
207836187	chr2:207836187:T:C	1.8653e-05	-1.19574	-0.0174892
207836219	chr2:207836219:A:G	1.84503e-05	-1.20362	-0.0205328
207836288	chr2:207836288:C:T	5.13215e-05	-1.04327e-10	-0.201126
207836299	chr2:207836299:G:A	1.73314e-05	-1.21181	-0.0749019
207836327	chr2:207836327:A:C	0.000111462	-1.04327e-10	0.574447
207836346	chr2:207836346:A:C	1.8465e-05	-1.04327e-10	-1.22336
207837192	chr2:207837192:C:T	1.94204e-05	-1.04327e-10	-1.17291
207837951	chr2:207837951:T:G	9.484e-05	-1.04327e-10	0.412955
207838795	chr2:207838795:G:A	5.61306e-06	-1.3435	-1.07064
207838978	chr2:207838978:C:T	5.14944e-06	-1.39551	-1.10484
207839109	chr2:207839109:T:TA	0.000121457	-1.04327e-10	0.660325
207839423	chr2:207839423:T:C	2.42048e-05	-1.04327e-10	-0.952686
207839579	chr2:207839579:G:T	4.57969e-06	-1.44663	-1.17098
207839623	chr2:207839623:T:C	7.37305e-06	-1.52337	-0.618031
207839663	chr2:207839663:T:C	2.33064e-05	-1.04327e-10	-0.99051
207839805	chr2:207839805:C:T	6.90603e-06	-1.52258	-0.684265
207840252	chr2:207840252:A:G	1.92506e-05	-1.04327e-10	-1.18169
207840319	chr2:207840319:C:T	8.82243e-05	-1.04327e-10	0.340646
207840367	chr2:207840367:C:A	5.14087e-06	-1.53541	-0.966603
207840503	chr2:207840503:G:A	2.32424e-05	-1.04327e-10	-0.993259
207840617	chr2:207840617:A:G	2.55269e-05	-1.04327e-10	-0.899504
207840798	chr2:207840798:TG:T	5.10314e-06	-1.29804	-1.21134
207840812	chr2:207840812:T:A	4.53056e-06	-1.40591	-1.22248
207840869	chr2:207840869:C:T	4.67806e-06	-1.37414	-1.22221
207841098	chr2:207841098:C:T	1.90551e-05	-1.04327e-10	-1.1919
207841372	chr2:207841372:C:T	2.21262e-05	-1.04248	-2.64473e-10
207841930	chr2:207841930:C:T	2.99767e-05	-0.738815	-2.64473e-10
207842078	chr2:207842078:T:C	5.12819e-06	-1.34286	-1.16162
207842159	chr2:207842159:G:A	2.68402e-05	-1.04327e-10	-0.849336
207842176	chr2:207842176:C:T	4.31781e-06	-1.47895	-1.19754
207842225	chr2:207842225:C:T	4.60634e-06	-1.4197	-1.19211
207842476	chr2:207842476:T:C	7.75219e-05	-1.04327e-10	0.211324
207842920	chr2:207842920:G:A	5.38422e-06	-1.30423	-1.15153
207843084	chr2:207843084:A:G	5.56818e-06	-1.4699	-0.952271
207843236	chr2:207843236:A:G	4.6146e-06	-1.44908	-1.16093
207843252	chr2:207843252:G:A	1.35097e-05	-1.53583	-2.64473e-10
207843537	chr2:207843537:C:T	1.96249e-05	-1.04327e-10	-1.16244
207843780	chr2:207843780:C:T	4.40162e-06	-1.45492	-1.20235
207843781	chr2:207843781:G:A	1.88573e-05	-1.04327e-10	-1.20234
207843836	chr2:207843836:T:C	4.51934e-06	-1.43538	-1.19549
207843973	chr2:207843973:C:T	2.04911e-05	-1.11924	-2.64473e-10
207844122	chr2:207844122:C:T	2.52528e-05	-1.04327e-10	-0.910297
207844142	chr2:207844142:C:A	2.58497e-05	-0.886936	-2.64473e-10
207844341	chr2:207844341:T:C	5.67227e-06	-1.52768	-0.875968
207844403	chr2:207844403:C:T	4.93054e-06	-1.42668	-1.1171
207844414	chr2:207844414:T:C	7.38497e-06	-1.5263	-0.613487
207844449	chr2:207844449:CCCA:C	7.78037e-06	-1.46198	-0.625654
207845007	chr2:207845007:C:A	5.53098e-05	-1.04327e-10	-0.126286
207845109	chr2:207845109:T:C	0.000132408	-1.04327e-10	0.746655
207845193	chr2:207845193:T:C	4.52866e-06	-1.40679	-1.22202
207846673	chr2:207846673:A:G	2.41438e-05	-1.04327e-10	-0.955208
207846678	chr2:207846678:G:A	2.15615e-05	-1.04327e-10	-1.06833
207846800	chr2:207846800:G:A	8.8174e-05	0.340076	-2.64473e-10
207847062	chr2:207847062:T:C	2.28542e-05	-1.04327e-10	-1.0101
207847565	chr2:207847565:G:A	1.45152e-05	-1.46404	-2.64473e-10
207847637	chr2:207847637:T:C	4.39425e-06	-1.53508	-1.12386
207847686	chr2:207847686:C:T	4.52147e-06	-1.48648	-1.14391
207848131	chr2:207848131:A:G	4.26392e-06	-1.51119	-1.17786
207848303	chr2:207848303:G:A	9.15622e-06	-1.53415	-0.390651
207848547	chr2:207848547:C:T	4.82335e-06	-1.53292	-1.03285
207848614	chr2:207848614:T:C	4.49097e-06	-1.41455	-1.22262
207848950	chr2:207848950:G:A	6.86079e-05	0.0891708	-2.64473e-10
207849059	chr2:207849059:C:T	2.8206e-05	-1.04327e-10	-0.799703
207849092	chr2:207849092:T:C	7.74885e-05	-1.04327e-10	0.210893
207849099	chr2:207849099:C:T	7.75547e-05	-1.04327e-10	0.211747
207849758	chr2:207849758:G:C	2.30305e-05	-1.04327e-10	-1.00242
207849857	chr2:207849857:T:C	4.3893e-06	-1.43783	-1.22224
207850590	chr2:207850590:G:A	4.21114e-06	-1.53391	-1.1676
207851282	chr2:207851282:C:T	5.14229e-06	-1.34761	-1.15413
207851405	chr2:207851405:G:A	2.96095e-05	-1.04327e-10	-0.751141
207851487	chr2:207851487:G:A	3.35214e-05	-1.04327e-10	-0.627051
207851599	chr2:207851599:G:A	1.9421e-05	-1.04327e-10	-1.17288
207851822	chr2:207851822:G:C	3.03589e-05	-0.726146	-2.64473e-10
207851922	chr2:207851922:G:A	1.96344e-05	-1.04327e-10	-1.16195
207851935	chr2:207851935:C:T	6.312e-06	-1.48324	-0.813543
207852021	chr2:207852021:T:C	4.10131e-06	-1.51735	-1.21058
207852180	chr2:207852180:G:A	4.70303e-06	-1.37777	-1.21326
207852470	chr2:207852470:G:T	5.93432e-06	-1.48529	-0.873199
207852562	chr2:207852562:T:C	0.000200928	-1.04327e-10	1.16371
207853059	chr2:207853059:T:C	4.49317e-06	-1.4145	-1.22218
207853117	chr2:207853117:A:G	1.84849e-05	-1.04327e-10	-1.22228
207853231	chr2:207853231:A:G	2.20058e-05	-1.04327e-10	-1.04793
207853439	chr2:207853439:A:G	0.000133409	-1.04327e-10	0.754185
207853602	chr2:207853602:C:T	9.79964e-05	-1.04327e-10	0.445695
207853904	chr2:207853904:G:T	2.92632e-05	-1.04327e-10	-0.762906
207854334	chr2:207854334:A:G	4.19577e-06	-1.50502	-1.20014
207855165	chr2:207855165:C:T	3.52611e-05	-1.04327e-10	-0.576457
207855353	chr2:207855353:C:T	7.73884e-05	-1.04327e-10	0.209601
207855365	chr2:207855365:G:A	4.42434e-06	-1.42845	-1.22367
207855457	chr2:207855457:T:G	2.03037e-05	-1.04327e-10	-1.12843
207856192	chr2:207856192:G:T	6.19602e-05	-0.0127441	-2.64473e-10
207856343	chr2:207856343:G:C	2.36183e-05	-1.04327e-10	-0.977215
207856374	chr2:207856374:T:C	5.02703e-06	-1.36621	-1.1582
207856526	chr2:207856526:T:C	0.000132519	-1.04327e-10	0.747486
207857574	chr2:207857574:C:T	2.02948e-05	-1.04327e-10	-1.12887
207857627	chr2:207857627:A:C	2.32954e-05	-0.99098	-2.64473e-10
207857667	chr2:207857667:C:T	4.03555e-06	-1.53568	-1.20841
207858269	chr2:207858269:G:A	2.28277e-05	-1.04327e-10	-1.01126
207858390	chr2:207858390:G:A	1.84594e-05	-1.04327e-10	-1.22366
207858512	chr2:207858512:C:T	4.16999e-06	-1.53595	-1.17538
207858566	chr2:207858566:T:C	7.16163e-06	-1.2734	-0.897096
207858669	chr2:207858669:C:T	1.89243e-05	-1.04327e-10	-1.19879
207858774	chr2:207858774:C:T	5.20981e-06	-1.3376	-1.15109
207858843	chr2:207858843:C:A	4.8887e-06	-1.36675	-1.18556
207858865	chr2:207858865:G:C	1.86857e-05	-1.04327e-10	-1.21148
207859198	chr2:207859198:C:T	2.34607e-05	-1.04327e-10	-0.983911
207859296	chr2:207859296:AC:A	8.72118e-05	-1.04327e-10	0.329103
207859722	chr2:207859722:T:C	2.41635e-05	-1.04327e-10	-0.954395
207859999	chr2:207859999:C:T	2.0293e-05	-1.04327e-10	-1.12896
207860338	chr2:207860338:C:T	2.75396e-05	-0.823611	-2.64473e-10
207860548	chr2:207860548:G:C	2.33426e-05	-1.04327e-10	-0.988955
207860871	chr2:207860871:A:C	3.0702e-05	-1.04327e-10	-0.714907
207861517	chr2:207861517:C:T	7.25403e-06	-1.52513	-0.632551
207861527	chr2:207861527:AC:A	4.35451e-06	-1.4453	-1.22272
207861942	chr2:207861942:G:A	1.87412e-05	-1.04327e-10	-1.20851
207862394	chr2:207862394:T:C	0.000134186	-1.04327e-10	0.759993
207862413	chr2:207862413:GATT:G	4.31444e-06	-1.53341	-1.14386
207862694	chr2:207862694:A:T	1.91413e-05	-1.04327e-10	-1.18739
207863011	chr2:207863011:C:T	3.65536e-05	-1.04327e-10	-0.540456
207863102	chr2:207863102:C:T	2.0293e-05	-1.04327e-10	-1.12896
207863138	chr2:207863138:G:A	1.84633e-05	-1.04327e-10	-1.22345
207863265	chr2:207863265:C:T	5.2101e-06	-1.53053	-0.958109
207863613	chr2:207863613:A:T	0.000165143	-1.04327e-10	0.967573
207863868	chr2:207863868:ATGG:A	9.92701e-05	-1.04327e-10	0.458608
207863913	chr2:207863913:A:AT	4.75341e-06	-1.41712	-1.16325
207863993	chr2:207863993:T:C	1.11879e-05	-1.42002	-0.304378
207864385	chr2:207864385:A:G	0.00049478	-1.04327e-10	2.06488
207864816	chr2:207864816:C:T	3.9995e-06	-1.53545	-1.21762
207865340	chr2:207865340:A:G	3.93337e-05	-1.04327e-10	-0.467154
207865378	chr2:207865378:C:T	0.000400811	-1.04327e-10	1.85425
207865380	chr2:207865380:A:G	6.98425e-06	-1.48579	-0.709784
207865409	chr2:207865409:T:C	2.00679e-05	-1.04327e-10	-1.14012
207865517	chr2:207865517:C:T	2.97392e-05	-1.04327e-10	-0.746771
207866002	chr2:207866002:G:A	4.16239e-06	-1.52996	-1.18319
207866364	chr2:207866364:C:T	1.94611e-05	-1.04327e-10	-1.17082
207867830	chr2:207867830:T:A	4.25691e-06	-1.47942	-1.21128
207867852	chr2:207867852:T:C	3.41394e-05	-0.608785	-2.64473e-10
207867978	chr2:207867978:T:C	1.18357e-05	-1.472	-0.196118
207868062	chr2:207868062:A:T	2.96461e-05	-1.04327e-10	-0.749907
207868135	chr2:207868135:C:T	3.90478e-05	-1.04327e-10	-0.474449
207868276	chr2:207868276:T:TA	4.29441e-06	-1.53324	-1.14868
207868279	chr2:207868279:T:A	2.24452e-05	-1.04327e-10	-1.02816
207868560	chr2:207868560:A:C	1.93289e-05	-1.04327e-10	-1.17763
207868575	chr2:207868575:C:T	1.8769e-05	-1.04327e-10	-1.20703
207868883	chr2:207868883:GT:G	3.32852e-05	-1.04327e-10	-0.634125
207869668	chr2:207869668:C:T	3.19252e-05	-1.04327e-10	-0.675839
207869960	chr2:207869960:T:C	3.9841e-05	-1.04327e-10	-0.45434
207870236	chr2:207870236:T:C	2.68328e-05	-1.04327e-10	-0.84961
207870513	chr2:207870513:C:T	4.16842e-06	-1.53568	-1.17601
207870515	chr2:207870515:A:T	1.85296e-05	-1.21987	-2.64473e-10
207870742	chr2:207870742:C:T	1.85459e-05	-1.04327e-10	-1.21899
207870818	chr2:207870818:G:A	4.09003e-06	-1.52105	-1.20963
207871184	chr2:207871184:C:T	4.09158e-05	-1.04327e-10	-0.42772
207871469	chr2:207871469:T:A	3.18807e-05	-1.04327e-10	-0.677237
207871644	chr2:207871644:T:C	2.035e-05	-1.04327e-10	-1.12616
207871679	chr2:207871679:T:G	2.58855e-05	-1.04327e-10	-0.885553
207871728	chr2:207871728:A:C	2.97546e-05	-1.04327e-10	-0.746253
207872616	chr2:207872616:T:A	0.000419459	-1.04327e-10	1.89973
207872696	chr2:207872696:C:T	2.99173e-05	-1.04327e-10	-0.7408
207872758	chr2:207872758:C:T	1.84769e-05	-1.04327e-10	-1.22272
207873254	chr2:207873254:C:T	8.91249e-06	-1.1113	-0.840486
207873362	chr2:207873362:A:G	2.91513e-05	-1.04327e-10	-0.766738
207873615	chr2:207873615:C:T	2.01787e-05	-1.04327e-10	-1.13461
207874124	chr2:207874124:C:A	1.84768e-05	-1.04327e-10	-1.22272
207874259	chr2:207874259:A:T	1.84879e-05	-1.04327e-10	-1.22212
207874600	chr2:207874600:TC:T	3.10117e-05	-1.04327e-10	-0.704872
207874902	chr2:207874902:A:G	0.000373437	-1.04327e-10	1.78351
207875222	chr2:207875222:A:C	1.87356e-05	-1.04327e-10	-1.20881
207875514	chr2:207875514:G:A	3.49637e-05	-1.04327e-10	-0.584925
207875716	chr2:207875716:T:C	2.77459e-05	-1.04327e-10	-0.816149
207875814	chr2:207875814:A:C	0.000409972	-1.04327e-10	1.87685
207876304	chr2:207876304:G:A	1.98169e-05	-1.04327e-10	-1.1527
207876798	chr2:207876798:G:A	3.23926e-05	-1.04327e-10	-0.661307
207877535	chr2:207877535:C:T	3.98907e-06	-1.53442	-1.22125
207877879	chr2:207877879:C:T	2.12823e-05	-1.04327e-10	-1.08136
207878142	chr2:207878142:T:C	3.48847e-05	-1.04327e-10	-0.587187
207878303	chr2:207878303:A:AT	6.73436e-06	-1.45088	-0.781131
207878722	chr2:207878722:T:C	4.30632e-05	-1.04327e-10	-0.376568
207878940	chr2:207878940:C:G	4.40309e-06	-1.46836	-1.18857
207879280	chr2:207879280:A:G	3.51415e-05	-1.04327e-10	-0.579852
207879444	chr2:207879444:T:G	2.16958e-05	-1.06212	-2.64473e-10
207879662	chr2:207879662:T:G	2.3426e-05	-1.04327e-10	-0.985389
207879787	chr2:207879787:A:T	2.439e-05	-1.04327e-10	-0.945062
207879830	chr2:207879830:T:G	1.47583e-05	-1.44743	-2.64473e-10
207879840	chr2:207879840:G:C	1.86131e-05	-1.04327e-10	-1.21537
207880256	chr2:207880256:A:C	4.16767e-06	-1.48821	-1.22367
207880485	chr2:207880485:C:T	8.29118e-05	-1.04327e-10	0.278541
207880563	chr2:207880563:A:G	4.32824e-05	-1.04327e-10	-0.37149
207881070	chr2:207881070:TTAAA:T	3.27768e-05	-1.04327e-10	-0.649515
207881402	chr2:207881402:C:T	5.33402e-06	-1.50869	-0.956445
207881420	chr2:207881420:T:C	3.28782e-05	-1.04327e-10	-0.646427
207881918	chr2:207881918:C:T	1.2074e-05	-1.43643	-0.211757
207881968	chr2:207881968:C:T	2.74061e-05	-1.04327e-10	-0.82847
207882321	chr2:207882321:G:C	1.85426e-05	-1.04327e-10	-1.21917
207882474	chr2:207882474:T:C	2.12373e-05	-1.08348	-2.64473e-10
207882724	chr2:207882724:A:C	4.4036e-05	-1.04327e-10	-0.35423
207883111	chr2:207883111:T:C	3.49119e-05	-1.04327e-10	-0.586407
207883836	chr2:207883836:G:A	2.25833e-05	-1.04327e-10	-1.02203
207884036	chr2:207884036:C:T	3.98563e-06	-1.53382	-1.22272
207884064	chr2:207884064:C:T	1.84602e-05	-1.04327e-10	-1.22362
207884511	chr2:207884511:A:G	0.000112448	-1.04327e-10	0.583252
207884579	chr2:207884579:A:T	2.60095e-05	-1.04327e-10	-0.880773
207885137	chr2:207885137:C:T	2.88369e-05	-1.04327e-10	-0.777581
207885521	chr2:207885521:G:T	4.09874e-05	-1.04327e-10	-0.425972
207885532	chr2:207885532:A:G	1.88334e-05	-1.04327e-10	-1.2036
207885714	chr2:207885714:T:TC	1.9441e-05	-1.04327e-10	-1.17185
207885989	chr2:207885989:A:G	2.18519e-05	-1.04327e-10	-1.05495
207886025	chr2:207886025:T:C	7.0856e-06	-1.19053	-0.990639
207886248	chr2:207886248:C:T	2.43355e-05	-1.04327e-10	-0.947301
207886472	chr2:207886472:T:C	3.29928e-05	-1.04327e-10	-0.642948
207887245	chr2:207887245:T:C	2.73252e-05	-1.04327e-10	-0.831428
207887427	chr2:207887427:A:G	1.84593e-05	-1.04327e-10	-1.22367
207887599	chr2:207887599:G:C	2.6148e-05	-1.04327e-10	-0.875462
207888312	chr2:207888312:C:T	1.8501e-05	-1.04327e-10	-1.22141
207888384	chr2:207888384:T:C	2.09725e-05	-1.04327e-10	-1.09602
207888505	chr2:207888505:T:C	2.15827e-05	-1.04327e-10	-1.06734
207888542	chr2:207888542:G:A	2.3033e-05	-1.04327e-10	-1.00231
207888543	chr2:207888543:C:T	5.84419e-06	-1.35514	-1.01865
207888687	chr2:207888687:C:G	2.3572e-05	-1.04327e-10	-0.979177
207888848	chr2:207888848:G:A	3.05502e-05	-1.04327e-10	-0.719865
207889834	chr2:207889834:C:T	1.89423e-05	-1.04327e-10	-1.19784
207889872	chr2:207889872:C:T	1.84609e-05	-1.04327e-10	-1.22358
207889960	chr2:207889960:C:T	2.49679e-05	-1.04327e-10	-0.921643
207890632	chr2:207890632:T:A	7.81989e-06	-0.975456	-1.10711
207891334	chr2:207891334:T:C	2.08685e-05	-1.04327e-10	-1.101
207891529	chr2:207891529:A:G	1.39617e-05	-1.50292	-2.64473e-10
207891628	chr2:207891628:C:T	5.18048e-06	-1.29576	-1.19858
207891761	chr2:207891761:T:A	1.84602e-05	-1.04327e-10	-1.22362
207891908	chr2:207891908:G:A	1.14034e-05	-1.18733	-0.517996
207891921	chr2:207891921:G:A	1.85415e-05	-1.04327e-10	-1.21923
207892020	chr2:207892020:C:T	1.05218e-05	-1.27762	-0.508167
207892640	chr2:207892640:G:A	2.0563e-05	-1.04327e-10	-1.11574
207893051	chr2:207893051:T:C	1.85596e-05	-1.04327e-10	-1.21825
207893100	chr2:207893100:G:A	1.84597e-05	-1.04327e-10	-1.22365
207893110	chr2:207893110:C:T	2.21136e-05	-1.04327e-10	-1.04304
207893125	chr2:207893125:CA:C	4.19771e-06	-1.49805	-1.20665
207893345	chr2:207893345:C:G	7.81662e-06	-1.27637	-0.80661
207893607	chr2:207893607:C:T	1.87545e-05	-1.04327e-10	-1.2078
207893683	chr2:207893683:G:C	8.33423e-06	-1.23497	-0.7839
207893685	chr2:207893685:GAA:G	3.85465e-05	-1.04327e-10	-0.487372
207894641	chr2:207894641:G:C	4.02517e-06	-1.52377	-1.22289
207894774	chr2:207894774:C:T	3.23616e-05	-1.04327e-10	-0.662264
207894837	chr2:207894837:G:A	3.26474e-05	-1.04327e-10	-0.653471
207895101	chr2:207895101:A:G	1.38551e-05	-1.51058	-2.64473e-10
207895157	chr2:207895157:G:T	1.85544e-05	-1.04327e-10	-1.21853
207895266	chr2:207895266:C:T	1.95661e-05	-1.04327e-10	-1.16544
207895646	chr2:207895646:T:C	2.06896e-05	-1.04327e-10	-1.10961
207895825	chr2:207895825:AT:A	2.56664e-05	-1.04327e-10	-0.894052
207896207	chr2:207896207:C:T	6.26977e-06	-1.19336	-1.11014
207896511	chr2:207896511:G:T	5.54241e-06	-1.28433	-1.14247
207896624	chr2:207896624:C:T	4.59897e-05	-1.04327e-10	-0.310818
207896938	chr2:207896938:C:T	2.78062e-05	-1.04327e-10	-0.813976
207897155	chr2:207897155:T:C	1.88151e-05	-1.04327e-10	-1.20458
207897401	chr2:207897401:A:G	1.86761e-05	-1.04327e-10	-1.21199
207897932	chr2:207897932:T:G	2.57719e-05	-1.04327e-10	-0.889952
207898095	chr2:207898095:T:C	2.47912e-05	-1.04327e-10	-0.928747
207898140	chr2:207898140:G:A	0.000646396	2.33218	-2.64473e-10
207898752	chr2:207898752:G:A	4.33439e-05	-1.04327e-10	-0.370071
207898756	chr2:207898756:C:T	1.84982e-05	-1.04327e-10	-1.22156
207899010	chr2:207899010:T:C	1.84788e-05	-1.04327e-10	-1.22261
207899127	chr2:207899127:C:T	2.59092e-05	-1.04327e-10	-0.884639
207899282	chr2:207899282:T:C	2.45278e-05	-1.04327e-10	-0.939427
207899557	chr2:207899557:T:C	2.02938e-05	-1.04327e-10	-1.12892
207900391	chr2:207900391:T:C	4.51199e-05	-1.04327e-10	-0.329912
207900846	chr2:207900846:C:T	2.12683e-05	-1.04327e-10	-1.08202
207900974	chr2:207900974:T:C	4.03228e-06	-1.53594	-1.20896
207901292	chr2:207901292:G:T	4.59897e-05	-1.04327e-10	-0.310818
207901324	chr2:207901324:T:C	4.05192e-05	-1.04327e-10	-0.437461
207901812	chr2:207901812:G:A	3.97931e-05	-1.04327e-10	-0.455543
207902241	chr2:207902241:C:T	5.38843e-06	-1.2914	-1.16359
207902261	chr2:207902261:T:C	5.25105e-06	-1.32406	-1.15674
207902275	chr2:207902275:T:C	2.64518e-05	-1.04327e-10	-0.863911
207903015	chr2:207903015:CTT:C	5.6882e-05	-1.04327e-10	-0.098258
207903299	chr2:207903299:G:A	4.59897e-05	-1.04327e-10	-0.310818
207903643	chr2:207903643:G:T	4.0307e-06	-1.53111	-1.21419
207903816	chr2:207903816:G:A	4.44283e-06	-1.43124	-1.21671
207903860	chr2:207903860:C:T	3.02247e-05	-1.04327e-10	-0.730576
207903977	chr2:207903977:A:T	2.18815e-05	-1.04327e-10	-1.05359
207904087	chr2:207904087:G:A	1.89318e-05	-1.04327e-10	-1.19839
207904173	chr2:207904173:T:C	1.84747e-05	-1.04327e-10	-1.22284
207904233	chr2:207904233:A:G	1.84896e-05	-1.04327e-10	-1.22203
207904472	chr2:207904472:T:C	3.6376e-05	-1.04327e-10	-0.545328
207904619	chr2:207904619:G:A	3.09411e-05	-1.04327e-10	-0.70715
207904836	chr2:207904836:T:C	3.80171e-05	-1.04327e-10	-0.5012
207905070	chr2:207905070:A:G	4.09544e-05	-1.04327e-10	-0.426778
207905103	chr2:207905103:G:A	3.72527e-05	-1.04327e-10	-0.521512
207905373	chr2:207905373:C:T	2.10849e-05	-1.04327e-10	-1.09068
207906134	chr2:207906134:C:T	6.8121e-06	-1.02997	-1.19057
207906195	chr2:207906195:CTG:C	4.87131e-05	-1.04327e-10	-0.253288
207906266	chr2:207906266:T:C	2.45774e-05	-1.04327e-10	-0.937407
207906342	chr2:207906342:TATGTA:T	4.76835e-05	-1.04327e-10	-0.274651
207906475	chr2:207906475:C:T	1.85512e-05	-1.04327e-10	-1.2187
207906564	chr2:207906564:G:A	5.42637e-05	-1.04327e-10	-0.145381
207906627	chr2:207906627:A:G	4.83195e-05	-1.04327e-10	-0.261401
207908015	chr2:207908015:A:G	2.1148e-05	-1.04327e-10	-1.08769
207908124	chr2:207908124:C:T	3.0355e-05	-1.04327e-10	-0.726274
207908275	chr2:207908275:G:A	7.51175e-05	-1.04327e-10	0.179818
207908312	chr2:207908312:G:C	4.87131e-05	-1.04327e-10	-0.253288
207909084	chr2:207909084:TGAG:T	3.00735e-05	-1.04327e-10	-0.735591
207909108	chr2:207909108:A:G	2.34833e-05	-1.04327e-10	-0.982947
207909136	chr2:207909136:C:T	6.18038e-06	-1.14643	-1.17143
207909161	chr2:207909161:G:A	7.98867e-05	-1.04327e-10	0.241373
207909621	chr2:207909621:C:A	6.68688e-06	-1.0683	-1.17079
207909709	chr2:207909709:A:G	1.8488e-05	-1.04327e-10	-1.22211
207910217	chr2:207910217:C:A	4.9558e-06	-1.33306	-1.20562
207910709	chr2:207910709:C:T	2.69539e-05	-1.04327e-10	-0.845107
207911113	chr2:207911113:T:A	4.84829e-05	-1.04327e-10	-0.258024
207911132	chr2:207911132:A:G	5.30927e-06	-1.24615	-1.22363
207911186	chr2:207911186:G:A	2.70318e-05	-1.04327e-10	-0.842221
207911507	chr2:207911507:C:T	4.87131e-05	-1.04327e-10	-0.253288
207912085	chr2:207912085:C:T	4.6189e-06	-1.4459	-1.16318
207912251	chr2:207912251:T:C	1.86096e-05	-1.04327e-10	-1.21556
207912613	chr2:207912613:G:A	1.85052e-05	-1.04327e-10	-1.22118
207912638	chr2:207912638:A:G	3.99972e-06	-1.53604	-1.21697
207912643	chr2:207912643:A:G	4.51954e-06	-1.48786	-1.14297
207912837	chr2:207912837:C:T	4.87131e-05	-1.04327e-10	-0.253288
207913435	chr2:207913435:G:T	6.27731e-05	-1.04327e-10	0.000289949
207913613	chr2:207913613:G:A	0.000118137	-1.04327e-10	0.632606
207913743	chr2:207913743:A:G	3.69479e-05	-1.04327e-10	-0.529729
207913874	chr2:207913874:C:T	0.000122157	-1.04327e-10	0.666074
207913963	chr2:207913963:G:A	6.18056e-05	-1.04327e-10	-0.0152424
207914079	chr2:207914079:G:A	4.11573e-06	-1.52259	-1.20183
207914224	chr2:207914224:C:T	2.28491e-05	-1.04327e-10	-1.01032
207914509	chr2:207914509:A:C	2.18582e-05	-1.04327e-10	-1.05466
207914687	chr2:207914687:A:G	3.43043e-05	-1.04327e-10	-0.603965
207914698	chr2:207914698:A:G	2.11082e-05	-1.04327e-10	-1.08957
207914882	chr2:207914882:T:G	1.84876e-05	-1.04327e-10	-1.22214
207915073	chr2:207915073:C:T	2.40154e-05	-1.04327e-10	-0.960541
207915696	chr2:207915696:C:A	2.75572e-05	-1.04327e-10	-0.822973
207915726	chr2:207915726:T:G	4.96186e-05	-1.04327e-10	-0.234871
207916300	chr2:207916300:A:G	3.56938e-05	-1.04327e-10	-0.564258
207916497	chr2:207916497:T:C	3.719e-05	-1.04327e-10	-0.523197
207917205	chr2:207917205:G:A	3.30197e-05	-1.04327e-10	-0.642133
207917324	chr2:207917324:G:C	1.85801e-05	-1.04327e-10	-1.21714
207917894	chr2:207917894:G:T	6.72683e-06	-1.13659	-1.09655
207918100	chr2:207918100:C:G	1.76719e-05	-1.26726	-2.64473e-10
207918116	chr2:207918116:T:G	2.31535e-05	-1.04327e-10	-0.997089
207918244	chr2:207918244:C:T	4.01654e-06	-1.52678	-1.22203
207918323	chr2:207918323:C:T	2.27229e-05	-1.04327e-10	-1.01586
207918350	chr2:207918350:G:A	7.55266e-05	-1.04327e-10	0.185249
207918436	chr2:207918436:G:C	2.05051e-05	-1.04327e-10	-1.11856
207918611	chr2:207918611:G:A	4.02624e-05	-1.04327e-10	-0.443818
207918641	chr2:207918641:A:C	5.81082e-05	-1.04327e-10	-0.0769294
207918895	chr2:207918895:A:T	3.14016e-05	-1.04327e-10	-0.692378
207918946	chr2:207918946:A:C	3.19565e-05	-1.04327e-10	-0.674862
207919712	chr2:207919712:A:C	1.87472e-05	-1.04327e-10	-1.20819
207920176	chr2:207920176:C:G	3.4388e-05	-1.04327e-10	-0.601529
207920896	chr2:207920896:G:C	1.92185e-05	-1.04327e-10	-1.18336
207921020	chr2:207921020:C:G	2.09783e-05	-1.04327e-10	-1.09575
207921127	chr2:207921127:C:T	1.85354e-05	-1.04327e-10	-1.21955
207921172	chr2:207921172:T:C	8.01651e-06	-1.35924	-0.698489
207921179	chr2:207921179:G:A	3.43877e-05	-1.04327e-10	-0.601539
207921230	chr2:207921230:G:A	1.86065e-05	-1.04327e-10	-1.21573
207921342	chr2:207921342:T:C	4.53669e-06	-1.47804	-1.149
207922539	chr2:207922539:G:A	1.93917e-05	-1.04327e-10	-1.17439
207922806	chr2:207922806:C:T	5.76323e-05	-1.04327e-10	-0.0851539
207922963	chr2:207922963:T:A	2.18102e-05	-1.04327e-10	-1.05686
207923568	chr2:207923568:T:C	3.49953e-05	-1.04327e-10	-0.584024
207924028	chr2:207924028:T:C	4.17687e-06	-1.53513	-1.17454
207924264	chr2:207924264:C:T	3.22364e-05	-1.04327e-10	-0.66614
207924270	chr2:207924270:T:C	8.33377e-05	-1.04327e-10	0.283665
207924323	chr2:207924323:G:A	5.39348e-05	-1.04327e-10	-0.15146
207924583	chr2:207924583:G:C	1.98411e-05	-1.04327e-10	-1.15148
207924648	chr2:207924648:G:A	5.84098e-05	-1.04327e-10	-0.0717533
207925116	chr2:207925116:T:G	3.91815e-05	-1.04327e-10	-0.471031
207925437	chr2:207925437:T:C	1.89276e-05	-1.04327e-10	-1.19861
207925547	chr2:207925547:G:A	2.1972e-05	-1.04327e-10	-1.04947
207925717	chr2:207925717:G:C	1.71145e-05	-1.29931	-2.64473e-10
207925751	chr2:207925751:CA:C	1.97341e-05	-1.04327e-10	-1.15689
207925876	chr2:207925876:G:A	4.64526e-06	-1.52438	-1.07901
207926028	chr2:207926028:G:A	1.50128e-05	-1.43033	-2.64473e-10
207926054	chr2:207926054:T:C	3.99627e-05	-1.04327e-10	-0.451289
207926120	chr2:207926120:T:C	2.27581e-05	-1.04327e-10	-1.01431
207926233	chr2:207926233:A:G	9.02363e-05	-1.04327e-10	0.363195
207926264	chr2:207926264:T:C	9.58304e-06	-0.746707	-1.13253
207927077	chr2:207927077:G:A	3.76912e-05	-0.50981	-2.64473e-10
207927101	chr2:207927101:T:C	1.99037e-05	-1.04327e-10	-1.14833
207927640	chr2:207927640:G:A	1.86557e-05	-1.04327e-10	-1.21309
207927785	chr2:207927785:G:A	5.41796e-05	-1.04327e-10	-0.146932
207927895	chr2:207927895:T:G	9.05095e-05	-1.04327e-10	0.366218
207928020	chr2:207928020:T:G	3.99471e-06	-1.53571	-1.21855
207928142	chr2:207928142:T:G	3.61238e-05	-0.552285	-2.64473e-10
207928178	chr2:207928178:A:G	4.40435e-06	-1.45464	-1.202
207928497	chr2:207928497:A:C	1.94013e-05	-1.04327e-10	-1.1739
207929020	chr2:207929020:G:A	2.63074e-05	-1.04327e-10	-0.869385
207929229	chr2:207929229:C:T	1.846e-05	-1.04327e-10	-1.22363
207929333	chr2:207929333:C:T	5.19117e-05	-1.04327e-10	-0.189693
207929513	chr2:207929513:A:G	1.94836e-05	-1.04327e-10	-1.16966
207929777	chr2:207929777:C:T	2.57586e-05	-1.04327e-10	-0.890469
207929898	chr2:207929898:T:A	3.79652e-05	-0.502567	-2.64473e-10
207930361	chr2:207930361:C:T	2.89389e-05	-1.04327e-10	-0.77405
207930607	chr2:207930607:A:G	4.69403e-06	-1.38746	-1.20548
207930630	chr2:207930630:C:T	2.14139e-05	-1.04327e-10	-1.0752
207930640	chr2:207930640:T:C	1.58692e-05	-1.37486	-2.64473e-10
207930736	chr2:207930736:C:A	1.89151e-05	-1.04327e-10	-1.19928
207931354	chr2:207931354:C:T	4.5698e-06	-1.53447	-1.08529
207931394	chr2:207931394:C:T	4.15774e-05	-1.04327e-10	-0.411679
207931606	chr2:207931606:C:T	5.95701e-05	-1.04327e-10	-0.0520822
207932181	chr2:207932181:T:C	4.27077e-06	-1.53199	-1.15545
207932913	chr2:207932913:C:T	7.20098e-05	-1.04327e-10	0.137566
207933084	chr2:207933084:T:C	1.8478e-05	-1.04327e-10	-1.22266
207933229	chr2:207933229:T:C	2.19604e-05	-1.04327e-10	-1.04999
207933230	chr2:207933230:C:A	2.18884e-05	-1.04327e-10	-1.05328
207933394	chr2:207933394:T:C	5.01699e-06	-1.31279	-1.21362
207933471	chr2:207933471:G:A	9.83226e-06	-0.902337	-0.95123
207933591	chr2:207933591:G:A	7.0815e-05	-1.04327e-10	0.120834
207934837	chr2:207934837:G:A	5.82838e-05	-1.04327e-10	-0.0739119
207934869	chr2:207934869:C:T	5.10943e-05	-1.04327e-10	-0.205563
207935339	chr2:207935339:C:G	3.24257e-05	-1.04327e-10	-0.660285
207935755	chr2:207935755:A:G	2.40508e-05	-1.04327e-10	-0.959069
207935858	chr2:207935858:T:C	2.33238e-05	-1.04327e-10	-0.989761
207936545	chr2:207936545:T:C	2.99267e-05	-1.04327e-10	-0.740484
207937131	chr2:207937131:C:T	3.51501e-05	-1.04327e-10	-0.579607
207937522	chr2:207937522:G:T	2.10305e-05	-1.04327e-10	-1.09326
207938088	chr2:207938088:T:C	5.42051e-05	-1.04327e-10	-0.146462
207938479	chr2:207938479:C:T	1.86027e-05	-1.04327e-10	-1.21593
207938824	chr2:207938824:G:A	2.38339e-05	-1.04327e-10	-0.968126
207939023	chr2:207939023:T:C	3.45571e-05	-1.04327e-10	-0.596624
207939402	chr2:207939402:C:T	2.41684e-05	-1.04327e-10	-0.95419
207940034	chr2:207940034:A:G	5.95253e-05	-1.04327e-10	-0.0528346
207940436	chr2:207940436:A:G	4.52853e-05	-1.04327e-10	-0.326254
207940868	chr2:207940868:A:G	4.19885e-06	-1.53608	-1.16834
207941459	chr2:207941459:AC:A	1.84743e-05	-1.04327e-10	-1.22285
207942216	chr2:207942216:G:T	4.31633e-06	-1.53571	-1.14112
207942257	chr2:207942257:C:T	1.94004e-05	-1.04327e-10	-1.17394
207942380	chr2:207942380:T:G	2.03584e-05	-1.04327e-10	-1.12574
207942667	chr2:207942667:G:A	2.35523e-05	-1.04327e-10	-0.980013
207942728	chr2:207942728:G:A	2.19346e-05	-1.04327e-10	-1.05117
207942766	chr2:207942766:G:A	4.34883e-05	-1.04327e-10	-0.366745
207943120	chr2:207943120:T:C	4.18225e-06	-1.48489	-1.2235
207943363	chr2:207943363:C:G	4.36543e-06	-1.44323	-1.22229
207943724	chr2:207943724:C:T	4.77291e-06	-1.53602	-1.04026
207943772	chr2:207943772:G:A	5.24024e-05	-1.04327e-10	-0.180284
207944160	chr2:207944160:G:A	1.46759e-05	-1.45303	-2.64473e-10
207944182	chr2:207944182:T:C	3.62214e-05	-0.549587	-2.64473e-10
207944383	chr2:207944383:G:A	2.3244e-05	-1.04327e-10	-0.993191
207944845	chr2:207944845:C:G	4.30602e-06	-1.53608	-1.14314
207944983	chr2:207944983:T:C	3.45465e-05	-1.04327e-10	-0.59693
207945336	chr2:207945336:T:C	1.39342e-05	-1.50489	-2.64473e-10
207945607	chr2:207945607:A:G	3.40409e-05	-1.04327e-10	-0.611672
207945694	chr2:207945694:G:A	4.27094e-06	-1.46475	-1.22265
207945756	chr2:207945756:C:T	3.75724e-05	-1.04327e-10	-0.512968
207945914	chr2:207945914:C:T	5.94447e-05	-1.04327e-10	-0.0541892
207945974	chr2:207945974:T:C	2.33268e-05	-0.989634	-2.64473e-10
207946154	chr2:207946154:T:C	2.80771e-05	-1.04327e-10	-0.804283
207946258	chr2:207946258:A:G	4.2416e-05	-1.04327e-10	-0.391711
207946373	chr2:207946373:C:T	4.64365e-06	-1.53178	-1.07196
207946560	chr2:207946560:C:T	4.25202e-06	-1.46825	-1.22359
207946914	chr2:207946914:T:A	1.89472e-05	-1.04327e-10	-1.19758
207946960	chr2:207946960:T:G	1.89322e-05	-1.04327e-10	-1.19837
207947158	chr2:207947158:T:C	4.25788e-06	-1.47379	-1.21668
207947279	chr2:207947279:C:T	3.80322e-05	-1.04327e-10	-0.500802
207947496	chr2:207947496:C:T	7.37092e-05	-1.04327e-10	0.160891
207947503	chr2:207947503:C:G	8.53305e-05	-1.04327e-10	0.307296
207947654	chr2:207947654:T:G	4.24386e-06	-1.47041	-1.22336
207947859	chr2:207947859:A:G	3.57623e-05	-1.04327e-10	-0.562342
207948052	chr2:207948052:A:G	3.92684e-05	-1.04327e-10	-0.468816
207948291	chr2:207948291:AT:A	1.84595e-05	-1.04327e-10	-1.22366
207948605	chr2:207948605:G:A	6.3737e-05	-1.04327e-10	0.0155297
207948610	chr2:207948610:T:C	4.70518e-06	-1.53195	-1.05863
207948733	chr2:207948733:C:T	4.21168e-06	-1.47774	-1.22363
207948913	chr2:207948913:G:A	4.24716e-06	-1.46955	-1.22344
207948981	chr2:207948981:TC:T	4.34072e-06	-1.53399	-1.13721
207949321	chr2:207949321:G:A	4.38984e-06	-1.53607	-1.12387
207949774	chr2:207949774:A:T	2.15443e-05	-1.04327e-10	-1.06912
207949785	chr2:207949785:T:A	1.89083e-05	-1.04327e-10	-1.19964
207950503	chr2:207950503:A:G	5.948e-05	-1.04327e-10	-0.0535968
207950561	chr2:207950561:G:A	1.97961e-05	-1.04327e-10	-1.15375
207950834	chr2:207950834:C:A	5.42955e-05	-1.04327e-10	-0.144796
207951861	chr2:207951861:G:A	3.74167e-05	-1.04327e-10	-0.517119
207951940	chr2:207951940:G:C	5.95701e-05	-1.04327e-10	-0.0520822
207952249	chr2:207952249:C:T	3.98451e-05	-0.454238	-2.64473e-10
207952459	chr2:207952459:C:T	1.85266e-05	-1.04327e-10	-1.22003
207952478	chr2:207952478:T:C	4.55509e-06	-1.41325	-1.20974
207952548	chr2:207952548:C:T	5.96875e-05	-1.04327e-10	-0.0501136
207953110	chr2:207953110:T:C	4.96253e-06	-1.53257	-1.00475
207953169	chr2:207953169:T:C	4.00697e-05	-1.04327e-10	-0.448617
207953274	chr2:207953274:T:C	5.32361e-05	-1.04327e-10	-0.1645
207953454	chr2:207953454:T:C	1.85829e-05	-1.04327e-10	-1.21699
207953560	chr2:207953560:G:A	4.02955e-05	-1.04327e-10	-0.442996
207953984	chr2:207953984:T:C	4.19915e-06	-1.48128	-1.22307
207954141	chr2:207954141:C:T	3.17375e-05	-1.04327e-10	-0.681736
207954306	chr2:207954306:T:C	2.28325e-05	-1.01105	-2.64473e-10
207954374	chr2:207954374:A:C	4.14206e-05	-1.04327e-10	-0.415458
207955764	chr2:207955764:CA:C	3.61627e-05	-1.04327e-10	-0.551209
207955797	chr2:207955797:A:T	5.00031e-05	-1.04327e-10	-0.227152
207956036	chr2:207956036:G:A	4.75846e-05	-1.04327e-10	-0.276727
207956235	chr2:207956235:G:A	3.81279e-05	-1.04327e-10	-0.498289
207956316	chr2:207956316:A:C	7.87375e-06	-1.53363	-0.542071
207956429	chr2:207956429:A:C	4.40246e-06	-1.44116	-1.21592
207956468	chr2:207956468:A:G	4.14449e-06	-1.52581	-1.19165
207956556	chr2:207956556:A:T	3.99947e-06	-1.53548	-1.2176
207956642	chr2:207956642:C:T	5.92099e-05	-1.04327e-10	-0.0581474
207956862	chr2:207956862:G:C	3.72655e-05	-1.04327e-10	-0.521169
207957044	chr2:207957044:G:A	4.32803e-05	-1.04327e-10	-0.371539
207957396	chr2:207957396:G:T	5.52184e-06	-1.36689	-1.06363
207957714	chr2:207957714:A:C	1.8544e-05	-1.04327e-10	-1.21909
207957846	chr2:207957846:A:G	4.33527e-05	-1.04327e-10	-0.369868
207957927	chr2:207957927:G:A	2.05497e-05	-1.04327e-10	-1.11639
207958200	chr2:207958200:T:G	4.0183e-06	-1.53607	-1.2123
207958336	chr2:207958336:ACT:A	4.67925e-05	-1.04327e-10	-0.293513
207958483	chr2:207958483:T:A	2.2182e-05	-1.04327e-10	-1.03995
207958735	chr2:207958735:T:C	4.32384e-05	-1.04327e-10	-0.372506
207958878	chr2:207958878:T:C	3.06998e-05	-1.04327e-10	-0.714979
207959327	chr2:207959327:T:C	4.90818e-06	-1.34107	-1.20727
207959973	chr2:207959973:T:C	4.36417e-05	-1.04327e-10	-0.363223
207960230	chr2:207960230:C:T	1.91558e-05	-1.04327e-10	-1.18663
207961019	chr2:207961019:C:T	3.17767e-05	-1.04327e-10	-0.680502
207961701	chr2:207961701:G:A	1.86525e-05	-1.04327e-10	-1.21326
207961732	chr2:207961732:G:C	1.00964e-05	-1.3253	-0.501762
207961805	chr2:207961805:C:T	0.000196663	1.14226	-2.64473e-10
207962333	chr2:207962333:T:C	4.05427e-06	-1.52339	-1.21607
207962399	chr2:207962399:T:C	9.22508e-06	-1.536	-0.381307
207962689	chr2:207962689:G:A	2.21135e-05	-1.04327e-10	-1.04305
207963074	chr2:207963074:G:T	1.86649e-05	-1.04327e-10	-1.21259
207963451	chr2:207963451:C:A	5.15434e-05	-1.04327e-10	-0.196813
207964176	chr2:207964176:C:T	1.90737e-05	-1.04327e-10	-1.19093
207964234	chr2:207964234:A:G	4.97562e-05	-0.232102	-2.64473e-10
207964258	chr2:207964258:A:C	2.31988e-05	-1.04327e-10	-0.995137
207964496	chr2:207964496:G:C	2.31542e-05	-1.04327e-10	-0.99706
207964660	chr2:207964660:C:T	3.5697e-05	-1.04327e-10	-0.564169
207964803	chr2:207964803:A:G	9.65059e-06	-1.53265	-0.339563
207964931	chr2:207964931:G:A	2.35532e-05	-1.04327e-10	-0.979975
207965042	chr2:207965042:T:C	2.16954e-05	-1.04327e-10	-1.06213
207965669	chr2:207965669:G:A	1.84633e-05	-1.04327e-10	-1.22345
207965934	chr2:207965934:C:G	2.3153e-05	-1.04327e-10	-0.997114
207966645	chr2:207966645:C:T	1.99766e-05	-1.04327e-10	-1.14468
207966804	chr2:207966804:C:T	1.85387e-05	-1.04327e-10	-1.21938
207966831	chr2:207966831:G:A	4.37324e-06	-1.49022	-1.17351
207967657	chr2:207967657:A:G	1.85697e-05	-1.04327e-10	-1.21771
207967722	chr2:207967722:T:C	2.16673e-05	-1.04327e-10	-1.06343
207967737	chr2:207967737:G:A	1.48867e-05	-1.43877	-2.64473e-10
207967824	chr2:207967824:C:G	8.07195e-06	-1.46015	-0.590696
207967860	chr2:207967860:C:T	3.54395e-05	-1.04327e-10	-0.57141
207968519	chr2:207968519:C:T	8.84935e-06	-1.14473	-0.814157
207968533	chr2:207968533:T:C	4.8246e-06	-1.34646	-1.21904
207968600	chr2:207968600:G:A	0.00017671	-1.04327e-10	1.03528
207968765	chr2:207968765:G:A	2.44994e-05	-1.04327e-10	-0.940589
207969247	chr2:207969247:C:G	1.94899e-05	-1.04327e-10	-1.16934
207969503	chr2:207969503:T:C	7.03614e-06	-1.11725	-1.07093
207969536	chr2:207969536:T:C	1.21923e-05	-1.11362	-0.524805
207969767	chr2:207969767:C:T	5.92472e-05	0.152316	-0.209834
207969871	chr2:207969871:T:C	0.000122673	-1.04327e-10	0.670282
207970141	chr2:207970141:T:C	4.69419e-06	-1.51262	-1.08029
207970227	chr2:207970227:A:C	1.38166e-05	-1.0099	-0.503467
207970976	chr2:207970976:G:T	5.13955e-06	-1.28062	-1.22165
207971459	chr2:207971459:A:G	1.86755e-05	-1.04327e-10	-1.21203
207971546	chr2:207971546:A:G	2.23185e-05	-1.04327e-10	-1.03382
207972535	chr2:207972535:C:T	2.39382e-05	-1.04327e-10	-0.963762
207972662	chr2:207972662:A:C	2.58075e-05	-0.888572	-2.64473e-10
207972975	chr2:207972975:C:T	1.86656e-05	-1.04327e-10	-1.21256
207973098	chr2:207973098:G:A	4.51701e-06	-1.53249	-1.0989
207973204	chr2:207973204:T:A	1.87871e-05	-1.04327e-10	-1.20607
207973212	chr2:207973212:T:C	1.88831e-05	-1.04327e-10	-1.20097
207973600	chr2:207973600:G:A	1.96984e-05	-1.04327e-10	-1.1587
207973661	chr2:207973661:C:T	5.07524e-06	-1.29809	-1.21677
207973674	chr2:207973674:G:C	1.89045e-05	-1.04327e-10	-1.19984
207973770	chr2:207973770:GAGTTCA:G	0.000135844	-1.04327e-10	0.772273
207973874	chr2:207973874:C:G	2.14028e-05	-1.04327e-10	-1.07572
207973966	chr2:207973966:T:C	1.45446e-05	-1.46202	-2.64473e-10
207974014	chr2:207974014:G:C	6.16398e-06	-1.53356	-0.786954
207974071	chr2:207974071:C:T	1.90127e-05	-1.04327e-10	-1.19413
207974433	chr2:207974433:C:T	2.24595e-05	-1.04327e-10	-1.02752
207974596	chr2:207974596:G:A	0.000127052	-1.04327e-10	0.705361
207974708	chr2:207974708:T:C	1.90942e-05	-1.21864	0.0287896
207974797	chr2:207974797:C:T	1.72835e-05	-1.15733	-0.13216
207974872	chr2:207974872:A:C	4.38716e-06	-1.53466	-1.12589
207976181	chr2:207976181:C:T	1.8617e-05	-1.04327e-10	-1.21516
207976409	chr2:207976409:A:G	4.1604e-06	-1.53478	-1.17885
207977227	chr2:207977227:A:T	2.16149e-05	-1.04327e-10	-1.06585
207977240	chr2:207977240:A:G	4.49232e-06	-1.53156	-1.10531
207977670	chr2:207977670:A:G	4.59693e-06	-1.53392	-1.07992
207977904	chr2:207977904:T:C	4.60043e-06	-1.53223	-1.08086
207978559	chr2:207978559:C:T	1.86495e-05	-1.04327e-10	-1.21342
207979105	chr2:207979105:C:T	5.19923e-06	-1.28556	-1.20517
207979286	chr2:207979286:G:A	2.15727e-05	-1.04327e-10	-1.06781
207979499	chr2:207979499:A:C	1.90994e-05	-1.04327e-10	-1.18958
207979530	chr2:207979530:G:A	2.08397e-05	-1.04327e-10	-1.10238
207980365	chr2:207980365:C:T	0.000133393	-1.04327e-10	0.754063
207980773	chr2:207980773:A:C	1.42736e-05	-1.48083	-2.64473e-10
207980942	chr2:207980942:A:G	1.322e-05	-1.16207	-0.395437
207981021	chr2:207981021:G:A	1.95259e-05	-1.04327e-10	-1.16749
207981634	chr2:207981634:A:C	2.23073e-05	-1.04327e-10	-1.03432
207981700	chr2:207981700:A:G	1.35077e-05	-1.53597	-2.64473e-10
207981873	chr2:207981873:A:G	1.93621e-05	-1.04327e-10	-1.17592
207982511	chr2:207982511:C:CT	0.000134973	-1.04327e-10	0.765838
207982513	chr2:207982513:T:TCA	0.000125363	-1.04327e-10	0.691974
207982739	chr2:207982739:C:T	0.00017716	1.03781	-2.64473e-10
207983121	chr2:207983121:G:A	4.10458e-05	-1.04327e-10	-0.424548
207983138	chr2:207983138:G:A	4.50934e-06	-1.43084	-1.20224
207984141	chr2:207984141:T:C	4.77562e-06	-1.53607	-1.03965
207984429	chr2:207984429:T:C	5.12359e-06	-1.35224	-1.15314
207984526	chr2:207984526:G:A	1.90343e-05	-1.04327e-10	-1.19299
207984601	chr2:207984601:A:G	4.81309e-06	-1.53518	-1.03271
207985484	chr2:207985484:A:T	0.000118311	-1.04327e-10	0.634083
207985595	chr2:207985595:G:A	1.375e-05	-1.5182	-2.64473e-10
207985763	chr2:207985763:G:C	1.94084e-05	-1.04327e-10	-1.17353
207985937	chr2:207985937:G:A	1.9936e-05	-1.04327e-10	-1.14671
207986024	chr2:207986024:A:C	8.27782e-06	-1.52906	-0.496598
207986257	chr2:207986257:C:A	8.44135e-06	-1.52521	-0.480888
207986333	chr2:207986333:G:C	0.00014588	-1.04327e-10	0.843549
207987019	chr2:207987019:A:G	5.92281e-05	-1.04327e-10	-0.0578406
207987123	chr2:207987123:C:T	2.97292e-05	-0.747106	-2.64473e-10
207987258	chr2:207987258:A:C	4.68743e-06	-1.53412	-1.06023
207987351	chr2:207987351:C:T	2.91437e-05	0.175017	-0.942013
207987398	chr2:207987398:T:C	5.56685e-06	-1.53573	-0.886677
207987665	chr2:207987665:T:C	3.7934e-05	-1.04327e-10	-0.503389
207987730	chr2:207987730:A:G	2.02435e-05	-1.04327e-10	-1.1314
207987774	chr2:207987774:A:G	1.84924e-05	-1.04327e-10	-1.22188
207988053	chr2:207988053:C:A	0.000150058	-1.04327e-10	0.871787
207988288	chr2:207988288:G:A	3.00565e-05	-1.04327e-10	-0.736159
207988322	chr2:207988322:C:T	1.99454e-05	-1.04327e-10	-1.14624
207988575	chr2:207988575:T:C	5.78779e-06	-1.53178	-0.851702
207989674	chr2:207989674:C:T	1.35975e-05	-1.52935	-2.64473e-10
207989722	chr2:207989722:C:T	0.000130187	-1.04327e-10	0.729736
207990411	chr2:207990411:A:G	1.22565e-05	-1.12214	-0.511035
207993933	chr2:207993933:C:T	3.98146e-05	-1.04327e-10	-0.455003
207995169	chr2:207995169:T:C	1.1603e-05	-1.27771	-0.410269
207995192	chr2:207995192:C:T	5.29881e-06	-1.28449	-1.18726
207995204	chr2:207995204:C:T	1.88345e-05	-1.04327e-10	-1.20355
207995597	chr2:207995597:T:C	2.00247e-05	-1.04327e-10	-1.14227
207995922	chr2:207995922:A:C	0.000124126	-1.04327e-10	0.682062
207995970	chr2:207995970:G:A	1.85213e-05	-1.04327e-10	-1.22032
207996077	chr2:207996077:A:G	4.56595e-05	0.410921	-0.728947
207996112	chr2:207996112:C:T	3.39149e-05	-1.04327e-10	-0.615383
207997366	chr2:207997366:C:T	5.17591e-06	-1.53304	-0.962185
207997726	chr2:207997726:T:C	8.39851e-06	-1.53609	-0.475094
207998099	chr2:207998099:TG:T	0.000134772	-1.04327e-10	0.764352
207998103	chr2:207998103:C:A	0.000134772	-1.04327e-10	0.764352
207998467	chr2:207998467:T:A	4.05341e-05	-1.04327e-10	-0.437091
207998705	chr2:207998705:T:C	0.00011646	-1.04327e-10	0.618308
207999500	chr2:207999500:A:G	5.24407e-06	-1.28291	-1.19923
207999931	chr2:207999931:T:C	2.81116e-05	-1.04327e-10	-0.803054
208000137	chr2:208000137:T:C	1.86346e-05	-1.04327e-10	-1.21422
208000406	chr2:208000406:C:A	2.28164e-05	-1.04327e-10	-1.01176
208000906	chr2:208000906:G:A	2.15042e-05	-1.04327e-10	-1.07099
208000907	chr2:208000907:A:G	2.14712e-05	-1.04327e-10	-1.07252
208001625	chr2:208001625:T:C	1.3662e-05	-1.52462	-2.64473e-10
208002000	chr2:208002000:G:C	1.84863e-05	-1.04327e-10	-1.22221
208002280	chr2:208002280:A:C	6.32801e-06	-1.30074	-0.993515
208003094	chr2:208003094:C:T	1.89819e-05	-1.04327e-10	-1.19575
208003095	chr2:208003095:G:A	9.55264e-06	-1.43346	-0.448962
208003304	chr2:208003304:A:G	9.85257e-05	-1.04327e-10	0.451082
208003755	chr2:208003755:T:C	0.000101077	-1.04327e-10	0.476647
208003812	chr2:208003812:C:T	2.09894e-05	-1.04327e-10	-1.09522
208003940	chr2:208003940:T:C	2.70023e-05	-1.04327e-10	-0.843315
208004258	chr2:208004258:T:C	4.34889e-06	-1.51648	-1.15283
208004598	chr2:208004598:G:A	0.000134887	-1.04327e-10	0.765203
208004713	chr2:208004713:G:A	4.97925e-06	-1.46807	-1.06589
208004789	chr2:208004789:C:T	9.81876e-06	-1.41174	-0.443203
208004833	chr2:208004833:T:G	1.97029e-05	-1.04327e-10	-1.15847
208004975	chr2:208004975:G:A	4.81469e-06	-1.41835	-1.14922
208005037	chr2:208005037:C:T	4.41197e-06	-1.52317	-1.13175
208005040	chr2:208005040:GTCTTGAAC:G	4.44256e-06	-1.52236	-1.12565
208005254	chr2:208005254:G:C	4.69537e-06	-1.53098	-1.06168
208005293	chr2:208005293:A:G	4.06681e-06	-1.51998	-1.2164
208006013	chr2:208006013:T:C	1.66648e-05	-1.32594	-2.64473e-10
208006717	chr2:208006717:G:A	1.861e-05	-1.04327e-10	-1.21554
208006905	chr2:208006905:C:T	2.12412e-05	-1.04327e-10	-1.08329
208007262	chr2:208007262:C:T	0.000152209	-1.04327e-10	0.886017
208007921	chr2:208007921:C:T	2.21202e-05	-1.04327e-10	-1.04275
208008075	chr2:208008075:C:A	0.000106837	-1.04327e-10	0.532069
208008642	chr2:208008642:C:T	0.000128912	-1.04327e-10	0.719894
208008990	chr2:208008990:T:C	0.0001346	-1.04327e-10	0.763069
208009484	chr2:208009484:G:A	1.78596e-05	-1.47787	0.221174
208009859	chr2:208009859:A:G	9.16168e-06	-1.52526	-0.398942
208009970	chr2:208009970:A:G	4.49878e-06	-1.53115	-1.10428
208010454	chr2:208010454:G:A	1.69816e-05	-1.30711	-2.64473e-10
208010631	chr2:208010631:C:T	1.57134e-05	-1.38473	-2.64473e-10
208011027	chr2:208011027:T:C	1.84678e-05	-1.04327e-10	-1.22321
208011077	chr2:208011077:A:C	0.000162949	-1.04327e-10	0.954201
208011299	chr2:208011299:C:T	1.86917e-05	-1.04327e-10	-1.21116
208011732	chr2:208011732:C:T	2.50778e-05	-1.04327e-10	-0.917253
208012018	chr2:208012018:G:A	4.55915e-06	-1.41641	-1.20569
208012048	chr2:208012048:T:C	4.38729e-05	-1.04327e-10	-0.35794
208012338	chr2:208012338:G:A	2.13717e-05	-1.04327e-10	-1.07717
208013632	chr2:208013632:T:C	5.26478e-06	-1.4031	-1.0751
208013890	chr2:208013890:C:T	2.04599e-05	-1.04327e-10	-1.12077
208014367	chr2:208014367:G:A	0.000208423	-1.04327e-10	1.20033
208014434	chr2:208014434:A:G	0.000153605	-1.04327e-10	0.895148
208014470	chr2:208014470:C:T	1.89452e-05	-1.04327e-10	-1.19769
208014537	chr2:208014537:G:A	1.22719e-05	-1.38178	-0.250146
208014824	chr2:208014824:C:T	0.000207093	-1.04327e-10	1.19393
208014879	chr2:208014879:T:C	0.000153263	-1.04327e-10	0.89292
208015108	chr2:208015108:C:T	1.55974e-05	-1.39213	-2.64473e-10
208015267	chr2:208015267:C:A	5.55747e-05	-1.04327e-10	-0.121508
208015445	chr2:208015445:C:T	1.92414e-05	-1.04327e-10	-1.18217
208015739	chr2:208015739:A:G	1.05471e-05	-1.5144	-0.268986
208016310	chr2:208016310:T:C	6.17476e-05	-1.04327e-10	-0.0161819
208016605	chr2:208016605:G:A	3.99832e-06	-1.5353	-1.21807
208017094	chr2:208017094:G:T	0.00020853	-1.04327e-10	1.20085
208017860	chr2:208017860:C:T	1.37101e-05	-1.26069	-0.260414
208018154	chr2:208018154:C:T	4.52082e-06	-1.53521	-1.09533
208018328	chr2:208018328:A:G	4.37716e-06	-1.44432	-1.21852
208018656	chr2:208018656:A:C	6.57172e-06	-1.40947	-0.846994
208018671	chr2:208018671:G:A	8.51046e-06	-1.517	-0.480943
208019207	chr2:208019207:G:T	1.35194e-05	-1.53511	-2.64473e-10
208019218	chr2:208019218:A:G	4.76622e-05	-1.04327e-10	-0.275097
208019739	chr2:208019739:C:G	2.78744e-05	-1.04327e-10	-0.811529
208019916	chr2:208019916:C:T	1.99591e-05	-1.04327e-10	-1.14555
208020838	chr2:208020838:G:A	6.24357e-06	-1.35834	-0.949347
208020930	chr2:208020930:A:G	5.11934e-06	-1.35837	-1.14784
208021482	chr2:208021482:G:A	5.88243e-06	-1.39162	-0.975642
208021862	chr2:208021862:C:T	1.87346e-05	-1.04327e-10	-1.20887
208021957	chr2:208021957:T:C	3.56937e-05	-1.04327e-10	-0.564263
208022573	chr2:208022573:G:T	2.05946e-05	-1.04327e-10	-1.11421
208022900	chr2:208022900:G:A	5.98216e-06	-1.37668	-0.973776
208023205	chr2:208023205:G:A	4.48689e-06	-1.42767	-1.21041
208023619	chr2:208023619:T:C	1.8962e-05	-1.04327e-10	-1.1968
208023637	chr2:208023637:A:T	3.44131e-05	-1.04327e-10	-0.600799
208023750	chr2:208023750:T:C	1.84995e-05	-1.04327e-10	-1.22149
208023873	chr2:208023873:AT:A	6.09131e-06	-1.53397	-0.798402
208023945	chr2:208023945:C:T	2.48854e-05	-1.04327e-10	-0.924955
208024009	chr2:208024009:G:A	1.89031e-05	-1.04327e-10	-1.19991
208024160	chr2:208024160:A:G	2.36512e-05	-1.04327e-10	-0.975822
208024518	chr2:208024518:A:T	1.84983e-05	-1.04327e-10	-1.22156
208025462	chr2:208025462:G:A	3.16093e-05	-1.04327e-10	-0.685785
208025490	chr2:208025490:C:T	2.60889e-05	-1.04327e-10	-0.877725
208025649	chr2:208025649:A:G	8.1214e-06	-1.21724	-0.827497
208025658	chr2:208025658:C:G	1.48542e-05	-1.44096	-2.64473e-10
208026546	chr2:208026546:C:T	2.02495e-05	-1.04327e-10	-1.13111
208026754	chr2:208026754:T:C	2.36463e-05	-1.04327e-10	-0.976028
208026937	chr2:208026937:C:T	5.43203e-06	-1.32839	-1.11853
208026973	chr2:208026973:A:T	0.000107028	-1.04327e-10	0.533858
208027215	chr2:208027215:A:C	4.70671e-06	-1.46155	-1.1287
208027328	chr2:208027328:T:A	2.70312e-05	-1.04327e-10	-0.842245
208027398	chr2:208027398:C:T	2.06684e-05	-1.04327e-10	-1.11063
208027521	chr2:208027521:C:G	4.63714e-06	-1.48123	-1.1239
208027647	chr2:208027647:C:T	4.37181e-06	-1.44667	-1.21739
208027955	chr2:208027955:C:T	2.61262e-05	-1.04327e-10	-0.876296
208028018	chr2:208028018:G:C	5.31525e-06	-1.3403	-1.12836
208028092	chr2:208028092:G:A	1.88028e-05	-1.04327e-10	-1.20523
208028112	chr2:208028112:G:A	4.6316e-06	-1.4736	-1.13273
208028700	chr2:208028700:G:A	5.4577e-06	-1.28329	-1.15892
208028925	chr2:208028925:T:A	1.52726e-05	-1.4238	0.0106247
208029323	chr2:208029323:G:A	1.47588e-05	-1.41926	-0.0281386
208029619	chr2:208029619:T:C	1.51884e-05	-1.4187	-2.64473e-10
208029714	chr2:208029714:A:G	5.32916e-06	-1.34574	-1.12031
208030081	chr2:208030081:G:A	9.96879e-05	-1.04327e-10	0.462808
208030199	chr2:208030199:TAGA:T	2.66891e-05	-1.04327e-10	-0.854982
208030209	chr2:208030209:T:C	2.70637e-05	-1.04327e-10	-0.841043
208030236	chr2:208030236:C:A	2.60892e-05	-1.04327e-10	-0.877715
208030279	chr2:208030279:G:A	1.35239e-05	-1.53478	-2.64473e-10
208030704	chr2:208030704:A:G	4.85582e-06	-1.48874	-1.07032
208031676	chr2:208031676:C:CAGACCTCATCTTGTAACAGA	2.64158e-05	-1.04327e-10	-0.865273
208031907	chr2:208031907:A:T	2.70428e-05	-1.04327e-10	-0.841815
208032103	chr2:208032103:T:C	3.82306e-05	-1.04327e-10	-0.495599
208032884	chr2:208032884:C:T	1.86426e-05	-1.04327e-10	-1.21379
208033368	chr2:208033368:T:C	2.91685e-05	-1.04327e-10	-0.766148
208033470	chr2:208033470:C:T	2.59683e-05	-1.04327e-10	-0.88236
208033556	chr2:208033556:G:A	5.41112e-06	-1.35961	-1.09117
208033820	chr2:208033820:A:T	4.03639e-06	-1.52852	-1.21536
208034335	chr2:208034335:G:A	1.9603e-05	-1.04327e-10	-1.16355
208034498	chr2:208034498:C:T	4.07529e-06	-1.52535	-1.20894
208034537	chr2:208034537:T:C	4.13467e-06	-1.51613	-1.2037
208034622	chr2:208034622:G:A	4.08256e-06	-1.52393	-1.20859
208034753	chr2:208034753:A:G	4.09612e-06	-1.53009	-1.19911
208035386	chr2:208035386:G:A	1.87831e-05	-1.04327e-10	-1.20628
208035688	chr2:208035688:T:C	4.03669e-06	-1.52173	-1.22208
208035914	chr2:208035914:C:T	4.08226e-06	-1.53281	-1.19977
208035970	chr2:208035970:A:C	2.99232e-05	-1.04327e-10	-0.740602
208036124	chr2:208036124:A:G	4.05451e-06	-1.5316	-1.20781
208036284	chr2:208036284:C:T	4.17234e-06	-1.48741	-1.22335
208036470	chr2:208036470:C:T	4.05816e-06	-1.52089	-1.21762
208036498	chr2:208036498:C:T	4.18244e-06	-1.51549	-1.19286
208036525	chr2:208036525:C:T	4.39239e-06	-1.44231	-1.21706
208037090	chr2:208037090:G:A	1.44522e-05	-1.46839	-2.64473e-10
208037742	chr2:208037742:C:T	4.19942e-06	-1.4854	-1.21889
208038111	chr2:208038111:A:G	4.18179e-06	-1.48776	-1.22074
208038405	chr2:208038405:T:A	2.75908e-05	-1.04327e-10	-0.821755
208038419	chr2:208038419:G:A	5.04563e-06	-1.53437	-0.986347
208038491	chr2:208038491:A:G	1.95016e-05	-1.04327e-10	-1.16874
208038545	chr2:208038545:T:A	3.17638e-05	-1.04327e-10	-0.68091
208038730	chr2:208038730:A:C	2.19925e-05	-1.04327e-10	-1.04853
208039096	chr2:208039096:T:C	5.05368e-06	-1.53443	-0.984694
208039143	chr2:208039143:C:G	3.8177e-05	-1.04327e-10	-0.497002
208039270	chr2:208039270:C:T	6.01282e-06	-1.43795	-0.907393
208039642	chr2:208039642:T:C	2.73157e-05	-1.04327e-10	-0.831775
208039740	chr2:208039740:G:C	1.90985e-05	-1.04327e-10	-1.18963
208039870	chr2:208039870:G:C	6.13474e-05	-1.04327e-10	-0.0226829
208040161	chr2:208040161:A:T	1.927e-05	-1.04327e-10	-1.18069
208040447	chr2:208040447:C:T	1.42295e-05	-1.48392	-2.64473e-10
208040826	chr2:208040826:G:A	1.85734e-05	-1.04327e-10	-1.21751
208041013	chr2:208041013:A:G	4.86212e-05	-1.04327e-10	-0.255176
208041155	chr2:208041155:C:T	2.78134e-05	-1.4689	0.65518
208041409	chr2:208041409:A:C	1.84872e-05	-1.04327e-10	-1.22216
208041469	chr2:208041469:G:A	2.15079e-05	-1.04327e-10	-1.07081
208041491	chr2:208041491:A:T	3.41568e-05	-1.52292	0.914642
208041584	chr2:208041584:A:G	6.70408e-05	-1.04327e-10	0.0660653
208041749	chr2:208041749:G:A	2.09989e-05	-1.44427	0.349504
208041930	chr2:208041930:T:C	2.1857e-05	-1.45025	0.395534
208041944	chr2:208041944:C:T	2.04601e-05	-1.04327e-10	-1.12076
208042053	chr2:208042053:A:G	2.23876e-05	-1.4489	0.41817
208042290	chr2:208042290:C:T	2.15157e-05	-1.45782	0.387368
208042306	chr2:208042306:C:G	2.19174e-05	-1.44966	0.397703
208042326	chr2:208042326:A:T	1.90526e-05	-1.04327e-10	-1.19203
208042503	chr2:208042503:C:T	1.99211e-05	-1.04327e-10	-1.14746
208042522	chr2:208042522:C:A	1.35676e-05	-1.46825	-0.0633003
208042728	chr2:208042728:G:T	1.77595e-05	-1.26232	-2.64473e-10
208042885	chr2:208042885:T:C	2.28411e-05	-1.45314	0.442471
208043004	chr2:208043004:C:T	2.23911e-05	-0.364668	-0.665905
208043128	chr2:208043128:G:A	1.90803e-05	-1.04327e-10	-1.19058
208043176	chr2:208043176:C:T	4.39783e-05	-1.46947	1.11393
208043454	chr2:208043454:T:C	6.35568e-05	-1.04327e-10	0.0126974
208043479	chr2:208043479:C:T	1.99828e-05	-1.04327e-10	-1.14436
208043608	chr2:208043608:T:C	0.000434546	1.93507	-2.64473e-10
208043660	chr2:208043660:G:A	2.0779e-05	-1.45568	0.350386
208043985	chr2:208043985:C:T	1.85088e-05	-1.04327e-10	-1.22099
208044008	chr2:208044008:C:T	4.40146e-05	-1.04327e-10	-0.354715
208044144	chr2:208044144:T:G	4.83298e-05	-1.46328	1.2021
208044317	chr2:208044317:G:T	4.66848e-06	-1.49621	-1.1022
208044458	chr2:208044458:T:C	5.93281e-06	-1.53398	-0.824762
208044608	chr2:208044608:A:G	4.56638e-05	-1.45595	1.13802
208044692	chr2:208044692:A:G	4.64924e-05	-1.44401	1.14407
208044774	chr2:208044774:C:A	2.34872e-05	-1.04327e-10	-0.982779
208044837	chr2:208044837:G:T	4.88343e-05	-1.44297	1.19217
208044900	chr2:208044900:C:T	6.61375e-05	-1.04327e-10	0.0524996
208045005	chr2:208045005:C:T	5.09831e-05	-1.4665	1.25876
208045056	chr2:208045056:T:C	1.8703e-05	-1.04327e-10	-1.21055
208045166	chr2:208045166:T:A	4.59094e-05	-1.42479	1.11223
208045523	chr2:208045523:C:T	1.68072e-05	-1.31743	-2.64473e-10
208045542	chr2:208045542:A:G	6.20027e-05	-1.45535	1.44329
208046014	chr2:208046014:T:C	6.75872e-06	-1.53557	-0.692837
208046132	chr2:208046132:G:A	3.48862e-05	-1.52934	0.942191
208046184	chr2:208046184:T:C	7.60657e-05	-1.41584	1.6082
208046371	chr2:208046371:C:T	4.01124e-05	-1.04327e-10	-0.44755
208046448	chr2:208046448:A:G	1.37157e-05	-1.52069	-2.64473e-10
208046497	chr2:208046497:T:C	1.86559e-05	-1.04327e-10	-1.21307
208046550	chr2:208046550:G:A	0.000115164	-1.4127	2.01982
208046639	chr2:208046639:T:C	9.93152e-05	-1.43465	1.89371
208046669	chr2:208046669:C:T	8.88421e-05	-1.47236	1.81998
208046762	chr2:208046762:C:G	5.7759e-06	-1.53528	-0.850258
208046765	chr2:208046765:G:A	8.20195e-05	-1.42061	1.68834
208046775	chr2:208046775:A:C	9.92428e-05	-1.4768	1.93513
208046812	chr2:208046812:TTTA:T	0.000123825	-1.46329	2.14292
208046857	chr2:208046857:C:T	1.16365e-05	-1.49786	-0.187232
208046978	chr2:208046978:G:A	4.57686e-05	-1.04327e-10	-0.315638
208047094	chr2:208047094:T:G	0.000477849	-1.04327e-10	2.03006
208047243	chr2:208047243:AC:A	1.87663e-05	-1.04327e-10	-1.20718
208047246	chr2:208047246:C:T	0.000341156	-1.50217	3.19527
208047292	chr2:208047292:A:G	1.44054e-05	-1.5322	0.0605655
208047380	chr2:208047380:C:T	1.84773e-05	-1.04327e-10	-1.22269
208047768	chr2:208047768:T:G	1.46235e-05	-1.45661	-2.64473e-10
208047910	chr2:208047910:T:C	8.93878e-05	-1.04327e-10	0.353748
208048129	chr2:208048129:C:T	8.35221e-05	-1.04327e-10	0.285875
208048354	chr2:208048354:C:G	5.38076e-05	-1.04327e-10	-0.153822
208048412	chr2:208048412:T:C	2.38701e-05	-1.04327e-10	-0.966609
208048456	chr2:208048456:C:T	9.63189e-05	-1.46312	1.89154
208048650	chr2:208048650:T:C	2.24059e-05	-1.04327e-10	-1.02991
208048657	chr2:208048657:A:C	2.9345e-05	-1.04327e-10	-0.760115
208048669	chr2:208048669:A:C	6.20437e-06	-1.52742	-0.786565
208049008	chr2:208049008:C:T	1.98723e-05	-1.04327e-10	-1.14991
208049790	chr2:208049790:G:T	2.54221e-05	-1.04327e-10	-0.903616
208049907	chr2:208049907:A:T	3.14343e-05	-1.04327e-10	-0.691336
208050410	chr2:208050410:C:T	0.0001936	-1.04327e-10	1.12656
208050704	chr2:208050704:G:A	7.57621e-06	-1.48209	-0.632135
208050739	chr2:208050739:TA:T	1.92027e-05	-1.04327e-10	-1.18419
208050758	chr2:208050758:G:T	1.9632e-05	-1.04327e-10	-1.16208
208051046	chr2:208051046:C:T	2.0446e-05	-1.04327e-10	-1.12145
208051170	chr2:208051170:C:T	1.94583e-05	-1.04327e-10	-1.17096
208051316	chr2:208051316:A:C	4.10199e-05	-1.04327e-10	-0.42518
208051396	chr2:208051396:G:A	6.87487e-05	-1.04327e-10	0.0912213
208051439	chr2:208051439:T:A	1.97228e-05	-1.04327e-10	-1.15746
208051619	chr2:208051619:C:G	1.96324e-05	-1.04327e-10	-1.16206
208051703	chr2:208051703:G:A	9.58649e-06	-1.53447	-0.344411
208051718	chr2:208051718:G:T	2.13973e-05	-1.04327e-10	-1.07597
208051810	chr2:208051810:C:T	7.33526e-05	-1.04327e-10	0.156041
208051829	chr2:208051829:C:T	2.13661e-05	-1.04327e-10	-1.07743
208051919	chr2:208051919:G:A	2.14959e-05	-1.04327e-10	-1.07137
208051956	chr2:208051956:C:T	4.50116e-05	-1.04327e-10	-0.332315
208051970	chr2:208051970:A:G	2.09885e-05	-1.04327e-10	-1.09526
208052074	chr2:208052074:T:C	1.21953e-05	-1.53609	-0.102102
208052153	chr2:208052153:G:A	6.5418e-05	-1.04327e-10	0.0415619
208052154	chr2:208052154:T:C	1.84931e-05	-1.04327e-10	-1.22184
208052214	chr2:208052214:A:G	2.15103e-05	-1.04327e-10	-1.0707
208052260	chr2:208052260:T:C	2.1461e-05	-1.04327e-10	-1.073
208052269	chr2:208052269:G:A	1.90309e-05	-1.04327e-10	-1.19317
208052291	chr2:208052291:T:C	7.5254e-05	-1.04327e-10	0.181633
208052403	chr2:208052403:G:A	2.35998e-05	-1.04327e-10	-0.977999
208052597	chr2:208052597:C:T	2.15802e-05	-1.04327e-10	-1.06746
208052799	chr2:208052799:T:C	2.14663e-05	-1.04327e-10	-1.07275
208052910	chr2:208052910:T:C	2.13842e-05	-1.04327e-10	-1.07659
208052982	chr2:208052982:C:A	4.98637e-06	-1.52688	-1.00565
208052991	chr2:208052991:G:C	6.60866e-06	-1.53604	-0.714818
208053267	chr2:208053267:T:C	1.84957e-05	-1.04327e-10	-1.2217
208053323	chr2:208053323:T:G	9.37111e-06	-1.53165	-0.369951
208053500	chr2:208053500:A:T	4.06801e-05	-1.04327e-10	-0.433496
208053619	chr2:208053619:C:T	2.18241e-05	-1.04327e-10	-1.05622
208053811	chr2:208053811:T:C	1.90128e-05	-1.04327e-10	-1.19413
208053861	chr2:208053861:A:T	5.37179e-05	-1.04327e-10	-0.155489
208053917	chr2:208053917:A:T	2.15024e-05	-1.04327e-10	-1.07107
208053949	chr2:208053949:TA:T	7.58038e-05	-1.04327e-10	0.188912
208053967	chr2:208053967:C:T	2.15216e-05	-1.04327e-10	-1.07018
208054012	chr2:208054012:ATAG:A	2.13825e-05	-1.04327e-10	-1.07667
208054193	chr2:208054193:C:T	6.89905e-06	-1.53603	-0.671821
208054616	chr2:208054616:G:A	6.79932e-06	-1.53598	-0.686438
208054673	chr2:208054673:T:C	2.1451e-05	-1.04327e-10	-1.07347
208054767	chr2:208054767:CTT:C	2.35803e-05	-1.04327e-10	-0.978823
208054926	chr2:208054926:A:G	7.14101e-06	-1.53523	-0.63815
208054986	chr2:208054986:T:G	2.14933e-05	-1.04327e-10	-1.0715
208055061	chr2:208055061:A:G	2.15022e-05	-1.04327e-10	-1.07108
208055173	chr2:208055173:C:T	2.14559e-05	-1.04327e-10	-1.07324
208055208	chr2:208055208:C:T	2.14663e-05	-1.04327e-10	-1.07275
208055439	chr2:208055439:T:C	8.44875e-06	-1.53042	-0.4748
208055908	chr2:208055908:T:C	2.14715e-05	-1.04327e-10	-1.07251
208056533	chr2:208056533:T:A	7.40527e-06	-1.46996	-0.667081
208056959	chr2:208056959:AT:A	2.16781e-05	-1.04327e-10	-1.06293
208057049	chr2:208057049:TC:T	2.45403e-05	-1.04327e-10	-0.93892
208057188	chr2:208057188:G:T	2.12134e-05	-1.04327e-10	-1.0846
208057208	chr2:208057208:G:A	1.85703e-05	-1.04327e-10	-1.21767
208057449	chr2:208057449:T:C	2.27678e-05	-1.04327e-10	-1.01389
208057510	chr2:208057510:G:T	1.81627e-05	-1.49783	0.257958
208057583	chr2:208057583:C:A	1.96214e-05	-1.04327e-10	-1.16261
208057731	chr2:208057731:G:A	2.89976e-05	-1.04327e-10	-0.772022
208058360	chr2:208058360:A:G	2.18593e-05	-1.04327e-10	-1.05461
208058685	chr2:208058685:C:G	1.87193e-05	-1.04327e-10	-1.20968
208058878	chr2:208058878:C:T	1.94624e-05	-1.04327e-10	-1.17075
208058880	chr2:208058880:T:C	2.17631e-05	-1.04327e-10	-1.05902
208059080	chr2:208059080:C:T	1.85274e-05	-1.04327e-10	-1.21999
208059245	chr2:208059245:G:A	1.43455e-05	-1.4758	-2.64473e-10
208059335	chr2:208059335:C:G	2.17433e-05	-1.04327e-10	-1.05993
208059576	chr2:208059576:T:C	5.03994e-06	-1.49204	-1.02981
208059629	chr2:208059629:A:G	5.92634e-06	-1.49979	-0.860036
208059857	chr2:208059857:A:G	2.11982e-05	-1.04327e-10	-1.08532
208060098	chr2:208060098:T:C	1.85004e-05	-1.04327e-10	-1.22144
208060186	chr2:208060186:A:G	1.91059e-05	-1.51926	0.33002
208060235	chr2:208060235:A:G	5.01224e-05	-1.04327e-10	-0.224769
208060777	chr2:208060777:C:A	0.000209266	-1.04327e-10	1.20437
208060995	chr2:208060995:T:C	4.66257e-06	-1.40247	-1.1972
208061083	chr2:208061083:AT:A	1.86759e-05	-1.04327e-10	-1.212
208061209	chr2:208061209:G:A	2.24717e-05	-1.04327e-10	-1.02698
208061400	chr2:208061400:A:C	3.46167e-05	-1.04327e-10	-0.594899
208061636	chr2:208061636:C:T	7.81862e-05	0.219857	-2.64473e-10
208061637	chr2:208061637:G:A	1.96962e-05	-1.04327e-10	-1.15881
```
