## Supplementary material for "Characterization of shared and ancestry-specific signals driving complex traits using multi-ancestry fine-mapping": susiex_nc1.cs80.summary

```
# chr2:207062073-208062073
CS_ID	CS_LENGTH	CS_PURITY	MAX_PIP_SNP	BP	REF_ALLELE	ALT_ALLELE	REF_FRQ	BETA	SE	-LOG10P	MAX_PIP	POST-HOC_PROB_POP1	POST-HOC_PROB_POP2
1	63	4.51562e-05	chr2:207469617:T:C	207469617	C,C	T,T	1,1	-inf,-inf	inf,inf	5.24411,0.491336	0.113997	0.876891	0.346822
```
