## Supplementary material for "Characterization of shared and ancestry-specific signals driving complex traits using multi-ancestry fine-mapping": susiex_nc2.cs80.cs

```
CS_ID	SNP	BP	REF_ALLELE	ALT_ALLELE	REF_FRQ	BETA	SE	-LOG10P	CS_PIP	OVRL_PIP
1	chr2:207647658:G:A	207647658	A,A	G,G	1,1	-inf,-inf	inf,inf	4.95973,0.819796	0.121749	0.122397
1	chr2:207469617:T:C	207469617	C,C	T,T	1,1	-inf,-inf	inf,inf	5.24411,0.491336	0.104058	0.105861
1	chr2:207629351:TC:T	207629351	T,T	TC,TC	1,1	-inf,-inf	inf,inf	4.70997,0.863911	0.0752435	0.0757857
1	chr2:207634788:G:A	207634788	A,A	G,G	1,1	-inf,-inf	inf,inf	4.54554,0.705603	0.0434563	0.043824
1	chr2:207498338:C:T	207498338	T,T	C,C	1,1	-inf,-inf	inf,inf	4.4248,0.943691	0.0407859	0.0416589
1	chr2:207479681:A:G	207479681	G,G	A,A	1,1	-inf,-inf	inf,inf	4.60916,0.353091	0.0248449	0.0253869
1	chr2:207478136:A:G	207478136	G,G	A,A	1,1	-inf,-inf	inf,inf	4.52886,0.35404	0.0211443	0.0216353
1	chr2:207459058:G:A	207459058	A,A	G,G	1,1	inf,inf	inf,inf	4.65832,0.239636	0.0201827	0.0244036
1	chr2:207647176:A:T	207647176	T,T	A,A	1,1	-inf,-inf	inf,inf	3.98401,0.796979	0.0131243	0.0135323
1	chr2:207427904:G:A	207427904	A,A	G,G	1,1	inf,inf	inf,inf	4.40601,0.30465	0.0120583	0.0155176
1	chr2:207428078:A:T	207428078	T,T	A,A	1,1	inf,inf	inf,inf	4.38777,0.296264	0.0117031	0.0152184
1	chr2:207429026:A:G	207429026	G,G	A,A	1,1	inf,inf	inf,inf	4.3813,0.27584	0.0113121	0.0147263
1	chr2:207648216:A:T	207648216	T,T	A,A	1,1	-inf,-inf	inf,inf	3.96895,0.700015	0.0109865	0.0113425
1	chr2:207662814:C:T	207662814	T,T	C,C	1,1	-inf,-inf	inf,inf	3.80985,0.791204	0.0101913	0.010626
1	chr2:207434208:G:A	207434208	A,A	G,G	1,1	inf,inf	inf,inf	4.23201,0.441382	0.0101134	0.0131433
1	chr2:207636785:A:T	207636785	T,T	A,A	1,1	-inf,-inf	inf,inf	3.73423,0.867621	0.00875167	0.00908509
1	chr2:207637006:A:G	207637006	G,G	A,A	1,1	-inf,-inf	inf,inf	3.72786,0.871467	0.00869188	0.00902453
1	chr2:207433948:T:C	207433948	C,C	T,T	1,1	inf,inf	inf,inf	4.10232,0.483004	0.00826551	0.0108626
1	chr2:207637014:A:G	207637014	G,G	A,A	1,1	-inf,-inf	inf,inf	3.63239,0.927935	0.00786978	0.00819843
1	chr2:207643671:T:C	207643671	C,C	T,T	1,1	-inf,-inf	inf,inf	3.54492,1.00589	0.00751461	0.00784421
1	chr2:207638834:A:G	207638834	G,G	A,A	1,1	-inf,-inf	inf,inf	3.51543,1.00559	0.00743924	0.0076787
1	chr2:207641672:T:C	207641672	C,C	T,T	1,1	-inf,-inf	inf,inf	3.53556,0.970855	0.00696164	0.00727206
1	chr2:207564627:T:C	207564627	C,C	T,T	1,1	-inf,-inf	inf,inf	3.29125,1.22536	0.00692252	0.00718264
1	chr2:207638487:C:A	207638487	A,A	C,C	1,1	-inf,-inf	inf,inf	3.47125,0.975452	0.00617416	0.0064696
1	chr2:207773109:C:T	207773109	T,T	C,C	1,1	inf,-inf	inf,inf	2.61394,2.0177	0.00612337	0.0245928
1	chr2:207773155:A:G	207773155	G,G	A,A	1,1	inf,-inf	inf,inf	2.80999,1.75315	0.00557661	0.0224714
1	chr2:207538026:T:C	207538026	C,C	T,T	1,1	-inf,-inf	inf,inf	3.44008,0.905786	0.00542107	0.00562696
1	chr2:207660224:T:A	207660224	A,A	T,T	1,1	inf,inf	inf,inf	3.55814,0.657095	0.00488527	0.00610126
1	chr2:207593254:G:A	207593254	A,A	G,G	1,1	inf,-inf	inf,inf	4.0012,0.167909	0.00484783	0.00541439
1	chr2:207552675:G:A	207552675	A,A	G,G	1,1	inf,-inf	inf,inf	3.98601,0.105492	0.00449011	0.00501391
1	chr2:207613331:A:G	207613331	G,G	A,A	1,1	inf,-inf	inf,inf	3.96643,0.120918	0.00436983	0.00487993
1	chr2:207640954:T:C	207640954	C,C	T,T	1,1	-inf,-inf	inf,inf	3.3625,0.850671	0.00426779	0.00443754
1	chr2:207561533:G:A	207561533	A,A	G,G	1,1	-inf,-inf	inf,inf	3.1642,1.10796	0.00425661	0.00446347
1	chr2:207655319:G:A	207655319	A,A	G,G	1,1	inf,inf	inf,inf	3.63432,0.547828	0.00423971	0.00472896
1	chr2:207662079:A:G	207662079	G,G	A,A	1,1	-inf,-inf	inf,inf	3.47948,0.648024	0.00423108	0.00450071
1	chr2:207666829:A:G	207666829	G,G	A,A	1,1	-inf,-inf	inf,inf	3.48894,0.634082	0.0042221	0.00448916
1	chr2:207484463:CTT:C	207484463	C,C	CTT,CTT	1,1	-inf,inf	inf,inf	3.52226,0.366367	0.00418129	0.00544858
1	chr2:207634576:G:A	207634576	A,A	G,G	1,1	-inf,-inf	inf,inf	3.33072,0.89526	0.00411154	0.00433594
1	chr2:207251510:C:T	207251510	T,T	C,C	1,1	-inf,inf	inf,inf	5.23179,0.0122876	0.00391509	0.173355
1	chr2:207663590:A:G	207663590	G,G	A,A	1,1	-inf,-inf	inf,inf	3.43782,0.640195	0.00384673	0.00409943
1	chr2:207467719:G:T	207467719	T,T	G,G	1,1	-inf,-inf	inf,inf	3.48641,0.615055	0.00381862	0.00403364
1	chr2:207441365:C:T	207441365	T,T	C,C	1,1	inf,inf	inf,inf	3.85619,0.172083	0.00368664	0.0050001
1	chr2:207667284:C:T	207667284	T,T	C,C	1,1	-inf,-inf	inf,inf	3.25342,0.834156	0.0035979	0.00385507
1	chr2:207541168:G:A	207541168	A,A	G,G	1,1	inf,-inf	inf,inf	3.84712,0.0714942	0.00336762	0.00380341
1	chr2:207465733:T:C	207465733	C,C	T,T	1,1	-inf,-inf	inf,inf	3.47132,0.540888	0.00334199	0.00353745
1	chr2:207133161:C:T	207133161	NA,T	NA,C	NA,1	NA,inf	NA,inf	NA,2.93654	0.00322249	0.0145817
1	chr2:207562074:T:G	207562074	G,G	T,T	1,1	inf,-inf	inf,inf	3.7304,0.237173	0.00304853	0.00347622
1	chr2:207446561:C:T	207446561	T,T	C,C	1,1	inf,inf	inf,inf	3.72117,0.134917	0.00279035	0.00387778
1	chr2:207676908:C:T	207676908	T,T	C,C	1,1	inf,-inf	inf,inf	2.01347,2.0182	0.00265883	0.00496766
1	chr2:207673944:T:C	207673944	NA,C	NA,T	NA,1	NA,inf	NA,inf	NA,2.85209	0.00264218	0.0118099
1	chr2:207443037:C:T	207443037	T,T	C,C	1,1	inf,inf	inf,inf	3.63456,0.193099	0.00246247	0.0034448
1	chr2:207446601:C:T	207446601	T,T	C,C	1,1	inf,inf	inf,inf	3.61253,0.198354	0.00236963	0.00332246
1	chr2:207661521:T:C	207661521	C,C	T,T	1,1	-inf,-inf	inf,inf	3.08873,0.769542	0.00234699	0.00254353
1	chr2:207661967:G:A	207661967	A,A	G,G	1,1	inf,inf	inf,inf	3.54707,0.157993	0.00202011	0.00245854
1	chr2:207666398:T:C	207666398	C,C	T,T	1,1	inf,inf	inf,inf	3.51586,0.121946	0.00185291	0.00226463
1	chr2:207481686:C:T	207481686	T,T	C,C	1,1	-inf,inf	inf,inf	3.33025,0.352287	0.00180977	0.00212781
1	chr2:207628441:A:G	207628441	G,G	A,A	1,1	-inf,inf	inf,inf	3.13258,0.508205	0.00176765	0.0020614
1	chr2:207346497:T:G	207346497	NA,G	NA,T	NA,1	NA,-inf	NA,inf	NA,2.64108	0.00172283	0.00879817
1	chr2:207480517:T:C	207480517	C,C	T,T	1,1	-inf,inf	inf,inf	3.33284,0.297749	0.00170944	0.00200352
1	chr2:207478966:T:C	207478966	C,C	T,T	1,1	-inf,inf	inf,inf	3.32493,0.310485	0.00170661	0.00200337
1	chr2:207479101:G:A	207479101	A,A	G,G	1,1	-inf,inf	inf,inf	3.32665,0.304635	0.00170185	0.00199648
1	chr2:207480656:C:T	207480656	T,T	C,C	1,1	-inf,inf	inf,inf	3.32289,0.30321	0.00168722	0.00198013
1	chr2:207480192:T:C	207480192	C,C	T,T	1,1	-inf,inf	inf,inf	3.32141,0.287545	0.0016537	0.00193931
1	chr2:207479791:C:T	207479791	T,T	C,C	1,1	-inf,inf	inf,inf	3.31489,0.298819	0.00165314	0.00194115
1	chr2:207474910:T:C	207474910	C,C	T,T	1,1	-inf,inf	inf,inf	3.29904,0.318226	0.00163788	0.00192829
1	chr2:207477991:C:T	207477991	T,T	C,C	1,1	-inf,inf	inf,inf	3.31432,0.287157	0.00163066	0.00191361
1	chr2:207658026:C:G	207658026	G,G	C,C	1,1	inf,inf	inf,inf	3.15219,0.529324	0.00160897	0.00186517
1	chr2:207479385:G:A	207479385	A,A	G,G	1,1	-inf,inf	inf,inf	3.28376,0.307351	0.00156953	0.00184985
1	chr2:207481099:T:C	207481099	C,C	T,T	1,1	-inf,inf	inf,inf	3.29219,0.29117	0.00156805	0.00184482
1	chr2:207659476:A:G	207659476	G,G	A,A	1,1	inf,inf	inf,inf	3.11341,0.573558	0.00156312	0.0018348
1	chr2:207477322:T:C	207477322	C,C	T,T	1,1	-inf,inf	inf,inf	3.29766,0.277632	0.00156261	0.00183595
1	chr2:207476646:TAA:T	207476646	T,T	TAA,TAA	1,1	-inf,inf	inf,inf	3.2906,0.290563	0.00156219	0.00183821
1	chr2:207655738:C:T	207655738	T,T	C,C	1,1	inf,-inf	inf,inf	3.39759,0.182605	0.00153859	0.00185929
1	chr2:207476490:G:A	207476490	A,A	G,G	1,1	-inf,inf	inf,inf	3.28145,0.288391	0.00153113	0.00180318
1	chr2:207479535:A:G	207479535	G,G	A,A	1,1	-inf,inf	inf,inf	3.28067,0.273869	0.00150536	0.00177137
1	chr2:207477560:T:C	207477560	C,C	T,T	1,1	-inf,inf	inf,inf	3.26684,0.288062	0.00148769	0.0017549
1	chr2:207764469:G:C	207764469	NA,C	NA,G	NA,1	NA,inf	NA,inf	NA,2.53178	0.00146095	0.00671727
1	chr2:207642007:A:G	207642007	G,G	A,A	1,1	inf,-inf	inf,inf	3.40563,0.0291079	0.00142564	0.00165676
1	chr2:207454983:C:T	207454983	NA,T	NA,C	NA,1	NA,-inf	NA,inf	NA,2.52295	0.0014137	0.0073512
1	chr2:207669624:G:A	207669624	A,A	G,G	1,1	inf,inf	inf,inf	2.99692,0.679031	0.00141268	0.00193319
1	chr2:207579304:C:A	207579304	A,A	C,C	1,1	-inf,inf	inf,inf	3.23723,0.328662	0.00138271	0.00160945
1	chr2:207501095:A:G	207501095	G,G	A,A	1,1	inf,inf	inf,inf	2.74918,0.759899	0.00130586	0.00152566
1	chr2:207655558:G:T	207655558	T,T	G,G	1,1	inf,inf	inf,inf	3.19799,0.292783	0.00130488	0.00151816
1	chr2:207251305:C:T	207251305	T,T	C,C	1,1	-inf,inf	inf,inf	4.27317,0.357781	0.00126613	0.0289028
1	chr2:207123380:A:C	207123380	NA,C	NA,A	NA,1	NA,-inf	NA,inf	NA,2.37724	0.00125238	0.00567406
1	chr2:207669108:T:C	207669108	C,C	T,T	1,1	inf,inf	inf,inf	3.24754,0.229448	0.00123195	0.00164549
1	chr2:207480164:T:C	207480164	C,C	T,T	1,1	-inf,inf	inf,inf	3.23881,0.137469	0.00123066	0.0014435
1	chr2:207650590:C:T	207650590	T,T	C,C	1,1	inf,-inf	inf,inf	3.20381,0.223086	0.00121091	0.00142864
1	chr2:207384197:C:T	207384197	NA,T	NA,C	NA,1	NA,-inf	NA,inf	NA,2.44126	0.00119916	0.0060657
1	chr2:207812534:A:G	207812534	NA,G	NA,A	NA,1	NA,inf	NA,inf	NA,2.34905	0.00119523	0.00502361
1	chr2:207127998:A:C	207127998	NA,C	NA,A	NA,1	NA,-inf	NA,inf	NA,2.35247	0.0011916	0.00536153
1	chr2:207660875:C:T	207660875	T,T	C,C	1,1	inf,inf	inf,inf	3.26686,0.147791	0.0011634	0.00145438
1	chr2:207340247:C:T	207340247	NA,T	NA,C	NA,1	NA,-inf	NA,inf	NA,2.42783	0.00116089	0.00587111
1	chr2:207366137:T:C	207366137	NA,C	NA,T	NA,1	NA,-inf	NA,inf	NA,2.42342	0.0011496	0.00583019
1	chr2:207659248:C:G	207659248	G,G	C,C	1,1	inf,-inf	inf,inf	3.21173,0.0795208	0.00112531	0.00132854
1	chr2:207673294:G:A	207673294	A,A	G,G	1,1	inf,inf	inf,inf	3.21242,0.197253	0.00111767	0.00150285
1	chr2:207769465:C:G	207769465	G,G	C,C	1,1	inf,-inf	inf,inf	2.78079,0.784867	0.0011161	0.0043312
1	chr2:207672215:T:C	207672215	C,C	T,T	1,1	inf,-inf	inf,inf	3.15157,0.0736499	0.00110415	0.0013144
1	chr2:207782401:AC:A	207782401	NA,A	NA,AC	NA,1	NA,-inf	NA,inf	NA,2.29689	0.00108768	0.00495097
1	chr2:207670414:T:A	207670414	A,A	T,T	1,1	-inf,-inf	inf,inf	2.59509,0.852381	0.00104998	0.00124298
1	chr2:207654679:T:C	207654679	C,C	T,T	1,1	inf,inf	inf,inf	3.18055,0.00605328	0.00104707	0.00122762
1	chr2:207649738:G:A	207649738	A,A	G,G	1,1	inf,-inf	inf,inf	3.17078,0.0326479	0.00100362	0.00117153
1	chr2:207176515:A:G	207176515	NA,G	NA,A	NA,1	NA,-inf	NA,inf	NA,2.23259	0.000979066	0.00444172
1	chr2:207783367:G:C	207783367	NA,C	NA,G	NA,1	NA,-inf	NA,inf	NA,2.22793	0.000954503	0.00433914
1	chr2:207898140:G:A	207898140	A,NA	G,NA	1,NA	inf,NA	inf,NA	2.35665,NA	0.000943236	0.00371146
1	chr2:207608460:G:A	207608460	A,A	G,G	1,1	inf,inf	inf,inf	3.14717,0.23835	0.000938193	0.00112119
1	chr2:207672132:G:A	207672132	A,A	G,G	1,1	inf,-inf	inf,inf	3.01796,0.199812	0.000926288	0.00112812
1	chr2:207632563:A:G	207632563	G,G	A,A	1,1	inf,inf	inf,inf	3.02199,0.333609	0.000919865	0.00107498
1	chr2:207655533:A:G	207655533	G,G	A,A	1,1	inf,inf	inf,inf	3.02466,0.28005	0.00091803	0.00108772
1	chr2:207495059:A:G	207495059	G,G	A,A	1,1	inf,inf	inf,inf	2.6507,0.63401	0.000892511	0.00105735
1	chr2:207646509:C:A	207646509	A,A	C,C	1,1	inf,inf	inf,inf	3.10765,0.0410531	0.000869917	0.00101854
1	chr2:207399852:G:A	207399852	A,NA	G,NA	1,NA	inf,NA	inf,NA	2.33569,NA	0.000869781	0.00252572
1	chr2:207658377:A:G	207658377	G,G	A,A	1,1	inf,inf	inf,inf	3.03895,0.185834	0.00086587	0.00102565
1	chr2:207632303:A:G	207632303	G,G	A,A	1,1	inf,inf	inf,inf	3.00567,0.299649	0.000859216	0.00100681
1	chr2:207632310:G:A	207632310	A,A	G,G	1,1	inf,inf	inf,inf	2.99933,0.297872	0.000847455	0.00099381
1	chr2:207157924:GGAA:G	207157924	G,NA	GGAA,NA	1,NA	inf,NA	inf,NA	2.28478,NA	0.000846152	0.00255956
1	chr2:207335904:A:G	207335904	NA,G	NA,A	NA,1	NA,-inf	NA,inf	NA,2.24173	0.000824317	0.0041259
1	chr2:207249906:A:C	207249906	C,C	A,A	1,1	-inf,-inf	inf,inf	3.82806,0.0801693	0.000815613	0.00897334
1	chr2:207631310:A:G	207631310	G,G	A,A	1,1	inf,inf	inf,inf	2.99406,0.256871	0.000804167	0.000944682
1	chr2:207631991:G:A	207631991	A,A	G,G	1,1	inf,inf	inf,inf	2.96592,0.285173	0.000783746	0.000922915
1	chr2:207632199:G:A	207632199	A,A	G,G	1,1	inf,inf	inf,inf	2.96298,0.286871	0.000780757	0.000919558
1	chr2:207671812:C:A	207671812	A,A	C,C	1,1	inf,inf	inf,inf	2.96534,0.0533357	0.000765656	0.000928503
1	chr2:207627419:A:T	207627419	T,T	A,A	1,1	inf,inf	inf,inf	2.97206,0.234699	0.000754271	0.000889273
1	chr2:207864385:A:G	207864385	NA,G	NA,A	NA,1	NA,inf	NA,inf	NA,2.13723	0.000737569	0.00326718
2	chr2:207251510:C:T	207251510	T,T	C,C	1,1	-inf,inf	inf,inf	5.23179,0.0122876	0.170106	0.173355
2	chr2:207251305:C:T	207251305	T,T	C,C	1,1	-inf,inf	inf,inf	4.27317,0.357781	0.0276718	0.0289028
2	chr2:207773109:C:T	207773109	T,T	C,C	1,1	inf,-inf	inf,inf	2.61394,2.0177	0.0185832	0.0245928
2	chr2:207773155:A:G	207773155	G,G	A,A	1,1	inf,-inf	inf,inf	2.80999,1.75315	0.0169896	0.0224714
2	chr2:207133161:C:T	207133161	NA,T	NA,C	NA,1	NA,inf	NA,inf	NA,2.93654	0.011396	0.0145817
2	chr2:207673944:T:C	207673944	NA,C	NA,T	NA,1	NA,inf	NA,inf	NA,2.85209	0.00919205	0.0118099
2	chr2:207249906:A:C	207249906	C,C	A,A	1,1	-inf,-inf	inf,inf	3.82806,0.0801693	0.00816438	0.00897334
2	chr2:207242105:T:C	207242105	C,C	T,T	1,1	-inf,inf	inf,inf	3.65381,0.155448	0.0078308	0.00853001
2	chr2:207346497:T:G	207346497	NA,G	NA,T	NA,1	NA,-inf	NA,inf	NA,2.64108	0.00708754	0.00879817
2	chr2:207454983:C:T	207454983	NA,T	NA,C	NA,1	NA,-inf	NA,inf	NA,2.52295	0.0059459	0.0073512
2	chr2:207249102:C:T	207249102	T,T	C,C	1,1	-inf,inf	inf,inf	3.5064,0.0941097	0.00566051	0.00596375
2	chr2:207764469:G:C	207764469	NA,C	NA,G	NA,1	NA,inf	NA,inf	NA,2.53178	0.00526402	0.00671727
2	chr2:207384197:C:T	207384197	NA,T	NA,C	NA,1	NA,-inf	NA,inf	NA,2.44126	0.00487238	0.0060657
2	chr2:207340247:C:T	207340247	NA,T	NA,C	NA,1	NA,-inf	NA,inf	NA,2.42783	0.00471569	0.00587111
2	chr2:207366137:T:C	207366137	NA,C	NA,T	NA,1	NA,-inf	NA,inf	NA,2.42342	0.00468598	0.00583019
2	chr2:207123380:A:C	207123380	NA,C	NA,A	NA,1	NA,-inf	NA,inf	NA,2.37724	0.00442722	0.00567406
2	chr2:207459058:G:A	207459058	A,A	G,G	1,1	inf,inf	inf,inf	4.65832,0.239636	0.00430789	0.0244036
2	chr2:207127998:A:C	207127998	NA,C	NA,A	NA,1	NA,-inf	NA,inf	NA,2.35247	0.00417491	0.00536153
2	chr2:207782401:AC:A	207782401	NA,A	NA,AC	NA,1	NA,-inf	NA,inf	NA,2.29689	0.00386749	0.00495097
2	chr2:207812534:A:G	207812534	NA,G	NA,A	NA,1	NA,inf	NA,inf	NA,2.34905	0.00383296	0.00502361
2	chr2:207428078:A:T	207428078	T,T	A,A	1,1	inf,inf	inf,inf	4.38777,0.296264	0.00355689	0.0152184
2	chr2:207427904:G:A	207427904	A,A	G,G	1,1	inf,inf	inf,inf	4.40601,0.30465	0.00350152	0.0155176
2	chr2:207176515:A:G	207176515	NA,G	NA,A	NA,1	NA,-inf	NA,inf	NA,2.23259	0.00346604	0.00444172
2	chr2:207429026:A:G	207429026	G,G	A,A	1,1	inf,inf	inf,inf	4.3813,0.27584	0.0034533	0.0147263
2	chr2:207783367:G:C	207783367	NA,C	NA,G	NA,1	NA,-inf	NA,inf	NA,2.22793	0.00338787	0.00433914
2	chr2:207335904:A:G	207335904	NA,G	NA,A	NA,1	NA,-inf	NA,inf	NA,2.24173	0.00330431	0.0041259
2	chr2:207769465:C:G	207769465	G,G	C,C	1,1	inf,-inf	inf,inf	2.78079,0.784867	0.0032187	0.0043312
2	chr2:207434208:G:A	207434208	A,A	G,G	1,1	inf,inf	inf,inf	4.23201,0.441382	0.0030608	0.0131433
2	chr2:207898140:G:A	207898140	A,NA	G,NA	1,NA	inf,NA	inf,NA	2.35665,NA	0.00277083	0.00371146
2	chr2:208047094:T:G	208047094	NA,G	NA,T	NA,1	NA,-inf	NA,inf	NA,2.11877	0.0027138	0.0034147
2	chr2:207127126:CAT:C	207127126	C,NA	CAT,NA	1,NA	inf,NA	inf,NA	2.10857,NA	0.00266635	0.00325248
2	chr2:207127902:T:G	207127902	G,NA	T,NA	1,NA	inf,NA	inf,NA	2.10948,NA	0.00265675	0.00324481
2	chr2:207433948:T:C	207433948	C,C	T,T	1,1	inf,inf	inf,inf	4.10232,0.483004	0.00261875	0.0108626
2	chr2:208043608:T:C	208043608	C,NA	T,NA	1,NA	inf,NA	inf,NA	2.15627,NA	0.00256251	0.00327251
2	chr2:207864385:A:G	207864385	NA,G	NA,A	NA,1	NA,inf	NA,inf	NA,2.13723	0.00253148	0.00326718
2	chr2:207692058:G:A	207692058	NA,A	NA,G	NA,1	NA,inf	NA,inf	NA,2.10097	0.00247733	0.00313755
2	chr2:207676908:C:T	207676908	T,T	C,C	1,1	inf,-inf	inf,inf	2.01347,2.0182	0.00231498	0.00496766
2	chr2:207872616:T:A	207872616	NA,A	NA,T	NA,1	NA,inf	NA,inf	NA,2.04953	0.00215048	0.00277655
2	chr2:207875814:A:C	207875814	NA,C	NA,A	NA,1	NA,inf	NA,inf	NA,2.03735	0.00210166	0.00271423
2	chr2:207865378:C:T	207865378	NA,T	NA,C	NA,1	NA,inf	NA,inf	NA,2.0253	0.00205608	0.00265508
2	chr2:207469617:T:C	207469617	C,C	T,T	1,1	-inf,-inf	inf,inf	5.24411,0.491336	0.00201228	0.105861
2	chr2:207874902:A:G	207874902	NA,G	NA,A	NA,1	NA,inf	NA,inf	NA,1.98756	0.00191706	0.00247601
2	chr2:208047246:C:T	208047246	T,T	C,C	1,1	inf,-inf	inf,inf	0.102536,2.72859	0.00191073	0.00239253
2	chr2:207695267:C:T	207695267	NA,T	NA,C	NA,1	NA,inf	NA,inf	NA,1.93779	0.00183505	0.0023277
2	chr2:207783432:C:G	207783432	G,G	C,C	1,1	-inf,-inf	inf,inf	2.50254,0.0579092	0.00179658	0.00224202
2	chr2:207398641:A:C	207398641	NA,C	NA,A	NA,1	NA,-inf	NA,inf	NA,1.9292	0.0017563	0.00221631
2	chr2:207410108:C:T	207410108	NA,T	NA,C	NA,1	NA,-inf	NA,inf	NA,1.92866	0.00175503	0.00221449
2	chr2:207153257:A:G	207153257	NA,G	NA,A	NA,1	NA,-inf	NA,inf	NA,1.87302	0.0017513	0.00225077
2	chr2:207416237:C:T	207416237	NA,T	NA,C	NA,1	NA,-inf	NA,inf	NA,1.92687	0.00174948	0.00220739
2	chr2:207718429:G:C	207718429	NA,C	NA,G	NA,1	NA,-inf	NA,inf	NA,1.97539	0.00174184	0.00227324
2	chr2:207202960:T:C	207202960	C,C	T,T	1,1	-inf,-inf	inf,inf	1.12698,2.17062	0.00173191	0.00226407
2	chr2:207157924:GGAA:G	207157924	G,NA	GGAA,NA	1,NA	inf,NA	inf,NA	2.28478,NA	0.00171486	0.00255956
2	chr2:207135555:C:A	207135555	A,NA	C,NA	1,NA	inf,NA	inf,NA	1.92414,NA	0.00170913	0.00212197
2	chr2:207394217:C:T	207394217	NA,T	NA,C	NA,1	NA,-inf	NA,inf	NA,1.90938	0.00169504	0.00213905
2	chr2:207727388:G:A	207727388	NA,A	NA,G	NA,1	NA,inf	NA,inf	NA,1.9212	0.00168792	0.00216369
2	chr2:207394381:C:T	207394381	NA,T	NA,C	NA,1	NA,-inf	NA,inf	NA,1.90332	0.00167619	0.00211541
2	chr2:207399852:G:A	207399852	A,NA	G,NA	1,NA	inf,NA	inf,NA	2.33569,NA	0.00165738	0.00252572
2	chr2:207141270:G:C	207141270	C,C	G,G	1,1	-inf,inf	inf,inf	2.88382,0.0467602	0.00164765	0.00189331
2	chr2:207414497:A:G	207414497	NA,G	NA,A	NA,1	NA,-inf	NA,inf	NA,1.89396	0.0016473	0.00207905
2	chr2:207224511:C:T	207224511	T,NA	C,NA	1,NA	inf,NA	inf,NA	2.14884,NA	0.00163552	0.00222482
2	chr2:207408593:C:A	207408593	NA,A	NA,C	NA,1	NA,-inf	NA,inf	NA,1.88266	0.00161142	0.00203467
2	chr2:207404077:A:G	207404077	NA,G	NA,A	NA,1	NA,-inf	NA,inf	NA,1.83168	0.0015743	0.00203404
2	chr2:207125114:T:C	207125114	C,C	T,T	1,1	inf,inf	inf,inf	1.78588,1.12057	0.00150513	0.00189006
2	chr2:207202751:G:A	207202751	A,NA	G,NA	1,NA	inf,NA	inf,NA	2.09688,NA	0.00148524	0.00201963
2	chr2:207707128:T:G	207707128	NA,G	NA,T	NA,1	NA,-inf	NA,inf	NA,1.85272	0.00139529	0.00182084
2	chr2:207208603:A:G	207208603	G,NA	A,NA	1,NA	inf,NA	inf,NA	2.05863,NA	0.00138449	0.00188134
2	chr2:207145814:GCA:G	207145814	G,G	GCA,GCA	1,1	-inf,inf	inf,inf	2.813,0.100343	0.00137147	0.00158807
2	chr2:207795665:T:C	207795665	NA,C	NA,T	NA,1	NA,-inf	NA,inf	NA,1.72843	0.00135239	0.00172472
2	chr2:207759193:C:T	207759193	NA,T	NA,C	NA,1	NA,-inf	NA,inf	NA,1.82334	0.00132308	0.00172694
2	chr2:207441365:C:T	207441365	T,T	C,C	1,1	inf,inf	inf,inf	3.85619,0.172083	0.00131832	0.0050001
2	chr2:207484463:CTT:C	207484463	C,C	CTT,CTT	1,1	-inf,inf	inf,inf	3.52226,0.366367	0.00127262	0.00544858
2	chr2:207425436:C:T	207425436	NA,T	NA,C	NA,1	NA,-inf	NA,inf	NA,1.75283	0.0012711	0.00160794
2	chr2:207247959:G:A	207247959	A,NA	G,NA	1,NA	-inf,NA	inf,NA	1.80271,NA	0.00124936	0.00148812
2	chr2:207982739:C:T	207982739	T,NA	C,NA	1,NA	-inf,NA	inf,NA	1.69531,NA	0.00123513	0.00154753
2	chr2:207660224:T:A	207660224	A,A	T,T	1,1	inf,inf	inf,inf	3.55814,0.657095	0.00122196	0.00610126
2	chr2:208060777:C:A	208060777	NA,A	NA,C	NA,1	NA,-inf	NA,inf	NA,1.67507	0.0012185	0.0015652
2	chr2:207137504:C:T	207137504	T,NA	C,NA	1,NA	inf,NA	inf,NA	1.74832,NA	0.00121544	0.00151181
2	chr2:207445729:G:A	207445729	NA,A	NA,G	NA,1	NA,-inf	NA,inf	NA,1.71698	0.00119341	0.00150988
2	chr2:207340419:C:T	207340419	NA,T	NA,C	NA,1	NA,-inf	NA,inf	NA,1.6778	0.00116544	0.00146768
2	chr2:207961805:C:T	207961805	T,NA	C,NA	1,NA	inf,NA	inf,NA	1.74969,NA	0.00114745	0.00147027
2	chr2:207149586:T:C	207149586	C,NA	T,NA	1,NA	-inf,NA	inf,NA	1.95746,NA	0.00112832	0.00144063
2	chr2:207852562:T:C	207852562	NA,C	NA,T	NA,1	NA,inf	NA,inf	NA,1.65286	0.00109491	0.00142887
2	chr2:207446561:C:T	207446561	T,T	C,C	1,1	inf,inf	inf,inf	3.72117,0.134917	0.00109047	0.00387778
2	chr2:207450292:T:C	207450292	NA,C	NA,T	NA,1	NA,-inf	NA,inf	NA,1.6198	0.00106518	0.00137791
2	chr2:207645222:A:G	207645222	NA,G	NA,A	NA,1	NA,-inf	NA,inf	NA,1.71795	0.00104653	0.00140603
2	chr2:207479722:TCAA:T	207479722	NA,T	NA,TCAA	NA,1	NA,inf	NA,inf	NA,1.7007	0.00103514	0.00138702
2	chr2:208017094:G:T	208017094	NA,T	NA,G	NA,1	NA,inf	NA,inf	NA,1.67315	0.00103298	0.00134733
2	chr2:208014367:G:A	208014367	NA,A	NA,G	NA,1	NA,inf	NA,inf	NA,1.67287	0.00102887	0.00134261
2	chr2:208050410:C:T	208050410	NA,T	NA,C	NA,1	NA,inf	NA,inf	NA,1.63253	0.00102251	0.00133547
2	chr2:208014824:C:T	208014824	NA,T	NA,C	NA,1	NA,inf	NA,inf	NA,1.66937	0.00102208	0.0013339
2	chr2:207443037:C:T	207443037	T,T	C,C	1,1	inf,inf	inf,inf	3.63456,0.193099	0.000984756	0.0034448
2	chr2:207446601:C:T	207446601	T,T	C,C	1,1	inf,inf	inf,inf	3.61253,0.198354	0.000955099	0.00332246
2	chr2:207211561:A:G	207211561	NA,G	NA,A	NA,1	NA,-inf	NA,inf	NA,1.60281	0.00092901	0.00123392
2	chr2:207149499:C:T	207149499	T,NA	C,NA	1,NA	inf,NA	inf,NA	1.80802,NA	0.000926117	0.00126377
2	chr2:207151200:G:A	207151200	A,A	G,G	1,1	-inf,inf	inf,inf	2.59196,0.0719567	0.000917671	0.00105353
2	chr2:207498338:C:T	207498338	T,T	C,C	1,1	-inf,-inf	inf,inf	4.4248,0.943691	0.000910114	0.0416589
2	chr2:207077126:C:T	207077126	T,T	C,C	1,1	-inf,-inf	inf,inf	2.49397,0.1853	0.000902209	0.00134426
2	chr2:207463269:T:C	207463269	NA,C	NA,T	NA,1	NA,-inf	NA,inf	NA,1.5468	0.000897614	0.00113708
2	chr2:207197757:G:A	207197757	A,NA	G,NA	1,NA	inf,NA	inf,NA	1.92335,NA	0.000892641	0.00130468
2	chr2:207642582:C:T	207642582	NA,T	NA,C	NA,1	NA,inf	NA,inf	NA,1.59904	0.000889554	0.00116305
2	chr2:207968600:G:A	207968600	NA,A	NA,G	NA,1	NA,inf	NA,inf	NA,1.58244	0.000876701	0.00114447
2	chr2:207333330:A:C	207333330	NA,C	NA,A	NA,1	NA,-inf	NA,inf	NA,1.48853	0.000874897	0.00112501
2	chr2:207863613:A:T	207863613	NA,T	NA,A	NA,1	NA,inf	NA,inf	NA,1.54513	0.000872733	0.00113742
2	chr2:207645690:G:T	207645690	NA,T	NA,G	NA,1	NA,inf	NA,inf	NA,1.52252	0.000870858	0.0011303
2	chr2:207463728:T:A	207463728	NA,A	NA,T	NA,1	NA,-inf	NA,inf	NA,1.53058	0.000870356	0.00110325
2	chr2:207358965:C:T	207358965	T,NA	C,NA	1,NA	inf,NA	inf,NA	1.76475,NA	0.000870062	0.00119184
2	chr2:207127115:C:T	207127115	T,T	C,C	1,1	inf,inf	inf,inf	1.22422,1.50206	0.000860066	0.00113047
2	chr2:207144812:C:T	207144812	T,T	C,C	1,1	-inf,inf	inf,inf	2.51317,0.198874	0.000854714	0.000994876
2	chr2:207366691:T:C	207366691	NA,C	NA,T	NA,1	NA,inf	NA,inf	NA,1.53919	0.000848748	0.00111758
2	chr2:207277836:C:T	207277836	NA,T	NA,C	NA,1	NA,inf	NA,inf	NA,1.69222	0.000845032	0.00118306
2	chr2:207390997:A:G	207390997	NA,G	NA,A	NA,1	NA,-inf	NA,inf	NA,1.52119	0.00083751	0.00106258
2	chr2:207340822:T:C	207340822	NA,C	NA,T	NA,1	NA,inf	NA,inf	NA,1.52816	0.000836437	0.00110018
2	chr2:207461858:C:T	207461858	NA,T	NA,C	NA,1	NA,-inf	NA,inf	NA,1.50625	0.000834623	0.00105774
2	chr2:207500414:G:A	207500414	NA,A	NA,G	NA,1	NA,inf	NA,inf	NA,1.57781	0.00083267	0.00111438
2	chr2:207830925:G:A	207830925	NA,A	NA,G	NA,1	NA,-inf	NA,inf	NA,1.47564	0.000821544	0.00106926
2	chr2:207154540:T:C	207154540	C,C	T,T	1,1	-inf,inf	inf,inf	2.49624,0.255269	0.000818436	0.00100717
2	chr2:207568128:A:T	207568128	NA,T	NA,A	NA,1	NA,inf	NA,inf	NA,1.50995	0.000812703	0.00107247
2	chr2:208011077:A:C	208011077	NA,C	NA,A	NA,1	NA,inf	NA,inf	NA,1.53775	0.000812278	0.00105966
2	chr2:207567235:C:G	207567235	NA,G	NA,C	NA,1	NA,inf	NA,inf	NA,1.50764	0.000809342	0.00106803
2	chr2:208014434:A:G	208014434	NA,G	NA,A	NA,1	NA,inf	NA,inf	NA,1.50508	0.000766822	0.00100033
2	chr2:208014879:T:C	208014879	NA,C	NA,T	NA,1	NA,inf	NA,inf	NA,1.50385	0.000765157	0.000998152
2	chr2:208007262:C:T	208007262	NA,T	NA,C	NA,1	NA,inf	NA,inf	NA,1.50002	0.000760194	0.000991672
2	chr2:207177251:T:C	207177251	C,NA	T,NA	1,NA	inf,NA	inf,NA	1.77481,NA	0.000759501	0.0010457
2	chr2:207489172:C:T	207489172	NA,T	NA,C	NA,1	NA,-inf	NA,inf	NA,1.40589	0.000750367	0.000966826
2	chr2:207988053:C:A	207988053	NA,A	NA,C	NA,1	NA,inf	NA,inf	NA,1.49213	0.000748435	0.000976832
2	chr2:207647658:G:A	207647658	A,A	G,G	1,1	-inf,-inf	inf,inf	4.95973,0.819796	0.000737919	0.122397
2	chr2:207456743:C:T	207456743	NA,T	NA,C	NA,1	NA,-inf	NA,inf	NA,1.43831	0.000736026	0.000933757
2	chr2:207691138:C:T	207691138	T,T	C,C	1,1	inf,-inf	inf,inf	0.91725,1.83112	0.000733299	0.00101151
2	chr2:207661077:G:A	207661077	NA,A	NA,G	NA,1	NA,inf	NA,inf	NA,1.48257	0.000732778	0.000955543
2	chr2:207986333:G:C	207986333	NA,C	NA,G	NA,1	NA,inf	NA,inf	NA,1.47645	0.000728524	0.000950592
2	chr2:207862394:T:C	207862394	NA,C	NA,T	NA,1	NA,inf	NA,inf	NA,1.42991	0.000714233	0.000929818
2	chr2:207853439:A:G	207853439	NA,G	NA,A	NA,1	NA,inf	NA,inf	NA,1.42666	0.000709996	0.000924381
2	chr2:208046812:TTTA:T	208046812	T,T	TTTA,TTTA	1,1	inf,-inf	inf,inf	0.157385,2.17853	0.000709869	0.000892083
2	chr2:207144164:GGGA:G	207144164	G,NA	GGGA,NA	1,NA	inf,NA	inf,NA	1.73911,NA	0.000706166	0.000900326
2	chr2:207856526:T:C	207856526	NA,C	NA,T	NA,1	NA,inf	NA,inf	NA,1.42292	0.00070544	0.00091841
2	chr2:207845109:T:C	207845109	NA,C	NA,T	NA,1	NA,inf	NA,inf	NA,1.42246	0.000704874	0.000917669
2	chr2:207237923:C:T	207237923	NA,T	NA,C	NA,1	NA,inf	NA,inf	NA,1.43459	0.000690477	0.000915209
2	chr2:207913874:C:T	207913874	NA,T	NA,C	NA,1	NA,-inf	NA,inf	NA,1.37731	0.00068842	0.000892724
2	chr2:207130392:T:C	207130392	C,C	T,T	1,1	inf,-inf	inf,inf	1.53581,0.930204	0.000683851	0.000861246
2	chr2:207973770:GAGTTCA:G	207973770	NA,G	NA,GAGTTCA	NA,1	NA,inf	NA,inf	NA,1.43676	0.000678881	0.000886064
2	chr2:208004598:G:A	208004598	NA,A	NA,G	NA,1	NA,inf	NA,inf	NA,1.43282	0.000674983	0.000880923
2	chr2:207998103:C:A	207998103	NA,A	NA,C	NA,1	NA,inf	NA,inf	NA,1.43234	0.000674923	0.000880604
2	chr2:207998099:TG:T	207998099	NA,T	NA,TG	NA,1	NA,inf	NA,inf	NA,1.43234	0.000674923	0.000880604
2	chr2:207982511:C:CT	207982511	NA,CT	NA,C	NA,1	NA,inf	NA,inf	NA,1.43317	0.000674715	0.000880574
2	chr2:208008990:T:C	208008990	NA,C	NA,T	NA,1	NA,inf	NA,inf	NA,1.43163	0.000674257	0.000879642
2	chr2:207156019:G:A	207156019	NA,A	NA,G	NA,1	NA,inf	NA,inf	NA,1.38805	0.000674221	0.000881727
2	chr2:207980365:C:T	207980365	NA,T	NA,C	NA,1	NA,inf	NA,inf	NA,1.4266	0.000667248	0.000870774
2	chr2:207182717:T:C	207182717	C,C	T,T	1,1	-inf,-inf	inf,inf	2.2038,0.516159	0.000665064	0.000772188
2	chr2:207118452:C:T	207118452	NA,T	NA,C	NA,1	NA,-inf	NA,inf	NA,1.41064	0.000664113	0.000881005
2	chr2:207343627:C:T	207343627	NA,T	NA,C	NA,1	NA,-inf	NA,inf	NA,1.32966	0.000663529	0.000852686
2	chr2:207364517:A:G	207364517	G,NA	A,NA	1,NA	inf,NA	inf,NA	1.72981,NA	0.000662652	0.000930807
2	chr2:208046550:G:A	208046550	A,A	G,G	1,1	inf,-inf	inf,inf	0.213967,2.11334	0.000658864	0.000826912
2	chr2:207839109:T:TA	207839109	NA,TA	NA,T	NA,1	NA,inf	NA,inf	NA,1.37408	0.000657776	0.000848528
2	chr2:207913613:G:A	207913613	NA,A	NA,G	NA,1	NA,-inf	NA,inf	NA,1.35849	0.000656688	0.00085377
2	chr2:207691562:T:C	207691562	C,C	T,T	1,1	inf,-inf	inf,inf	0.824812,1.8393	0.000656102	0.000900595
2	chr2:207350190:T:G	207350190	NA,G	NA,T	NA,1	NA,inf	NA,inf	NA,1.41903	0.00065459	0.000856905
2	chr2:207989722:C:T	207989722	NA,T	NA,C	NA,1	NA,inf	NA,inf	NA,1.413	0.000650388	0.000849196
2	chr2:207209709:G:A	207209709	NA,A	NA,G	NA,1	NA,-inf	NA,inf	NA,1.40457	0.000650377	0.000864925
2	chr2:207214407:AT:A	207214407	A,A	AT,AT	1,1	-inf,-inf	inf,inf	1.17209,1.60773	0.000649537	0.000848523
2	chr2:208008642:C:T	208008642	NA,T	NA,C	NA,1	NA,inf	NA,inf	NA,1.40749	0.000646344	0.00084327
2	chr2:207124821:A:C	207124821	C,C	A,A	1,1	inf,-inf	inf,inf	0.63068,1.93871	0.000640675	0.000905277
2	chr2:207656994:G:A	207656994	NA,A	NA,G	NA,1	NA,inf	NA,inf	NA,1.38745	0.000637382	0.000845939
2	chr2:207974596:G:A	207974596	NA,A	NA,G	NA,1	NA,inf	NA,inf	NA,1.39935	0.000636346	0.000830498
2	chr2:207322987:G:A	207322987	A,A	G,G	1,1	inf,inf	inf,inf	0.224976,2.10222	0.000635783	0.000820984
2	chr2:207884511:A:G	207884511	NA,G	NA,A	NA,1	NA,-inf	NA,inf	NA,1.33065	0.000630618	0.000814444
2	chr2:207982513:T:TCA	207982513	NA,TCA	NA,T	NA,1	NA,inf	NA,inf	NA,1.39185	0.00062802	0.000819615
2	chr2:207162189:T:C	207162189	C,C	T,T	1,1	-inf,inf	inf,inf	2.42962,0.243852	0.000625753	0.000802019
2	chr2:207462359:T:C	207462359	NA,C	NA,T	NA,1	NA,-inf	NA,inf	NA,1.31339	0.000624173	0.000806159
2	chr2:207995922:A:C	207995922	NA,C	NA,A	NA,1	NA,inf	NA,inf	NA,1.38628	0.000622021	0.000811929
2	chr2:207456068:T:C	207456068	NA,C	NA,T	NA,1	NA,-inf	NA,inf	NA,1.27915	0.000618697	0.000788899
2	chr2:207369113:A:G	207369113	NA,G	NA,A	NA,1	NA,inf	NA,inf	NA,1.358	0.000618308	0.000813271
2	chr2:207159244:T:C	207159244	C,C	T,T	1,1	-inf,-inf	inf,inf	2.16578,0.431989	0.000616765	0.000752119
2	chr2:207969871:T:C	207969871	NA,C	NA,T	NA,1	NA,inf	NA,inf	NA,1.37967	0.000613551	0.000801047
2	chr2:207144564:T:C	207144564	NA,C	NA,T	NA,1	NA,-inf	NA,inf	NA,1.30409	0.000612386	0.000793245
2	chr2:207985484:A:T	207985484	NA,T	NA,A	NA,1	NA,inf	NA,inf	NA,1.35932	0.000610478	0.00079653
2	chr2:207178298:C:T	207178298	T,NA	C,NA	1,NA	inf,NA	inf,NA	1.60801,NA	0.000608194	0.000822614
2	chr2:207836327:A:C	207836327	NA,C	NA,A	NA,1	NA,inf	NA,inf	NA,1.32568	0.000603788	0.000779107
2	chr2:207127252:T:C	207127252	C,NA	T,NA	1,NA	-inf,NA	inf,NA	1.66085,NA	0.000603189	0.000801452
2	chr2:207147504:T:C	207147504	NA,C	NA,T	NA,1	NA,-inf	NA,inf	NA,1.30725	0.000599018	0.000779044
2	chr2:207126069:C:T	207126069	T,T	C,C	1,1	inf,-inf	inf,inf	0.480357,2.00826	0.000593224	0.000829444
2	chr2:207340147:GATCTTTC:G	207340147	NA,G	NA,GATCTTTC	NA,1	NA,-inf	NA,inf	NA,1.26442	0.000590243	0.000758887
2	chr2:207629351:TC:T	207629351	T,T	TC,TC	1,1	-inf,-inf	inf,inf	4.70997,0.863911	0.000586326	0.0757857
2	chr2:207998705:T:C	207998705	NA,C	NA,T	NA,1	NA,inf	NA,inf	NA,1.35043	0.000585426	0.000763908
2	chr2:207687787:G:A	207687787	A,A	G,G	1,1	inf,-inf	inf,inf	0.81104,1.78578	0.000582752	0.000799823
2	chr2:207160330:T:C	207160330	C,C	T,T	1,1	-inf,-inf	inf,inf	2.40666,0.00636159	0.00058265	0.000720595
2	chr2:207333198:G:A	207333198	NA,A	NA,G	NA,1	NA,-inf	NA,inf	NA,1.28806	0.00058242	0.000754981
2	chr2:207202605:C:A	207202605	NA,A	NA,C	NA,1	NA,-inf	NA,inf	NA,1.30712	0.000578803	0.000747746
2	chr2:207508405:G:A	207508405	NA,A	NA,G	NA,1	NA,inf	NA,inf	NA,1.34339	0.000570457	0.000745791
2	chr2:208046639:T:C	208046639	C,C	T,T	1,1	inf,-inf	inf,inf	0.190672,2.04632	0.000570424	0.000715665
2	chr2:207593254:G:A	207593254	A,A	G,G	1,1	inf,-inf	inf,inf	4.0012,0.167909	0.000569321	0.00541439
2	chr2:208046775:A:C	208046775	C,C	A,A	1,1	inf,-inf	inf,inf	0.140025,2.06836	0.000568862	0.000714107
2	chr2:208026973:A:T	208026973	NA,T	NA,A	NA,1	NA,inf	NA,inf	NA,1.3027	0.000568851	0.000745766
2	chr2:207164786:C:G	207164786	G,G	C,C	1,1	-inf,-inf	inf,inf	2.31797,0.123959	0.000566911	0.000650106
2	chr2:207149998:T:C	207149998	NA,C	NA,T	NA,1	NA,inf	NA,inf	NA,1.32672	0.000566389	0.000751839
2	chr2:207547391:G:C	207547391	NA,C	NA,G	NA,1	NA,inf	NA,inf	NA,1.33714	0.000564352	0.000737667
2	chr2:207089165:T:C	207089165	C,C	T,T	1,1	-inf,-inf	inf,inf	2.20273,0.118776	0.000559096	0.000810123
2	chr2:208030081:G:A	208030081	NA,A	NA,G	NA,1	NA,-inf	NA,inf	NA,1.26231	0.000556095	0.000719507
2	chr2:207479681:A:G	207479681	G,G	A,A	1,1	-inf,-inf	inf,inf	4.60916,0.353091	0.000555782	0.0253869
2	chr2:207375764:G:A	207375764	NA,A	NA,G	NA,1	NA,inf	NA,inf	NA,1.2939	0.000553748	0.00072799
2	chr2:207373048:T:A	207373048	NA,A	NA,T	NA,1	NA,inf	NA,inf	NA,1.29056	0.000550506	0.000723731
2	chr2:207329916:G:A	207329916	NA,A	NA,G	NA,1	NA,inf	NA,inf	NA,1.28443	0.000546584	0.000720859
2	chr2:208008075:C:A	208008075	NA,A	NA,C	NA,1	NA,inf	NA,inf	NA,1.30169	0.000542024	0.000708403
2	chr2:207143636:G:A	207143636	A,NA	G,NA	1,NA	inf,NA	inf,NA	1.31705,NA	0.000540688	0.000674252
2	chr2:207071670:A:G	207071670	G,G	A,A	1,1	-inf,inf	inf,inf	2.25799,0.0864686	0.000538165	0.000799862
2	chr2:207376357:C:T	207376357	T,NA	C,NA	1,NA	inf,NA	inf,NA	1.10398,NA	0.00053558	0.000639404
2	chr2:208048456:C:T	208048456	T,T	C,C	1,1	inf,-inf	inf,inf	0.157596,2.04517	0.000535351	0.000677057
2	chr2:207846800:G:A	207846800	A,NA	G,NA	1,NA	-inf,NA	inf,NA	1.32499,NA	0.000534567	0.000687196
2	chr2:207675709:CA:C	207675709	NA,C	NA,CA	NA,1	NA,-inf	NA,inf	NA,1.2467	0.000531504	0.000684756
2	chr2:207863868:ATGG:A	207863868	NA,A	NA,ATGG	NA,1	NA,inf	NA,inf	NA,1.25992	0.000528553	0.00069095
2	chr2:207853602:C:T	207853602	NA,T	NA,C	NA,1	NA,inf	NA,inf	NA,1.25255	0.000528094	0.000691091
2	chr2:207552675:G:A	207552675	A,A	G,G	1,1	inf,-inf	inf,inf	3.98601,0.105492	0.000526167	0.00501391
2	chr2:207155005:C:T	207155005	NA,T	NA,C	NA,1	NA,inf	NA,inf	NA,1.24537	0.000525872	0.000688445
2	chr2:207191104:AC:A	207191104	NA,A	NA,AC	NA,1	NA,-inf	NA,inf	NA,1.25197	0.000525804	0.000679501
2	chr2:207191103:C:G	207191103	NA,G	NA,C	NA,1	NA,-inf	NA,inf	NA,1.25126	0.000525154	0.000678664
2	chr2:207669624:G:A	207669624	A,A	G,G	1,1	inf,inf	inf,inf	2.99692,0.679031	0.000521245	0.00193319
2	chr2:207639015:C:T	207639015	NA,T	NA,C	NA,1	NA,inf	NA,inf	NA,1.23102	0.000519424	0.000674799
2	chr2:207412821:T:C	207412821	C,C	T,T	1,1	-inf,-inf	inf,inf	0.59461,1.9758	0.000516979	0.00076011
2	chr2:207575741:G:A	207575741	NA,A	NA,G	NA,1	NA,inf	NA,inf	NA,1.28538	0.000516674	0.000675371
2	chr2:207837951:T:G	207837951	NA,G	NA,T	NA,1	NA,inf	NA,inf	NA,1.23384	0.000514372	0.000664105
2	chr2:207153810:C:T	207153810	T,T	C,C	1,1	-inf,-inf	inf,inf	2.30481,0.179757	0.000513403	0.00064013
2	chr2:207613331:A:G	207613331	G,G	A,A	1,1	inf,-inf	inf,inf	3.96643,0.120918	0.000512341	0.00487993
2	chr2:207191102:T:TGGAA	207191102	NA,TGGAA	NA,T	NA,1	NA,-inf	NA,inf	NA,1.23576	0.000511246	0.000660752
2	chr2:208061636:C:T	208061636	T,NA	C,NA	1,NA	-inf,NA	inf,NA	1.25962,NA	0.000510499	0.000644846
2	chr2:207155906:G:A	207155906	A,A	G,G	1,1	-inf,-inf	inf,inf	2.30797,0.157895	0.000510025	0.000635054
2	chr2:208003755:T:C	208003755	NA,C	NA,T	NA,1	NA,inf	NA,inf	NA,1.27019	0.000509815	0.000665445
2	chr2:208046669:C:T	208046669	T,T	C,C	1,1	inf,-inf	inf,inf	0.145878,2.00703	0.00050926	0.000639588
2	chr2:207927895:T:G	207927895	NA,G	NA,T	NA,1	NA,-inf	NA,inf	NA,1.20704	0.000504386	0.000650303
2	chr2:207926233:A:G	207926233	NA,G	NA,A	NA,1	NA,-inf	NA,inf	NA,1.2053	0.000502835	0.000648325
2	chr2:207478136:A:G	207478136	G,G	A,A	1,1	-inf,-inf	inf,inf	4.52886,0.35404	0.000501681	0.0216353
2	chr2:208003304:A:G	208003304	NA,G	NA,A	NA,1	NA,inf	NA,inf	NA,1.25562	0.000497121	0.000648954
2	chr2:207655319:G:A	207655319	A,A	G,G	1,1	inf,inf	inf,inf	3.63432,0.547828	0.000491336	0.00472896
2	chr2:207304899:C:A	207304899	A,NA	C,NA	1,NA	-inf,NA	inf,NA	1.27238,NA	0.000483352	0.000589455
2	chr2:208047910:T:C	208047910	NA,C	NA,T	NA,1	NA,inf	NA,inf	NA,1.19987	0.000481822	0.000629488
2	chr2:207417422:G:A	207417422	NA,A	NA,G	NA,1	NA,-inf	NA,inf	NA,1.18361	0.000480632	0.000611226
2	chr2:207288862:G:A	207288862	NA,A	NA,G	NA,1	NA,-inf	NA,inf	NA,1.43601	0.000479996	0.000698873
2	chr2:207163524:G:A	207163524	NA,A	NA,G	NA,1	NA,-inf	NA,inf	NA,1.25816	0.000477015	0.000645282
2	chr2:207947503:C:G	207947503	NA,G	NA,C	NA,1	NA,-inf	NA,inf	NA,1.17309	0.000475258	0.000612945
2	chr2:207325713:T:C	207325713	NA,C	NA,T	NA,1	NA,inf	NA,inf	NA,1.19603	0.00047424	0.000623517
2	chr2:207840319:C:T	207840319	NA,T	NA,C	NA,1	NA,inf	NA,inf	NA,1.19233	0.000472416	0.000611447
2	chr2:207467430:C:T	207467430	NA,T	NA,C	NA,1	NA,inf	NA,inf	NA,1.24026	0.000471544	0.000626738
2	chr2:208046765:G:A	208046765	A,A	G,G	1,1	inf,-inf	inf,inf	0.205743,1.93664	0.000470226	0.000590714
2	chr2:207767060:G:A	207767060	NA,A	NA,G	NA,1	NA,-inf	NA,inf	NA,1.31949	0.000469248	0.00063572
2	chr2:207260001:C:T	207260001	NA,T	NA,C	NA,1	NA,inf	NA,inf	NA,1.22475	0.000468254	0.000620592
2	chr2:207859296:AC:A	207859296	NA,A	NA,AC	NA,1	NA,inf	NA,inf	NA,1.18568	0.000465722	0.000608599
2	chr2:207084358:G:A	207084358	A,A	G,G	1,1	-inf,-inf	inf,inf	2.13703,0.0326449	0.000465393	0.000672092
2	chr2:207924270:T:C	207924270	NA,C	NA,T	NA,1	NA,-inf	NA,inf	NA,1.15943	0.000464422	0.000598981
2	chr2:207167000:G:C	207167000	NA,C	NA,G	NA,1	NA,inf	NA,inf	NA,1.14487	0.000464261	0.000600365
2	chr2:207501893:C:A	207501893	NA,A	NA,C	NA,1	NA,inf	NA,inf	NA,1.23521	0.000463406	0.000618305
2	chr2:207194337:G:A	207194337	NA,A	NA,G	NA,1	NA,-inf	NA,inf	NA,1.18282	0.000462634	0.000610045
2	chr2:207156217:G:A	207156217	A,A	G,G	1,1	-inf,-inf	inf,inf	2.26294,0.128191	0.000462099	0.00057526
2	chr2:207668125:T:C	207668125	NA,C	NA,T	NA,1	NA,inf	NA,inf	NA,1.20855	0.000457892	0.000597088
2	chr2:207791236:C:T	207791236	NA,T	NA,C	NA,1	NA,inf	NA,inf	NA,1.16004	0.000456907	0.00059851
2	chr2:207235575:T:G	207235575	G,NA	T,NA	1,NA	inf,NA	inf,NA	1.44867,NA	0.000453652	0.00061273
2	chr2:207129544:T:C	207129544	NA,C	NA,T	NA,1	NA,-inf	NA,inf	NA,1.12024	0.000453153	0.000584291
2	chr2:207148034:T:A	207148034	A,A	T,T	1,1	-inf,-inf	inf,inf	1.11538,1.40612	0.0004482	0.000561208
2	chr2:207687000:AAGG:A	207687000	NA,A	NA,AAGG	NA,1	NA,inf	NA,inf	NA,1.1916	0.000445625	0.000588145
2	chr2:207880485:C:T	207880485	NA,T	NA,C	NA,1	NA,inf	NA,inf	NA,1.15646	0.000444309	0.000575362
2	chr2:207686997:AG:A	207686997	NA,A	NA,AG	NA,1	NA,inf	NA,inf	NA,1.18893	0.000443911	0.000585806
2	chr2:207909161:G:A	207909161	NA,A	NA,G	NA,1	NA,-inf	NA,inf	NA,1.1349	0.00044364	0.000575979
2	chr2:207316558:C:T	207316558	NA,T	NA,C	NA,1	NA,-inf	NA,inf	NA,1.12523	0.000442445	0.000572939
2	chr2:208048129:C:T	208048129	NA,T	NA,C	NA,1	NA,inf	NA,inf	NA,1.16071	0.000442375	0.000582718
2	chr2:207083448:T:C	207083448	C,C	T,T	1,1	-inf,-inf	inf,inf	2.08708,0.113859	0.000440858	0.000635131
2	chr2:207083120:G:T	207083120	NA,T	NA,G	NA,1	NA,-inf	NA,inf	NA,1.11667	0.000439467	0.000570196
2	chr2:207661967:G:A	207661967	A,A	G,G	1,1	inf,inf	inf,inf	3.54707,0.157993	0.000439316	0.00245854
2	chr2:207662814:C:T	207662814	T,T	C,C	1,1	-inf,-inf	inf,inf	3.80985,0.791204	0.00043921	0.010626
2	chr2:207177088:G:A	207177088	NA,A	NA,G	NA,1	NA,inf	NA,inf	NA,1.17232	0.000437462	0.000578238
2	chr2:207541168:G:A	207541168	A,A	G,G	1,1	inf,-inf	inf,inf	3.84712,0.0714942	0.000437267	0.00380341
2	chr2:207363470:AAC:A	207363470	A,NA	AAC,NA	1,NA	inf,NA	inf,NA	1.54345,NA	0.000436776	0.000652942
2	chr2:207253931:A:C	207253931	NA,C	NA,A	NA,1	NA,inf	NA,inf	NA,1.16442	0.000436774	0.000576108
2	chr2:207671621:G:T	207671621	NA,T	NA,G	NA,1	NA,-inf	NA,inf	NA,1.1101	0.000435866	0.000565845
2	chr2:208046184:T:C	208046184	C,C	T,T	1,1	inf,-inf	inf,inf	0.210727,1.89365	0.00043368	0.000545557
2	chr2:207562074:T:G	207562074	G,G	T,T	1,1	inf,-inf	inf,inf	3.7304,0.237173	0.000428999	0.00347622
2	chr2:207127731:T:C	207127731	NA,C	NA,T	NA,1	NA,-inf	NA,inf	NA,1.08862	0.00042864	0.000552906
2	chr2:207661872:G:A	207661872	NA,A	NA,G	NA,1	NA,inf	NA,inf	NA,1.17058	0.000428185	0.000558908
2	chr2:207472433:C:T	207472433	T,NA	C,NA	1,NA	-inf,NA	inf,NA	1.17042,NA	0.00042716	0.000527049
2	chr2:207947496:C:T	207947496	NA,T	NA,C	NA,1	NA,-inf	NA,inf	NA,1.08793	0.00042046	0.000540919
2	chr2:207908275:G:A	207908275	NA,A	NA,G	NA,1	NA,-inf	NA,inf	NA,1.09901	0.000417197	0.000541704
2	chr2:207849099:C:T	207849099	NA,T	NA,C	NA,1	NA,inf	NA,inf	NA,1.11766	0.000415685	0.000538309
2	chr2:207842476:T:C	207842476	NA,C	NA,T	NA,1	NA,inf	NA,inf	NA,1.11741	0.00041551	0.000538084
2	chr2:207103340:G:A	207103340	NA,A	NA,G	NA,1	NA,-inf	NA,inf	NA,1.07085	0.000415497	0.000536576
2	chr2:207849092:T:C	207849092	NA,C	NA,T	NA,1	NA,inf	NA,inf	NA,1.11716	0.000415332	0.000537855
2	chr2:207120762:C:T	207120762	NA,T	NA,C	NA,1	NA,-inf	NA,inf	NA,1.09162	0.00041481	0.000536817
2	chr2:207855353:C:T	207855353	NA,T	NA,C	NA,1	NA,inf	NA,inf	NA,1.1164	0.000414805	0.000537172
2	chr2:207669108:T:C	207669108	C,C	T,T	1,1	inf,inf	inf,inf	3.24754,0.229448	0.000414048	0.00164549
2	chr2:207618431:A:G	207618431	NA,G	NA,A	NA,1	NA,inf	NA,inf	NA,1.12332	0.000413833	0.00054471
2	chr2:207647176:A:T	207647176	T,T	A,A	1,1	-inf,-inf	inf,inf	3.98401,0.796979	0.000413409	0.0135323
2	chr2:207666398:T:C	207666398	C,C	T,T	1,1	inf,inf	inf,inf	3.51586,0.121946	0.000412493	0.00226463
2	chr2:207932913:C:T	207932913	NA,T	NA,C	NA,1	NA,-inf	NA,inf	NA,1.07425	0.000410652	0.000528355
2	chr2:207184444:G:A	207184444	A,A	G,G	1,1	-inf,inf	inf,inf	1.86123,0.547158	0.000409166	0.000503658
2	chr2:207191542:G:T	207191542	NA,T	NA,G	NA,1	NA,inf	NA,inf	NA,1.12184	0.000407041	0.000537804
2	chr2:207099897:T:C	207099897	NA,C	NA,T	NA,1	NA,-inf	NA,inf	NA,1.07549	0.000405295	0.000528047
2	chr2:207716912:A:G	207716912	NA,G	NA,A	NA,1	NA,inf	NA,inf	NA,1.12231	0.000403958	0.000526349
2	chr2:207933591:G:A	207933591	NA,A	NA,G	NA,1	NA,-inf	NA,inf	NA,1.06441	0.000403617	0.000519404
2	chr2:208053949:TA:T	208053949	NA,T	NA,TA	NA,1	NA,-inf	NA,inf	NA,1.10433	0.000403463	0.000527112
2	chr2:207658661:T:C	207658661	NA,C	NA,T	NA,1	NA,-inf	NA,inf	NA,1.15293	0.000401316	0.000534433
2	chr2:208052291:T:C	208052291	NA,C	NA,T	NA,1	NA,-inf	NA,inf	NA,1.10007	0.000400577	0.000523339
2	chr2:207784336:A:G	207784336	NA,G	NA,A	NA,1	NA,inf	NA,inf	NA,1.09037	0.000397297	0.000522204
2	chr2:207126730:G:C	207126730	NA,C	NA,G	NA,1	NA,-inf	NA,inf	NA,1.04342	0.000396652	0.000511778
2	chr2:207215995:A:G	207215995	NA,G	NA,A	NA,1	NA,inf	NA,inf	NA,1.10368	0.000395907	0.000522116
2	chr2:207382493:G:A	207382493	NA,A	NA,G	NA,1	NA,inf	NA,inf	NA,1.09537	0.00039547	0.000519332
2	chr2:207187973:T:C	207187973	NA,C	NA,T	NA,1	NA,inf	NA,inf	NA,1.09377	0.000393799	0.000518483
2	chr2:207918350:G:A	207918350	NA,A	NA,G	NA,1	NA,inf	NA,inf	NA,1.10219	0.000392441	0.000514261
2	chr2:207127440:T:C	207127440	C,C	T,T	1,1	inf,inf	inf,inf	1.44752,0.682078	0.000391282	0.000492502
2	chr2:208051810:C:T	208051810	NA,T	NA,C	NA,1	NA,-inf	NA,inf	NA,1.08509	0.000390621	0.000510336
2	chr2:207673294:G:A	207673294	A,A	G,G	1,1	inf,inf	inf,inf	3.21242,0.197253	0.00038562	0.00150285
2	chr2:207533088:T:C	207533088	NA,C	NA,T	NA,1	NA,-inf	NA,inf	NA,1.0129	0.000385406	0.000495099
2	chr2:207634788:G:A	207634788	A,A	G,G	1,1	-inf,-inf	inf,inf	4.54554,0.705603	0.000384353	0.043824
2	chr2:207339927:C:T	207339927	NA,T	NA,C	NA,1	NA,inf	NA,inf	NA,1.07792	0.000382693	0.000502954
2	chr2:207127253:TGAA:T	207127253	T,T	TGAA,TGAA	1,1	inf,inf	inf,inf	1.43554,0.681773	0.00038228	0.000481229
2	chr2:207188290:C:T	207188290	NA,T	NA,C	NA,1	NA,-inf	NA,inf	NA,1.06955	0.000381738	0.000502399
2	chr2:207654891:T:C	207654891	NA,C	NA,T	NA,1	NA,-inf	NA,inf	NA,1.03067	0.000381503	0.000491518
2	chr2:207856192:G:T	207856192	T,NA	G,NA	1,NA	inf,NA	inf,NA	1.13138,NA	0.000379962	0.000487526
2	chr2:207820686:C:A	207820686	NA,A	NA,C	NA,1	NA,inf	NA,inf	NA,1.0597	0.000377911	0.000491394
2	chr2:207194670:A:G	207194670	NA,G	NA,A	NA,1	NA,-inf	NA,inf	NA,1.07811	0.000376847	0.000498903
2	chr2:207581445:T:C	207581445	NA,C	NA,T	NA,1	NA,inf	NA,inf	NA,1.09087	0.000376006	0.000497087
2	chr2:207712670:A:G	207712670	NA,G	NA,A	NA,1	NA,inf	NA,inf	NA,1.05709	0.000374905	0.000490579
2	chr2:207969767:C:T	207969767	T,T	C,C	1,1	inf,-inf	inf,inf	1.22264,0.865625	0.000374089	0.000479374
2	chr2:207689608:A:G	207689608	G,G	A,A	1,1	inf,-inf	inf,inf	0.980556,1.48372	0.000371815	0.000545277
2	chr2:208051396:G:A	208051396	NA,A	NA,G	NA,1	NA,-inf	NA,inf	NA,1.04695	0.000370236	0.000482857
2	chr2:207818960:T:C	207818960	NA,C	NA,T	NA,1	NA,inf	NA,inf	NA,1.04311	0.000365946	0.000478897
2	chr2:207092210:G:A	207092210	NA,A	NA,G	NA,1	NA,-inf	NA,inf	NA,1.01371	0.000364383	0.000474885
2	chr2:207719028:G:T	207719028	NA,T	NA,G	NA,1	NA,inf	NA,inf	NA,1.03837	0.000363237	0.000475338
2	chr2:207175046:TA:T	207175046	T,T	TA,TA	1,1	-inf,-inf	inf,inf	2.06453,0.264431	0.00036092	0.000452134
2	chr2:208041584:A:G	208041584	NA,G	NA,A	NA,1	NA,-inf	NA,inf	NA,1.03207	0.000360813	0.000470696
2	chr2:207648216:A:T	207648216	T,T	A,A	1,1	-inf,-inf	inf,inf	3.96895,0.700015	0.000359972	0.0113425
2	chr2:207499094:A:G	207499094	NA,G	NA,A	NA,1	NA,-inf	NA,inf	NA,1.00565	0.000356554	0.000456768
2	chr2:208044900:C:T	208044900	NA,T	NA,C	NA,1	NA,-inf	NA,inf	NA,1.02403	0.000356096	0.000464507
2	chr2:207598900:G:A	207598900	NA,A	NA,G	NA,1	NA,inf	NA,inf	NA,1.0317	0.000354773	0.000466864
2	chr2:207546932:T:C	207546932	NA,C	NA,T	NA,1	NA,-inf	NA,inf	NA,0.95952	0.000354426	0.000455021
2	chr2:207079310:A:G	207079310	NA,G	NA,A	NA,1	NA,-inf	NA,inf	NA,0.997993	0.000353934	0.000461448
2	chr2:207614787:G:A	207614787	NA,A	NA,G	NA,1	NA,inf	NA,inf	NA,1.04474	0.000353825	0.000466749
2	chr2:208045542:A:G	208045542	G,G	A,A	1,1	inf,-inf	inf,inf	0.167019,1.8048	0.000352945	0.00044466
2	chr2:208052153:G:A	208052153	NA,A	NA,G	NA,1	NA,-inf	NA,inf	NA,1.01754	0.000352431	0.00045967
2	chr2:207948605:G:A	207948605	NA,A	NA,G	NA,1	NA,inf	NA,inf	NA,1.00205	0.000348319	0.00045516
2	chr2:207913435:G:T	207913435	NA,T	NA,G	NA,1	NA,-inf	NA,inf	NA,0.992962	0.000347991	0.00045224
2	chr2:207613173:T:C	207613173	NA,C	NA,T	NA,1	NA,inf	NA,inf	NA,1.01923	0.000347859	0.000457615
2	chr2:207260283:C:T	207260283	NA,T	NA,C	NA,1	NA,inf	NA,inf	NA,1.04131	0.000346471	0.000458001
2	chr2:207462313:A:G	207462313	NA,G	NA,A	NA,1	NA,-inf	NA,inf	NA,0.952601	0.000346379	0.000444349
2	chr2:208016310:T:C	208016310	NA,C	NA,T	NA,1	NA,-inf	NA,inf	NA,0.983116	0.000344265	0.000446092
2	chr2:207390878:G:A	207390878	A,A	G,G	1,1	-inf,-inf	inf,inf	0.534692,1.78333	0.000343372	0.000499017
2	chr2:207118285:T:C	207118285	NA,C	NA,T	NA,1	NA,-inf	NA,inf	NA,0.958824	0.000342874	0.000443226
2	chr2:207913963:G:A	207913963	NA,A	NA,G	NA,1	NA,-inf	NA,inf	NA,0.983678	0.00034258	0.00044523
2	chr2:208043454:T:C	208043454	NA,C	NA,T	NA,1	NA,-inf	NA,inf	NA,1.00036	0.000342227	0.000446482
2	chr2:208039870:G:C	208039870	NA,C	NA,G	NA,1	NA,-inf	NA,inf	NA,0.979224	0.000341305	0.000444483
2	chr2:207131723:T:C	207131723	C,C	T,T	1,1	-inf,inf	inf,inf	1.94423,0.197179	0.000340484	0.000495501
2	chr2:207067545:C:T	207067545	NA,T	NA,C	NA,1	NA,-inf	NA,inf	NA,0.97393	0.000338943	0.000440585
2	chr2:207251310:G:A	207251310	NA,A	NA,G	NA,1	NA,-inf	NA,inf	NA,0.991566	0.000338361	0.000438135
2	chr2:207119472:T:C	207119472	NA,C	NA,T	NA,1	NA,-inf	NA,inf	NA,0.947727	0.000336473	0.000434983
2	chr2:207809888:C:T	207809888	NA,T	NA,C	NA,1	NA,-inf	NA,inf	NA,0.965906	0.000336438	0.000438857
2	chr2:207636785:A:T	207636785	T,T	A,A	1,1	-inf,-inf	inf,inf	3.73423,0.867621	0.000336363	0.00908509
2	chr2:207261881:G:A	207261881	NA,A	NA,G	NA,1	NA,inf	NA,inf	NA,1.02543	0.000336252	0.000444961
2	chr2:207637006:A:G	207637006	G,G	A,A	1,1	-inf,-inf	inf,inf	3.72786,0.871467	0.000335574	0.00902453
2	chr2:207257183:C:T	207257183	NA,T	NA,C	NA,1	NA,inf	NA,inf	NA,1.01751	0.000333601	0.000440808
2	chr2:207167268:T:A	207167268	NA,A	NA,T	NA,1	NA,-inf	NA,inf	NA,0.9392	0.00033358	0.000431781
2	chr2:207643671:T:C	207643671	C,C	T,T	1,1	-inf,-inf	inf,inf	3.54492,1.00589	0.000332094	0.00784421
2	chr2:207637014:A:G	207637014	G,G	A,A	1,1	-inf,-inf	inf,inf	3.63239,0.927935	0.000331255	0.00819843
2	chr2:207591210:GGA:G	207591210	NA,G	NA,GGA	NA,1	NA,inf	NA,inf	NA,0.986247	0.000329166	0.000433078
2	chr2:207830299:A:G	207830299	NA,G	NA,A	NA,1	NA,inf	NA,inf	NA,0.971179	0.000328925	0.000428373
2	chr2:207586777:A:G	207586777	NA,G	NA,A	NA,1	NA,inf	NA,inf	NA,0.980047	0.000325807	0.000428658
2	chr2:207931606:C:T	207931606	NA,T	NA,C	NA,1	NA,inf	NA,inf	NA,0.961583	0.00032555	0.000425451
2	chr2:207951940:G:C	207951940	NA,C	NA,G	NA,1	NA,inf	NA,inf	NA,0.961583	0.00032555	0.000425451
2	chr2:207940034:A:G	207940034	NA,G	NA,A	NA,1	NA,inf	NA,inf	NA,0.961131	0.00032531	0.000425136
2	chr2:207950503:A:G	207950503	NA,G	NA,A	NA,1	NA,inf	NA,inf	NA,0.960672	0.000325064	0.000424815
2	chr2:207575690:T:C	207575690	NA,C	NA,T	NA,1	NA,inf	NA,inf	NA,0.97852	0.00032499	0.000427582
2	chr2:207945914:C:T	207945914	NA,T	NA,C	NA,1	NA,inf	NA,inf	NA,0.960316	0.000324871	0.000424565
2	chr2:207538634:TGAAA:T	207538634	NA,T	NA,TGAAA	NA,1	NA,inf	NA,inf	NA,0.978211	0.000324828	0.000427365
2	chr2:207562022:A:G	207562022	NA,G	NA,A	NA,1	NA,inf	NA,inf	NA,0.976633	0.000323989	0.00042626
2	chr2:207952548:C:T	207952548	NA,T	NA,C	NA,1	NA,inf	NA,inf	NA,0.962767	0.000323878	0.000422695
2	chr2:207956642:C:T	207956642	NA,T	NA,C	NA,1	NA,inf	NA,inf	NA,0.957935	0.000323611	0.000422913
2	chr2:207732894:A:G	207732894	NA,G	NA,A	NA,1	NA,inf	NA,inf	NA,0.96466	0.00032127	0.000420452
2	chr2:207655738:C:T	207655738	T,T	C,C	1,1	inf,-inf	inf,inf	3.39759,0.182605	0.000321198	0.00185929
2	chr2:207197480:A:C	207197480	NA,C	NA,A	NA,1	NA,-inf	NA,inf	NA,0.960403	0.000320687	0.000421485
2	chr2:207547946:A:G	207547946	NA,G	NA,A	NA,1	NA,inf	NA,inf	NA,0.969863	0.000320414	0.000421545
2	chr2:207679059:T:C	207679059	NA,C	NA,T	NA,1	NA,inf	NA,inf	NA,0.954371	0.000320273	0.00041824
2	chr2:207924648:G:A	207924648	NA,A	NA,G	NA,1	NA,inf	NA,inf	NA,0.94974	0.0003192	0.000417125
2	chr2:207306229:G:A	207306229	A,NA	G,NA	1,NA	-inf,NA	inf,NA	0.913168,NA	0.000318971	0.000394601
2	chr2:207903015:CTT:C	207903015	NA,C	NA,CTT	NA,1	NA,-inf	NA,inf	NA,0.93373	0.000318664	0.000413788
2	chr2:207481686:C:T	207481686	T,T	C,C	1,1	-inf,inf	inf,inf	3.33025,0.352287	0.000318608	0.00212781
2	chr2:207934837:G:A	207934837	NA,A	NA,G	NA,1	NA,inf	NA,inf	NA,0.948438	0.000318543	0.000416269
2	chr2:207259488:T:C	207259488	NA,C	NA,T	NA,1	NA,inf	NA,inf	NA,0.991421	0.00031825	0.000421003
2	chr2:207848950:G:A	207848950	A,NA	G,NA	1,NA	inf,NA	inf,NA	1.18788,NA	0.0003173	0.000422974
2	chr2:207253708:T:C	207253708	C,NA	T,NA	1,NA	inf,NA	inf,NA	1.26849,NA	0.000317167	0.000435604
2	chr2:207987019:A:G	207987019	NA,G	NA,A	NA,1	NA,inf	NA,inf	NA,0.958119	0.000314982	0.000412921
2	chr2:207922806:C:T	207922806	NA,T	NA,C	NA,1	NA,inf	NA,inf	NA,0.941653	0.000314846	0.000411515
2	chr2:207123328:A:T	207123328	NA,T	NA,A	NA,1	NA,-inf	NA,inf	NA,0.90747	0.000314437	0.000406614
2	chr2:208015267:C:A	208015267	NA,A	NA,C	NA,1	NA,-inf	NA,inf	NA,0.919635	0.000312714	0.000406041
2	chr2:207641672:T:C	207641672	C,C	T,T	1,1	-inf,-inf	inf,inf	3.53556,0.970855	0.000312596	0.00727206
2	chr2:207817870:C:T	207817870	NA,T	NA,C	NA,1	NA,inf	NA,inf	NA,0.942005	0.00031223	0.000410614
2	chr2:207918641:A:C	207918641	NA,C	NA,A	NA,1	NA,inf	NA,inf	NA,0.946618	0.000311615	0.000405552
2	chr2:207186907:T:C	207186907	NA,C	NA,T	NA,1	NA,-inf	NA,inf	NA,0.947447	0.000311507	0.000409785
2	chr2:207394786:A:G	207394786	G,G	A,A	1,1	-inf,-inf	inf,inf	0.518457,1.73859	0.000311397	0.000451404
2	chr2:207571167:T:C	207571167	NA,C	NA,T	NA,1	NA,-inf	NA,inf	NA,0.883516	0.000311237	0.000399533
2	chr2:207756515:G:A	207756515	NA,A	NA,G	NA,1	NA,inf	NA,inf	NA,0.945016	0.000311157	0.000407199
2	chr2:207684028:C:G	207684028	NA,G	NA,C	NA,1	NA,inf	NA,inf	NA,0.948226	0.000310697	0.000409268
2	chr2:207534971:C:T	207534971	NA,T	NA,C	NA,1	NA,-inf	NA,inf	NA,0.946293	0.000309688	0.000401066
2	chr2:207387620:C:T	207387620	T,T	C,C	1,1	inf,inf	inf,inf	0.83621,1.4962	0.00030898	0.000462325
2	chr2:207201422:A:G	207201422	NA,G	NA,A	NA,1	NA,inf	NA,inf	NA,0.928841	0.000308701	0.000403842
2	chr2:207375068:G:C	207375068	C,C	G,G	1,1	-inf,-inf	inf,inf	0.641344,1.64932	0.000308068	0.000450727
2	chr2:207391802:C:T	207391802	T,NA	C,NA	1,NA	inf,NA	inf,NA	1.35221,NA	0.000307053	0.000443718
2	chr2:207481510:T:C	207481510	NA,C	NA,T	NA,1	NA,inf	NA,inf	NA,0.977153	0.000304959	0.000405657
2	chr2:207305298:T:G	207305298	NA,G	NA,T	NA,1	NA,-inf	NA,inf	NA,0.873066	0.000303384	0.00039141
2	chr2:207906564:G:A	207906564	NA,A	NA,G	NA,1	NA,-inf	NA,inf	NA,0.905112	0.000301089	0.00039136
2	chr2:207481787:C:A	207481787	NA,A	NA,C	NA,1	NA,inf	NA,inf	NA,0.967978	0.000300545	0.000399736
2	chr2:207399261:T:C	207399261	NA,C	NA,T	NA,1	NA,-inf	NA,inf	NA,0.926821	0.000300114	0.000387781
2	chr2:207126252:G:A	207126252	NA,A	NA,G	NA,1	NA,-inf	NA,inf	NA,0.896537	0.000299789	0.000389038
2	chr2:207295280:G:A	207295280	NA,A	NA,G	NA,1	NA,-inf	NA,inf	NA,0.864711	0.000299192	0.000386027
2	chr2:207784688:G:A	207784688	NA,A	NA,G	NA,1	NA,-inf	NA,inf	NA,0.886555	0.000298973	0.000389201
2	chr2:207996077:A:G	207996077	G,G	A,A	1,1	inf,-inf	inf,inf	1.36326,0.525787	0.000298832	0.000380116
2	chr2:207396941:G:A	207396941	NA,A	NA,G	NA,1	NA,-inf	NA,inf	NA,0.922699	0.000298269	0.000385375
2	chr2:207713811:T:C	207713811	NA,C	NA,T	NA,1	NA,inf	NA,inf	NA,0.933533	0.000298037	0.000391805
2	chr2:207062361:T:C	207062361	C,C	T,T	1,1	inf,-inf	inf,inf	1.42644,0.450795	0.000298018	0.000366511
2	chr2:207845007:C:A	207845007	NA,A	NA,C	NA,1	NA,inf	NA,inf	NA,0.916733	0.000297753	0.00038624
2	chr2:207152448:T:G	207152448	NA,G	NA,T	NA,1	NA,inf	NA,inf	NA,0.937531	0.000297522	0.000393163
2	chr2:207638487:C:A	207638487	A,A	C,C	1,1	-inf,-inf	inf,inf	3.47125,0.975452	0.000297285	0.0064696
2	chr2:207478966:T:C	207478966	C,C	T,T	1,1	-inf,inf	inf,inf	3.32493,0.310485	0.000297265	0.00200337
2	chr2:207354082:C:T	207354082	NA,T	NA,C	NA,1	NA,inf	NA,inf	NA,0.950792	0.000297069	0.000395131
2	chr2:207950834:C:A	207950834	NA,A	NA,C	NA,1	NA,inf	NA,inf	NA,0.905468	0.000296922	0.000388026
2	chr2:207938088:T:C	207938088	NA,C	NA,T	NA,1	NA,inf	NA,inf	NA,0.904453	0.000296427	0.00038738
2	chr2:207185425:C:T	207185425	T,T	C,C	1,1	-inf,inf	inf,inf	1.89689,0.245412	0.000295281	0.000364335
2	chr2:207479101:G:A	207479101	A,A	G,G	1,1	-inf,inf	inf,inf	3.32665,0.304635	0.000295129	0.00199648
2	chr2:207480517:T:C	207480517	C,C	T,T	1,1	-inf,inf	inf,inf	3.33284,0.297749	0.000294587	0.00200352
2	chr2:207927785:G:A	207927785	NA,A	NA,G	NA,1	NA,inf	NA,inf	NA,0.904166	0.000294362	0.000384189
2	chr2:207628441:A:G	207628441	G,G	A,A	1,1	-inf,inf	inf,inf	3.13258,0.508205	0.000294262	0.0020614
2	chr2:207127555:T:C	207127555	NA,C	NA,T	NA,1	NA,inf	NA,inf	NA,0.911275	0.000293826	0.000386007
2	chr2:207518904:A:C	207518904	NA,C	NA,A	NA,1	NA,inf	NA,inf	NA,0.915737	0.000293729	0.000386198
2	chr2:207480656:C:T	207480656	T,T	C,C	1,1	-inf,inf	inf,inf	3.32289,0.30321	0.000293412	0.00198013
2	chr2:207924323:G:A	207924323	NA,A	NA,G	NA,1	NA,inf	NA,inf	NA,0.901405	0.000293102	0.000382539
2	chr2:207621013:T:C	207621013	NA,C	NA,T	NA,1	NA,-inf	NA,inf	NA,0.978659	0.000292604	0.000392435
2	chr2:207415513:C:T	207415513	NA,T	NA,C	NA,1	NA,-inf	NA,inf	NA,0.911019	0.000292542	0.000378043
2	chr2:207214233:T:A	207214233	A,A	T,T	1,1	-inf,-inf	inf,inf	1.57297,0.681639	0.000291542	0.000364663
2	chr2:207660875:C:T	207660875	T,T	C,C	1,1	inf,inf	inf,inf	3.26686,0.147791	0.000291317	0.00145438
2	chr2:207953274:T:C	207953274	NA,C	NA,T	NA,1	NA,inf	NA,inf	NA,0.893442	0.000291175	0.000380515
2	chr2:208045005:C:T	208045005	T,T	C,C	1,1	inf,-inf	inf,inf	0.153375,1.70471	0.000291106	0.000367069
2	chr2:207474910:T:C	207474910	C,C	T,T	1,1	-inf,inf	inf,inf	3.29904,0.318226	0.00029088	0.00192829
2	chr2:207119705:T:A	207119705	NA,A	NA,T	NA,1	NA,inf	NA,inf	NA,0.898953	0.000290803	0.00038156
2	chr2:207191540:G:T	207191540	T,T	G,G	1,1	inf,inf	inf,inf	0.65569,1.49414	0.000289899	0.000378636
2	chr2:207389497:G:A	207389497	NA,A	NA,G	NA,1	NA,-inf	NA,inf	NA,0.904716	0.000289683	0.000374366
2	chr2:207676707:A:G	207676707	NA,G	NA,A	NA,1	NA,inf	NA,inf	NA,0.903765	0.000289517	0.000381564
2	chr2:208048354:C:G	208048354	NA,G	NA,C	NA,1	NA,-inf	NA,inf	NA,0.899964	0.000289427	0.000378281
2	chr2:207227113:G:A	207227113	NA,A	NA,G	NA,1	NA,-inf	NA,inf	NA,0.896093	0.000289145	0.000380084
2	chr2:208053861:A:T	208053861	NA,T	NA,A	NA,1	NA,-inf	NA,inf	NA,0.898946	0.000288856	0.000377571
2	chr2:207479791:C:T	207479791	T,T	C,C	1,1	-inf,inf	inf,inf	3.31489,0.298819	0.000288483	0.00194115
2	chr2:207934869:C:T	207934869	NA,T	NA,C	NA,1	NA,-inf	NA,inf	NA,0.868255	0.000288284	0.000373645
2	chr2:207306521:G:A	207306521	NA,A	NA,G	NA,1	NA,inf	NA,inf	NA,0.902866	0.000287479	0.000378985
2	chr2:207399901:CA:C	207399901	C,C	CA,CA	1,1	inf,inf	inf,inf	0.725262,1.53155	0.000287254	0.000422572
2	chr2:207161496:A:C	207161496	C,NA	A,NA	1,NA	-inf,NA	inf,NA	1.07396,NA	0.000287236	0.000363488
2	chr2:207308207:C:T	207308207	NA,T	NA,C	NA,1	NA,-inf	NA,inf	NA,0.840207	0.000287142	0.000370589
2	chr2:207963451:C:A	207963451	NA,A	NA,C	NA,1	NA,-inf	NA,inf	NA,0.873637	0.000286877	0.000372118
2	chr2:207943772:G:A	207943772	NA,A	NA,G	NA,1	NA,inf	NA,inf	NA,0.88378	0.000286637	0.000374596
2	chr2:207480192:T:C	207480192	C,C	T,T	1,1	-inf,inf	inf,inf	3.32141,0.287545	0.000286077	0.00193931
2	chr2:207168625:G:T	207168625	T,T	G,G	1,1	-inf,inf	inf,inf	2.00534,0.0283707	0.00028599	0.000355536
2	chr2:207652974:G:A	207652974	NA,A	NA,G	NA,1	NA,inf	NA,inf	NA,0.893315	0.000285636	0.000375229
2	chr2:207265585:T:G	207265585	NA,G	NA,T	NA,1	NA,-inf	NA,inf	NA,0.847803	0.000285482	0.000369061
2	chr2:207833676:C:T	207833676	NA,T	NA,C	NA,1	NA,inf	NA,inf	NA,0.900923	0.000284799	0.000375174
2	chr2:207653073:T:C	207653073	NA,C	NA,T	NA,1	NA,inf	NA,inf	NA,0.891058	0.000284608	0.000373871
2	chr2:207929333:C:T	207929333	NA,T	NA,C	NA,1	NA,inf	NA,inf	NA,0.878009	0.000283886	0.000371019
2	chr2:207477991:C:T	207477991	T,T	C,C	1,1	-inf,inf	inf,inf	3.31432,0.287157	0.000283408	0.00191361
2	chr2:207955797:A:T	207955797	NA,T	NA,A	NA,1	NA,-inf	NA,inf	NA,0.854944	0.000281817	0.000365303
2	chr2:207479385:G:A	207479385	A,A	G,G	1,1	-inf,inf	inf,inf	3.28376,0.307351	0.000280768	0.00184985
2	chr2:207820391:G:A	207820391	NA,A	NA,G	NA,1	NA,inf	NA,inf	NA,0.876028	0.000280408	0.000368663
2	chr2:207528437:G:C	207528437	NA,C	NA,G	NA,1	NA,inf	NA,inf	NA,0.863194	0.000279761	0.000363797
2	chr2:207695503:G:A	207695503	NA,A	NA,G	NA,1	NA,inf	NA,inf	NA,0.882915	0.000279642	0.000368412
2	chr2:207476946:C:T	207476946	NA,T	NA,C	NA,1	NA,inf	NA,inf	NA,0.921969	0.00027964	0.000371671
2	chr2:208044837:G:T	208044837	T,T	G,G	1,1	inf,-inf	inf,inf	0.181389,1.66841	0.000278792	0.000351607
2	chr2:207212212:G:A	207212212	A,A	G,G	1,1	inf,-inf	inf,inf	1.75204,0.415706	0.000278452	0.000344404
2	chr2:207307032:C:T	207307032	NA,T	NA,C	NA,1	NA,-inf	NA,inf	NA,0.82076	0.000278106	0.000358983
2	chr2:207392637:T:C	207392637	NA,C	NA,T	NA,1	NA,-inf	NA,inf	NA,0.887675	0.000278105	0.000360565
2	chr2:208041013:A:G	208041013	NA,G	NA,A	NA,1	NA,-inf	NA,inf	NA,0.83759	0.000278055	0.00035936
2	chr2:207654165:T:C	207654165	NA,C	NA,T	NA,1	NA,-inf	NA,inf	NA,0.834055	0.000277887	0.000357988
2	chr2:207915726:T:G	207915726	NA,G	NA,T	NA,1	NA,-inf	NA,inf	NA,0.850173	0.000277673	0.00036052
2	chr2:207318933:C:T	207318933	NA,T	NA,C	NA,1	NA,-inf	NA,inf	NA,0.837447	0.000277412	0.000359717
2	chr2:207481099:T:C	207481099	C,C	T,T	1,1	-inf,inf	inf,inf	3.29219,0.29117	0.000277198	0.00184482
2	chr2:207252218:A:G	207252218	G,G	A,A	1,1	-inf,-inf	inf,inf	1.74596,0.438823	0.000276839	0.000372564
2	chr2:207470123:C:T	207470123	NA,T	NA,C	NA,1	NA,inf	NA,inf	NA,0.904215	0.000276623	0.000361663
2	chr2:207476646:TAA:T	207476646	T,T	TAA,TAA	1,1	-inf,inf	inf,inf	3.2906,0.290563	0.00027646	0.00183821
2	chr2:207250114:C:T	207250114	T,T	C,C	1,1	-inf,-inf	inf,inf	1.61119,0.615311	0.000276197	0.000373123
2	chr2:207126097:A:T	207126097	NA,T	NA,A	NA,1	NA,-inf	NA,inf	NA,0.894129	0.000275918	0.000365325
2	chr2:207710328:A:G	207710328	NA,G	NA,A	NA,1	NA,inf	NA,inf	NA,0.852522	0.000275864	0.000360997
2	chr2:207764111:C:T	207764111	NA,T	NA,C	NA,1	NA,inf	NA,inf	NA,0.870368	0.000275623	0.000360732
2	chr2:208044144:T:G	208044144	G,G	T,T	1,1	inf,-inf	inf,inf	0.157388,1.67383	0.000275546	0.000347656
2	chr2:207145386:C:T	207145386	T,NA	C,NA	1,NA	-inf,NA	inf,NA	1.04276,NA	0.000275175	0.000372279
2	chr2:207087706:T:C	207087706	NA,C	NA,T	NA,1	NA,-inf	NA,inf	NA,0.844298	0.000275085	0.000358658
2	chr2:207378952:T:C	207378952	C,C	T,T	1,1	-inf,-inf	inf,inf	0.628361,1.59211	0.000274265	0.000400239
2	chr2:207303672:T:G	207303672	NA,G	NA,T	NA,1	NA,-inf	NA,inf	NA,0.81213	0.000274225	0.000353997
2	chr2:207483070:T:C	207483070	NA,C	NA,T	NA,1	NA,inf	NA,inf	NA,0.908851	0.000273793	0.000363884
2	chr2:207477322:T:C	207477322	C,C	T,T	1,1	-inf,inf	inf,inf	3.29766,0.277632	0.000273774	0.00183595
2	chr2:207390071:A:G	207390071	G,G	A,A	1,1	-inf,-inf	inf,inf	0.505622,1.67207	0.000273283	0.000394907
2	chr2:208060235:A:G	208060235	NA,G	NA,A	NA,1	NA,-inf	NA,inf	NA,0.856416	0.000272873	0.000356082
2	chr2:207476490:G:A	207476490	A,A	G,G	1,1	-inf,inf	inf,inf	3.28145,0.288391	0.000272463	0.00180318
2	chr2:207836288:C:T	207836288	NA,T	NA,C	NA,1	NA,inf	NA,inf	NA,0.870985	0.000272116	0.000357364
2	chr2:207659476:A:G	207659476	G,G	A,A	1,1	inf,inf	inf,inf	3.11341,0.573558	0.00027211	0.0018348
2	chr2:207531345:A:G	207531345	NA,G	NA,A	NA,1	NA,inf	NA,inf	NA,0.867363	0.000272064	0.000358515
2	chr2:207196551:T:C	207196551	C,C	T,T	1,1	-inf,inf	inf,inf	1.86995,0.210079	0.000271701	0.00033561
2	chr2:207706878:C:T	207706878	T,T	C,C	1,1	inf,-inf	inf,inf	0.436549,1.6324	0.000271557	0.000358853
2	chr2:207805453:T:C	207805453	C,C	T,T	1,1	inf,-inf	inf,inf	0.00407184,1.67978	0.000271333	0.000347255
2	chr2:207777220:C:T	207777220	T,T	C,C	1,1	-inf,inf	inf,inf	1.21684,0.959259	0.000270949	0.000376313
2	chr2:207662079:A:G	207662079	G,G	A,A	1,1	-inf,-inf	inf,inf	3.47948,0.648024	0.000270777	0.00450071
2	chr2:207317182:A:G	207317182	NA,G	NA,A	NA,1	NA,-inf	NA,inf	NA,0.828383	0.000270619	0.000351544
2	chr2:207317185:T:C	207317185	NA,C	NA,T	NA,1	NA,-inf	NA,inf	NA,0.827898	0.000270406	0.000351268
2	chr2:207166591:G:T	207166591	T,T	G,G	1,1	-inf,-inf	inf,inf	1.9194,0.229658	0.000270123	0.00034577
2	chr2:207487571:G:A	207487571	NA,A	NA,G	NA,1	NA,inf	NA,inf	NA,0.898394	0.000269524	0.000358042
2	chr2:207964234:A:G	207964234	G,NA	A,NA	1,NA	-inf,NA	inf,NA	1.00783,NA	0.000269177	0.000351614
2	chr2:207730955:A:T	207730955	NA,T	NA,A	NA,1	NA,inf	NA,inf	NA,0.836467	0.000268878	0.000351837
2	chr2:207251153:C:T	207251153	T,T	C,C	1,1	inf,-inf	inf,inf	1.4529,0.620564	0.000268732	0.000304831
2	chr2:207666829:A:G	207666829	G,G	A,A	1,1	-inf,-inf	inf,inf	3.48894,0.634082	0.00026819	0.00448916
2	chr2:207956036:G:A	207956036	NA,A	NA,G	NA,1	NA,-inf	NA,inf	NA,0.824184	0.0002681	0.000347588
2	chr2:207694960:G:C	207694960	C,C	G,G	1,1	-inf,inf	inf,inf	0.505893,1.531	0.000267941	0.000355228
2	chr2:207212187:A:G	207212187	G,G	A,A	1,1	inf,-inf	inf,inf	1.74214,0.398477	0.000267811	0.000331313
2	chr2:207250279:G:A	207250279	A,A	G,G	1,1	-inf,-inf	inf,inf	1.78175,0.350091	0.000267754	0.000359025
2	chr2:207477560:T:C	207477560	C,C	T,T	1,1	-inf,inf	inf,inf	3.26684,0.288062	0.000267614	0.0017549
2	chr2:207766487:A:T	207766487	T,T	A,A	1,1	inf,inf	inf,inf	0.048475,1.55075	0.000267109	0.000328385
2	chr2:207778672:G:C	207778672	NA,C	NA,G	NA,1	NA,inf	NA,inf	NA,0.822377	0.000266966	0.000347383
2	chr2:207479535:A:G	207479535	G,G	A,A	1,1	-inf,inf	inf,inf	3.28067,0.273869	0.00026641	0.00177137
2	chr2:207826452:C:T	207826452	NA,T	NA,C	NA,1	NA,-inf	NA,inf	NA,0.828541	0.000266354	0.000347405
2	chr2:207911507:C:T	207911507	NA,T	NA,C	NA,1	NA,inf	NA,inf	NA,0.838761	0.00026633	0.000348016
2	chr2:207912837:C:T	207912837	NA,T	NA,C	NA,1	NA,inf	NA,inf	NA,0.838761	0.00026633	0.000348016
2	chr2:207908312:G:C	207908312	NA,C	NA,G	NA,1	NA,inf	NA,inf	NA,0.838761	0.00026633	0.000348016
2	chr2:207906195:CTG:C	207906195	NA,C	NA,CTG	NA,1	NA,inf	NA,inf	NA,0.838761	0.00026633	0.000348016
2	chr2:207490090:A:G	207490090	NA,G	NA,A	NA,1	NA,inf	NA,inf	NA,0.879736	0.000266036	0.000347766
2	chr2:208044692:A:G	208044692	G,G	A,A	1,1	inf,-inf	inf,inf	0.18021,1.64212	0.000265427	0.000334846
2	chr2:207911113:T:A	207911113	NA,A	NA,T	NA,1	NA,inf	NA,inf	NA,0.835821	0.000265126	0.000346431
2	chr2:207513069:T:C	207513069	NA,C	NA,T	NA,1	NA,inf	NA,inf	NA,0.874106	0.000264815	0.000350865
2	chr2:207592249:T:C	207592249	NA,C	NA,T	NA,1	NA,inf	NA,inf	NA,0.85468	0.000264763	0.000349469
2	chr2:207685773:G:A	207685773	NA,A	NA,G	NA,1	NA,inf	NA,inf	NA,0.846857	0.000264719	0.000349103
2	chr2:207906627:A:G	207906627	NA,G	NA,A	NA,1	NA,inf	NA,inf	NA,0.833723	0.000264193	0.000345226
2	chr2:207631710:T:G	207631710	NA,G	NA,T	NA,1	NA,-inf	NA,inf	NA,0.8993	0.000263911	0.000351474
2	chr2:207695352:A:C	207695352	C,NA	A,NA	1,NA	-inf,NA	inf,NA	0.888856,NA	0.000263432	0.000336102
2	chr2:208019218:A:G	208019218	NA,G	NA,A	NA,1	NA,-inf	NA,inf	NA,0.8252	0.000263181	0.000344273
2	chr2:207556067:T:A	207556067	NA,A	NA,T	NA,1	NA,-inf	NA,inf	NA,0.842668	0.000262264	0.000339835
2	chr2:208045166:T:A	208045166	A,A	T,T	1,1	inf,-inf	inf,inf	0.201327,1.62468	0.000262248	0.000330826
2	chr2:207609314:T:C	207609314	NA,C	NA,T	NA,1	NA,-inf	NA,inf	NA,0.779832	0.000262209	0.000337033
2	chr2:207564627:T:C	207564627	C,C	T,T	1,1	-inf,-inf	inf,inf	3.29125,1.22536	0.000261932	0.00718264
2	chr2:207298611:A:G	207298611	NA,G	NA,A	NA,1	NA,-inf	NA,inf	NA,0.805936	0.000261171	0.000339249
2	chr2:207348693:G:A	207348693	NA,A	NA,G	NA,1	NA,inf	NA,inf	NA,0.866273	0.00026089	0.000340786
2	chr2:207316499:C:G	207316499	NA,G	NA,C	NA,1	NA,-inf	NA,inf	NA,0.805084	0.000260827	0.000338795
2	chr2:207906342:TATGTA:T	207906342	NA,T	NA,TATGTA	NA,1	NA,inf	NA,inf	NA,0.825478	0.00026076	0.000340727
2	chr2:207307519:C:T	207307519	NA,T	NA,C	NA,1	NA,-inf	NA,inf	NA,0.804917	0.000260741	0.000338693
2	chr2:208044608:A:G	208044608	G,G	A,A	1,1	inf,-inf	inf,inf	0.166304,1.63881	0.000260507	0.000328726
2	chr2:207704806:A:G	207704806	NA,G	NA,A	NA,1	NA,inf	NA,inf	NA,0.826426	0.000259949	0.000344558
2	chr2:207367806:C:T	207367806	NA,T	NA,C	NA,1	NA,inf	NA,inf	NA,0.863994	0.000259785	0.000339542
2	chr2:207090753:G:A	207090753	A,A	G,G	1,1	-inf,-inf	inf,inf	1.32997,0.765617	0.000258565	0.000366261
2	chr2:207335290:T:G	207335290	G,G	T,T	1,1	-inf,-inf	inf,inf	0.179655,1.82427	0.000258459	0.000363078
2	chr2:208046978:G:A	208046978	NA,A	NA,G	NA,1	NA,-inf	NA,inf	NA,0.799841	0.000258182	0.000334775
2	chr2:207667284:C:T	207667284	T,T	C,C	1,1	-inf,-inf	inf,inf	3.25342,0.834156	0.000258095	0.00385507
2	chr2:207464006:C:T	207464006	NA,T	NA,C	NA,1	NA,inf	NA,inf	NA,0.861246	0.00025761	0.000337635
2	chr2:207132973:G:A	207132973	A,A	G,G	1,1	inf,-inf	inf,inf	1.51735,0.283588	0.000257462	0.000326448
2	chr2:207607568:A:G	207607568	NA,G	NA,A	NA,1	NA,inf	NA,inf	NA,0.832972	0.000257374	0.00033806
2	chr2:207578785:C:CAAGTG	207578785	NA,CAAGTG	NA,C	NA,1	NA,inf	NA,inf	NA,0.836235	0.000257176	0.000339408
2	chr2:207475082:C:T	207475082	NA,T	NA,C	NA,1	NA,inf	NA,inf	NA,0.865897	0.000256677	0.000340786
2	chr2:207718704:G:A	207718704	NA,A	NA,G	NA,1	NA,inf	NA,inf	NA,0.818574	0.00025667	0.0003402
2	chr2:207658026:C:G	207658026	G,G	C,C	1,1	inf,inf	inf,inf	3.15219,0.529324	0.000256614	0.00186517
2	chr2:207327983:G:A	207327983	A,NA	G,NA	1,NA	inf,NA	inf,NA	0.69074,NA	0.000256377	0.000303444
2	chr2:207169429:C:CA	207169429	CA,NA	C,NA	1,NA	inf,NA	inf,NA	0.955823,NA	0.000255801	0.000327456
2	chr2:207335288:C:CAG	207335288	CAG,CAG	C,C	1,1	-inf,-inf	inf,inf	0.176317,1.81738	0.000255072	0.000358097
2	chr2:207190999:T:C	207190999	C,C	T,T	1,1	-inf,inf	inf,inf	1.81639,0.23844	0.000254461	0.000314489
2	chr2:207821871:G:A	207821871	NA,A	NA,G	NA,1	NA,inf	NA,inf	NA,0.813518	0.000253966	0.000333744
2	chr2:207663590:A:G	207663590	G,G	A,A	1,1	-inf,-inf	inf,inf	3.43782,0.640195	0.000253676	0.00409943
2	chr2:207805383:T:C	207805383	C,C	T,T	1,1	inf,-inf	inf,inf	0.0315694,1.64094	0.000253623	0.00032465
2	chr2:207301256:C:G	207301256	NA,G	NA,C	NA,1	NA,-inf	NA,inf	NA,0.791528	0.000253561	0.000327317
2	chr2:207243774:C:T	207243774	T,T	C,C	1,1	-inf,-inf	inf,inf	1.74088,0.364991	0.000253515	0.000339997
2	chr2:207157103:T:C	207157103	NA,C	NA,T	NA,1	NA,inf	NA,inf	NA,0.816731	0.000253501	0.000333325
2	chr2:207443892:G:A	207443892	NA,A	NA,G	NA,1	NA,inf	NA,inf	NA,0.847188	0.000252654	0.000330389
2	chr2:207940436:A:G	207940436	NA,G	NA,A	NA,1	NA,-inf	NA,inf	NA,0.793168	0.000252504	0.000327267
2	chr2:207901292:G:T	207901292	NA,T	NA,G	NA,1	NA,inf	NA,inf	NA,0.802867	0.000251604	0.000328762
2	chr2:207903299:G:A	207903299	NA,A	NA,G	NA,1	NA,inf	NA,inf	NA,0.802867	0.000251604	0.000328762
2	chr2:207896624:C:T	207896624	NA,T	NA,C	NA,1	NA,inf	NA,inf	NA,0.802867	0.000251604	0.000328762
2	chr2:207393907:C:T	207393907	T,NA	C,NA	1,NA	inf,NA	inf,NA	0.981432,NA	0.000251381	0.000326606
2	chr2:208043176:C:T	208043176	T,T	C,C	1,1	inf,-inf	inf,inf	0.149603,1.62562	0.000251256	0.000317036
2	chr2:207815184:G:A	207815184	NA,A	NA,G	NA,1	NA,-inf	NA,inf	NA,0.788947	0.000250808	0.000326959
2	chr2:207743720:G:T	207743720	NA,T	NA,G	NA,1	NA,inf	NA,inf	NA,0.800669	0.00024951	0.000330637
2	chr2:207596410:G:T	207596410	NA,T	NA,G	NA,1	NA,inf	NA,inf	NA,0.812084	0.000249103	0.000327161
2	chr2:207737865:C:T	207737865	NA,T	NA,C	NA,1	NA,inf	NA,inf	NA,0.798236	0.000248557	0.000329365
2	chr2:207615913:T:G	207615913	NA,G	NA,T	NA,1	NA,inf	NA,inf	NA,0.810686	0.000248471	0.000326352
2	chr2:207778638:T:A	207778638	NA,A	NA,T	NA,1	NA,inf	NA,inf	NA,0.777497	0.000248434	0.000323326
2	chr2:207830677:GAAGAAGGACACTTCTTCT:G	207830677	G,G	GAAGAAGGACACTTCTTCT,GAAGAAGGACACTTCTTCT	1,1	-inf,inf	inf,inf	0.24021,1.63483	0.000247725	0.000329081
2	chr2:207787242:G:GA	207787242	GA,GA	G,G	1,1	inf,-inf	inf,inf	0.307443,1.52855	0.000246954	0.000318034
2	chr2:207958336:ACT:A	207958336	NA,A	NA,ACT	NA,1	NA,inf	NA,inf	NA,0.813705	0.00024483	0.000321352
2	chr2:207200739:A:C	207200739	C,NA	A,NA	1,NA	inf,NA	inf,NA	0.929123,NA	0.000244789	0.00031305
2	chr2:207816145:C:T	207816145	NA,T	NA,C	NA,1	NA,-inf	NA,inf	NA,0.772355	0.000244265	0.000318447
2	chr2:207900391:T:C	207900391	NA,C	NA,T	NA,1	NA,inf	NA,inf	NA,0.790864	0.000243607	0.000318713
2	chr2:207155298:AG:A	207155298	A,NA	AG,NA	1,NA	inf,NA	inf,NA	0.854199,NA	0.000243433	0.00030334
2	chr2:207113494:T:C	207113494	C,C	T,T	1,1	-inf,-inf	inf,inf	1.62595,0.431844	0.000243011	0.00034891
2	chr2:207959973:T:C	207959973	NA,C	NA,T	NA,1	NA,-inf	NA,inf	NA,0.769812	0.000243006	0.000315062
2	chr2:207503964:T:C	207503964	NA,C	NA,T	NA,1	NA,-inf	NA,inf	NA,0.799767	0.000243001	0.000315173
2	chr2:207385798:T:G	207385798	G,G	T,T	1,1	inf,inf	inf,inf	2.51786,0.248881	0.000242559	0.000552449
2	chr2:207747358:A:G	207747358	NA,G	NA,A	NA,1	NA,inf	NA,inf	NA,0.780361	0.00024253	0.000320815
2	chr2:208012048:T:C	208012048	NA,C	NA,T	NA,1	NA,-inf	NA,inf	NA,0.773161	0.000242259	0.000316925
2	chr2:207314637:T:G	207314637	NA,G	NA,T	NA,1	NA,-inf	NA,inf	NA,0.752536	0.000242142	0.000312508
2	chr2:208051956:C:T	208051956	NA,T	NA,C	NA,1	NA,inf	NA,inf	NA,0.789351	0.000242084	0.000316366
2	chr2:207095291:G:A	207095291	NA,A	NA,G	NA,1	NA,-inf	NA,inf	NA,0.757989	0.000241825	0.000314121
2	chr2:207236340:A:G	207236340	NA,G	NA,A	NA,1	NA,-inf	NA,inf	NA,0.775692	0.000241744	0.000316029
2	chr2:207882724:A:C	207882724	NA,C	NA,A	NA,1	NA,inf	NA,inf	NA,0.775511	0.000241579	0.000315564
2	chr2:207193131:T:C	207193131	NA,C	NA,T	NA,1	NA,-inf	NA,inf	NA,0.766698	0.000241504	0.000314807
2	chr2:207588353:T:G	207588353	NA,G	NA,T	NA,1	NA,inf	NA,inf	NA,0.792235	0.000241485	0.000317131
2	chr2:207957846:A:G	207957846	NA,G	NA,A	NA,1	NA,-inf	NA,inf	NA,0.765595	0.000241405	0.000313013
2	chr2:207638834:A:G	207638834	G,G	A,A	1,1	-inf,-inf	inf,inf	3.51543,1.00559	0.000241246	0.0076787
2	chr2:207957044:G:A	207957044	NA,A	NA,G	NA,1	NA,-inf	NA,inf	NA,0.764534	0.000241004	0.000312494
2	chr2:207079011:T:C	207079011	NA,C	NA,T	NA,1	NA,-inf	NA,inf	NA,0.764372	0.000240902	0.000313441
2	chr2:207958735:T:C	207958735	NA,C	NA,T	NA,1	NA,-inf	NA,inf	NA,0.763919	0.000240773	0.000312193
2	chr2:207666535:G:T	207666535	NA,T	NA,G	NA,1	NA,inf	NA,inf	NA,0.775188	0.000240677	0.000314696
2	chr2:207832620:C:T	207832620	T,NA	C,NA	1,NA	inf,NA	inf,NA	0.90667,NA	0.000240584	0.000310299
2	chr2:207199795:C:T	207199795	NA,T	NA,C	NA,1	NA,inf	NA,inf	NA,0.781521	0.000240323	0.000315508
2	chr2:207252166:A:G	207252166	NA,G	NA,A	NA,1	NA,inf	NA,inf	NA,0.778167	0.000239635	0.00031436
2	chr2:207898752:G:A	207898752	NA,A	NA,G	NA,1	NA,-inf	NA,inf	NA,0.765466	0.000239503	0.000312621
2	chr2:207559738:G:A	207559738	NA,A	NA,G	NA,1	NA,inf	NA,inf	NA,0.78394	0.000239011	0.000313883
2	chr2:207825741:G:A	207825741	NA,A	NA,G	NA,1	NA,-inf	NA,inf	NA,0.756843	0.000238372	0.000310786
2	chr2:207176675:A:G	207176675	G,G	A,A	1,1	inf,inf	inf,inf	1.91228,0.0847458	0.000238278	0.000303739
2	chr2:207154562:T:C	207154562	C,NA	T,NA	1,NA	inf,NA	inf,NA	0.840513,NA	0.000238164	0.000296763
2	chr2:207942766:G:A	207942766	NA,A	NA,G	NA,1	NA,inf	NA,inf	NA,0.767578	0.000238122	0.000311239
2	chr2:207880563:A:G	207880563	NA,G	NA,A	NA,1	NA,inf	NA,inf	NA,0.764565	0.000237541	0.000310271
2	chr2:207878722:T:C	207878722	NA,C	NA,T	NA,1	NA,inf	NA,inf	NA,0.761336	0.000236306	0.000308666
2	chr2:208044008:C:T	208044008	NA,T	NA,C	NA,1	NA,-inf	NA,inf	NA,0.775203	0.000236125	0.000309049
2	chr2:207825973:G:A	207825973	NA,A	NA,G	NA,1	NA,inf	NA,inf	NA,0.766228	0.000236029	0.000310041
2	chr2:207458657:A:C	207458657	C,NA	A,NA	1,NA	inf,NA	inf,NA	1.18773,NA	0.000234864	0.000337208
2	chr2:207319078:C:T	207319078	NA,T	NA,C	NA,1	NA,-inf	NA,inf	NA,0.720842	0.000234675	0.000303713
2	chr2:207946258:A:G	207946258	NA,G	NA,A	NA,1	NA,inf	NA,inf	NA,0.751689	0.000234267	0.000305529
2	chr2:207725269:G:A	207725269	NA,A	NA,G	NA,1	NA,-inf	NA,inf	NA,0.724628	0.0002341	0.000301466
2	chr2:207295421:A:G	207295421	NA,G	NA,A	NA,1	NA,-inf	NA,inf	NA,0.747609	0.000234011	0.000302228
2	chr2:207194408:G:A	207194408	A,NA	G,NA	1,NA	inf,NA	inf,NA	0.902849,NA	0.000232842	0.000298617
2	chr2:207129430:G:C	207129430	C,C	G,G	1,1	inf,-inf	inf,inf	1.50921,0.122704	0.000232374	0.000291057
2	chr2:207197990:G:A	207197990	NA,A	NA,G	NA,1	NA,inf	NA,inf	NA,0.769214	0.000232322	0.00030575
2	chr2:207568254:G:A	207568254	NA,A	NA,G	NA,1	NA,inf	NA,inf	NA,0.770249	0.000232149	0.000306203
2	chr2:207460116:A:C	207460116	NA,C	NA,A	NA,1	NA,inf	NA,inf	NA,0.771404	0.000232065	0.000305304
2	chr2:207642007:A:G	207642007	G,G	A,A	1,1	inf,-inf	inf,inf	3.40563,0.0291079	0.000231442	0.00165676
2	chr2:207834063:C:T	207834063	NA,T	NA,C	NA,1	NA,inf	NA,inf	NA,0.753995	0.0002312	0.000303468
2	chr2:207954374:A:C	207954374	NA,C	NA,A	NA,1	NA,-inf	NA,inf	NA,0.736492	0.000230691	0.000299181
2	chr2:207822784:G:C	207822784	NA,C	NA,G	NA,1	NA,inf	NA,inf	NA,0.751545	0.000230608	0.000302918
2	chr2:208051316:A:C	208051316	NA,C	NA,A	NA,1	NA,-inf	NA,inf	NA,0.730246	0.000228525	0.000296617
2	chr2:207579304:C:A	207579304	A,A	C,C	1,1	-inf,inf	inf,inf	3.23723,0.328662	0.000227051	0.00160945
2	chr2:207983121:G:A	207983121	NA,A	NA,G	NA,1	NA,inf	NA,inf	NA,0.730652	0.000226309	0.000295556
2	chr2:207460922:C:T	207460922	T,T	C,C	1,1	inf,inf	inf,inf	1.14104,1.20012	0.000226261	0.000377295
2	chr2:207294234:A:G	207294234	NA,G	NA,A	NA,1	NA,-inf	NA,inf	NA,0.720939	0.000225928	0.000291813
2	chr2:207678195:CT:C	207678195	NA,C	NA,CT	NA,1	NA,-inf	NA,inf	NA,0.690894	0.000225652	0.000290405
2	chr2:207931394:C:T	207931394	NA,T	NA,C	NA,1	NA,inf	NA,inf	NA,0.738915	0.000225351	0.000292705
2	chr2:207634576:G:A	207634576	A,A	G,G	1,1	-inf,-inf	inf,inf	3.33072,0.89526	0.00022532	0.00433594
2	chr2:207653439:G:A	207653439	NA,A	NA,G	NA,1	NA,-inf	NA,inf	NA,0.685839	0.000225063	0.000290031
2	chr2:207321391:T:G	207321391	NA,G	NA,T	NA,1	NA,-inf	NA,inf	NA,0.708196	0.000224836	0.000291891
2	chr2:207871184:C:T	207871184	NA,T	NA,C	NA,1	NA,inf	NA,inf	NA,0.728611	0.000224615	0.0002934
2	chr2:207953560:G:A	207953560	NA,A	NA,G	NA,1	NA,-inf	NA,inf	NA,0.718762	0.000224443	0.000291106
2	chr2:207310969:T:C	207310969	NA,C	NA,T	NA,1	NA,inf	NA,inf	NA,0.762919	0.000223751	0.00029498
2	chr2:207278674:A:G	207278674	NA,G	NA,A	NA,1	NA,-inf	NA,inf	NA,0.708691	0.000223577	0.000290701
2	chr2:207998467:T:A	207998467	NA,A	NA,T	NA,1	NA,inf	NA,inf	NA,0.722573	0.000223544	0.00029192
2	chr2:207681999:G:A	207681999	NA,A	NA,G	NA,1	NA,-inf	NA,inf	NA,0.68567	0.000223543	0.000287793
2	chr2:207953169:T:C	207953169	NA,C	NA,T	NA,1	NA,-inf	NA,inf	NA,0.715128	0.000223178	0.000289471
2	chr2:207672890:A:ACTT	207672890	ACTT,NA	A,NA	1,NA	inf,NA	inf,NA	1.13145,NA	0.000222137	0.000319731
2	chr2:207277226:G:A	207277226	NA,A	NA,G	NA,1	NA,-inf	NA,inf	NA,0.703915	0.000221923	0.000288557
2	chr2:207926054:T:C	207926054	NA,C	NA,T	NA,1	NA,-inf	NA,inf	NA,0.713398	0.000221833	0.000288343
2	chr2:207885521:G:T	207885521	NA,T	NA,G	NA,1	NA,inf	NA,inf	NA,0.729736	0.000221671	0.000289933
2	chr2:207905070:A:G	207905070	NA,G	NA,A	NA,1	NA,inf	NA,inf	NA,0.729218	0.000221582	0.000289843
2	chr2:207231031:C:G	207231031	NA,G	NA,C	NA,1	NA,-inf	NA,inf	NA,0.707477	0.000221449	0.000287952
2	chr2:207132441:A:G	207132441	G,NA	A,NA	1,NA	inf,NA	inf,NA	1.01902,NA	0.000221437	0.000300716
2	chr2:207993933:C:T	207993933	NA,T	NA,C	NA,1	NA,-inf	NA,inf	NA,0.710993	0.000221394	0.000288116
2	chr2:207683589:A:G	207683589	NA,G	NA,A	NA,1	NA,-inf	NA,inf	NA,0.678239	0.000220979	0.000284509
2	chr2:207250454:G:A	207250454	A,A	G,G	1,1	inf,-inf	inf,inf	1.363,0.596671	0.000220897	0.000251964
2	chr2:207195505:T:C	207195505	NA,C	NA,T	NA,1	NA,-inf	NA,inf	NA,0.709468	0.000220774	0.000287845
2	chr2:207282322:G:A	207282322	NA,A	NA,G	NA,1	NA,-inf	NA,inf	NA,0.674884	0.000220741	0.000285174
2	chr2:207918611:G:A	207918611	NA,A	NA,G	NA,1	NA,inf	NA,inf	NA,0.71823	0.000220372	0.000287725
2	chr2:207501095:A:G	207501095	G,G	A,A	1,1	inf,inf	inf,inf	2.74918,0.759899	0.000220082	0.00152566
2	chr2:207696868:T:C	207696868	NA,C	NA,T	NA,1	NA,-inf	NA,inf	NA,0.738596	0.000220047	0.000286366
2	chr2:207091384:T:C	207091384	C,C	T,T	1,1	-inf,-inf	inf,inf	1.43736,0.53163	0.000219849	0.000313091
2	chr2:207201842:G:T	207201842	NA,T	NA,G	NA,1	NA,inf	NA,inf	NA,0.731562	0.000219638	0.000288888
2	chr2:207132168:A:T	207132168	T,T	A,A	1,1	inf,-inf	inf,inf	0.975313,0.988446	0.000219538	0.000308695
2	chr2:207157091:G:A	207157091	NA,A	NA,G	NA,1	NA,-inf	NA,inf	NA,0.694562	0.000219331	0.000285008
2	chr2:207901324:T:C	207901324	NA,C	NA,T	NA,1	NA,inf	NA,inf	NA,0.722334	0.000219239	0.000286787
2	chr2:208053500:A:T	208053500	NA,T	NA,A	NA,1	NA,inf	NA,inf	NA,0.724891	0.000218907	0.000286233
2	chr2:208046371:C:T	208046371	NA,T	NA,C	NA,1	NA,-inf	NA,inf	NA,0.715818	0.000218817	0.000286044
2	chr2:207925116:T:G	207925116	NA,G	NA,T	NA,1	NA,-inf	NA,inf	NA,0.700586	0.000218474	0.000283334
2	chr2:207650590:C:T	207650590	T,T	C,C	1,1	inf,-inf	inf,inf	3.20381,0.223086	0.000217995	0.00142864
2	chr2:207869960:T:C	207869960	NA,C	NA,T	NA,1	NA,inf	NA,inf	NA,0.711422	0.000217941	0.000283483
2	chr2:207665381:T:C	207665381	NA,C	NA,T	NA,1	NA,-inf	NA,inf	NA,0.778751	0.00021755	0.000290406
2	chr2:207901812:G:A	207901812	NA,A	NA,G	NA,1	NA,inf	NA,inf	NA,0.710643	0.000217231	0.00028405
2	chr2:207824691:T:C	207824691	NA,C	NA,T	NA,1	NA,-inf	NA,inf	NA,0.735312	0.000217225	0.000286164
2	chr2:207127124:C:T	207127124	T,T	C,C	1,1	inf,inf	inf,inf	1.30359,0.452337	0.000217152	0.000273418
2	chr2:207865340:A:G	207865340	NA,G	NA,A	NA,1	NA,-inf	NA,inf	NA,0.703107	0.000217128	0.000283222
2	chr2:207099273:G:C	207099273	NA,C	NA,G	NA,1	NA,inf	NA,inf	NA,0.709512	0.000217069	0.000284982
2	chr2:207173606:C:T	207173606	NA,T	NA,C	NA,1	NA,-inf	NA,inf	NA,0.692844	0.000216929	0.000283487
2	chr2:207238090:G:C	207238090	NA,C	NA,G	NA,1	NA,-inf	NA,inf	NA,0.74448	0.00021652	0.000286555
2	chr2:207509099:T:C	207509099	NA,C	NA,T	NA,1	NA,inf	NA,inf	NA,0.717287	0.000215885	0.000283375
2	chr2:207467719:G:T	207467719	T,T	G,G	1,1	-inf,-inf	inf,inf	3.48641,0.615055	0.000215846	0.00403364
2	chr2:207653993:C:T	207653993	NA,T	NA,C	NA,1	NA,-inf	NA,inf	NA,0.658815	0.000215672	0.000278035
2	chr2:207368820:C:T	207368820	T,T	C,C	1,1	inf,-inf	inf,inf	0.125803,1.53125	0.000215013	0.000267421
2	chr2:207755923:A:G	207755923	NA,G	NA,A	NA,1	NA,inf	NA,inf	NA,0.702318	0.000214746	0.000280491
2	chr2:207272927:T:C	207272927	NA,C	NA,T	NA,1	NA,-inf	NA,inf	NA,0.683961	0.000214552	0.000279938
2	chr2:207868135:C:T	207868135	NA,T	NA,C	NA,1	NA,inf	NA,inf	NA,0.698361	0.000214169	0.000279854
2	chr2:207510562:T:A	207510562	NA,A	NA,T	NA,1	NA,inf	NA,inf	NA,0.707327	0.000214057	0.000281164
2	chr2:207409983:A:G	207409983	NA,G	NA,A	NA,1	NA,inf	NA,inf	NA,0.737584	0.000213655	0.000279733
2	chr2:207804269:G:A	207804269	NA,A	NA,G	NA,1	NA,inf	NA,inf	NA,0.711261	0.00021365	0.000281278
2	chr2:207655558:G:T	207655558	T,T	G,G	1,1	inf,inf	inf,inf	3.19799,0.292783	0.000213562	0.00151816
2	chr2:207213511:C:T	207213511	T,T	C,C	1,1	inf,-inf	inf,inf	0.363003,1.39986	0.000213475	0.000272983
2	chr2:207394780:G:A	207394780	NA,A	NA,G	NA,1	NA,-inf	NA,inf	NA,0.688158	0.000213323	0.000278547
2	chr2:207480164:T:C	207480164	C,C	T,T	1,1	-inf,inf	inf,inf	3.23881,0.137469	0.000213098	0.0014435
2	chr2:207521098:G:A	207521098	NA,A	NA,G	NA,1	NA,inf	NA,inf	NA,0.707475	0.00021285	0.000279311
2	chr2:207956235:G:A	207956235	NA,A	NA,G	NA,1	NA,-inf	NA,inf	NA,0.682787	0.000212341	0.000275488
2	chr2:207416643:T:C	207416643	NA,C	NA,T	NA,1	NA,-inf	NA,inf	NA,0.674705	0.000212212	0.000275914
2	chr2:207682521:A:G	207682521	NA,G	NA,A	NA,1	NA,-inf	NA,inf	NA,0.65234	0.000212134	0.000273252
2	chr2:207499121:T:C	207499121	NA,C	NA,T	NA,1	NA,-inf	NA,inf	NA,0.709722	0.000211529	0.000274568
2	chr2:207893685:GAA:G	207893685	NA,G	NA,GAA	NA,1	NA,inf	NA,inf	NA,0.689932	0.000211421	0.00027629
2	chr2:208039143:C:G	208039143	NA,G	NA,C	NA,1	NA,-inf	NA,inf	NA,0.68363	0.000210967	0.000275937
2	chr2:208032103:T:C	208032103	NA,C	NA,T	NA,1	NA,inf	NA,inf	NA,0.684549	0.000210703	0.000275218
2	chr2:207672215:T:C	207672215	C,C	T,T	1,1	inf,-inf	inf,inf	3.15157,0.0736499	0.000210486	0.0013144
2	chr2:207792225:C:T	207792225	NA,T	NA,C	NA,1	NA,-inf	NA,inf	NA,0.723034	0.000210384	0.000277956
2	chr2:207330294:A:T	207330294	NA,T	NA,A	NA,1	NA,-inf	NA,inf	NA,0.835978	0.000210368	0.000290429
2	chr2:207502064:G:A	207502064	NA,A	NA,G	NA,1	NA,-inf	NA,inf	NA,0.70595	0.000210311	0.000273002
2	chr2:207947279:C:T	207947279	NA,T	NA,C	NA,1	NA,inf	NA,inf	NA,0.681139	0.000210083	0.000274045
2	chr2:207534962:A:G	207534962	NA,G	NA,A	NA,1	NA,inf	NA,inf	NA,0.695977	0.000209787	0.00027579
2	chr2:207486701:A:T	207486701	NA,T	NA,A	NA,1	NA,-inf	NA,inf	NA,0.703916	0.000209766	0.000272403
2	chr2:207404533:T:C	207404533	C,C	T,T	1,1	-inf,-inf	inf,inf	0.15232,1.60228	0.00020946	0.000278376
2	chr2:207945756:C:T	207945756	NA,T	NA,C	NA,1	NA,-inf	NA,inf	NA,0.673147	0.0002093	0.00027155
2	chr2:207948052:A:G	207948052	NA,G	NA,A	NA,1	NA,inf	NA,inf	NA,0.702027	0.000209165	0.000273623
2	chr2:207652944:C:T	207652944	NA,T	NA,C	NA,1	NA,-inf	NA,inf	NA,0.638925	0.000209107	0.000269641
2	chr2:207236897:G:T	207236897	NA,T	NA,G	NA,1	NA,inf	NA,inf	NA,0.726666	0.00020882	0.000277854
2	chr2:207474657:A:G	207474657	NA,G	NA,A	NA,1	NA,-inf	NA,inf	NA,0.70057	0.000208597	0.0002708
2	chr2:207744671:GGAA:G	207744671	NA,G	NA,GGAA	NA,1	NA,inf	NA,inf	NA,0.681232	0.000208399	0.000272013
2	chr2:207951861:G:A	207951861	NA,A	NA,G	NA,1	NA,-inf	NA,inf	NA,0.670413	0.000208389	0.000270385
2	chr2:207904836:T:C	207904836	NA,C	NA,T	NA,1	NA,inf	NA,inf	NA,0.680879	0.000207939	0.000271846
2	chr2:207561533:G:A	207561533	A,A	G,G	1,1	-inf,-inf	inf,inf	3.1642,1.10796	0.00020775	0.00446347
2	chr2:207336256:A:T	207336256	NA,T	NA,A	NA,1	NA,inf	NA,inf	NA,0.697186	0.000207744	0.000273695
2	chr2:207956862:G:C	207956862	NA,C	NA,G	NA,1	NA,-inf	NA,inf	NA,0.667744	0.0002075	0.000269245
2	chr2:207538026:T:C	207538026	C,C	T,T	1,1	-inf,-inf	inf,inf	3.44008,0.905786	0.000207017	0.00562696
2	chr2:207224263:G:A	207224263	A,A	G,G	1,1	inf,-inf	inf,inf	1.76845,0.114648	0.000206856	0.000251527
2	chr2:207553674:A:G	207553674	NA,G	NA,A	NA,1	NA,-inf	NA,inf	NA,0.657478	0.000206588	0.000269112
2	chr2:207112529:A:T	207112529	T,T	A,A	1,1	-inf,-inf	inf,inf	1.27014,0.728669	0.000206346	0.000292256
2	chr2:207952249:C:T	207952249	T,NA	C,NA	1,NA	-inf,NA	inf,NA	0.87934,NA	0.000206339	0.000275739
2	chr2:207913743:A:G	207913743	NA,G	NA,A	NA,1	NA,-inf	NA,inf	NA,0.662091	0.000206298	0.000268195
2	chr2:207818010:G:A	207818010	NA,A	NA,G	NA,1	NA,-inf	NA,inf	NA,0.656113	0.000206156	0.000268824
2	chr2:207273547:T:A	207273547	NA,A	NA,T	NA,1	NA,inf	NA,inf	NA,0.708544	0.000206029	0.000271607
2	chr2:207802929:A:G	207802929	NA,G	NA,A	NA,1	NA,-inf	NA,inf	NA,0.708901	0.000205832	0.000271974
2	chr2:207128469:C:T	207128469	NA,T	NA,C	NA,1	NA,-inf	NA,inf	NA,0.642554	0.000205797	0.000266467
2	chr2:207699641:C:T	207699641	NA,T	NA,C	NA,1	NA,inf	NA,inf	NA,0.688792	0.000205638	0.000269652
2	chr2:207170626:A:G	207170626	NA,G	NA,A	NA,1	NA,-inf	NA,inf	NA,0.647084	0.000205628	0.000266682
2	chr2:207715045:G:A	207715045	NA,A	NA,G	NA,1	NA,inf	NA,inf	NA,0.656892	0.00020559	0.000267583
2	chr2:207863011:C:T	207863011	NA,T	NA,C	NA,1	NA,-inf	NA,inf	NA,0.654986	0.000205515	0.000267616
2	chr2:207438568:G:C	207438568	NA,C	NA,G	NA,1	NA,inf	NA,inf	NA,0.691496	0.000205459	0.000270186
2	chr2:207813671:C:A	207813671	NA,A	NA,C	NA,1	NA,inf	NA,inf	NA,0.67728	0.00020456	0.000268164
2	chr2:207987665:T:C	207987665	NA,C	NA,T	NA,1	NA,inf	NA,inf	NA,0.679442	0.000204436	0.000268659
2	chr2:207249521:C:T	207249521	T,T	C,C	1,1	inf,-inf	inf,inf	1.20486,0.7053	0.000204377	0.000235754
2	chr2:207816279:G:C	207816279	NA,C	NA,G	NA,1	NA,-inf	NA,inf	NA,0.656782	0.000204351	0.000266452
2	chr2:207905103:G:A	207905103	NA,A	NA,G	NA,1	NA,inf	NA,inf	NA,0.667518	0.000204033	0.00026641
2	chr2:207550176:A:G	207550176	NA,G	NA,A	NA,1	NA,-inf	NA,inf	NA,0.648786	0.00020386	0.000265573
2	chr2:207916497:T:C	207916497	NA,C	NA,T	NA,1	NA,inf	NA,inf	NA,0.666406	0.000203692	0.000265966
2	chr2:207482629:T:C	207482629	NA,C	NA,T	NA,1	NA,-inf	NA,inf	NA,0.684595	0.000203681	0.000264456
2	chr2:207523598:G:A	207523598	A,NA	G,NA	1,NA	inf,NA	inf,NA	0.589759,NA	0.000203595	0.000246453
2	chr2:207253462:C:T	207253462	NA,T	NA,C	NA,1	NA,inf	NA,inf	NA,0.670908	0.000203594	0.000266921
2	chr2:207659248:C:G	207659248	G,G	C,C	1,1	inf,-inf	inf,inf	3.21173,0.0795208	0.000203457	0.00132854
2	chr2:207315875:T:C	207315875	NA,C	NA,T	NA,1	NA,-inf	NA,inf	NA,0.645968	0.000203437	0.000264464
2	chr2:207294354:A:T	207294354	NA,T	NA,A	NA,1	NA,-inf	NA,inf	NA,0.643137	0.000202957	0.000263256
2	chr2:207476452:C:A	207476452	NA,A	NA,C	NA,1	NA,-inf	NA,inf	NA,0.681531	0.000202761	0.000263265
2	chr2:207476599:T:C	207476599	NA,C	NA,T	NA,1	NA,-inf	NA,inf	NA,0.681028	0.000202606	0.000263066
2	chr2:207286246:C:T	207286246	NA,T	NA,C	NA,1	NA,inf	NA,inf	NA,0.715867	0.000202585	0.000268931
2	chr2:207084178:C:T	207084178	T,NA	C,NA	1,NA	-inf,NA	inf,NA	0.958156,NA	0.000202572	0.000266955
2	chr2:207516300:A:G	207516300	NA,G	NA,A	NA,1	NA,inf	NA,inf	NA,0.674752	0.000202559	0.000265816
2	chr2:207151950:C:T	207151950	T,NA	C,NA	1,NA	inf,NA	inf,NA	0.750105,NA	0.000202552	0.000253335
2	chr2:207824164:T:C	207824164	NA,C	NA,T	NA,1	NA,-inf	NA,inf	NA,0.650244	0.000202375	0.000263887
2	chr2:207672132:G:A	207672132	A,A	G,G	1,1	inf,-inf	inf,inf	3.01796,0.199812	0.000202017	0.00112812
2	chr2:207572964:A:G	207572964	NA,G	NA,A	NA,1	NA,-inf	NA,inf	NA,0.647946	0.000201991	0.000262055
2	chr2:207453038:G:C	207453038	NA,C	NA,G	NA,1	NA,-inf	NA,inf	NA,0.627638	0.000201547	0.000260259
2	chr2:207827182:T:C	207827182	NA,C	NA,T	NA,1	NA,-inf	NA,inf	NA,0.649053	0.000201433	0.000261779
2	chr2:207878142:T:C	207878142	NA,C	NA,T	NA,1	NA,-inf	NA,inf	NA,0.623761	0.000201162	0.000260233
2	chr2:207929898:T:A	207929898	A,NA	T,NA	1,NA	-inf,NA	inf,NA	0.850827,NA	0.000201104	0.000264547
2	chr2:207483545:G:A	207483545	NA,A	NA,G	NA,1	NA,-inf	NA,inf	NA,0.674873	0.000200814	0.000260741
2	chr2:207373219:A:G	207373219	G,G	A,A	1,1	inf,-inf	inf,inf	2.03385,0.566811	0.000200574	0.000391593
2	chr2:207487402:T:C	207487402	NA,C	NA,T	NA,1	NA,inf	NA,inf	NA,0.792901	0.00020044	0.000274484
2	chr2:207319936:C:CT	207319936	NA,CT	NA,C	NA,1	NA,-inf	NA,inf	NA,0.636519	0.000200288	0.000260444
2	chr2:207116120:G:A	207116120	A,A	G,G	1,1	-inf,-inf	inf,inf	1.39579,0.534375	0.000200167	0.000277883
2	chr2:207742285:T:C	207742285	NA,C	NA,T	NA,1	NA,inf	NA,inf	NA,0.669581	0.000199927	0.000262131
2	chr2:207723695:G:A	207723695	NA,A	NA,G	NA,1	NA,inf	NA,inf	NA,0.669269	0.000199832	0.000262007
2	chr2:207170293:T:C	207170293	NA,C	NA,T	NA,1	NA,-inf	NA,inf	NA,0.627314	0.00019953	0.00025882
2	chr2:207927077:G:A	207927077	A,NA	G,NA	1,NA	-inf,NA	inf,NA	0.846535,NA	0.000199523	0.000262522
2	chr2:207477819:G:A	207477819	NA,A	NA,G	NA,1	NA,-inf	NA,inf	NA,0.670638	0.000199517	0.000259077
2	chr2:207477737:G:A	207477737	NA,A	NA,G	NA,1	NA,-inf	NA,inf	NA,0.670513	0.000199481	0.00025903
2	chr2:207904472:T:C	207904472	NA,C	NA,T	NA,1	NA,inf	NA,inf	NA,0.651751	0.000199287	0.000260222
2	chr2:207693401:G:A	207693401	A,A	G,G	1,1	-inf,inf	inf,inf	0.568421,1.32388	0.000199251	0.000264851
2	chr2:207947859:A:G	207947859	NA,G	NA,A	NA,1	NA,-inf	NA,inf	NA,0.640419	0.00019919	0.0002585
2	chr2:207072187:A:G	207072187	G,G	A,A	1,1	-inf,inf	inf,inf	1.61228,0.174308	0.000198425	0.000273998
2	chr2:207681930:G:A	207681930	NA,A	NA,G	NA,1	NA,-inf	NA,inf	NA,0.606445	0.000198191	0.000255432
2	chr2:207855165:C:T	207855165	NA,T	NA,C	NA,1	NA,-inf	NA,inf	NA,0.630972	0.000198158	0.000258065
2	chr2:207223117:C:T	207223117	NA,T	NA,C	NA,1	NA,inf	NA,inf	NA,0.644121	0.000197822	0.000258532
2	chr2:207202577:A:G	207202577	G,G	A,A	1,1	-inf,-inf	inf,inf	1.65899,0.306744	0.000197373	0.000247353
2	chr2:207661521:T:C	207661521	C,C	T,T	1,1	-inf,-inf	inf,inf	3.08873,0.769542	0.000196997	0.00254353
2	chr2:207675891:C:T	207675891	NA,T	NA,C	NA,1	NA,inf	NA,inf	NA,0.646949	0.000196875	0.000258388
2	chr2:207217056:C:T	207217056	T,T	C,C	1,1	inf,inf	inf,inf	1.62809,0.374211	0.000196864	0.000249232
2	chr2:207488686:C:A	207488686	NA,A	NA,C	NA,1	NA,inf	NA,inf	NA,0.77555	0.000196188	0.000268337
2	chr2:207465733:T:C	207465733	C,C	T,T	1,1	-inf,-inf	inf,inf	3.47132,0.540888	0.000196116	0.00353745
2	chr2:207100539:A:G	207100539	G,G	A,A	1,1	-inf,-inf	inf,inf	1.62796,0.22867	0.000195974	0.000281006
2	chr2:207517818:A:G	207517818	NA,G	NA,A	NA,1	NA,inf	NA,inf	NA,0.712509	0.000195725	0.00026107
2	chr2:207159346:T:C	207159346	NA,C	NA,T	NA,1	NA,-inf	NA,inf	NA,0.606067	0.000195393	0.000253821
2	chr2:207709508:C:T	207709508	T,T	C,C	1,1	inf,-inf	inf,inf	0.371346,1.48987	0.000195006	0.000257629
2	chr2:208061400:A:C	208061400	NA,C	NA,A	NA,1	NA,-inf	NA,inf	NA,0.618563	0.000194633	0.000253136
2	chr2:207488004:C:T	207488004	NA,T	NA,C	NA,1	NA,inf	NA,inf	NA,0.689425	0.000194286	0.000258331
2	chr2:207346861:A:G	207346861	NA,G	NA,A	NA,1	NA,inf	NA,inf	NA,0.670259	0.000194277	0.000257252
2	chr2:207815815:G:T	207815815	NA,T	NA,G	NA,1	NA,inf	NA,inf	NA,0.655026	0.000193826	0.000255329
2	chr2:207627954:G:A	207627954	NA,A	NA,G	NA,1	NA,inf	NA,inf	NA,0.638635	0.000193766	0.000253897
2	chr2:207916300:A:G	207916300	NA,G	NA,A	NA,1	NA,inf	NA,inf	NA,0.639139	0.00019354	0.000253161
2	chr2:207729384:A:G	207729384	NA,G	NA,A	NA,1	NA,inf	NA,inf	NA,0.689496	0.00019347	0.000256645
2	chr2:207879280:A:G	207879280	NA,G	NA,A	NA,1	NA,inf	NA,inf	NA,0.628693	0.000193261	0.000252547
2	chr2:207670414:T:A	207670414	A,A	T,T	1,1	-inf,-inf	inf,inf	2.59509,0.852381	0.000193198	0.00124298
2	chr2:207216106:C:CA	207216106	NA,CA	NA,C	NA,1	NA,inf	NA,inf	NA,0.631881	0.000193011	0.000252913
2	chr2:207267608:A:C	207267608	NA,C	NA,A	NA,1	NA,-inf	NA,inf	NA,0.615292	0.000192861	0.000249384
2	chr2:207346509:C:T	207346509	NA,T	NA,C	NA,1	NA,inf	NA,inf	NA,0.664865	0.000192774	0.00025524
2	chr2:207306450:C:T	207306450	NA,T	NA,C	NA,1	NA,-inf	NA,inf	NA,0.609997	0.000192747	0.000250621
2	chr2:207493038:A:G	207493038	NA,G	NA,A	NA,1	NA,inf	NA,inf	NA,0.650077	0.000192537	0.000254455
2	chr2:207920176:C:G	207920176	NA,G	NA,C	NA,1	NA,-inf	NA,inf	NA,0.614083	0.000192277	0.000249054
2	chr2:207944182:T:C	207944182	C,NA	T,NA	1,NA	-inf,NA	inf,NA	0.822864,NA	0.000192128	0.000252692
2	chr2:207875514:G:A	207875514	NA,A	NA,G	NA,1	NA,inf	NA,inf	NA,0.625283	0.000192014	0.000250887
2	chr2:207883111:T:C	207883111	NA,C	NA,T	NA,1	NA,inf	NA,inf	NA,0.624286	0.000191919	0.000250837
2	chr2:207921179:G:A	207921179	NA,A	NA,G	NA,1	NA,-inf	NA,inf	NA,0.614077	0.000191531	0.00024862
2	chr2:207446627:T:C	207446627	C,C	T,T	1,1	inf,inf	inf,inf	1.04988,0.939538	0.000191521	0.000266688
2	chr2:207527635:T:C	207527635	NA,C	NA,T	NA,1	NA,inf	NA,inf	NA,0.635529	0.000191485	0.000251701
2	chr2:207137970:A:G	207137970	NA,G	NA,A	NA,1	NA,-inf	NA,inf	NA,0.649323	0.000191362	0.000252154
2	chr2:207308854:T:C	207308854	NA,C	NA,T	NA,1	NA,-inf	NA,inf	NA,0.615274	0.000191275	0.000247397
2	chr2:207154672:G:A	207154672	NA,A	NA,G	NA,1	NA,inf	NA,inf	NA,0.625775	0.000191108	0.000250838
2	chr2:207923568:T:C	207923568	NA,C	NA,T	NA,1	NA,inf	NA,inf	NA,0.625889	0.00019105	0.000249707
2	chr2:207928142:T:G	207928142	G,NA	T,NA	1,NA	-inf,NA	inf,NA	0.821252,NA	0.000191049	0.00025136
2	chr2:207154420:A:C	207154420	C,NA	A,NA	1,NA	inf,NA	inf,NA	0.69753,NA	0.000190964	0.000239002
2	chr2:207152210:A:G	207152210	NA,G	NA,A	NA,1	NA,-inf	NA,inf	NA,0.601216	0.000190848	0.00024789
2	chr2:207406815:C:G	207406815	NA,G	NA,C	NA,1	NA,inf	NA,inf	NA,0.637367	0.000190779	0.000251063
2	chr2:207439854:T:C	207439854	NA,C	NA,T	NA,1	NA,-inf	NA,inf	NA,0.603449	0.000190506	0.000247803
2	chr2:207247346:T:C	207247346	C,C	T,T	1,1	inf,-inf	inf,inf	1.1196,0.73969	0.000190202	0.000219483
2	chr2:207788340:G:A	207788340	NA,A	NA,G	NA,1	NA,inf	NA,inf	NA,0.643134	0.000189502	0.00024987
2	chr2:207996112:C:T	207996112	NA,T	NA,C	NA,1	NA,-inf	NA,inf	NA,0.60469	0.000189435	0.000246765
2	chr2:208046132:G:A	208046132	A,A	G,G	1,1	inf,-inf	inf,inf	0.0432111,1.53111	0.000189208	0.000243246
2	chr2:207955764:CA:C	207955764	NA,C	NA,CA	NA,1	NA,inf	NA,inf	NA,0.647841	0.000189193	0.00024882
2	chr2:207257148:C:T	207257148	NA,T	NA,C	NA,1	NA,-inf	NA,inf	NA,0.573553	0.000189009	0.000244337
2	chr2:208021957:T:C	208021957	NA,C	NA,T	NA,1	NA,inf	NA,inf	NA,0.639136	0.000188792	0.000246396
2	chr2:207851487:G:A	207851487	NA,A	NA,G	NA,1	NA,-inf	NA,inf	NA,0.596743	0.000188307	0.000245315
2	chr2:208041491:A:T	208041491	T,T	A,A	1,1	inf,-inf	inf,inf	0.0614756,1.51588	0.000188002	0.000241479
2	chr2:207937131:C:T	207937131	NA,T	NA,C	NA,1	NA,inf	NA,inf	NA,0.628857	0.000187876	0.000245749
2	chr2:207123515:C:T	207123515	NA,T	NA,C	NA,1	NA,-inf	NA,inf	NA,0.598131	0.000187727	0.000244622
2	chr2:207778145:C:T	207778145	T,NA	C,NA	1,NA	-inf,NA	inf,NA	0.700883,NA	0.000187565	0.000240288
2	chr2:207757549:A:G	207757549	NA,G	NA,A	NA,1	NA,-inf	NA,inf	NA,0.570906	0.000187397	0.000242055
2	chr2:207139087:G:C	207139087	NA,C	NA,G	NA,1	NA,-inf	NA,inf	NA,0.598819	0.00018703	0.000243726
2	chr2:207179690:C:T	207179690	T,NA	C,NA	1,NA	inf,NA	inf,NA	0.901661,NA	0.000186772	0.000256883
2	chr2:207066072:G:A	207066072	NA,A	NA,G	NA,1	NA,inf	NA,inf	NA,0.628713	0.000186605	0.000245478
2	chr2:207535439:A:G	207535439	NA,G	NA,A	NA,1	NA,-inf	NA,inf	NA,0.576877	0.000186519	0.00024158
2	chr2:207140019:G:C	207140019	NA,C	NA,G	NA,1	NA,-inf	NA,inf	NA,0.59689	0.000186477	0.000243029
2	chr2:207964660:C:T	207964660	NA,T	NA,C	NA,1	NA,inf	NA,inf	NA,0.639198	0.000186386	0.000243732
2	chr2:207507447:G:A	207507447	NA,A	NA,G	NA,1	NA,-inf	NA,inf	NA,0.598145	0.000186283	0.000242964
2	chr2:207914687:A:G	207914687	NA,G	NA,A	NA,1	NA,inf	NA,inf	NA,0.612435	0.000186125	0.000243469
2	chr2:207359407:G:A	207359407	NA,A	NA,G	NA,1	NA,-inf	NA,inf	NA,0.593891	0.000186123	0.000242418
2	chr2:207269257:T:A	207269257	NA,A	NA,T	NA,1	NA,-inf	NA,inf	NA,0.598794	0.000186089	0.000243386
2	chr2:207867852:T:C	207867852	C,NA	T,NA	1,NA	-inf,NA	inf,NA	0.787316,NA	0.000185439	0.000244215
2	chr2:207967860:C:T	207967860	NA,T	NA,C	NA,1	NA,inf	NA,inf	NA,0.634355	0.000185351	0.000242328
2	chr2:207720288:T:A	207720288	NA,A	NA,T	NA,1	NA,-inf	NA,inf	NA,0.570988	0.00018528	0.000240377
2	chr2:207689671:T:C	207689671	NA,C	NA,T	NA,1	NA,inf	NA,inf	NA,0.633847	0.00018512	0.000244133
2	chr2:207294748:T:A	207294748	NA,A	NA,T	NA,1	NA,inf	NA,inf	NA,0.653198	0.000185119	0.000245486
2	chr2:207282456:T:A	207282456	NA,A	NA,T	NA,1	NA,inf	NA,inf	NA,0.635194	0.000184957	0.000241754
2	chr2:207789163:C:T	207789163	T,T	C,C	1,1	inf,inf	inf,inf	1.25839,0.239418	0.000184898	0.000232839
2	chr2:207939023:T:C	207939023	NA,C	NA,T	NA,1	NA,inf	NA,inf	NA,0.617398	0.000184756	0.000241675
2	chr2:207252032:T:C	207252032	C,C	T,T	1,1	inf,-inf	inf,inf	1.09535,0.750562	0.000184619	0.000213417
2	chr2:207944983:T:C	207944983	NA,C	NA,T	NA,1	NA,inf	NA,inf	NA,0.617191	0.000184588	0.000241435
2	chr2:207454157:C:T	207454157	NA,T	NA,C	NA,1	NA,inf	NA,inf	NA,0.616305	0.000184448	0.000242327
2	chr2:207282175:G:A	207282175	NA,A	NA,G	NA,1	NA,inf	NA,inf	NA,0.636727	0.000184161	0.000243244
2	chr2:207255484:A:C	207255484	C,C	A,A	1,1	-inf,inf	inf,inf	0.297797,1.36442	0.000184034	0.000238245
2	chr2:207293753:G:A	207293753	NA,A	NA,G	NA,1	NA,-inf	NA,inf	NA,0.556206	0.000183333	0.000237315
2	chr2:207475399:C:T	207475399	NA,T	NA,C	NA,1	NA,-inf	NA,inf	NA,0.575786	0.000183261	0.000238322
2	chr2:207871469:T:A	207871469	NA,A	NA,T	NA,1	NA,-inf	NA,inf	NA,0.562165	0.000183244	0.000237238
2	chr2:207608460:G:A	207608460	A,A	G,G	1,1	inf,inf	inf,inf	3.14717,0.23835	0.000183166	0.00112119
2	chr2:207706259:T:C	207706259	NA,C	NA,T	NA,1	NA,inf	NA,inf	NA,0.568481	0.000183015	0.00023839
2	chr2:207868883:GT:G	207868883	NA,G	NA,GT	NA,1	NA,inf	NA,inf	NA,0.591909	0.00018247	0.000239472
2	chr2:207730266:G:A	207730266	NA,A	NA,G	NA,1	NA,inf	NA,inf	NA,0.57518	0.000182373	0.000238292
2	chr2:208023637:A:T	208023637	NA,T	NA,A	NA,1	NA,inf	NA,inf	NA,0.614577	0.000182277	0.000237897
2	chr2:207945607:A:G	207945607	NA,G	NA,A	NA,1	NA,inf	NA,inf	NA,0.60721	0.000182059	0.000238148
2	chr2:207323199:T:C	207323199	C,NA	T,NA	1,NA	-inf,NA	inf,NA	0.905831,NA	0.00018187	0.000245484
2	chr2:207841930:C:T	207841930	T,NA	C,NA	1,NA	-inf,NA	inf,NA	0.707702,NA	0.000181794	0.000236263
2	chr2:207613078:C:G	207613078	NA,G	NA,C	NA,1	NA,-inf	NA,inf	NA,0.547625	0.0001816	0.000234384
2	chr2:207444365:A:T	207444365	NA,T	NA,A	NA,1	NA,inf	NA,inf	NA,0.601184	0.000181155	0.000238308
2	chr2:207689472:A:C	207689472	NA,C	NA,A	NA,1	NA,inf	NA,inf	NA,0.616548	0.00018105	0.000238614
2	chr2:207297515:T:C	207297515	NA,C	NA,T	NA,1	NA,inf	NA,inf	NA,0.602167	0.000180983	0.000238208
2	chr2:207296772:T:C	207296772	NA,C	NA,T	NA,1	NA,-inf	NA,inf	NA,0.554903	0.000180945	0.000234528
2	chr2:207755474:CT:C	207755474	NA,C	NA,CT	NA,1	NA,inf	NA,inf	NA,0.576892	0.000180878	0.000235844
2	chr2:207881420:T:C	207881420	NA,C	NA,T	NA,1	NA,inf	NA,inf	NA,0.583471	0.000180802	0.000236823
2	chr2:207654679:T:C	207654679	C,C	T,T	1,1	inf,inf	inf,inf	3.18055,0.00605328	0.00018074	0.00122762
2	chr2:207208987:T:C	207208987	NA,C	NA,T	NA,1	NA,-inf	NA,inf	NA,0.643958	0.000180694	0.000241271
2	chr2:207689609:G:A	207689609	NA,A	NA,G	NA,1	NA,inf	NA,inf	NA,0.61492	0.000180634	0.00023806
2	chr2:207785462:C:T	207785462	NA,T	NA,C	NA,1	NA,inf	NA,inf	NA,0.593541	0.000180569	0.000236239
2	chr2:207917205:G:A	207917205	NA,A	NA,G	NA,1	NA,inf	NA,inf	NA,0.586421	0.000180285	0.000235716
2	chr2:207881070:TTAAA:T	207881070	NA,T	NA,TTAAA	NA,1	NA,inf	NA,inf	NA,0.581347	0.00018024	0.000235581
2	chr2:207065586:T:C	207065586	C,C	T,T	1,1	inf,-inf	inf,inf	1.17788,0.468794	0.000179447	0.00022254
2	chr2:207124606:C:T	207124606	NA,T	NA,C	NA,1	NA,-inf	NA,inf	NA,0.564837	0.000179004	0.000233542
2	chr2:207876798:G:A	207876798	NA,A	NA,G	NA,1	NA,-inf	NA,inf	NA,0.573213	0.000178984	0.0002335
2	chr2:207886472:T:C	207886472	NA,C	NA,T	NA,1	NA,inf	NA,inf	NA,0.585861	0.00017887	0.000234075
2	chr2:207137691:A:G	207137691	NA,G	NA,A	NA,1	NA,-inf	NA,inf	NA,0.542265	0.000178666	0.000231454
2	chr2:207805244:T:A	207805244	NA,A	NA,T	NA,1	NA,-inf	NA,inf	NA,0.580448	0.000178623	0.000233257
2	chr2:208025462:G:A	208025462	NA,A	NA,G	NA,1	NA,-inf	NA,inf	NA,0.556207	0.000178387	0.000231478
2	chr2:207321329:T:C	207321329	NA,C	NA,T	NA,1	NA,inf	NA,inf	NA,0.608043	0.000178294	0.0002356
2	chr2:207208693:G:A	207208693	A,A	G,G	1,1	-inf,-inf	inf,inf	1.57566,0.341596	0.000178184	0.000223699
2	chr2:207918895:A:T	207918895	NA,T	NA,A	NA,1	NA,-inf	NA,inf	NA,0.551597	0.000178103	0.000230971
2	chr2:207219300:T:C	207219300	NA,C	NA,T	NA,1	NA,-inf	NA,inf	NA,0.583578	0.000177919	0.000234263
2	chr2:207787838:C:T	207787838	T,T	C,C	1,1	-inf,inf	inf,inf	1.34007,0.154508	0.000177751	0.000224166
2	chr2:207701771:T:A	207701771	NA,A	NA,T	NA,1	NA,inf	NA,inf	NA,0.547907	0.000177575	0.000231325
2	chr2:207662290:A:G	207662290	NA,G	NA,A	NA,1	NA,-inf	NA,inf	NA,0.550826	0.000177534	0.000230352
2	chr2:207120106:C:CT	207120106	NA,CT	NA,C	NA,1	NA,-inf	NA,inf	NA,0.565199	0.000177505	0.0002318
2	chr2:207799287:G:A	207799287	A,NA	G,NA	1,NA	-inf,NA	inf,NA	0.660202,NA	0.000177361	0.000226125
2	chr2:207071045:AGGCAGT:A	207071045	NA,A	NA,AGGCAGT	NA,1	NA,-inf	NA,inf	NA,0.554758	0.000177086	0.000230395
2	chr2:207904619:G:A	207904619	NA,A	NA,G	NA,1	NA,-inf	NA,inf	NA,0.541221	0.000176893	0.000229528
2	chr2:207384856:G:T	207384856	T,NA	G,NA	1,NA	inf,NA	inf,NA	0.710246,NA	0.0001767	0.00022777
2	chr2:207469399:G:A	207469399	NA,A	NA,G	NA,1	NA,-inf	NA,inf	NA,0.539466	0.000176657	0.0002289
2	chr2:207104762:C:T	207104762	T,T	C,C	1,1	-inf,-inf	inf,inf	0.99884,0.892112	0.000176473	0.000247646
2	chr2:207935339:C:G	207935339	NA,G	NA,C	NA,1	NA,inf	NA,inf	NA,0.57392	0.000176407	0.000230632
2	chr2:207869668:C:T	207869668	NA,T	NA,C	NA,1	NA,-inf	NA,inf	NA,0.563138	0.000176373	0.000230115
2	chr2:207827985:A:G	207827985	NA,G	NA,A	NA,1	NA,-inf	NA,inf	NA,0.562056	0.000176371	0.000230278
2	chr2:207613839:C:T	207613839	NA,T	NA,C	NA,1	NA,-inf	NA,inf	NA,0.527617	0.000176287	0.000227607
2	chr2:207143125:A:G	207143125	NA,G	NA,A	NA,1	NA,-inf	NA,inf	NA,0.544282	0.000176272	0.000228943
2	chr2:207592896:A:G	207592896	NA,G	NA,A	NA,1	NA,-inf	NA,inf	NA,0.527148	0.000176253	0.00022755
2	chr2:207614093:A:C	207614093	NA,C	NA,A	NA,1	NA,-inf	NA,inf	NA,0.550468	0.00017607	0.000229174
2	chr2:207296590:G:A	207296590	NA,A	NA,G	NA,1	NA,-inf	NA,inf	NA,0.556514	0.000175729	0.000227463
2	chr2:207894774:C:T	207894774	NA,T	NA,C	NA,1	NA,inf	NA,inf	NA,0.572552	0.000175676	0.000229808
2	chr2:207491198:A:C	207491198	NA,C	NA,A	NA,1	NA,-inf	NA,inf	NA,0.534603	0.000175651	0.000227874
2	chr2:207825391:CAT:C	207825391	NA,C	NA,CAT	NA,1	NA,-inf	NA,inf	NA,0.539817	0.000175572	0.000227296
2	chr2:207987123:C:T	207987123	T,NA	C,NA	1,NA	inf,NA	inf,NA	0.702545,NA	0.000175503	0.000226034
2	chr2:207684803:A:G	207684803	NA,G	NA,A	NA,1	NA,inf	NA,inf	NA,0.560607	0.00017547	0.000229188
2	chr2:207752351:T:G	207752351	NA,G	NA,T	NA,1	NA,inf	NA,inf	NA,0.539428	0.000175351	0.000228448
2	chr2:207268002:T:C	207268002	NA,C	NA,T	NA,1	NA,inf	NA,inf	NA,0.54154	0.000175207	0.000226361
2	chr2:207152309:A:G	207152309	G,G	A,A	1,1	-inf,inf	inf,inf	1.49019,0.459836	0.000175166	0.000223044
2	chr2:207924264:C:T	207924264	NA,T	NA,C	NA,1	NA,inf	NA,inf	NA,0.569869	0.000174879	0.000228735
2	chr2:207587369:G:A	207587369	NA,A	NA,G	NA,1	NA,-inf	NA,inf	NA,0.521777	0.000174794	0.00022571
2	chr2:207733854:T:A	207733854	NA,A	NA,T	NA,1	NA,-inf	NA,inf	NA,0.542989	0.000174535	0.000227382
2	chr2:207484043:G:A	207484043	A,A	G,G	1,1	inf,-inf	inf,inf	2.63933,0.030223	0.000174408	0.000560635
2	chr2:208049907:A:T	208049907	NA,T	NA,A	NA,1	NA,-inf	NA,inf	NA,0.552327	0.000174256	0.000227763
2	chr2:207660444:A:T	207660444	T,T	A,A	1,1	inf,inf	inf,inf	2.80219,0.126012	0.000174243	0.000662787
2	chr2:207095349:G:A	207095349	NA,A	NA,G	NA,1	NA,-inf	NA,inf	NA,0.533356	0.000173992	0.000225531
2	chr2:207823688:C:G	207823688	NA,G	NA,C	NA,1	NA,-inf	NA,inf	NA,0.533508	0.00017397	0.000225241
2	chr2:207832994:C:A	207832994	NA,A	NA,C	NA,1	NA,-inf	NA,inf	NA,0.552072	0.000173892	0.000227022
2	chr2:208038545:T:A	208038545	NA,A	NA,T	NA,1	NA,-inf	NA,inf	NA,0.559607	0.000173723	0.000227133
2	chr2:207958878:T:C	207958878	NA,C	NA,T	NA,1	NA,-inf	NA,inf	NA,0.535696	0.000173699	0.000225439
2	chr2:207168700:G:A	207168700	NA,A	NA,G	NA,1	NA,-inf	NA,inf	NA,0.525964	0.000173675	0.000225472
2	chr2:207802730:G:A	207802730	NA,A	NA,G	NA,1	NA,inf	NA,inf	NA,0.553278	0.00017312	0.000226893
2	chr2:207161548:A:G	207161548	NA,G	NA,A	NA,1	NA,-inf	NA,inf	NA,0.521894	0.000173092	0.000224699
2	chr2:207423918:C:A	207423918	NA,A	NA,C	NA,1	NA,inf	NA,inf	NA,0.562063	0.000172898	0.000227084
2	chr2:207894837:G:A	207894837	NA,A	NA,G	NA,1	NA,inf	NA,inf	NA,0.578623	0.000172856	0.000226798
2	chr2:207961019:C:T	207961019	NA,T	NA,C	NA,1	NA,inf	NA,inf	NA,0.559892	0.000172749	0.000225571
2	chr2:207918946:A:C	207918946	NA,C	NA,A	NA,1	NA,inf	NA,inf	NA,0.563817	0.000172715	0.00022627
2	chr2:207677146:C:A	207677146	A,A	C,C	1,1	inf,inf	inf,inf	1.12003,1.09311	0.000172659	0.000275664
2	chr2:207799692:T:C	207799692	C,C	T,T	1,1	inf,-inf	inf,inf	0.0475795,1.47896	0.00017258	0.000226153
2	chr2:207690058:C:T	207690058	NA,T	NA,C	NA,1	NA,inf	NA,inf	NA,0.544911	0.000172404	0.000226003
2	chr2:207480578:C:T	207480578	NA,T	NA,C	NA,1	NA,-inf	NA,inf	NA,0.527608	0.000172397	0.000223728
2	chr2:207130060:A:G	207130060	NA,G	NA,A	NA,1	NA,-inf	NA,inf	NA,0.530251	0.000172313	0.000224274
2	chr2:207954141:C:T	207954141	NA,T	NA,C	NA,1	NA,-inf	NA,inf	NA,0.559032	0.000172074	0.000225116
2	chr2:207794861:T:C	207794861	NA,C	NA,T	NA,1	NA,inf	NA,inf	NA,0.573351	0.000172037	0.000226562
2	chr2:207173994:A:C	207173994	NA,C	NA,A	NA,1	NA,-inf	NA,inf	NA,0.526539	0.000172006	0.000223291
2	chr2:207328287:T:C	207328287	NA,C	NA,T	NA,1	NA,inf	NA,inf	NA,0.568688	0.000171917	0.00022601
2	chr2:207606834:T:C	207606834	NA,C	NA,T	NA,1	NA,-inf	NA,inf	NA,0.510305	0.000171898	0.000222012
2	chr2:207173073:C:G	207173073	G,G	C,C	1,1	-inf,-inf	inf,inf	1.67969,0.178163	0.000171523	0.000219249
2	chr2:207134385:T:C	207134385	NA,C	NA,T	NA,1	NA,-inf	NA,inf	NA,0.514138	0.000171355	0.000222071
2	chr2:207874600:TC:T	207874600	NA,T	NA,TC	NA,1	NA,-inf	NA,inf	NA,0.542826	0.000171344	0.00022356
2	chr2:207936545:T:C	207936545	NA,C	NA,T	NA,1	NA,-inf	NA,inf	NA,0.517555	0.000170805	0.000220932
2	chr2:207748983:A:G	207748983	NA,G	NA,A	NA,1	NA,inf	NA,inf	NA,0.526948	0.000170778	0.00022212
2	chr2:207860871:A:C	207860871	NA,C	NA,A	NA,1	NA,-inf	NA,inf	NA,0.535746	0.000170706	0.000222427
2	chr2:207865517:C:T	207865517	NA,T	NA,C	NA,1	NA,-inf	NA,inf	NA,0.513049	0.000170493	0.000220885
2	chr2:207640954:T:C	207640954	C,C	T,T	1,1	-inf,-inf	inf,inf	3.3625,0.850671	0.00017047	0.00443754
2	chr2:207226388:G:A	207226388	A,A	G,G	1,1	-inf,-inf	inf,inf	0.0234538,1.57305	0.000170132	0.000239123
2	chr2:207215909:T:C	207215909	NA,C	NA,T	NA,1	NA,-inf	NA,inf	NA,0.531964	0.000170034	0.000221459
2	chr2:207591984:T:C	207591984	NA,C	NA,T	NA,1	NA,-inf	NA,inf	NA,0.502154	0.000169872	0.000219424
2	chr2:207655533:A:G	207655533	G,G	A,A	1,1	inf,inf	inf,inf	3.02466,0.28005	0.000169851	0.00108772
2	chr2:207322411:A:G	207322411	NA,G	NA,A	NA,1	NA,-inf	NA,inf	NA,0.522473	0.00016983	0.000220852
2	chr2:207731718:T:C	207731718	NA,C	NA,T	NA,1	NA,inf	NA,inf	NA,0.516122	0.000169591	0.000220961
2	chr2:207731721:T:G	207731721	NA,G	NA,T	NA,1	NA,inf	NA,inf	NA,0.516122	0.000169591	0.000220961
2	chr2:207589915:C:T	207589915	T,T	C,C	1,1	inf,inf	inf,inf	0.255232,1.5911	0.000169577	0.000244106
2	chr2:207687620:A:G	207687620	NA,G	NA,A	NA,1	NA,inf	NA,inf	NA,0.516128	0.000169515	0.000220889
2	chr2:207909084:TGAG:T	207909084	NA,T	NA,TGAG	NA,1	NA,-inf	NA,inf	NA,0.521052	0.000169469	0.000220546
2	chr2:207582790:G:A	207582790	A,NA	G,NA	1,NA	inf,NA	inf,NA	0.902438,NA	0.00016932	0.000231972
2	chr2:207774765:G:A	207774765	NA,A	NA,G	NA,1	NA,inf	NA,inf	NA,0.515029	0.000169311	0.000220582
2	chr2:207300370:A:G	207300370	NA,G	NA,A	NA,1	NA,inf	NA,inf	NA,0.588261	0.000169165	0.000224095
2	chr2:207793095:A:T	207793095	NA,T	NA,A	NA,1	NA,-inf	NA,inf	NA,0.549326	0.000168726	0.000221887
2	chr2:207213868:G:C	207213868	NA,C	NA,G	NA,1	NA,-inf	NA,inf	NA,0.542463	0.000168415	0.000221217
2	chr2:207755932:A:G	207755932	NA,G	NA,A	NA,1	NA,-inf	NA,inf	NA,0.498146	0.000168379	0.000217726
2	chr2:207190002:A:C	207190002	NA,C	NA,A	NA,1	NA,-inf	NA,inf	NA,0.514973	0.000168118	0.00021896
2	chr2:207803500:G:A	207803500	NA,A	NA,G	NA,1	NA,inf	NA,inf	NA,0.556635	0.000168118	0.000221365
2	chr2:207769949:G:A	207769949	NA,A	NA,G	NA,1	NA,inf	NA,inf	NA,0.542701	0.000168093	0.000220348
2	chr2:207649738:G:A	207649738	A,A	G,G	1,1	inf,-inf	inf,inf	3.17078,0.0326479	0.00016808	0.00117153
2	chr2:207688663:G:A	207688663	NA,A	NA,G	NA,1	NA,inf	NA,inf	NA,0.563063	0.000167933	0.000221232
2	chr2:207558755:C:T	207558755	NA,T	NA,C	NA,1	NA,-inf	NA,inf	NA,0.490996	0.000167908	0.000216755
2	chr2:207756234:G:GTT	207756234	NA,GTT	NA,G	NA,1	NA,-inf	NA,inf	NA,0.49511	0.000167678	0.000216823
2	chr2:207123889:C:T	207123889	NA,T	NA,C	NA,1	NA,-inf	NA,inf	NA,0.541089	0.000167587	0.000219962
2	chr2:207595137:A:G	207595137	NA,G	NA,A	NA,1	NA,-inf	NA,inf	NA,0.491373	0.000167252	0.00021608
2	chr2:207654821:T:C	207654821	C,NA	T,NA	1,NA	inf,NA	inf,NA	0.938218,NA	0.000167078	0.000237172
2	chr2:207700353:G:A	207700353	NA,A	NA,G	NA,1	NA,-inf	NA,inf	NA,0.491615	0.000166867	0.000215778
2	chr2:207669673:A:G	207669673	NA,G	NA,A	NA,1	NA,-inf	NA,inf	NA,0.520001	0.000166839	0.000216105
2	chr2:207431046:C:T	207431046	T,T	C,C	1,1	inf,inf	inf,inf	0.80227,1.16802	0.000166839	0.000249356
2	chr2:207888848:G:A	207888848	NA,A	NA,G	NA,1	NA,inf	NA,inf	NA,0.532237	0.000166671	0.000216712
2	chr2:207312269:C:G	207312269	G,G	C,C	1,1	inf,-inf	inf,inf	0.739879,1.09443	0.000166592	0.000230667
2	chr2:207280339:G:A	207280339	A,NA	G,NA	1,NA	inf,NA	inf,NA	0.892328,NA	0.000166558	0.000231655
2	chr2:207429676:A:G	207429676	NA,G	NA,A	NA,1	NA,inf	NA,inf	NA,0.533514	0.00016612	0.000218142
2	chr2:207871728:A:C	207871728	NA,C	NA,A	NA,1	NA,-inf	NA,inf	NA,0.513421	0.000165976	0.000216176
2	chr2:207104302:C:T	207104302	NA,T	NA,C	NA,1	NA,inf	NA,inf	NA,0.526952	0.000165796	0.000217331
2	chr2:207699479:T:C	207699479	NA,C	NA,T	NA,1	NA,-inf	NA,inf	NA,0.486879	0.000165702	0.000214298
2	chr2:207083920:G:C	207083920	NA,C	NA,G	NA,1	NA,inf	NA,inf	NA,0.521066	0.00016538	0.000216719
2	chr2:207868062:A:T	207868062	NA,T	NA,A	NA,1	NA,-inf	NA,inf	NA,0.510797	0.000165366	0.000215385
2	chr2:207406214:A:G	207406214	G,NA	A,NA	1,NA	inf,NA	inf,NA	1.43738,NA	0.000165257	0.000304753
2	chr2:207709526:T:G	207709526	NA,G	NA,T	NA,1	NA,-inf	NA,inf	NA,0.484612	0.000165173	0.000213619
2	chr2:207908124:C:T	207908124	NA,T	NA,C	NA,1	NA,inf	NA,inf	NA,0.527688	0.000165161	0.000216006
2	chr2:207688518:C:T	207688518	NA,T	NA,C	NA,1	NA,inf	NA,inf	NA,0.550831	0.000165156	0.000217547
2	chr2:207216349:T:C	207216349	NA,C	NA,T	NA,1	NA,-inf	NA,inf	NA,0.510911	0.000165138	0.00021531
2	chr2:207988288:G:A	207988288	NA,A	NA,G	NA,1	NA,inf	NA,inf	NA,0.520646	0.000165097	0.000216293
2	chr2:207173176:T:C	207173176	C,C	T,T	1,1	-inf,-inf	inf,inf	1.66857,0.154655	0.000165083	0.000211049
2	chr2:207569921:C:T	207569921	T,T	C,C	1,1	inf,inf	inf,inf	0.257622,1.57495	0.000165077	0.00023763
2	chr2:207495059:A:G	207495059	G,G	A,A	1,1	inf,inf	inf,inf	2.6507,0.63401	0.000164985	0.00105735
2	chr2:207308773:C:T	207308773	NA,T	NA,C	NA,1	NA,inf	NA,inf	NA,0.569517	0.000164966	0.00021845
2	chr2:207872696:C:T	207872696	NA,T	NA,C	NA,1	NA,inf	NA,inf	NA,0.517328	0.000164845	0.000215849
2	chr2:207157161:G:A	207157161	NA,A	NA,G	NA,1	NA,-inf	NA,inf	NA,0.516553	0.000164751	0.0002154
2	chr2:207180096:T:C	207180096	NA,C	NA,T	NA,1	NA,-inf	NA,inf	NA,0.498484	0.000164708	0.000214433
2	chr2:207741805:C:T	207741805	NA,T	NA,C	NA,1	NA,-inf	NA,inf	NA,0.512059	0.000164702	0.000214103
2	chr2:207667876:A:G	207667876	NA,G	NA,A	NA,1	NA,-inf	NA,inf	NA,0.491246	0.000164496	0.000213649
2	chr2:207903860:C:T	207903860	NA,T	NA,C	NA,1	NA,inf	NA,inf	NA,0.524628	0.00016435	0.000214962
2	chr2:207853904:G:T	207853904	NA,T	NA,G	NA,1	NA,-inf	NA,inf	NA,0.501422	0.000164191	0.000213941
2	chr2:207474913:C:T	207474913	T,T	C,C	1,1	inf,-inf	inf,inf	2.57177,0.0232946	0.000164143	0.000504951
2	chr2:207398347:CTG:C	207398347	NA,C	NA,CTG	NA,1	NA,inf	NA,inf	NA,0.552933	0.000164069	0.000215095
2	chr2:207280455:C:A	207280455	NA,A	NA,C	NA,1	NA,inf	NA,inf	NA,0.539616	0.000163902	0.000216524
2	chr2:207317437:C:A	207317437	NA,A	NA,C	NA,1	NA,-inf	NA,inf	NA,0.509348	0.00016386	0.000214292
2	chr2:207207511:T:C	207207511	NA,C	NA,T	NA,1	NA,-inf	NA,inf	NA,0.522184	0.000163828	0.000215136
2	chr2:207214996:G:A	207214996	NA,A	NA,G	NA,1	NA,inf	NA,inf	NA,0.528687	0.00016381	0.000215253
2	chr2:207659665:G:C	207659665	NA,C	NA,G	NA,1	NA,inf	NA,inf	NA,0.539399	0.00016364	0.000216454
2	chr2:207704145:C:G	207704145	NA,G	NA,C	NA,1	NA,-inf	NA,inf	NA,0.477113	0.000163403	0.00021136
2	chr2:207826173:C:T	207826173	NA,T	NA,C	NA,1	NA,-inf	NA,inf	NA,0.502406	0.000163388	0.00021317
2	chr2:207462646:G:A	207462646	NA,A	NA,G	NA,1	NA,-inf	NA,inf	NA,0.488945	0.000163357	0.000211702
2	chr2:207799268:C:T	207799268	NA,T	NA,C	NA,1	NA,inf	NA,inf	NA,0.535789	0.000163347	0.000215056
2	chr2:207851405:G:A	207851405	NA,A	NA,G	NA,1	NA,inf	NA,inf	NA,0.509909	0.000163187	0.000213675
2	chr2:208048657:A:C	208048657	NA,C	NA,A	NA,1	NA,-inf	NA,inf	NA,0.50344	0.000163025	0.000212732
2	chr2:207691256:G:A	207691256	NA,A	NA,G	NA,1	NA,inf	NA,inf	NA,0.540463	0.000163019	0.000214675
2	chr2:207671812:C:A	207671812	A,A	C,C	1,1	inf,inf	inf,inf	2.96534,0.0533357	0.000162972	0.000928503
2	chr2:207555560:A:G	207555560	NA,G	NA,A	NA,1	NA,-inf	NA,inf	NA,0.471602	0.000162603	0.000210144
2	chr2:207725737:A:G	207725737	NA,G	NA,A	NA,1	NA,-inf	NA,inf	NA,0.473268	0.000162506	0.000210214
2	chr2:207724778:T:C	207724778	NA,C	NA,T	NA,1	NA,-inf	NA,inf	NA,0.472554	0.000162355	0.000210018
2	chr2:207210211:G:A	207210211	A,A	G,G	1,1	inf,-inf	inf,inf	0.316602,1.28207	0.000162328	0.00020825
2	chr2:207146827:C:G	207146827	NA,G	NA,C	NA,1	NA,-inf	NA,inf	NA,0.514879	0.00016231	0.000212451
2	chr2:207199592:G:A	207199592	A,A	G,G	1,1	inf,-inf	inf,inf	0.40428,1.20344	0.00016215	0.00020679
2	chr2:207483644:G:A	207483644	A,A	G,G	1,1	inf,-inf	inf,inf	2.56633,0.00918368	0.000162143	0.000498591
2	chr2:208035970:A:C	208035970	NA,C	NA,A	NA,1	NA,inf	NA,inf	NA,0.51747	0.0001618	0.000211423
2	chr2:207885137:C:T	207885137	NA,T	NA,C	NA,1	NA,-inf	NA,inf	NA,0.490762	0.000161694	0.0002105
2	chr2:207421975:G:A	207421975	NA,A	NA,G	NA,1	NA,inf	NA,inf	NA,0.511409	0.000161245	0.00021169
2	chr2:207708550:A:G	207708550	NA,G	NA,A	NA,1	NA,-inf	NA,inf	NA,0.467327	0.000161245	0.000208583
2	chr2:207715096:C:T	207715096	NA,T	NA,C	NA,1	NA,-inf	NA,inf	NA,0.467463	0.00016117	0.000208505
2	chr2:207754112:C:G	207754112	NA,G	NA,C	NA,1	NA,-inf	NA,inf	NA,0.497487	0.000160983	0.000210101
2	chr2:207691050:C:T	207691050	NA,T	NA,C	NA,1	NA,inf	NA,inf	NA,0.531058	0.000160957	0.000211937
2	chr2:207101070:C:T	207101070	T,T	C,C	1,1	-inf,-inf	inf,inf	1.08549,0.751147	0.000160934	0.000227604
2	chr2:207687666:C:T	207687666	NA,T	NA,C	NA,1	NA,inf	NA,inf	NA,0.530564	0.000160854	0.0002118
2	chr2:207253650:G:C	207253650	C,C	G,G	1,1	inf,-inf	inf,inf	0.937213,0.834326	0.000160466	0.000187988
2	chr2:207202171:G:C	207202171	C,C	G,G	1,1	inf,inf	inf,inf	1.27989,0.618066	0.000160422	0.00020495
2	chr2:207873362:A:G	207873362	NA,G	NA,A	NA,1	NA,inf	NA,inf	NA,0.498646	0.000160386	0.000210024
2	chr2:207467527:C:A	207467527	NA,A	NA,C	NA,1	NA,inf	NA,inf	NA,0.528135	0.00016027	0.000210333
2	chr2:207604321:C:A	207604321	NA,A	NA,C	NA,1	NA,-inf	NA,inf	NA,0.44387	0.000160247	0.000206017
2	chr2:207740470:G:A	207740470	NA,A	NA,G	NA,1	NA,-inf	NA,inf	NA,0.496444	0.000160171	0.000209173
2	chr2:207860338:C:T	207860338	T,NA	C,NA	1,NA	inf,NA	inf,NA	0.654432,NA	0.000160171	0.000206226
2	chr2:207062615:G:C	207062615	NA,C	NA,G	NA,1	NA,inf	NA,inf	NA,0.488247	0.000159986	0.00020882
2	chr2:207391998:T:TA	207391998	NA,TA	NA,T	NA,1	NA,inf	NA,inf	NA,0.5028	0.000159928	0.000209757
2	chr2:207658377:A:G	207658377	G,G	A,A	1,1	inf,inf	inf,inf	3.03895,0.185834	0.000159914	0.00102565
2	chr2:207231945:T:C	207231945	C,C	T,T	1,1	-inf,inf	inf,inf	1.33311,0.376308	0.000159754	0.00018499
2	chr2:207488283:G:A	207488283	NA,A	NA,G	NA,1	NA,-inf	NA,inf	NA,0.466961	0.000159536	0.000207099
2	chr2:207801344:G:C	207801344	NA,C	NA,G	NA,1	NA,-inf	NA,inf	NA,0.501416	0.000159495	0.000208434
2	chr2:207290341:C:T	207290341	NA,T	NA,C	NA,1	NA,inf	NA,inf	NA,0.516722	0.000159465	0.000209396
2	chr2:207752082:A:G	207752082	NA,G	NA,A	NA,1	NA,-inf	NA,inf	NA,0.45935	0.000159389	0.000206222
2	chr2:208041155:C:T	208041155	T,T	C,C	1,1	inf,-inf	inf,inf	0.150336,1.37119	0.00015934	0.000201779
2	chr2:208057731:G:A	208057731	NA,A	NA,G	NA,1	NA,inf	NA,inf	NA,0.49481	0.000159214	0.000207962
2	chr2:207179678:G:C	207179678	NA,C	NA,G	NA,1	NA,-inf	NA,inf	NA,0.472349	0.00015913	0.00020702
2	chr2:207690268:C:T	207690268	NA,T	NA,C	NA,1	NA,inf	NA,inf	NA,0.52232	0.000158976	0.000209336
2	chr2:207690699:C:G	207690699	NA,G	NA,C	NA,1	NA,inf	NA,inf	NA,0.521142	0.000158712	0.000208989
2	chr2:207156815:C:T	207156815	NA,T	NA,C	NA,1	NA,-inf	NA,inf	NA,0.472127	0.000158704	0.000207029
2	chr2:207689995:T:C	207689995	NA,C	NA,T	NA,1	NA,inf	NA,inf	NA,0.520999	0.00015867	0.000208938
2	chr2:207729804:C:G	207729804	NA,G	NA,C	NA,1	NA,-inf	NA,inf	NA,0.455851	0.000158521	0.000205128
2	chr2:207473293:A:G	207473293	NA,G	NA,A	NA,1	NA,inf	NA,inf	NA,0.504271	0.000158367	0.000207767
2	chr2:207449161:A:G	207449161	NA,G	NA,A	NA,1	NA,-inf	NA,inf	NA,0.49961	0.000158224	0.00020744
2	chr2:207690828:T:C	207690828	NA,C	NA,T	NA,1	NA,inf	NA,inf	NA,0.51863	0.000158186	0.00020829
2	chr2:207701582:T:C	207701582	NA,C	NA,T	NA,1	NA,-inf	NA,inf	NA,0.454058	0.000158178	0.000204678
2	chr2:207313295:C:T	207313295	NA,T	NA,C	NA,1	NA,inf	NA,inf	NA,0.50181	0.00015792	0.000207754
2	chr2:207210177:C:T	207210177	NA,T	NA,C	NA,1	NA,-inf	NA,inf	NA,0.46755	0.000157802	0.0002053
2	chr2:207669762:A:G	207669762	NA,G	NA,A	NA,1	NA,-inf	NA,inf	NA,0.541058	0.000157668	0.000209205
2	chr2:207999931:T:C	207999931	NA,C	NA,T	NA,1	NA,-inf	NA,inf	NA,0.472057	0.000157658	0.00020508
2	chr2:207851822:G:C	207851822	C,NA	G,NA	1,NA	-inf,NA	inf,NA	0.715562,NA	0.000157561	0.00020873
2	chr2:207209200:A:G	207209200	NA,G	NA,A	NA,1	NA,-inf	NA,inf	NA,0.49316	0.000157485	0.000206772
2	chr2:207521019:T:G	207521019	NA,G	NA,T	NA,1	NA,inf	NA,inf	NA,0.499424	0.000157473	0.000206573
2	chr2:207760629:T:C	207760629	NA,C	NA,T	NA,1	NA,-inf	NA,inf	NA,0.44946	0.00015714	0.000203191
2	chr2:208033368:T:C	208033368	NA,C	NA,T	NA,1	NA,inf	NA,inf	NA,0.499074	0.000157111	0.000205281
2	chr2:207767369:G:A	207767369	A,NA	G,NA	1,NA	-inf,NA	inf,NA	0.594983,NA	0.000157108	0.000200424
2	chr2:207738449:G:A	207738449	NA,A	NA,G	NA,1	NA,-inf	NA,inf	NA,0.447605	0.000156796	0.000202903
2	chr2:207261199:A:C	207261199	NA,C	NA,A	NA,1	NA,-inf	NA,inf	NA,0.477375	0.000156726	0.000204971
2	chr2:207654680:G:A	207654680	NA,A	NA,G	NA,1	NA,-inf	NA,inf	NA,0.459689	0.000156228	0.000203156
2	chr2:207471584:C:T	207471584	T,T	C,C	1,1	inf,inf	inf,inf	1.9617,0.454916	0.000156224	0.000322044
2	chr2:207310510:A:G	207310510	NA,G	NA,A	NA,1	NA,-inf	NA,inf	NA,0.45275	0.000156065	0.000201872
2	chr2:207310078:A:G	207310078	NA,G	NA,A	NA,1	NA,-inf	NA,inf	NA,0.461233	0.000155984	0.000203106
2	chr2:207672178:T:C	207672178	C,NA	T,NA	1,NA	-inf,NA	inf,NA	0.576739,NA	0.000155959	0.000199504
2	chr2:207204789:C:T	207204789	NA,T	NA,C	NA,1	NA,-inf	NA,inf	NA,0.485869	0.00015593	0.000204727
2	chr2:207503008:C:A	207503008	NA,A	NA,C	NA,1	NA,inf	NA,inf	NA,0.496426	0.000155728	0.000205029
2	chr2:207063028:G:A	207063028	NA,A	NA,G	NA,1	NA,inf	NA,inf	NA,0.48118	0.000155695	0.000203928
2	chr2:207279934:G:T	207279934	NA,T	NA,G	NA,1	NA,-inf	NA,inf	NA,0.46401	0.000155628	0.000201614
2	chr2:207930361:C:T	207930361	NA,T	NA,C	NA,1	NA,inf	NA,inf	NA,0.493335	0.000155514	0.000203399
2	chr2:207689963:T:C	207689963	NA,C	NA,T	NA,1	NA,inf	NA,inf	NA,0.505826	0.0001555	0.000204731
2	chr2:207717254:T:C	207717254	NA,C	NA,T	NA,1	NA,-inf	NA,inf	NA,0.474001	0.000155492	0.000203025
2	chr2:207632563:A:G	207632563	G,G	A,A	1,1	inf,inf	inf,inf	3.02199,0.333609	0.000155257	0.00107498
2	chr2:207240753:A:T	207240753	T,T	A,A	1,1	inf,-inf	inf,inf	1.07383,0.652547	0.000155001	0.000179424
2	chr2:207849059:C:T	207849059	NA,T	NA,C	NA,1	NA,inf	NA,inf	NA,0.474533	0.000154901	0.000202533
2	chr2:207152616:A:G	207152616	NA,G	NA,A	NA,1	NA,-inf	NA,inf	NA,0.500259	0.000154862	0.000203568
2	chr2:207300986:T:C	207300986	NA,C	NA,T	NA,1	NA,inf	NA,inf	NA,0.521216	0.000154833	0.00020485
2	chr2:207760442:C:G	207760442	NA,G	NA,C	NA,1	NA,-inf	NA,inf	NA,0.438694	0.00015482	0.00020023
2	chr2:207392670:G:A	207392670	NA,A	NA,G	NA,1	NA,inf	NA,inf	NA,0.480487	0.000154809	0.000203158
2	chr2:208019739:C:G	208019739	NA,G	NA,C	NA,1	NA,-inf	NA,inf	NA,0.465773	0.000154804	0.000201783
2	chr2:207875716:T:C	207875716	NA,C	NA,T	NA,1	NA,-inf	NA,inf	NA,0.462335	0.000154789	0.00020164
2	chr2:207316879:A:G	207316879	NA,G	NA,A	NA,1	NA,-inf	NA,inf	NA,0.453834	0.000154096	0.00019994
2	chr2:207317643:T:C	207317643	NA,C	NA,T	NA,1	NA,-inf	NA,inf	NA,0.453564	0.000154072	0.000199901
2	chr2:207946154:T:C	207946154	NA,C	NA,T	NA,1	NA,inf	NA,inf	NA,0.471148	0.000153864	0.000201066
2	chr2:207209301:T:C	207209301	NA,C	NA,T	NA,1	NA,-inf	NA,inf	NA,0.461189	0.00015385	0.00020077
2	chr2:207212722:G:A	207212722	A,A	G,G	1,1	inf,inf	inf,inf	1.60019,0.108739	0.000153774	0.000191679
2	chr2:207316812:C:T	207316812	NA,T	NA,C	NA,1	NA,-inf	NA,inf	NA,0.450394	0.000153381	0.00019902
2	chr2:207896938:C:T	207896938	NA,T	NA,C	NA,1	NA,-inf	NA,inf	NA,0.463953	0.000153319	0.000199765
2	chr2:207584023:C:G	207584023	NA,G	NA,C	NA,1	NA,-inf	NA,inf	NA,0.452213	0.000153251	0.000198954
2	chr2:207447411:A:C	207447411	NA,C	NA,A	NA,1	NA,-inf	NA,inf	NA,0.441523	0.000153122	0.000199131
2	chr2:207084643:T:C	207084643	NA,C	NA,T	NA,1	NA,inf	NA,inf	NA,0.466813	0.000153035	0.000200587
2	chr2:207722221:C:T	207722221	NA,T	NA,C	NA,1	NA,inf	NA,inf	NA,0.458976	0.000152996	0.000200513
2	chr2:207243292:C:T	207243292	NA,T	NA,C	NA,1	NA,inf	NA,inf	NA,0.465588	0.00015277	0.000200105
2	chr2:207450785:C:T	207450785	NA,T	NA,C	NA,1	NA,-inf	NA,inf	NA,0.439715	0.000152748	0.000198647
2	chr2:207070385:T:A	207070385	NA,A	NA,T	NA,1	NA,-inf	NA,inf	NA,0.449646	0.000152312	0.000198388
2	chr2:207249820:G:A	207249820	A,A	G,G	1,1	inf,inf	inf,inf	1.32169,0.487353	0.000152126	0.000201849
2	chr2:207915696:C:A	207915696	NA,A	NA,C	NA,1	NA,-inf	NA,inf	NA,0.457237	0.000151917	0.000197946
2	chr2:207776054:G:A	207776054	NA,A	NA,G	NA,1	NA,inf	NA,inf	NA,0.434022	0.000151827	0.000197533
2	chr2:207295912:C:T	207295912	T,NA	C,NA	1,NA	inf,NA	inf,NA	0.826451,NA	0.000151752	0.000210339
2	chr2:207172096:A:C	207172096	C,C	A,A	1,1	inf,-inf	inf,inf	1.64677,0.0644688	0.000151662	0.000193492
2	chr2:207200526:C:G	207200526	G,G	C,C	1,1	inf,inf	inf,inf	1.34818,0.507412	0.000151638	0.000193757
2	chr2:207485802:G:A	207485802	A,A	G,G	1,1	inf,inf	inf,inf	2.49397,0.124642	0.00015147	0.000457213
2	chr2:207101078:T:C	207101078	C,NA	T,NA	1,NA	-inf,NA	inf,NA	0.780574,NA	0.000151302	0.000199356
2	chr2:207766588:T:TA	207766588	NA,TA	NA,T	NA,1	NA,inf	NA,inf	NA,0.447978	0.000151165	0.000197302
2	chr2:207685474:T:C	207685474	NA,C	NA,T	NA,1	NA,inf	NA,inf	NA,0.434414	0.000150976	0.000196936
2	chr2:207881968:C:T	207881968	NA,T	NA,C	NA,1	NA,inf	NA,inf	NA,0.453116	0.000150899	0.000197628
2	chr2:207446087:C:T	207446087	NA,T	NA,C	NA,1	NA,-inf	NA,inf	NA,0.431979	0.00015089	0.000195798
2	chr2:208003940:T:C	208003940	NA,C	NA,T	NA,1	NA,inf	NA,inf	NA,0.441913	0.000150826	0.000197236
2	chr2:207543169:G:A	207543169	A,A	G,G	1,1	-inf,inf	inf,inf	2.86237,0.277628	0.000150749	0.000793285
2	chr2:207411709:C:T	207411709	T,NA	C,NA	1,NA	-inf,NA	inf,NA	0.585265,NA	0.000150347	0.000194847
2	chr2:207545844:C:T	207545844	NA,T	NA,C	NA,1	NA,inf	NA,inf	NA,0.429708	0.000150157	0.000194899
2	chr2:207401052:A:T	207401052	NA,T	NA,A	NA,1	NA,inf	NA,inf	NA,0.456603	0.000150031	0.000196849
2	chr2:207634348:G:A	207634348	NA,A	NA,G	NA,1	NA,inf	NA,inf	NA,0.454271	0.000150013	0.000196401
2	chr2:207376640:G:A	207376640	A,A	G,G	1,1	inf,-inf	inf,inf	2.24049,0.0140404	0.000149944	0.000309376
2	chr2:207402310:T:C	207402310	NA,C	NA,T	NA,1	NA,inf	NA,inf	NA,0.455905	0.000149894	0.000196668
2	chr2:207757657:T:C	207757657	NA,C	NA,T	NA,1	NA,-inf	NA,inf	NA,0.414856	0.000149847	0.000193883
2	chr2:207795907:G:A	207795907	NA,A	NA,G	NA,1	NA,-inf	NA,inf	NA,0.451763	0.000149663	0.000195516
2	chr2:207647496:T:A	207647496	NA,A	NA,T	NA,1	NA,inf	NA,inf	NA,0.45253	0.000149659	0.000195931
2	chr2:207659353:G:A	207659353	NA,A	NA,G	NA,1	NA,inf	NA,inf	NA,0.457892	0.000149629	0.000196271
2	chr2:208038405:T:A	208038405	NA,A	NA,T	NA,1	NA,inf	NA,inf	NA,0.458149	0.000149546	0.000195416
2	chr2:207972662:A:C	207972662	C,NA	A,NA	1,NA	-inf,NA	inf,NA	0.612744,NA	0.00014922	0.000193487
2	chr2:207694090:T:C	207694090	NA,C	NA,T	NA,1	NA,inf	NA,inf	NA,0.423983	0.000149202	0.000194515
2	chr2:207887245:T:C	207887245	NA,C	NA,T	NA,1	NA,inf	NA,inf	NA,0.450892	0.000148935	0.000194831
2	chr2:207807078:C:CT	207807078	CT,CT	C,C	1,1	inf,-inf	inf,inf	0.986595,0.215222	0.000148818	0.000178335
2	chr2:207646509:C:A	207646509	A,A	C,C	1,1	inf,inf	inf,inf	3.10765,0.0410531	0.000148757	0.00101854
2	chr2:207791627:AT:A	207791627	A,NA	AT,NA	1,NA	-inf,NA	inf,NA	0.6351,NA	0.000148715	0.000193537
2	chr2:207381326:G:A	207381326	NA,A	NA,G	NA,1	NA,-inf	NA,inf	NA,0.443212	0.00014861	0.000194173
2	chr2:207871679:T:G	207871679	NA,G	NA,T	NA,1	NA,-inf	NA,inf	NA,0.409406	0.000148322	0.00019235
2	chr2:207259582:C:T	207259582	T,NA	C,NA	1,NA	inf,NA	inf,NA	0.8056,NA	0.000148317	0.000204333
2	chr2:207836008:A:C	207836008	NA,C	NA,A	NA,1	NA,-inf	NA,inf	NA,0.428048	0.000148268	0.000193203
2	chr2:207753941:G:A	207753941	NA,A	NA,G	NA,1	NA,inf	NA,inf	NA,0.431621	0.000148134	0.000193303
2	chr2:207216251:G:A	207216251	A,A	G,G	1,1	inf,inf	inf,inf	1.57909,0.102233	0.000148132	0.00018463
2	chr2:207244108:G:C	207244108	C,C	G,G	1,1	inf,-inf	inf,inf	0.988477,0.696838	0.000148131	0.000172622
2	chr2:208039642:T:C	208039642	NA,C	NA,T	NA,1	NA,inf	NA,inf	NA,0.450631	0.000148086	0.000193506
2	chr2:207181992:A:G	207181992	NA,G	NA,A	NA,1	NA,-inf	NA,inf	NA,0.426529	0.000148019	0.000192859
2	chr2:207290540:G:C	207290540	NA,C	NA,G	NA,1	NA,inf	NA,inf	NA,0.468851	0.000148016	0.000195442
2	chr2:207842159:G:A	207842159	NA,A	NA,G	NA,1	NA,inf	NA,inf	NA,0.437338	0.000148011	0.00019378
2	chr2:207168952:G:A	207168952	A,A	G,G	1,1	inf,-inf	inf,inf	1.60202,0.147187	0.000147919	0.000188673
2	chr2:207911186:G:A	207911186	NA,A	NA,G	NA,1	NA,inf	NA,inf	NA,0.442742	0.000147756	0.000192274
2	chr2:207632303:A:G	207632303	G,G	A,A	1,1	inf,inf	inf,inf	3.00567,0.299649	0.000147717	0.00100681
2	chr2:207504555:G:A	207504555	NA,A	NA,G	NA,1	NA,-inf	NA,inf	NA,0.382439	0.000147709	0.000190306
2	chr2:207820556:A:G	207820556	G,G	A,A	1,1	-inf,inf	inf,inf	0.818177,0.890815	0.000147697	0.000198218
2	chr2:207485144:A:G	207485144	NA,G	NA,A	NA,1	NA,-inf	NA,inf	NA,0.402565	0.000147576	0.000191349
2	chr2:207486591:T:C	207486591	NA,C	NA,T	NA,1	NA,-inf	NA,inf	NA,0.40938	0.000147518	0.000191615
2	chr2:207662063:A:C	207662063	NA,C	NA,A	NA,1	NA,inf	NA,inf	NA,0.425012	0.000147411	0.000192923
2	chr2:207910709:C:T	207910709	NA,T	NA,C	NA,1	NA,-inf	NA,inf	NA,0.440553	0.000147239	0.000192626
2	chr2:207639495:A:G	207639495	NA,G	NA,A	NA,1	NA,inf	NA,inf	NA,0.420271	0.00014696	0.000192213
2	chr2:207565659:C:T	207565659	T,T	C,C	1,1	inf,inf	inf,inf	0.265363,1.50524	0.00014683	0.000211512
2	chr2:207130112:T:C	207130112	NA,C	NA,T	NA,1	NA,inf	NA,inf	NA,0.440107	0.000146738	0.00019233
2	chr2:207884579:A:T	207884579	NA,T	NA,A	NA,1	NA,-inf	NA,inf	NA,0.413136	0.000146722	0.000190848
2	chr2:207179189:T:C	207179189	C,C	T,T	1,1	-inf,-inf	inf,inf	1.53206,0.202894	0.000146665	0.000183884
2	chr2:207790746:G:A	207790746	NA,A	NA,G	NA,1	NA,-inf	NA,inf	NA,0.408385	0.000146654	0.000190609
2	chr2:207213735:T:C	207213735	NA,C	NA,T	NA,1	NA,inf	NA,inf	NA,0.435374	0.000146651	0.000192108
2	chr2:207143042:G:T	207143042	NA,T	NA,G	NA,1	NA,-inf	NA,inf	NA,0.410365	0.000146607	0.000190607
2	chr2:207524734:G:A	207524734	NA,A	NA,G	NA,1	NA,inf	NA,inf	NA,0.443956	0.000146542	0.000192154
2	chr2:207632310:G:A	207632310	A,A	G,G	1,1	inf,inf	inf,inf	2.99933,0.297872	0.000146478	0.00099381
2	chr2:207899127:C:T	207899127	NA,T	NA,C	NA,1	NA,-inf	NA,inf	NA,0.410121	0.000146418	0.000190008
2	chr2:207435891:G:A	207435891	NA,A	NA,G	NA,1	NA,inf	NA,inf	NA,0.436652	0.00014641	0.000192001
2	chr2:207698104:C:T	207698104	NA,T	NA,C	NA,1	NA,-inf	NA,inf	NA,0.396921	0.000146299	0.000189645
2	chr2:207676362:C:T	207676362	NA,T	NA,C	NA,1	NA,inf	NA,inf	NA,0.457875	0.000146293	0.000191929
2	chr2:207870236:T:C	207870236	NA,C	NA,T	NA,1	NA,inf	NA,inf	NA,0.437129	0.00014624	0.00019187
2	chr2:208030209:T:C	208030209	NA,C	NA,T	NA,1	NA,inf	NA,inf	NA,0.443634	0.000146124	0.000190948
2	chr2:208033470:C:T	208033470	NA,T	NA,C	NA,1	NA,-inf	NA,inf	NA,0.411899	0.0001461	0.000189849
2	chr2:208031907:A:T	208031907	NA,T	NA,A	NA,1	NA,inf	NA,inf	NA,0.44305	0.000146027	0.000190805
2	chr2:207203710:C:T	207203710	NA,T	NA,C	NA,1	NA,-inf	NA,inf	NA,0.413256	0.00014596	0.000190244
2	chr2:208027328:T:A	208027328	NA,A	NA,T	NA,1	NA,inf	NA,inf	NA,0.442724	0.000145955	0.000190728
2	chr2:207902275:T:C	207902275	NA,C	NA,T	NA,1	NA,inf	NA,inf	NA,0.426185	0.000145867	0.000190977
2	chr2:207478681:G:A	207478681	NA,A	NA,G	NA,1	NA,-inf	NA,inf	NA,0.641832	0.000145791	0.000204728
2	chr2:207065661:A:G	207065661	NA,G	NA,A	NA,1	NA,-inf	NA,inf	NA,0.420284	0.000145684	0.000189921
2	chr2:207619343:G:C	207619343	C,NA	G,NA	1,NA	inf,NA	inf,NA	0.838823,NA	0.00014567	0.000205181
2	chr2:207536009:C:T	207536009	NA,T	NA,C	NA,1	NA,inf	NA,inf	NA,0.442234	0.000145667	0.000191583
2	chr2:207566648:A:G	207566648	G,NA	A,NA	1,NA	inf,NA	inf,NA	1.05192,NA	0.00014563	0.000221896
2	chr2:207225499:G:A	207225499	NA,A	NA,G	NA,1	NA,-inf	NA,inf	NA,0.421268	0.000145488	0.000189945
2	chr2:207246833:A:C	207246833	NA,C	NA,A	NA,1	NA,-inf	NA,inf	NA,0.478016	0.000145389	0.000193335
2	chr2:207158218:G:C	207158218	C,C	G,G	1,1	inf,inf	inf,inf	0.952361,0.755753	0.000145368	0.000189808
2	chr2:207301929:C:T	207301929	NA,T	NA,C	NA,1	NA,-inf	NA,inf	NA,0.383408	0.000145338	0.000187861
2	chr2:207895825:AT:A	207895825	NA,A	NA,AT	NA,1	NA,-inf	NA,inf	NA,0.402742	0.000145237	0.000188525
2	chr2:207326566:A:C	207326566	NA,C	NA,A	NA,1	NA,-inf	NA,inf	NA,0.399581	0.000145097	0.000188688
2	chr2:207476091:G:A	207476091	NA,A	NA,G	NA,1	NA,inf	NA,inf	NA,0.451631	0.000145041	0.000190666
2	chr2:207493653:T:C	207493653	NA,C	NA,T	NA,1	NA,-inf	NA,inf	NA,0.396893	0.000145007	0.00018831
2	chr2:207793729:G:C	207793729	NA,C	NA,G	NA,1	NA,-inf	NA,inf	NA,0.426936	0.00014497	0.000189385
2	chr2:207427716:G:A	207427716	NA,A	NA,G	NA,1	NA,inf	NA,inf	NA,0.428831	0.000144884	0.000189997
2	chr2:207678362:T:C	207678362	C,C	T,T	1,1	inf,inf	inf,inf	1.43923,0.510669	0.000144804	0.000226859
2	chr2:207647291:T:C	207647291	C,NA	T,NA	1,NA	inf,NA	inf,NA	0.851995,NA	0.000144619	0.000203249
2	chr2:207585061:G:C	207585061	NA,C	NA,G	NA,1	NA,-inf	NA,inf	NA,0.425165	0.000144546	0.000187901
2	chr2:207667040:C:T	207667040	NA,T	NA,C	NA,1	NA,-inf	NA,inf	NA,0.377263	0.000144289	0.000186219
2	chr2:208030199:TAGA:T	208030199	NA,T	NA,TAGA	NA,1	NA,inf	NA,inf	NA,0.433031	0.000144191	0.000188405
2	chr2:207215567:C:T	207215567	T,T	C,C	1,1	inf,inf	inf,inf	1.24291,0.586518	0.000144137	0.000184252
2	chr2:207806393:C:T	207806393	NA,T	NA,C	NA,1	NA,inf	NA,inf	NA,0.438632	0.000144032	0.000189374
2	chr2:207897932:T:G	207897932	NA,G	NA,T	NA,1	NA,-inf	NA,inf	NA,0.405963	0.00014358	0.000186756
2	chr2:207650653:G:A	207650653	NA,A	NA,G	NA,1	NA,inf	NA,inf	NA,0.419791	0.000143544	0.000187884
2	chr2:207354964:A:G	207354964	G,NA	A,NA	1,NA	inf,NA	inf,NA	0.745176,NA	0.000143285	0.000194245
2	chr2:207130873:A:G	207130873	NA,G	NA,A	NA,1	NA,inf	NA,inf	NA,0.410138	0.000143186	0.000187488
2	chr2:207929020:G:A	207929020	NA,A	NA,G	NA,1	NA,inf	NA,inf	NA,0.421967	0.000143176	0.000187679
2	chr2:207484085:T:A	207484085	NA,A	NA,T	NA,1	NA,inf	NA,inf	NA,0.428753	0.000143111	0.000188128
2	chr2:207776194:G:A	207776194	NA,A	NA,G	NA,1	NA,-inf	NA,inf	NA,0.394655	0.000143092	0.000186742
2	chr2:207887599:G:C	207887599	NA,C	NA,G	NA,1	NA,inf	NA,inf	NA,0.417263	0.000142854	0.000186015
2	chr2:207690856:T:G	207690856	NA,G	NA,T	NA,1	NA,inf	NA,inf	NA,0.417775	0.000142799	0.000187548
2	chr2:207214105:C:T	207214105	NA,T	NA,C	NA,1	NA,-inf	NA,inf	NA,0.43089	0.000142787	0.000188205
2	chr2:208031676:C:CAGACCTCATCTTGTAACAGA	208031676	NA,CAGACCTCATCTTGTAACAGA	NA,C	NA,1	NA,inf	NA,inf	NA,0.425137	0.000142766	0.000186545
2	chr2:207452646:A:G	207452646	NA,G	NA,A	NA,1	NA,inf	NA,inf	NA,0.455094	0.000142763	0.000188513
2	chr2:207728428:A:G	207728428	NA,G	NA,A	NA,1	NA,-inf	NA,inf	NA,0.406671	0.000142706	0.000186287
2	chr2:207302419:G:A	207302419	NA,A	NA,G	NA,1	NA,inf	NA,inf	NA,0.437657	0.000142675	0.00018831
2	chr2:207179354:G:A	207179354	NA,A	NA,G	NA,1	NA,-inf	NA,inf	NA,0.461285	0.000142625	0.000189754
2	chr2:207317265:C:T	207317265	NA,T	NA,C	NA,1	NA,inf	NA,inf	NA,0.403479	0.000142418	0.000186258
2	chr2:207617720:C:T	207617720	NA,T	NA,C	NA,1	NA,-inf	NA,inf	NA,0.41324	0.000142418	0.000185153
2	chr2:207302409:T:C	207302409	NA,C	NA,T	NA,1	NA,inf	NA,inf	NA,0.43521	0.000142271	0.000187765
2	chr2:207644262:T:C	207644262	NA,C	NA,T	NA,1	NA,-inf	NA,inf	NA,0.395225	0.000142189	0.000185116
2	chr2:207834572:T:C	207834572	NA,C	NA,T	NA,1	NA,inf	NA,inf	NA,0.406122	0.000142159	0.000186114
2	chr2:207653252:G:A	207653252	NA,A	NA,G	NA,1	NA,inf	NA,inf	NA,0.412286	0.000142125	0.000186056
2	chr2:207832428:T:A	207832428	NA,A	NA,T	NA,1	NA,inf	NA,inf	NA,0.415339	0.000141815	0.000185917
2	chr2:207655991:G:T	207655991	NA,T	NA,G	NA,1	NA,inf	NA,inf	NA,0.399539	0.000141689	0.000185683
2	chr2:207455205:G:A	207455205	NA,A	NA,G	NA,1	NA,-inf	NA,inf	NA,0.39593	0.00014161	0.000184694
2	chr2:207452401:A:C	207452401	C,C	A,A	1,1	inf,inf	inf,inf	0.661634,1.23422	0.000141589	0.000214149
2	chr2:207172262:G:A	207172262	A,A	G,G	1,1	inf,-inf	inf,inf	1.58105,0.135064	0.000141519	0.00018059
2	chr2:207929777:C:T	207929777	NA,T	NA,C	NA,1	NA,inf	NA,inf	NA,0.405557	0.000141342	0.000184705
2	chr2:207661981:G:A	207661981	NA,A	NA,G	NA,1	NA,inf	NA,inf	NA,0.392345	0.000141333	0.000184953
2	chr2:207614356:G:C	207614356	NA,C	NA,G	NA,1	NA,-inf	NA,inf	NA,0.407228	0.000141328	0.000183748
2	chr2:208027955:C:T	208027955	NA,T	NA,C	NA,1	NA,inf	NA,inf	NA,0.416616	0.000141257	0.000184574
2	chr2:207195596:A:G	207195596	NA,G	NA,A	NA,1	NA,-inf	NA,inf	NA,0.411336	0.000141159	0.000185665
2	chr2:208030236:C:A	208030236	NA,A	NA,C	NA,1	NA,inf	NA,inf	NA,0.415515	0.000141074	0.000184332
2	chr2:208025490:C:T	208025490	NA,T	NA,C	NA,1	NA,inf	NA,inf	NA,0.415507	0.000141052	0.000184328
2	chr2:207598729:C:A	207598729	NA,A	NA,C	NA,1	NA,-inf	NA,inf	NA,0.387395	0.000140932	0.000183087
2	chr2:208043004:C:T	208043004	T,T	C,C	1,1	inf,-inf	inf,inf	0.931623,0.570032	0.000140674	0.000180219
2	chr2:207631310:A:G	207631310	G,G	A,A	1,1	inf,inf	inf,inf	2.99406,0.256871	0.000140628	0.000944682
2	chr2:207696962:C:T	207696962	T,T	C,C	1,1	-inf,inf	inf,inf	0.00108063,1.45294	0.000140576	0.000187039
2	chr2:207780999:A:T	207780999	NA,T	NA,A	NA,1	NA,inf	NA,inf	NA,0.418946	0.000140321	0.000184533
2	chr2:207528000:G:C	207528000	NA,C	NA,G	NA,1	NA,-inf	NA,inf	NA,0.361548	0.000140128	0.000181496
2	chr2:207898095:T:C	207898095	NA,C	NA,T	NA,1	NA,-inf	NA,inf	NA,0.375041	0.000140126	0.00018196
2	chr2:207530607:C:G	207530607	NA,G	NA,C	NA,1	NA,-inf	NA,inf	NA,0.359626	0.000139863	0.000181135
2	chr2:207453562:A:G	207453562	G,G	A,A	1,1	inf,inf	inf,inf	1.24046,0.828148	0.000139783	0.000234672
2	chr2:207590447:G:A	207590447	A,NA	G,NA	1,NA	inf,NA	inf,NA	0.814925,NA	0.000139728	0.000197336
2	chr2:207642919:G:A	207642919	NA,A	NA,G	NA,1	NA,inf	NA,inf	NA,0.41665	0.000139576	0.000183849
2	chr2:207777195:G:A	207777195	NA,A	NA,G	NA,1	NA,inf	NA,inf	NA,0.396832	0.000139469	0.000182601
2	chr2:207108357:A:C	207108357	NA,C	NA,A	NA,1	NA,inf	NA,inf	NA,0.394781	0.000139406	0.000182821
2	chr2:207640720:C:T	207640720	NA,T	NA,C	NA,1	NA,-inf	NA,inf	NA,0.367079	0.000139372	0.000180955
2	chr2:207076671:T:A	207076671	NA,A	NA,T	NA,1	NA,inf	NA,inf	NA,0.396397	0.000139306	0.000182308
2	chr2:207631991:G:A	207631991	A,A	G,G	1,1	inf,inf	inf,inf	2.96592,0.285173	0.000139278	0.000922915
2	chr2:207412680:T:C	207412680	NA,C	NA,T	NA,1	NA,inf	NA,inf	NA,0.396132	0.000139269	0.000182544
2	chr2:207879787:A:T	207879787	NA,T	NA,A	NA,1	NA,-inf	NA,inf	NA,0.361713	0.000139196	0.000180673
2	chr2:207446103:A:G	207446103	G,G	A,A	1,1	-inf,-inf	inf,inf	2.11268,1.08711	0.000139137	0.000720577
2	chr2:207840617:A:G	207840617	NA,G	NA,A	NA,1	NA,inf	NA,inf	NA,0.398442	0.000139013	0.000182222
2	chr2:207435353:G:A	207435353	NA,A	NA,G	NA,1	NA,inf	NA,inf	NA,0.394989	0.000138935	0.000182149
2	chr2:207906266:T:C	207906266	NA,C	NA,T	NA,1	NA,-inf	NA,inf	NA,0.367992	0.000138931	0.000180411
2	chr2:207632199:G:A	207632199	A,A	G,G	1,1	inf,inf	inf,inf	2.96298,0.286871	0.000138909	0.000919558
2	chr2:207325142:G:A	207325142	A,NA	G,NA	1,NA	-inf,NA	inf,NA	0.510638,NA	0.000138815	0.000172854
2	chr2:207372822:A:G	207372822	G,G	A,A	1,1	inf,inf	inf,inf	2.17887,0.0923999	0.000138768	0.000283903
2	chr2:207291880:G:A	207291880	NA,A	NA,G	NA,1	NA,inf	NA,inf	NA,0.402106	0.000138634	0.000182152
2	chr2:207693749:T:A	207693749	NA,A	NA,T	NA,1	NA,inf	NA,inf	NA,0.393641	0.000138598	0.000181991
2	chr2:207899282:T:C	207899282	NA,C	NA,T	NA,1	NA,-inf	NA,inf	NA,0.366339	0.000138592	0.000179988
2	chr2:207604778:T:G	207604778	NA,G	NA,T	NA,1	NA,-inf	NA,inf	NA,0.39094	0.000138516	0.00018012
2	chr2:207224330:C:T	207224330	NA,T	NA,C	NA,1	NA,-inf	NA,inf	NA,0.373637	0.000138255	0.000180378
2	chr2:207162067:C:T	207162067	NA,T	NA,C	NA,1	NA,inf	NA,inf	NA,0.361226	0.000138242	0.000180018
2	chr2:207373224:G:A	207373224	NA,A	NA,G	NA,1	NA,inf	NA,inf	NA,0.415978	0.000138206	0.000181823
2	chr2:207373622:G:T	207373622	T,T	G,G	1,1	inf,inf	inf,inf	2.18094,0.0747582	0.000138185	0.000282782
2	chr2:207523905:G:T	207523905	NA,T	NA,G	NA,1	NA,-inf	NA,inf	NA,0.378699	0.000138164	0.00018048
2	chr2:207571575:C:T	207571575	T,NA	C,NA	1,NA	inf,NA	inf,NA	0.801192,NA	0.000138157	0.000194133
2	chr2:207201952:T:C	207201952	C,C	T,T	1,1	inf,inf	inf,inf	1.29103,0.503678	0.000138151	0.000176541
2	chr2:207301161:TA:T	207301161	NA,T	NA,TA	NA,1	NA,inf	NA,inf	NA,0.398867	0.000138077	0.000181399
2	chr2:207698075:T:C	207698075	NA,C	NA,T	NA,1	NA,-inf	NA,inf	NA,0.400068	0.000138067	0.000179927
2	chr2:207572709:G:A	207572709	A,A	G,G	1,1	inf,inf	inf,inf	0.213943,1.46883	0.000137958	0.000195201
2	chr2:207301827:T:A	207301827	NA,A	NA,T	NA,1	NA,inf	NA,inf	NA,0.398163	0.000137956	0.000181238
2	chr2:207121385:C:T	207121385	T,T	C,C	1,1	-inf,inf	inf,inf	1.42622,0.0538808	0.00013781	0.00019672
2	chr2:207844122:C:T	207844122	NA,T	NA,C	NA,1	NA,inf	NA,inf	NA,0.389874	0.000137808	0.000180743
2	chr2:207501046:T:C	207501046	NA,C	NA,T	NA,1	NA,inf	NA,inf	NA,0.388612	0.000137796	0.000180814
2	chr2:207889960:C:T	207889960	NA,T	NA,C	NA,1	NA,inf	NA,inf	NA,0.380781	0.000137773	0.000180348
2	chr2:207810516:A:G	207810516	NA,G	NA,A	NA,1	NA,-inf	NA,inf	NA,0.36385	0.000137748	0.000179423
2	chr2:208049790:G:T	208049790	NA,T	NA,G	NA,1	NA,-inf	NA,inf	NA,0.395187	0.000137642	0.000180267
2	chr2:207686138:A:C	207686138	NA,C	NA,A	NA,1	NA,inf	NA,inf	NA,0.394851	0.000137636	0.000180337
2	chr2:207745265:G:A	207745265	NA,A	NA,G	NA,1	NA,inf	NA,inf	NA,0.374205	0.000137595	0.000179679
2	chr2:207886248:C:T	207886248	NA,T	NA,C	NA,1	NA,-inf	NA,inf	NA,0.359867	0.000137592	0.000178729
2	chr2:207801768:T:C	207801768	NA,C	NA,T	NA,1	NA,inf	NA,inf	NA,0.379229	0.000137567	0.000179899
2	chr2:207372608:A:C	207372608	C,C	A,A	1,1	inf,inf	inf,inf	2.17246,0.0924309	0.000137386	0.000281133
2	chr2:207685867:T:A	207685867	NA,A	NA,T	NA,1	NA,inf	NA,inf	NA,0.412841	0.000137311	0.000180884
2	chr2:207754054:A:G	207754054	NA,G	NA,A	NA,1	NA,inf	NA,inf	NA,0.364566	0.000137273	0.000178761
2	chr2:207465147:C:T	207465147	NA,T	NA,C	NA,1	NA,-inf	NA,inf	NA,0.358287	0.000137268	0.000178182
2	chr2:207598569:G:A	207598569	NA,A	NA,G	NA,1	NA,-inf	NA,inf	NA,0.383227	0.000137153	0.000178378
2	chr2:207452495:C:A	207452495	A,A	C,C	1,1	-inf,inf	inf,inf	0.710815,0.875896	0.00013709	0.000176235
2	chr2:207070540:T:C	207070540	NA,C	NA,T	NA,1	NA,inf	NA,inf	NA,0.384893	0.000137042	0.00017957
2	chr2:207718127:A:C	207718127	NA,C	NA,A	NA,1	NA,inf	NA,inf	NA,0.384106	0.000136934	0.000179324
2	chr2:207158453:G:C	207158453	NA,C	NA,G	NA,1	NA,-inf	NA,inf	NA,0.359367	0.000136914	0.000178648
2	chr2:207789065:C:T	207789065	NA,T	NA,C	NA,1	NA,inf	NA,inf	NA,0.389537	0.000136855	0.000179292
2	chr2:207455105:G:A	207455105	NA,A	NA,G	NA,1	NA,inf	NA,inf	NA,0.396381	0.000136812	0.000179105
2	chr2:207395964:C:T	207395964	NA,T	NA,C	NA,1	NA,inf	NA,inf	NA,0.37938	0.000136447	0.000178827
2	chr2:207817477:T:A	207817477	A,NA	T,NA	1,NA	-inf,NA	inf,NA	0.664477,NA	0.000136353	0.000182819
2	chr2:207382612:G:T	207382612	NA,T	NA,G	NA,1	NA,-inf	NA,inf	NA,0.365319	0.000136213	0.000178046
2	chr2:207397600:G:C	207397600	NA,C	NA,G	NA,1	NA,inf	NA,inf	NA,0.377616	0.000136167	0.000178458
2	chr2:208057049:TC:T	208057049	NA,T	NA,TC	NA,1	NA,-inf	NA,inf	NA,0.366754	0.00013608	0.000177671
2	chr2:207839423:T:C	207839423	NA,C	NA,T	NA,1	NA,-inf	NA,inf	NA,0.35541	0.000136048	0.00017728
2	chr2:207365758:C:T	207365758	T,T	C,C	1,1	inf,inf	inf,inf	2.16551,0.084956	0.000135972	0.000277066
2	chr2:207751976:A:G	207751976	NA,G	NA,A	NA,1	NA,inf	NA,inf	NA,0.355904	0.000135804	0.000176863
2	chr2:207578648:T:A	207578648	A,A	T,T	1,1	inf,inf	inf,inf	0.251453,1.45431	0.00013557	0.000193729
2	chr2:207820821:A:AATATTGTAGGTTGATGAATTGTTTTAAAAGTCTATCTGTAAG	207820821	NA,AATATTGTAGGTTGATGAATTGTTTTAAAAGTCTATCTGTAAG	NA,A	NA,1	NA,-inf	NA,inf	NA,0.343971	0.000135558	0.000175989
2	chr2:207102064:A:G	207102064	G,NA	A,NA	1,NA	inf,NA	inf,NA	0.626107,NA	0.000135201	0.00017738
2	chr2:208011732:C:T	208011732	NA,T	NA,C	NA,1	NA,-inf	NA,inf	NA,0.38431	0.0001352	0.000177254
2	chr2:207509702:G:A	207509702	NA,A	NA,G	NA,1	NA,inf	NA,inf	NA,0.363732	0.000135195	0.000176321
2	chr2:207366533:G:A	207366533	A,A	G,G	1,1	inf,inf	inf,inf	2.1606,0.0880708	0.000135175	0.000275228
2	chr2:207627419:A:T	207627419	T,T	A,A	1,1	inf,inf	inf,inf	2.97206,0.234699	0.000135104	0.000889273
2	chr2:207968765:G:A	207968765	NA,A	NA,G	NA,1	NA,inf	NA,inf	NA,0.365387	0.000135071	0.00017705
2	chr2:207722581:T:G	207722581	NA,G	NA,T	NA,1	NA,inf	NA,inf	NA,0.358813	0.000135054	0.000176362
2	chr2:207972535:C:T	207972535	NA,T	NA,C	NA,1	NA,-inf	NA,inf	NA,0.346166	0.000135044	0.000175559
2	chr2:207846673:A:G	207846673	NA,G	NA,A	NA,1	NA,-inf	NA,inf	NA,0.353315	0.000134935	0.000175876
2	chr2:207859722:T:C	207859722	NA,C	NA,T	NA,1	NA,-inf	NA,inf	NA,0.353991	0.000134915	0.000175696
2	chr2:207987351:C:T	207987351	T,T	C,C	1,1	inf,inf	inf,inf	1.23509,0.364219	0.000134812	0.000183784
2	chr2:208023945:C:T	208023945	NA,T	NA,C	NA,1	NA,inf	NA,inf	NA,0.37811	0.000134802	0.000176146
2	chr2:207433620:A:G	207433620	NA,G	NA,A	NA,1	NA,inf	NA,inf	NA,0.369932	0.000134757	0.000176643
2	chr2:207431513:T:C	207431513	NA,C	NA,T	NA,1	NA,inf	NA,inf	NA,0.368696	0.000134559	0.000176382
2	chr2:207460737:C:T	207460737	NA,T	NA,C	NA,1	NA,inf	NA,inf	NA,0.380789	0.000134549	0.000176766
2	chr2:207574404:G:T	207574404	NA,T	NA,G	NA,1	NA,inf	NA,inf	NA,0.375861	0.000134499	0.000176178
2	chr2:207578847:A:G	207578847	NA,G	NA,A	NA,1	NA,-inf	NA,inf	NA,0.366598	0.000134479	0.000174921
2	chr2:207718356:A:G	207718356	NA,G	NA,A	NA,1	NA,-inf	NA,inf	NA,0.358073	0.000134437	0.000175496
2	chr2:207657017:T:C	207657017	NA,C	NA,T	NA,1	NA,inf	NA,inf	NA,0.373954	0.000134418	0.000176328
2	chr2:207251949:C:T	207251949	T,NA	C,NA	1,NA	inf,NA	inf,NA	0.496007,NA	0.000134296	0.000169842
2	chr2:207935755:A:G	207935755	NA,G	NA,A	NA,1	NA,-inf	NA,inf	NA,0.350096	0.00013426	0.000174849
2	chr2:207430242:T:C	207430242	NA,C	NA,T	NA,1	NA,-inf	NA,inf	NA,0.541103	0.000134159	0.000185317
2	chr2:207810652:C:T	207810652	NA,T	NA,C	NA,1	NA,inf	NA,inf	NA,0.368303	0.000134103	0.000175513
2	chr2:207809926:G:A	207809926	NA,A	NA,G	NA,1	NA,-inf	NA,inf	NA,0.341196	0.000134092	0.000174054
2	chr2:207612462:T:C	207612462	NA,C	NA,T	NA,1	NA,-inf	NA,inf	NA,0.351348	0.000134014	0.000175037
2	chr2:207657431:T:C	207657431	NA,C	NA,T	NA,1	NA,inf	NA,inf	NA,0.371221	0.000133992	0.000175763
2	chr2:207658115:A:G	207658115	NA,G	NA,A	NA,1	NA,inf	NA,inf	NA,0.370729	0.000133916	0.000175662
2	chr2:207807993:T:C	207807993	NA,C	NA,T	NA,1	NA,inf	NA,inf	NA,0.367144	0.000133908	0.000175258
2	chr2:207229713:C:T	207229713	NA,T	NA,C	NA,1	NA,inf	NA,inf	NA,0.376017	0.000133848	0.000176109
2	chr2:207657943:TAAAAC:T	207657943	NA,T	NA,TAAAAC	NA,1	NA,inf	NA,inf	NA,0.369699	0.000133749	0.000175443
2	chr2:207841372:C:T	207841372	T,NA	C,NA	1,NA	-inf,NA	inf,NA	0.510075,NA	0.000133746	0.000172551
2	chr2:207555940:A:G	207555940	NA,G	NA,A	NA,1	NA,-inf	NA,inf	NA,0.361702	0.000133708	0.000173917
2	chr2:207367335:A:G	207367335	G,G	A,A	1,1	inf,inf	inf,inf	2.15442,0.0839002	0.000133626	0.000271847
2	chr2:207791669:T:C	207791669	NA,C	NA,T	NA,1	NA,inf	NA,inf	NA,0.37013	0.000133625	0.000175099
2	chr2:207495989:T:C	207495989	NA,C	NA,T	NA,1	NA,inf	NA,inf	NA,0.378596	0.000133566	0.000175358
2	chr2:207125623:A:T	207125623	T,NA	A,NA	1,NA	-inf,NA	inf,NA	0.71289,NA	0.000133553	0.000189928
2	chr2:207555123:T:TCC	207555123	NA,TCC	NA,T	NA,1	NA,-inf	NA,inf	NA,0.360432	0.000133508	0.000173659
2	chr2:207520596:A:T	207520596	T,NA	A,NA	1,NA	inf,NA	inf,NA	0.774684,NA	0.00013347	0.000187117
2	chr2:207879662:T:G	207879662	NA,G	NA,T	NA,1	NA,-inf	NA,inf	NA,0.327786	0.000133442	0.000173285
2	chr2:207562245:A:G	207562245	NA,G	NA,A	NA,1	NA,-inf	NA,inf	NA,0.360068	0.000133432	0.000173565
2	chr2:207075493:A:G	207075493	NA,G	NA,A	NA,1	NA,-inf	NA,inf	NA,0.346084	0.000133277	0.000173728
2	chr2:207185094:C:T	207185094	T,T	C,C	1,1	inf,-inf	inf,inf	0.411634,1.08122	0.000133271	0.000169729
2	chr2:207555124:A:T	207555124	NA,T	NA,A	NA,1	NA,-inf	NA,inf	NA,0.358554	0.000133211	0.000173276
2	chr2:207396388:TTA:T	207396388	NA,T	NA,TTA	NA,1	NA,inf	NA,inf	NA,0.359692	0.000133191	0.000174553
2	chr2:207954306:T:C	207954306	C,NA	T,NA	1,NA	-inf,NA	inf,NA	0.531564,NA	0.000133171	0.00017212
2	chr2:207552237:A:G	207552237	NA,G	NA,A	NA,1	NA,-inf	NA,inf	NA,0.35816	0.000133144	0.00017319
2	chr2:207690373:CCTTT:C	207690373	NA,C	NA,CCTTT	NA,1	NA,inf	NA,inf	NA,0.365956	0.000133125	0.000174359
2	chr2:207791006:C:T	207791006	T,T	C,C	1,1	-inf,inf	inf,inf	1.24737,0.11071	0.000133072	0.000172867
2	chr2:207563263:A:G	207563263	NA,G	NA,A	NA,1	NA,-inf	NA,inf	NA,0.357772	0.000133071	0.000173099
2	chr2:207757413:G:A	207757413	NA,A	NA,G	NA,1	NA,inf	NA,inf	NA,0.361773	0.000133071	0.000174291
2	chr2:207181588:G:A	207181588	A,A	G,G	1,1	-inf,-inf	inf,inf	1.48877,0.167675	0.000133029	0.000166743
```
