## Supplementary material for "Characterization of shared and ancestry-specific signals driving complex traits using multi-ancestry fine-mapping": susiex_nc2.cs80.snp

```
BP	SNP	PIP(CS1)	LogBF(CS1,Pop1)	LogBF(CS1,Pop2)	PIP(CS2)	LogBF(CS2,Pop1)	LogBF(CS2,Pop2)
207062361	chr2:207062361:T:C	6.85138e-05	0.389458	-0.834296	0.000298018	0.692159	-0.848166
207062615	chr2:207062615:G:C	4.88417e-05	-1.04327e-10	-0.783287	0.000159986	-1.04327e-10	-0.778073
207062716	chr2:207062716:A:T	3.77111e-05	-1.04327e-10	-1.04192	0.000121573	-1.04327e-10	-1.05264
207063028	chr2:207063028:G:A	4.82406e-05	-1.04327e-10	-0.795672	0.000155695	-1.04327e-10	-0.805263
207063101	chr2:207063101:A:G	9.94594e-06	-1.38298	-0.991729	2.98291e-05	-1.46498	-0.992697
207063107	chr2:207063107:A:G	8.65314e-06	-1.41041	-1.10354	2.54499e-05	-1.51034	-1.1061
207063195	chr2:207063195:G:A	9.87061e-06	-1.45188	-0.930429	3.15268e-05	-1.47803	-0.924288
207063339	chr2:207063339:T:C	2.68996e-05	-0.163623	-1.21614	0.000112952	0.0936797	-1.21988
207063352	chr2:207063352:A:G	3.16603e-05	-1.04327e-10	-1.21681	0.000103402	-1.04327e-10	-1.21453
207063729	chr2:207063729:AC:A	4.28768e-05	-0.913541	-2.64473e-10	0.000132348	-0.967727	-2.64473e-10
207064706	chr2:207064706:G:A	3.29571e-05	-1.04327e-10	-1.17667	0.000106921	-1.04327e-10	-1.18107
207064948	chr2:207064948:CCG:C	3.34655e-05	-1.04327e-10	-1.16136	0.000110055	-1.04327e-10	-1.15218
207065126	chr2:207065126:C:T	3.21102e-05	-1.04327e-10	-1.2027	0.000105241	-1.04327e-10	-1.19691
207065436	chr2:207065436:G:A	3.14666e-05	-1.04327e-10	-1.22295	0.000102516	-1.04327e-10	-1.22314
207065453	chr2:207065453:C:T	3.58968e-05	-1.04327e-10	-1.09122	0.000118014	-1.04327e-10	-1.08235
207065586	chr2:207065586:T:C	4.31002e-05	-0.102305	-0.806039	0.000179447	0.16329	-0.82657
207065661	chr2:207065661:A:G	4.42433e-05	-1.04327e-10	-0.882168	0.000145684	-1.04327e-10	-0.871718
207065820	chr2:207065820:G:A	6.85898e-06	-1.52926	-1.21705	2.26166e-05	-1.51958	-1.21489
207065963	chr2:207065963:A:T	8.22577e-06	-1.35212	-1.21248	2.95821e-05	-1.25963	-1.20637
207066072	chr2:207066072:G:A	5.88843e-05	-1.04327e-10	-0.596298	0.000186605	-1.04327e-10	-0.624169
207066706	chr2:207066706:T:C	2.41755e-05	-0.382697	-1.10383	7.73594e-05	-0.425206	-1.07949
207067141	chr2:207067141:T:C	7.50568e-06	-1.46395	-1.19227	2.52023e-05	-1.43353	-1.1927
207067234	chr2:207067234:G:A	3.21265e-05	-1.04327e-10	-1.20219	0.0001053	-1.04327e-10	-1.19635
207067545	chr2:207067545:C:T	0.000101676	-1.04327e-10	-0.0500769	0.000338943	-1.04327e-10	-0.0273306
207067759	chr2:207067759:A:AGAGGAAGGAGATAAGCAGGGATCTGTCTCTGAGCATTCT	3.18857e-05	-1.04327e-10	-1.20971	0.000104231	-1.04327e-10	-1.20655
207067819	chr2:207067819:G:A	3.2551e-05	-1.04327e-10	-1.18906	0.000106894	-1.04327e-10	-1.18132
207067953	chr2:207067953:T:C	7.21994e-06	-1.47136	-1.22366	2.42272e-05	-1.44204	-1.22365
207068176	chr2:207068176:A:G	6.88042e-06	-1.52694	-1.21625	2.27188e-05	-1.51601	-1.21396
207068408	chr2:207068408:C:A	3.39952e-05	-1.04327e-10	-1.14565	0.000111037	-1.04327e-10	-1.1433
207068598	chr2:207068598:T:A	3.1569e-05	-1.04327e-10	-1.2197	0.000103052	-1.04327e-10	-1.21793
207068721	chr2:207068721:A:G	7.41262e-06	-1.44503	-1.22365	2.50236e-05	-1.40968	-1.22367
207068748	chr2:207068748:A:C	3.24415e-05	-1.04327e-10	-1.19243	0.000106479	-1.04327e-10	-1.18522
207069193	chr2:207069193:C:T	1.26904e-05	-1.39663	-0.734393	4.0859e-05	-1.43436	-0.708675
207069453	chr2:207069453:A:G	3.179e-05	-1.04327e-10	-1.21272	0.000103883	-1.04327e-10	-1.2099
207069476	chr2:207069476:C:T	1.63378e-05	-0.675531	-1.20286	5.53312e-05	-0.63727	-1.20256
207069543	chr2:207069543:A:G	9.19365e-06	-1.42081	-1.03255	2.79173e-05	-1.49184	-1.03208
207070385	chr2:207070385:T:A	4.60827e-05	-1.04327e-10	-0.841436	0.000152312	-1.04327e-10	-0.827227
207070540	chr2:207070540:T:C	4.25334e-05	-1.04327e-10	-0.921582	0.000137042	-1.04327e-10	-0.932871
207071045	chr2:207071045:AGGCAGT:A	5.33184e-05	-1.04327e-10	-0.695592	0.000177086	-1.04327e-10	-0.676525
207071050	chr2:207071050:G:C	1.62005e-05	-0.666706	-1.22013	5.48683e-05	-0.62845	-1.21977
207071069	chr2:207071069:A:G	2.94258e-05	-0.100031	-1.18997	9.51462e-05	-0.117164	-1.18058
207071167	chr2:207071167:A:G	3.86298e-05	-1.04327e-10	-1.01785	0.000127442	-1.04327e-10	-1.0055
207071453	chr2:207071453:G:A	3.42951e-05	-1.04327e-10	-1.13687	0.000112796	-1.04327e-10	-1.12758
207071670	chr2:207071670:A:G	0.000261838	2.09611	-1.20026	0.000538165	1.62988	-1.19488
207071673	chr2:207071673:C:G	7.17856e-06	-1.49497	-1.2058	2.27937e-05	-1.52	-1.20668
207071684	chr2:207071684:G:GT	7.45814e-06	-1.44152	-1.22104	2.51698e-05	-1.4069	-1.22061
207071717	chr2:207071717:G:A	3.14559e-05	-1.04327e-10	-1.22329	0.00010273	-1.04327e-10	-1.22106
207071813	chr2:207071813:T:A	1.33651e-05	-1.38814	-0.691082	4.30154e-05	-1.4272	-0.664404
207071817	chr2:207071817:C:T	8.27081e-06	-1.37672	-1.18242	2.99515e-05	-1.27004	-1.18355
207072075	chr2:207072075:A:G	1.12653e-05	-1.36621	-0.883935	3.39796e-05	-1.45528	-0.872119
207072187	chr2:207072187:A:G	7.55872e-05	0.794516	-1.1411	0.000198425	0.571893	-1.13464
207072307	chr2:207072307:T:C	3.52817e-05	-1.04327e-10	-1.10851	0.000115938	-1.04327e-10	-1.10011
207072342	chr2:207072342:G:T	8.59427e-06	-1.33169	-1.18909	2.54708e-05	-1.4302	-1.18543
207072390	chr2:207072390:C:T	1.03444e-05	-1.23481	-1.10062	3.19402e-05	-1.28594	-1.10336
207072403	chr2:207072403:G:T	3.19433e-05	-1.04327e-10	-1.20791	0.000104629	-1.04327e-10	-1.20274
207072562	chr2:207072562:A:G	8.94645e-06	-1.50792	-0.972699	2.89249e-05	-1.52918	-0.959276
207072804	chr2:207072804:G:T	1.35646e-05	-1.34722	-0.717186	4.33903e-05	-1.39184	-0.691089
207073651	chr2:207073651:G:A	3.15008e-05	-1.04327e-10	-1.22186	0.000102871	-1.04327e-10	-1.21969
207073722	chr2:207073722:T:C	2.35105e-05	-1.51443	-2.64473e-10	8.05174e-05	-1.46469	-2.64473e-10
207074587	chr2:207074587:C:T	3.89236e-05	-1.04327e-10	-1.01027	0.000127318	-1.04327e-10	-1.00647
207075050	chr2:207075050:C:T	9.93147e-06	-1.18413	-1.19203	3.06735e-05	-1.2381	-1.19167
207075059	chr2:207075059:A:G	3.45471e-05	-1.04327e-10	-1.12955	0.000112347	-1.04327e-10	-1.13157
207075493	chr2:207075493:A:G	4.04567e-05	-1.04327e-10	-0.97164	0.000133277	-1.04327e-10	-0.960732
207076274	chr2:207076274:C:T	3.19766e-05	-1.04327e-10	-1.20687	0.000103798	-1.04327e-10	-1.21072
207076602	chr2:207076602:C:T	3.2416e-05	-1.04327e-10	-1.19322	0.000105454	-1.04327e-10	-1.19489
207076671	chr2:207076671:T:A	4.30079e-05	-1.04327e-10	-0.91049	0.000139306	-1.04327e-10	-0.916486
207077113	chr2:207077113:T:A	1.01205e-05	-1.23138	-1.12593	3.03778e-05	-1.33887	-1.10058
207077126	chr2:207077126:C:T	0.000442449	2.55121	-1.13076	0.000902209	2.08386	-1.13217
207077185	chr2:207077185:A:C	8.36181e-06	-1.53315	-1.01504	2.6608e-05	-1.52262	-1.04933
207077939	chr2:207077939:G:A	3.52405e-05	-1.04327e-10	-1.10968	0.000114033	-1.04327e-10	-1.11667
207078138	chr2:207078138:T:A	1.33914e-05	-0.892827	-1.18443	5.38793e-05	-0.676528	-1.18989
207079011	chr2:207079011:T:C	7.25566e-05	-1.04327e-10	-0.387506	0.000240902	-1.04327e-10	-0.368772
207079050	chr2:207079050:G:A	1.10171e-05	-1.10103	-1.1714	3.1821e-05	-1.22796	-1.16508
207079088	chr2:207079088:TG:T	3.36042e-05	-1.04327e-10	-1.15722	0.000110287	-1.04327e-10	-1.15007
207079310	chr2:207079310:A:G	0.000107552	-1.04327e-10	0.00610056	0.000353934	-1.04327e-10	0.0159502
207079609	chr2:207079609:GTAGA:G	3.14841e-05	-1.04327e-10	-1.22239	0.000102514	-1.04327e-10	-1.22316
207079634	chr2:207079634:G:A	3.30412e-05	-1.17412	-2.64473e-10	0.000104173	-1.2071	-2.64473e-10
207081417	chr2:207081417:A:G	1.95896e-05	-0.752323	-0.94455	6.80311e-05	-0.705129	-0.928067
207081440	chr2:207081440:T:C	1.55652e-05	-0.87014	-1.05669	5.33342e-05	-0.828859	-1.04772
207081620	chr2:207081620:T:C	3.82556e-05	-1.04327e-10	-1.02758	0.000125905	-1.04327e-10	-1.01763
207081998	chr2:207081998:G:T	3.15062e-05	-1.04327e-10	-1.22169	0.000102786	-1.04327e-10	-1.22052
207082161	chr2:207082161:C:G	1.9413e-05	-1.07733	-0.628603	5.49327e-05	-1.23943	-0.60762
207082569	chr2:207082569:G:A	1.53227e-05	-0.722504	-1.22003	5.02373e-05	-0.715523	-1.22088
207082752	chr2:207082752:C:A	9.83102e-06	-1.5306	-0.855727	3.29553e-05	-1.52634	-0.831669
207082986	chr2:207082986:G:A	2.32896e-05	-1.52386	-2.64473e-10	7.92694e-05	-1.48031	-2.64473e-10
207083052	chr2:207083052:C:T	2.86032e-05	-1.31835	-2.64473e-10	9.16774e-05	-1.33488	-2.64473e-10
207083120	chr2:207083120:G:T	0.000130787	-1.04327e-10	0.201698	0.000439467	-1.04327e-10	0.232401
207083183	chr2:207083183:A:T	8.11355e-06	-1.46291	-1.11543	2.55996e-05	-1.4902	-1.12038
207083204	chr2:207083204:T:A	4.03923e-05	-1.04327e-10	-0.973234	0.000129671	-1.04327e-10	-0.98816
207083448	chr2:207083448:T:C	0.000194359	1.78201	-1.18418	0.000440858	1.41965	-1.18409
207083610	chr2:207083610:T:C	3.39485e-05	-1.14703	-2.64473e-10	0.00010225	-1.22575	-2.64473e-10
207083920	chr2:207083920:G:C	5.1347e-05	-1.04327e-10	-0.733267	0.00016538	-1.04327e-10	-0.744914
207084044	chr2:207084044:C:T	1.18568e-05	-1.15296	-1.04602	3.5516e-05	-1.24565	-1.03753
207084133	chr2:207084133:G:A	7.26342e-06	-1.49303	-1.19599	2.31345e-05	-1.51415	-1.19769
207084178	chr2:207084178:C:T	6.43962e-05	-0.506818	-2.64473e-10	0.000202572	-0.542066	-2.64473e-10
207084194	chr2:207084194:T:C	3.72966e-05	-1.04327e-10	-1.05297	0.000120048	-1.04327e-10	-1.06527
207084196	chr2:207084196:T:C	3.25184e-05	-1.19007	-2.64473e-10	9.83999e-05	-1.26412	-2.64473e-10
207084358	chr2:207084358:G:A	0.000206795	1.87958	-1.21973	0.000465393	1.50979	-1.22007
207084643	chr2:207084643:T:C	4.75594e-05	-1.04327e-10	-0.809894	0.000153035	-1.04327e-10	-0.822498
207084911	chr2:207084911:C:T	3.76297e-05	-1.04327e-10	-1.04408	0.000118432	-1.04327e-10	-1.07882
207085214	chr2:207085214:GGAT:G	3.18201e-05	-1.04327e-10	-1.21177	0.000103858	-1.04327e-10	-1.21014
207085508	chr2:207085508:AGGG:A	3.17109e-05	-1.04327e-10	-1.21521	0.000103231	-1.04327e-10	-1.2162
207085690	chr2:207085690:C:T	3.26887e-05	-1.04327e-10	-1.18484	0.000107213	-1.04327e-10	-1.17835
207085734	chr2:207085734:G:C	3.58691e-05	-1.04327e-10	-1.092	0.000118748	-1.04327e-10	-1.07616
207086240	chr2:207086240:C:T	3.64311e-05	-1.04327e-10	-1.07645	0.000118694	-1.04327e-10	-1.07661
207086265	chr2:207086265:G:A	1.33549e-05	-0.944277	-1.13571	5.32291e-05	-0.748922	-1.12963
207086423	chr2:207086423:C:T	4.05763e-05	-1.04327e-10	-0.968688	0.000131058	-1.04327e-10	-0.977523
207086622	chr2:207086622:C:T	1.38649e-05	-0.951578	-1.09093	5.53165e-05	-0.756821	-1.08327
207086689	chr2:207086689:G:A	2.90629e-05	-1.30241	-2.64473e-10	9.167e-05	-1.33497	-2.64473e-10
207086964	chr2:207086964:A:T	3.32653e-05	-1.04327e-10	-1.16736	0.000109538	-1.04327e-10	-1.15689
207087406	chr2:207087406:T:C	3.27215e-05	-1.04327e-10	-1.18384	0.000105983	-1.04327e-10	-1.18988
207087706	chr2:207087706:T:C	8.35966e-05	-1.04327e-10	-0.24587	0.000275085	-1.04327e-10	-0.236083
207088517	chr2:207088517:G:A	3.66519e-05	-1.04327e-10	-1.07041	0.000119422	-1.04327e-10	-1.0705
207088806	chr2:207088806:C:T	1.00937e-05	-1.18203	-1.17793	2.95411e-05	-1.29899	-1.16838
207089165	chr2:207089165:T:C	0.000251168	2.0349	-1.18065	0.000559096	1.65443	-1.18127
207089701	chr2:207089701:CTGTG:C	3.71247e-05	-1.04327e-10	-1.05759	0.000120453	-1.04327e-10	-1.06191
207089860	chr2:207089860:G:A	1.33615e-05	-0.918875	-1.16062	4.00003e-05	-1.00818	-1.1561
207089933	chr2:207089933:T:C	3.36613e-05	-1.04327e-10	-1.15552	0.000109913	-1.04327e-10	-1.15347
207090643	chr2:207090643:GT:G	1.40766e-05	-0.955052	-1.07231	5.58848e-05	-0.763701	-1.06617
207090753	chr2:207090753:G:A	0.000107725	0.392684	-0.384977	0.000258565	0.0700904	-0.368107
207090912	chr2:207090912:A:T	3.14692e-05	-1.04327e-10	-1.22286	0.000102618	-1.04327e-10	-1.22215
207090955	chr2:207090955:C:T	1.28919e-05	-0.977364	-1.13791	5.09418e-05	-0.789271	-1.13321
207091126	chr2:207091126:T:C	3.14724e-05	-1.04327e-10	-1.22276	0.000102782	-1.04327e-10	-1.22055
207091384	chr2:207091384:T:C	9.32624e-05	0.595582	-0.732037	0.000219849	0.2506	-0.710818
207091521	chr2:207091521:C:A	3.52563e-05	-1.04327e-10	-1.10923	0.000115805	-1.04327e-10	-1.10125
207091630	chr2:207091630:C:T	3.18795e-05	-1.04327e-10	-1.20991	0.000104294	-1.04327e-10	-1.20595
207091747	chr2:207091747:C:T	9.63701e-06	-1.18326	-1.223	2.94282e-05	-1.24771	-1.2235
207091848	chr2:207091848:C:T	3.14436e-05	-1.04327e-10	-1.22368	0.000102518	-1.04327e-10	-1.22312
207092210	chr2:207092210:G:A	0.000110542	-1.04327e-10	0.0335229	0.000364383	-1.04327e-10	0.0450447
207092243	chr2:207092243:G:A	2.98908e-05	-1.27432	-2.64473e-10	9.13541e-05	-1.33842	-2.64473e-10
207092513	chr2:207092513:G:C	3.43657e-05	-0.807551	-0.327263	9.24778e-05	-1.02569	-0.300501
207092627	chr2:207092627:A:G	8.98286e-06	-1.33564	-1.14091	2.70816e-05	-1.42009	-1.13422
207093096	chr2:207093096:T:C	1.82827e-05	-1.48347	-0.282447	6.15447e-05	-1.50721	-0.226184
207093258	chr2:207093258:A:G	3.5909e-05	-1.04327e-10	-1.09089	0.000118022	-1.04327e-10	-1.08229
207093418	chr2:207093418:C:T	1.36124e-05	-1.02259	-1.0383	5.2894e-05	-0.844385	-1.04049
207093481	chr2:207093481:C:T	3.52009e-05	-1.04327e-10	-1.1108	0.000113455	-1.04327e-10	-1.12176
207093581	chr2:207093581:G:T	3.27536e-05	-1.04327e-10	-1.18286	0.000106697	-1.04327e-10	-1.18317
207093629	chr2:207093629:C:A	1.32255e-05	-0.950573	-1.13915	5.24909e-05	-0.758035	-1.13449
207094073	chr2:207094073:T:C	4.44625e-05	-0.204963	-0.672264	0.000117875	-0.417593	-0.665946
207094364	chr2:207094364:T:A	3.00134e-05	-1.27023	-2.64473e-10	9.17042e-05	-1.33459	-2.64473e-10
207095251	chr2:207095251:T:C	3.17709e-05	-1.04327e-10	-1.21332	0.000103579	-1.04327e-10	-1.21283
207095291	chr2:207095291:G:A	7.2313e-05	-1.04327e-10	-0.390868	0.000241825	-1.04327e-10	-0.364945
207095349	chr2:207095349:G:A	5.15482e-05	-1.04327e-10	-0.729356	0.000173992	-1.04327e-10	-0.694151
207095355	chr2:207095355:G:A	2.64807e-05	-0.86143	-0.534025	7.16803e-05	-1.07089	-0.510052
207095915	chr2:207095915:TTAAC:T	3.1622e-05	-1.04327e-10	-1.21802	0.000102893	-1.04327e-10	-1.21947
207096272	chr2:207096272:C:T	9.01084e-06	-1.40474	-1.0687	3.00077e-05	-1.37855	-1.07316
207096712	chr2:207096712:G:C	1.38508e-05	-0.933467	-1.11007	5.51873e-05	-0.737797	-1.10463
207096976	chr2:207096976:G:T	3.57669e-05	-1.04327e-10	-1.09485	0.000115197	-1.04327e-10	-1.10651
207097749	chr2:207097749:A:G	3.15084e-05	-1.04327e-10	-1.22162	0.000102563	-1.04327e-10	-1.22268
207098283	chr2:207098283:A:G	9.16165e-06	-1.34665	-1.1102	2.77216e-05	-1.42843	-1.10252
207098508	chr2:207098508:G:A	3.72697e-05	-1.04327e-10	-1.05369	0.000119829	-1.04327e-10	-1.0671
207098573	chr2:207098573:A:G	2.67834e-05	-0.831546	-0.552545	7.20982e-05	-1.04634	-0.528788
207098599	chr2:207098599:T:A	2.30088e-05	-1.536	-2.64473e-10	7.49728e-05	-1.53604	-2.64473e-10
207099155	chr2:207099155:T:C	8.31906e-06	-1.33315	-1.22017	2.49602e-05	-1.41757	-1.21831
207099273	chr2:207099273:G:C	6.79282e-05	-1.04327e-10	-0.453422	0.000217069	-1.04327e-10	-0.472946
207099449	chr2:207099449:C:T	3.1454e-05	-1.04327e-10	-1.22335	0.000102577	-1.04327e-10	-1.22255
207099897	chr2:207099897:T:C	0.000122801	-1.04327e-10	0.138694	0.000405295	-1.04327e-10	0.151454
207099945	chr2:207099945:T:C	3.0155e-05	-1.26552	-2.64473e-10	9.20689e-05	-1.33062	-2.64473e-10
207099972	chr2:207099972:A:T	8.94569e-06	-1.41256	-1.06815	2.83702e-05	-1.44788	-1.05995
207100002	chr2:207100002:C:T	2.96744e-05	-1.28159	-2.64473e-10	9.44187e-05	-1.30542	-2.64473e-10
207100124	chr2:207100124:G:A	2.8267e-05	-1.33018	-2.64473e-10	8.41377e-05	-1.42071	-2.64473e-10
207100459	chr2:207100459:G:A	3.19094e-05	-1.04327e-10	-1.20897	0.000103658	-1.04327e-10	-1.21206
207100539	chr2:207100539:A:G	8.50484e-05	0.864153	-1.09281	0.000195974	0.514189	-1.08937
207100657	chr2:207100657:T:C	3.69371e-05	-1.04327e-10	-1.06266	0.000119348	-1.04327e-10	-1.07112
207100795	chr2:207100795:G:T	3.86143e-05	-1.04327e-10	-1.01825	0.00012699	-1.04327e-10	-1.00905
207101070	chr2:207101070:C:T	6.66813e-05	-0.0714936	-0.400455	0.000160934	-0.361516	-0.410654
207101075	chr2:207101075:A:G	8.67325e-06	-1.43982	-1.07181	3.09576e-05	-1.345	-1.07554
207101078	chr2:207101078:T:C	4.80616e-05	-0.799389	-2.64473e-10	0.000151302	-0.833886	-2.64473e-10
207101188	chr2:207101188:G:C	9.34486e-06	-1.44582	-0.991225	3.33943e-05	-1.35223	-0.992549
207101283	chr2:207101283:G:A	3.48676e-05	-1.04327e-10	-1.12032	0.000114123	-1.04327e-10	-1.11588
207102064	chr2:207102064:A:G	4.21847e-05	-0.929815	-2.64473e-10	0.000135201	-0.946402	-2.64473e-10
207102541	chr2:207102541:A:G	3.40483e-05	-1.04327e-10	-1.14409	0.000111834	-1.04327e-10	-1.13614
207102592	chr2:207102592:T:C	3.71969e-05	-1.04327e-10	-1.05565	0.000121335	-1.04327e-10	-1.05461
207102796	chr2:207102796:T:C	3.27459e-05	-1.04327e-10	-1.1831	0.000107196	-1.04327e-10	-1.1785
207102850	chr2:207102850:G:C	3.16631e-05	-1.21672	-2.64473e-10	0.000104727	-1.20181	-2.64473e-10
207102959	chr2:207102959:C:T	8.5e-06	-1.44843	-1.08338	3.0346e-05	-1.35635	-1.08414
207102989	chr2:207102989:C:T	3.53359e-05	-1.04327e-10	-1.10697	0.000115691	-1.04327e-10	-1.10223
207103340	chr2:207103340:G:A	0.000121129	-1.04327e-10	0.124985	0.000415497	-1.04327e-10	0.176315
207103445	chr2:207103445:A:G	1.76222e-05	-0.6049	-1.19781	7.2102e-05	-0.378495	-1.19658
207103494	chr2:207103494:T:C	4.12386e-05	-0.28336	-0.669137	0.000102257	-0.550745	-0.674927
207104289	chr2:207104289:A:C	3.4928e-05	-1.04327e-10	-1.11858	0.00011456	-1.04327e-10	-1.11206
207104302	chr2:207104302:C:T	5.15437e-05	-1.04327e-10	-0.729443	0.000165796	-1.04327e-10	-0.742402
207104382	chr2:207104382:C:T	3.24338e-05	-1.04327e-10	-1.19267	0.000105135	-1.04327e-10	-1.19792
207104486	chr2:207104486:C:A	4.08131e-05	-1.04327e-10	-0.96287	0.000131049	-1.04327e-10	-0.977591
207104535	chr2:207104535:C:T	3.23585e-05	-1.04327e-10	-1.195	0.000104913	-1.04327e-10	-1.20003
207104675	chr2:207104675:A:G	2.30311e-05	-1.53503	-2.64473e-10	7.50138e-05	-1.53549	-2.64473e-10
207104762	chr2:207104762:C:T	7.11847e-05	-0.224688	-0.181906	0.000176473	-0.49822	-0.181772
207105128	chr2:207105128:G:A	3.43018e-05	-1.04327e-10	-1.13667	0.000115297	-1.04327e-10	-1.10565
207105763	chr2:207105763:T:C	2.66521e-05	-0.429037	-0.959967	0.00011287	-0.179557	-0.94737
207106204	chr2:207106204:T:C	3.58089e-05	-1.04327e-10	-1.09368	0.000117356	-1.04327e-10	-1.08795
207106359	chr2:207106359:T:C	3.89229e-05	-1.04327e-10	-1.01029	0.000125447	-1.04327e-10	-1.02127
207106386	chr2:207106386:T:A	3.82333e-05	-1.04327e-10	-1.02817	0.000123269	-1.04327e-10	-1.03879
207106474	chr2:207106474:G:A	3.82328e-05	-1.04327e-10	-1.02818	0.000123268	-1.04327e-10	-1.0388
207106807	chr2:207106807:C:T	3.53507e-05	-1.10655	-2.64473e-10	0.000112586	-1.12945	-2.64473e-10
207106950	chr2:207106950:T:G	3.60486e-05	-1.04327e-10	-1.087	0.000118386	-1.04327e-10	-1.07921
207107049	chr2:207107049:C:T	7.1503e-06	-1.53341	-1.17131	2.3432e-05	-1.53298	-1.16608
207107488	chr2:207107488:G:A	3.84547e-05	-0.339853	-0.682539	9.59083e-05	-0.602058	-0.68771
207107736	chr2:207107736:G:A	1.05239e-05	-1.52426	-0.793965	3.47452e-05	-1.53604	-0.769083
207107946	chr2:207107946:G:A	1.3855e-05	-1.48639	-0.556839	4.2414e-05	-1.49488	-0.610805
207108357	chr2:207108357:A:C	4.34214e-05	-1.04327e-10	-0.900921	0.000139406	-1.04327e-10	-0.91577
207108373	chr2:207108373:C:T	3.31867e-05	-0.67796	-0.491764	8.69823e-05	-0.920937	-0.46652
207108805	chr2:207108805:C:T	1.1015e-05	-1.51953	-0.75309	3.58866e-05	-1.53557	-0.737231
207108878	chr2:207108878:T:G	3.05735e-05	-0.679863	-0.571876	7.99939e-05	-0.923102	-0.548108
207108967	chr2:207108967:T:C	1.0339e-05	-1.12432	-1.21163	3.12572e-05	-1.20539	-1.20552
207108987	chr2:207108987:C:T	3.7678e-05	-1.04327e-10	-1.0428	0.00012384	-1.04327e-10	-1.03417
207109091	chr2:207109091:T:C	2.32909e-05	-1.52381	-2.64473e-10	7.56383e-05	-1.5272	-2.64473e-10
207109532	chr2:207109532:T:C	3.77063e-05	-1.04327e-10	-1.04204	0.000121365	-1.04327e-10	-1.05436
207110078	chr2:207110078:T:C	3.14934e-05	-1.04327e-10	-1.2221	0.000102601	-1.04327e-10	-1.22231
207110094	chr2:207110094:C:T	1.38586e-05	-0.841112	-1.20186	3.62638e-05	-1.06424	-1.1981
207110151	chr2:207110151:A:G	3.82122e-05	-0.244166	-0.784551	9.40229e-05	-0.518902	-0.790721
207110305	chr2:207110305:G:A	4.08358e-05	-0.273396	-0.688918	0.000101276	-0.543152	-0.692156
207110482	chr2:207110482:T:C	1.0799e-05	-1.5094	-0.783024	3.52482e-05	-1.53278	-0.757972
207110487	chr2:207110487:T:C	2.59422e-05	-0.514643	-0.901359	6.4623e-05	-0.73134	-0.953252
207110529	chr2:207110529:C:G	1.10417e-05	-1.51403	-0.756159	3.60096e-05	-1.53428	-0.735098
207110804	chr2:207110804:G:A	3.45868e-05	-1.04327e-10	-1.1284	0.000109998	-1.04327e-10	-1.1527
207110853	chr2:207110853:C:T	3.86315e-05	-0.260775	-0.757029	9.57173e-05	-0.531818	-0.759944
207110867	chr2:207110867:A:T	1.97016e-05	-0.632766	-1.0584	6.05763e-05	-0.680034	-1.06922
207111053	chr2:207111053:C:G	1.07791e-05	-1.51538	-0.778881	3.5331e-05	-1.53462	-0.753778
207111230	chr2:207111230:G:A	3.39153e-05	-0.342972	-0.805033	8.44637e-05	-0.605868	-0.810972
207111327	chr2:207111327:G:C	3.47572e-05	-0.327822	-0.795664	8.63822e-05	-0.592628	-0.801752
207111397	chr2:207111397:G:A	3.54558e-05	-1.04327e-10	-1.10358	0.000116393	-1.04327e-10	-1.09619
207111679	chr2:207111679:G:A	3.54558e-05	-1.04327e-10	-1.10358	0.000116393	-1.04327e-10	-1.09619
207111707	chr2:207111707:T:C	3.20128e-05	-1.04327e-10	-1.20574	0.000104498	-1.04327e-10	-1.20399
207112031	chr2:207112031:C:T	3.239e-05	-1.04327e-10	-1.19402	0.000105907	-1.04327e-10	-1.1906
207112529	chr2:207112529:A:T	8.59277e-05	0.208066	-0.426433	0.000206346	-0.069813	-0.453792
207112755	chr2:207112755:C:T	1.92267e-05	-1.32107	-0.394504	5.84267e-05	-1.42579	-0.359602
207112806	chr2:207112806:T:C	1.12832e-05	-1.53523	-0.713332	3.77842e-05	-1.52042	-0.700853
207112909	chr2:207112909:T:C	2.94942e-05	-0.765264	-0.522416	7.83299e-05	-0.994168	-0.498064
207113494	chr2:207113494:T:C	0.000105926	0.848046	-0.857182	0.000243011	0.507505	-0.867561
207114185	chr2:207114185:C:T	3.20814e-05	-1.04327e-10	-1.2036	0.000104321	-1.04327e-10	-1.20569
207114701	chr2:207114701:C:G	3.21076e-05	-1.04327e-10	-1.20278	0.000104939	-1.04327e-10	-1.19978
207114926	chr2:207114926:C:T	2.36973e-05	-1.50651	-2.64473e-10	7.50657e-05	-1.5348	-2.64473e-10
207114992	chr2:207114992:G:A	1.51423e-05	-1.12396	-0.830423	4.68542e-05	-1.20284	-0.803279
207115577	chr2:207115577:G:A	3.22369e-05	-1.04327e-10	-1.19876	0.000104333	-1.04327e-10	-1.20557
207115615	chr2:207115615:A:G	1.06967e-05	-1.07835	-1.22359	3.20522e-05	-1.16233	-1.22346
207115750	chr2:207115750:A:ACCT	3.44025e-05	-1.18682	0.0530738	0.000105274	-1.26974	0.0731418
207116120	chr2:207116120:G:A	7.77313e-05	0.399119	-0.717734	0.000200167	0.179411	-0.733421
207116260	chr2:207116260:C:T	9.40713e-06	-1.49551	-0.934898	3.04713e-05	-1.51903	-0.917344
207116534	chr2:207116534:C:T	2.17217e-05	-0.697255	-0.896305	6.85984e-05	-0.751582	-0.87331
207116628	chr2:207116628:T:TA	3.14653e-05	-1.04327e-10	-1.22299	0.000102648	-1.04327e-10	-1.22185
207116876	chr2:207116876:C:T	3.15208e-05	-1.04327e-10	-1.22123	0.000103018	-1.04327e-10	-1.21825
207117057	chr2:207117057:T:C	4.71097e-05	-0.232001	-0.587394	0.00012435	-0.438278	-0.591781
207117861	chr2:207117861:C:A	7.32277e-06	-1.45811	-1.22278	2.3705e-05	-1.46475	-1.22272
207118081	chr2:207118081:G:A	3.46648e-05	-1.04327e-10	-1.12615	0.000113766	-1.04327e-10	-1.11901
207118285	chr2:207118285:T:C	0.000100386	-1.04327e-10	-0.0628451	0.000342874	-1.04327e-10	-0.015799
207118421	chr2:207118421:C:T	2.39762e-05	-1.49481	-2.64473e-10	7.66878e-05	-1.51342	-2.64473e-10
207118452	chr2:207118452:C:T	0.000217036	-1.04327e-10	0.708192	0.000664113	-1.04327e-10	0.645291
207118472	chr2:207118472:A:G	7.19376e-06	-1.5354	-1.16326	2.37659e-05	-1.52416	-1.16075
207118753	chr2:207118753:T:C	4.00191e-05	0.240525	-1.22304	9.56347e-05	-0.0701647	-1.22246
207119081	chr2:207119081:A:G	2.12574e-05	-1.17034	-0.444823	5.76397e-05	-1.38	-0.418945
207119380	chr2:207119380:G:A	2.66021e-05	-0.167394	-1.22349	6.88276e-05	-0.399214	-1.22234
207119472	chr2:207119472:T:C	9.85438e-05	-1.04327e-10	-0.0813716	0.000336473	-1.04327e-10	-0.0346441
207119491	chr2:207119491:T:C	2.71518e-05	-0.146754	-1.22368	7.0051e-05	-0.380664	-1.22327
207119705	chr2:207119705:T:A	9.07842e-05	-1.04327e-10	-0.163387	0.000290803	-1.04327e-10	-0.180517
207119914	chr2:207119914:G:A	3.28267e-05	-1.04327e-10	-1.18063	0.000106638	-1.04327e-10	-1.18372
207119927	chr2:207119927:C:T	1.72244e-05	-1.12615	-0.699398	6.4048e-05	-0.969321	-0.724208
207120106	chr2:207120106:C:CT	5.43044e-05	-1.04327e-10	-0.677267	0.000177505	-1.04327e-10	-0.674163
207120740	chr2:207120740:C:A	4.91279e-05	0.439053	-1.2165	0.000116655	0.121541	-1.21548
207120762	chr2:207120762:C:T	0.000122057	-1.04327e-10	0.132618	0.00041481	-1.04327e-10	0.174659
207121339	chr2:207121339:T:A	1.87785e-05	-1.09406	-0.645098	7.01351e-05	-0.93151	-0.671228
207121385	chr2:207121385:C:T	5.89176e-05	0.617685	-1.21342	0.00013781	0.283996	-1.21128
207121989	chr2:207121989:C:T	4.75184e-05	0.381181	-1.19194	0.000113811	0.0708955	-1.18952
207122449	chr2:207122449:T:C	3.84469e-05	-1.04327e-10	-1.0226	0.000125886	-1.04327e-10	-1.01779
207122679	chr2:207122679:C:T	4.74904e-05	0.40974	-1.22108	0.000114518	0.108824	-1.22125
207123015	chr2:207123015:C:T	2.29306e-05	-0.889214	-0.650185	8.84458e-05	-0.694206	-0.676565
207123328	chr2:207123328:A:T	9.22052e-05	-1.04327e-10	-0.147856	0.000314437	-1.04327e-10	-0.102376
207123359	chr2:207123359:A:G	3.26396e-05	-1.04327e-10	-1.18635	0.000106058	-1.04327e-10	-1.18917
207123380	chr2:207123380:A:C	0.00125238	-1.04327e-10	2.46093	0.00442722	-1.04327e-10	2.54237
207123503	chr2:207123503:T:C	3.15175e-05	-1.04327e-10	-1.22133	0.000102653	-1.04327e-10	-1.22181
207123515	chr2:207123515:C:T	5.69066e-05	-1.04327e-10	-0.630461	0.000187727	-1.04327e-10	-0.618175
207123656	chr2:207123656:G:C	3.30207e-05	-1.04327e-10	-1.17474	0.000108268	-1.04327e-10	-1.16856
207123889	chr2:207123889:C:T	5.2384e-05	-1.04327e-10	-0.713272	0.000167587	-1.04327e-10	-0.731658
207124506	chr2:207124506:G:T	1.34333e-05	-0.902748	-1.17138	3.51416e-05	-1.12278	-1.171
207124606	chr2:207124606:C:T	5.45474e-05	-1.04327e-10	-0.672803	0.000179004	-1.04327e-10	-0.665754
207124821	chr2:207124821:A:C	0.000264771	-0.750198	1.65719	0.000640675	-0.979275	1.58864
207124832	chr2:207124832:C:T	3.18623e-05	-1.04327e-10	-1.21045	0.000103529	-1.04327e-10	-1.21331
207124856	chr2:207124856:A:C	4.13161e-05	-1.04327e-10	-0.950619	0.000131234	-1.04327e-10	-0.976177
207124874	chr2:207124874:G:GCT	3.18634e-05	-1.04327e-10	-1.21042	0.000103532	-1.04327e-10	-1.21328
207124935	chr2:207124935:C:CAGCA	3.20435e-05	-1.04327e-10	-1.20478	0.000104056	-1.04327e-10	-1.20823
207125114	chr2:207125114:T:C	0.000385511	1.0927	0.19	0.00150513	1.30911	0.154359
207125314	chr2:207125314:A:C	7.05529e-06	-1.52239	-1.19571	2.32757e-05	-1.52259	-1.18317
207125524	chr2:207125524:T:C	2.37372e-05	-1.50483	-2.64473e-10	8.07395e-05	-1.46193	-2.64473e-10
207125623	chr2:207125623:A:T	5.63824e-05	-0.639715	-2.64473e-10	0.000133553	-0.95866	-2.64473e-10
207126069	chr2:207126069:C:T	0.00023636	-0.992149	1.78563	0.000593224	-1.17898	1.71139
207126097	chr2:207126097:A:T	8.94319e-05	-1.04327e-10	-0.178395	0.000275918	-1.04327e-10	-0.233057
207126252	chr2:207126252:G:A	8.92759e-05	-1.04327e-10	-0.180141	0.000299789	-1.04327e-10	-0.150083
207126403	chr2:207126403:T:G	3.14517e-05	-1.04327e-10	-1.22342	0.000102463	-1.04327e-10	-1.22366
207126619	chr2:207126619:C:T	8.43337e-06	-1.52178	-1.0179	2.6325e-05	-1.53067	-1.05197
207126660	chr2:207126660:G:A	1.72248e-05	-1.06438	-0.761141	6.32286e-05	-0.91941	-0.786994
207126730	chr2:207126730:G:C	0.000115172	-1.04327e-10	0.0745497	0.000396652	-1.04327e-10	0.129899
207126939	chr2:207126939:T:C	2.37304e-05	-1.50512	-2.64473e-10	8.07036e-05	-1.46238	-2.64473e-10
207127115	chr2:207127115:C:T	0.000270639	0.0626108	0.866303	0.000860066	0.129243	0.774605
207127124	chr2:207127124:C:T	5.62784e-05	0.200988	-0.842551	0.000217152	0.384388	-0.856953
207127126	chr2:207127126:CAT:C	0.000587701	1.70435	-2.64473e-10	0.00266635	2.0353	-2.64473e-10
207127252	chr2:207127252:T:C	0.000198382	0.618324	-2.64473e-10	0.000603189	0.54907	-2.64473e-10
207127253	chr2:207127253:TGAA:T	9.89867e-05	0.441597	-0.518484	0.00038228	0.633305	-0.540313
207127274	chr2:207127274:C:T	1.69973e-05	-1.08406	-0.754764	6.22109e-05	-0.941858	-0.780773
207127431	chr2:207127431:G:A	1.65808e-05	-1.09622	-0.767408	6.06539e-05	-0.954891	-0.793087
207127440	chr2:207127440:T:C	0.00010126	0.46386	-0.518039	0.000391282	0.656124	-0.539857
207127555	chr2:207127555:T:C	9.22075e-05	-1.04327e-10	-0.147832	0.000293826	-1.04327e-10	-0.170172
207127609	chr2:207127609:A:G	6.9012e-06	-1.53136	-1.20882	2.32292e-05	-1.50838	-1.19937
207127712	chr2:207127712:G:A	3.47585e-05	-1.12345	-2.64473e-10	0.000118809	-1.07564	-2.64473e-10
207127731	chr2:207127731:T:C	0.000124319	-1.04327e-10	0.150981	0.00042864	-1.04327e-10	0.207456
207127870	chr2:207127870:T:C	3.23873e-05	-1.04327e-10	-1.19411	0.00010582	-1.04327e-10	-1.19142
207127902	chr2:207127902:T:G	0.000589626	1.70761	-2.64473e-10	0.00265675	2.0317	-2.64473e-10
207127998	chr2:207127998:A:C	0.0011916	-1.04327e-10	2.41118	0.00417491	-1.04327e-10	2.48369
207128030	chr2:207128030:G:A	4.02552e-05	-1.04327e-10	-0.976634	0.000128016	-1.04327e-10	-1.00101
207128113	chr2:207128113:G:A	2.46671e-05	-1.4664	-2.64473e-10	7.6935e-05	-1.5102	-2.64473e-10
207128469	chr2:207128469:C:T	6.0682e-05	-1.04327e-10	-0.566225	0.000205797	-1.04327e-10	-0.526271
207128488	chr2:207128488:C:G	3.17181e-05	-1.04327e-10	-1.21498	0.000103125	-1.04327e-10	-1.21722
207128500	chr2:207128500:A:G	3.16778e-05	-1.04327e-10	-1.21626	0.000103012	-1.04327e-10	-1.21831
207128564	chr2:207128564:T:C	4.88551e-05	0.321841	-1.10486	0.000114086	-0.0199471	-1.09626
207128961	chr2:207128961:TTTAGA:T	3.41937e-05	-1.04327e-10	-1.13983	0.00011	-1.04327e-10	-1.15268
207129026	chr2:207129026:C:T	3.85934e-05	-1.04327e-10	-1.01879	0.000127162	-1.04327e-10	-1.0077
207129430	chr2:207129430:G:C	5.86969e-05	0.578044	-1.17753	0.000232374	0.761492	-1.16631
207129544	chr2:207129544:T:C	0.000131197	-1.04327e-10	0.204829	0.000453153	-1.04327e-10	0.263069
207129667	chr2:207129667:T:C	3.39876e-05	0.0763916	-1.22227	0.000130108	0.238271	-1.22307
207129808	chr2:207129808:T:C	9.33305e-06	-1.3385	-1.09981	2.63201e-05	-1.48472	-1.09811
207129855	chr2:207129855:A:C	3.2781e-05	-1.04327e-10	-1.18202	0.000107243	-1.04327e-10	-1.17806
207130060	chr2:207130060:A:G	5.19699e-05	-1.04327e-10	-0.721207	0.000172313	-1.04327e-10	-0.703846
207130112	chr2:207130112:T:C	4.55987e-05	-1.04327e-10	-0.851993	0.000146738	-1.04327e-10	-0.86451
207130392	chr2:207130392:T:C	0.000177516	0.623856	-0.116666	0.000683851	0.708773	-0.0341938
207130873	chr2:207130873:A:G	4.43083e-05	-1.04327e-10	-0.8807	0.000143186	-1.04327e-10	-0.889017
207131518	chr2:207131518:C:T	3.95134e-05	-1.04327e-10	-0.995233	0.000129564	-1.04327e-10	-0.988985
207131723	chr2:207131723:T:C	0.00015507	1.49719	-1.12519	0.000340484	1.09557	-1.11836
207132168	chr2:207132168:A:T	8.91769e-05	-0.164244	-0.0170067	0.000219538	-0.478619	0.0169809
207132318	chr2:207132318:A:G	3.63934e-05	-1.04327e-10	-1.07748	0.000116154	-1.04327e-10	-1.09825
207132441	chr2:207132441:A:G	7.92972e-05	-0.29867	-2.64473e-10	0.000221437	-0.453024	-2.64473e-10
207132503	chr2:207132503:C:T	7.6148e-06	-1.53268	-1.1091	2.56398e-05	-1.48411	-1.12491
207132530	chr2:207132530:T:C	3.27568e-05	-1.04327e-10	-1.18276	0.00010708	-1.04327e-10	-1.17959
207132973	chr2:207132973:G:A	6.90041e-05	0.596791	-1.0345	0.000257462	0.70982	-1.01211
207133161	chr2:207133161:C:T	0.00322249	-1.04327e-10	3.40604	0.011396	-1.04327e-10	3.48785
207133220	chr2:207133220:G:A	3.92708e-05	-1.04327e-10	-1.00139	0.000128934	-1.04327e-10	-0.993863
207133319	chr2:207133319:C:T	2.51156e-05	-1.44838	-2.64473e-10	7.77958e-05	-1.49907	-2.64473e-10
207133749	chr2:207133749:G:A	1.06174e-05	-1.19708	-1.11231	2.88173e-05	-1.37066	-1.12153
207134297	chr2:207134297:G:C	1.08488e-05	-1.08083	-1.20699	3.98202e-05	-0.956428	-1.21236
207134385	chr2:207134385:T:C	5.07246e-05	-1.04327e-10	-0.745461	0.000171355	-1.04327e-10	-0.709424
207134847	chr2:207134847:T:C	1.02169e-05	-1.53503	-0.812801	3.48902e-05	-1.49796	-0.803
207134858	chr2:207134858:T:C	1.08276e-05	-1.06611	-1.22367	4.11759e-05	-0.913624	-1.22168
207134906	chr2:207134906:C:T	4.77876e-05	0.0113241	-0.816431	0.000117244	-0.256402	-0.832498
207134982	chr2:207134982:A:T	3.46953e-05	-1.04327e-10	-1.12527	0.000112387	-1.04327e-10	-1.13121
207134989	chr2:207134989:G:A	1.48238e-05	-1.20026	-0.775374	4.28363e-05	-1.32728	-0.768493
207135555	chr2:207135555:C:A	0.000413552	1.35291	-2.64473e-10	0.00170913	1.59058	-2.64473e-10
207135702	chr2:207135702:A:G	3.52304e-05	-1.04327e-10	-1.10996	0.000114247	-1.04327e-10	-1.1148
207136098	chr2:207136098:G:A	9.8345e-06	-1.17224	-1.21373	3.36054e-05	-1.12649	-1.21198
207136360	chr2:207136360:T:C	1.03848e-05	-1.53591	-0.795612	3.48683e-05	-1.51377	-0.787815
207136544	chr2:207136544:T:G	1.00351e-05	-1.16245	-1.20333	3.4266e-05	-1.11815	-1.20086
207136652	chr2:207136652:A:G	1.16498e-05	-1.02159	-1.19499	4.4294e-05	-0.861072	-1.20124
207137369	chr2:207137369:A:G	3.19854e-05	-1.04327e-10	-1.20659	0.00010428	-1.04327e-10	-1.20608
207137504	chr2:207137504:C:T	0.000296734	1.02096	-2.64473e-10	0.00121544	1.2497	-2.64473e-10
207137691	chr2:207137691:A:G	5.27971e-05	-1.04327e-10	-0.705416	0.000178666	-1.04327e-10	-0.667641
207137970	chr2:207137970:A:G	6.08031e-05	-1.04327e-10	-0.564232	0.000191362	-1.04327e-10	-0.598992
207137995	chr2:207137995:G:A	3.1445e-05	-1.04327e-10	-1.22363	0.000102469	-1.04327e-10	-1.2236
207138246	chr2:207138246:G:A	3.65568e-05	-1.04327e-10	-1.07301	0.000116654	-1.04327e-10	-1.09395
207139087	chr2:207139087:G:C	5.67061e-05	-1.04327e-10	-0.633991	0.00018703	-1.04327e-10	-0.62189
207139432	chr2:207139432:C:T	3.19073e-05	-1.04327e-10	-1.20904	0.00010389	-1.04327e-10	-1.20983
207139896	chr2:207139896:C:T	1.53459e-05	-1.5192	-0.421824	5.43331e-05	-1.4505	-0.407531
207140019	chr2:207140019:G:C	5.65618e-05	-1.04327e-10	-0.63654	0.000186477	-1.04327e-10	-0.624851
207140405	chr2:207140405:T:C	3.14508e-05	-1.04327e-10	-1.22345	0.000102463	-1.04327e-10	-1.22366
207140766	chr2:207140766:G:A	3.64952e-05	-1.04327e-10	-1.07469	0.000118325	-1.04327e-10	-1.07972
207140778	chr2:207140778:G:A	2.30178e-05	-1.5356	-2.64473e-10	7.65832e-05	-1.51478	-2.64473e-10
207140977	chr2:207140977:C:T	3.14643e-05	-1.04327e-10	-1.22302	0.000102598	-1.04327e-10	-1.22234
207141270	chr2:207141270:G:C	0.000246062	2.05149	-1.21778	0.00164765	2.76573	-1.21178
207141905	chr2:207141905:GGA:AGA	3.43194e-05	-1.04327e-10	-1.13616	0.000112701	-1.04327e-10	-1.12842
207142096	chr2:207142096:A:T	1.39092e-05	-1.42606	-0.613262	5.31431e-05	-1.2833	-0.596878
207142367	chr2:207142367:T:C	3.47087e-05	-1.04327e-10	-1.12488	0.000112592	-1.04327e-10	-1.12939
207142779	chr2:207142779:A:G	1.42114e-05	-1.41928	-0.598545	5.46328e-05	-1.27399	-0.578538
207143042	chr2:207143042:G:T	4.40061e-05	-1.04327e-10	-0.887544	0.000146607	-1.04327e-10	-0.865403
207143125	chr2:207143125:A:G	5.26803e-05	-1.04327e-10	-0.707632	0.000176272	-1.04327e-10	-0.681131
207143609	chr2:207143609:C:A	3.19458e-05	-1.04327e-10	-1.20783	0.000104122	-1.04327e-10	-1.20759
207143636	chr2:207143636:G:A	0.000133636	0.223245	-2.64473e-10	0.000540688	0.439681	-2.64473e-10
207144080	chr2:207144080:CT:C	9.25673e-06	-1.48053	-0.965989	3.11899e-05	-1.44044	-0.972628
207144164	chr2:207144164:GGGA:G	0.000194298	0.597519	-2.64473e-10	0.000706166	0.706689	-2.64473e-10
207144564	chr2:207144564:T:C	0.00018097	-1.04327e-10	0.526461	0.000612386	-1.04327e-10	0.564201
207144812	chr2:207144812:C:T	0.000140282	1.39737	-1.12559	0.000854714	2.00073	-1.10313
207145195	chr2:207145195:A:G	1.08262e-05	-1.53571	-0.754199	3.52243e-05	-1.53394	-0.75748
207145386	chr2:207145386:C:T	9.71302e-05	-0.0958203	-2.64473e-10	0.000275175	-0.235752	-2.64473e-10
207145814	chr2:207145814:GCA:G	0.000216896	1.90361	-1.19607	0.00137147	2.55298	-1.1825
207146381	chr2:207146381:C:T	1.04513e-05	-1.45287	-0.872282	3.30319e-05	-1.48164	-0.874042
207146827	chr2:207146827:C:G	5.01493e-05	-1.04327e-10	-0.756869	0.00016231	-1.04327e-10	-0.763656
207147330	chr2:207147330:T:C	3.14455e-05	-1.04327e-10	-1.22362	0.000102496	-1.04327e-10	-1.22334
207147504	chr2:207147504:T:C	0.000180134	-1.04327e-10	0.521829	0.000599018	-1.04327e-10	0.54213
207147785	chr2:207147785:G:A	1.51924e-05	-0.730926	-1.22015	5.3511e-05	-0.654181	-1.21909
207148034	chr2:207148034:T:A	0.000113059	-0.650631	0.706663	0.0004482	-0.418055	0.670134
207148831	chr2:207148831:C:A	8.23453e-06	-1.53362	-1.02991	2.67647e-05	-1.52999	-1.03609
207149072	chr2:207149072:G:A	3.1657e-05	-1.04327e-10	-1.21691	0.000103182	-1.04327e-10	-1.21667
207149177	chr2:207149177:T:C	3.14472e-05	-1.04327e-10	-1.22356	0.000102505	-1.04327e-10	-1.22325
207149499	chr2:207149499:C:T	0.000337962	1.15106	-2.64473e-10	0.000926117	0.977839	-2.64473e-10
207149586	chr2:207149586:T:C	0.000312663	1.07325	-2.64473e-10	0.00112832	1.17532	-2.64473e-10
207149754	chr2:207149754:G:A	1.54253e-05	-0.811468	-1.1244	4.47935e-05	-0.922742	-1.12836
207149998	chr2:207149998:T:C	0.000185556	-1.04327e-10	0.551482	0.000566389	-1.04327e-10	0.486119
207150174	chr2:207150174:T:C	6.78272e-06	-1.53598	-1.22151	2.22316e-05	-1.53182	-1.21982
207151087	chr2:207151087:G:A	3.14791e-05	-1.04327e-10	-1.22255	0.000102673	-1.04327e-10	-1.22161
207151200	chr2:207151200:G:A	0.000135987	1.45021	-1.20953	0.000917671	2.16784	-1.19916
207151273	chr2:207151273:T:C	3.3414e-05	-1.04327e-10	-1.1629	0.000109909	-1.04327e-10	-1.15351
207151444	chr2:207151444:G:A	3.34849e-05	-1.53556	0.374785	0.000111806	-1.51577	0.379372
207151950	chr2:207151950:C:T	5.07935e-05	-0.744104	-2.64473e-10	0.000202552	-0.542167	-2.64473e-10
207152210	chr2:207152210:A:G	5.70528e-05	-1.04327e-10	-0.627895	0.000190848	-1.04327e-10	-0.601684
207152309	chr2:207152309:A:G	4.7887e-05	0.0309055	-0.833934	0.000175166	0.0892618	-0.776691
207152432	chr2:207152432:T:A	3.82408e-05	-1.04327e-10	-1.02797	0.000125375	-1.04327e-10	-1.02186
207152448	chr2:207152448:T:G	9.56701e-05	-1.04327e-10	-0.110967	0.000297522	-1.04327e-10	-0.157674
207152616	chr2:207152616:A:G	4.87133e-05	-1.04327e-10	-0.785921	0.000154862	-1.04327e-10	-0.810626
207153257	chr2:207153257:A:G	0.000500352	-1.04327e-10	1.54344	0.0017513	-1.04327e-10	1.61495
207153497	chr2:207153497:C:T	2.37042e-05	-1.50622	-2.64473e-10	7.56569e-05	-1.52695	-2.64473e-10
207153584	chr2:207153584:T:G	8.57531e-06	-1.32368	-1.1993	2.37591e-05	-1.47484	-1.21036
207153810	chr2:207153810:C:T	0.000126792	1.30085	-1.13017	0.000513403	1.54766	-1.15976
207153819	chr2:207153819:G:A	9.39438e-06	-1.25133	-1.18043	3.11069e-05	-1.24133	-1.1744
207153993	chr2:207153993:G:A	9.59486e-06	-1.21531	-1.19534	2.74692e-05	-1.35699	-1.18311
207154420	chr2:207154420:A:C	4.80469e-05	-0.799696	-2.64473e-10	0.000190964	-0.601077	-2.64473e-10
207154540	chr2:207154540:T:C	0.00018889	1.64413	-1.07484	0.000818436	1.91734	-1.06311
207154562	chr2:207154562:T:C	5.8613e-05	-0.600916	-2.64473e-10	0.000238164	-0.380203	-2.64473e-10
207154672	chr2:207154672:G:A	5.97419e-05	-1.04327e-10	-0.58184	0.000191108	-1.04327e-10	-0.600324
207155005	chr2:207155005:C:T	0.000162658	-1.04327e-10	0.419779	0.000525872	-1.04327e-10	0.411896
207155298	chr2:207155298:AG:A	5.99216e-05	-0.578836	-2.64473e-10	0.000243433	-0.35832	-2.64473e-10
207155345	chr2:207155345:A:G	3.99384e-05	-1.04327e-10	-0.984535	0.00013103	-1.04327e-10	-0.977736
207155540	chr2:207155540:A:G	9.20037e-06	-1.22928	-1.22335	2.62553e-05	-1.36421	-1.22108
207155906	chr2:207155906:G:A	0.000125093	1.30544	-1.14826	0.000510025	1.55348	-1.17218
207156019	chr2:207156019:G:A	0.000207647	-1.04327e-10	0.663965	0.000674221	-1.04327e-10	0.660396
207156217	chr2:207156217:G:A	0.000113213	1.22809	-1.17069	0.000462099	1.47298	-1.19036
207156815	chr2:207156815:C:T	4.83322e-05	-1.04327e-10	-0.793774	0.000158704	-1.04327e-10	-0.78612
207157091	chr2:207157091:G:A	6.56919e-05	-1.04327e-10	-0.486897	0.000219331	-1.04327e-10	-0.462581
207157103	chr2:207157103:T:C	7.98443e-05	-1.04327e-10	-0.291794	0.000253501	-1.04327e-10	-0.317793
207157161	chr2:207157161:G:A	5.06569e-05	-1.04327e-10	-0.746797	0.000164751	-1.04327e-10	-0.748725
207157429	chr2:207157429:GA:G	2.77565e-05	-0.333072	-1.01533	0.000100212	-0.233099	-1.01278
207157577	chr2:207157577:T:C	3.52851e-05	-1.10841	-2.64473e-10	0.000105058	-1.19865	-2.64473e-10
207157924	chr2:207157924:GGAA:G	0.000846152	2.06883	-2.64473e-10	0.00171486	1.59393	-2.64473e-10
207158218	chr2:207158218:G:C	4.44463e-05	-0.480491	-0.397099	0.000145368	-0.506014	-0.367876
207158453	chr2:207158453:G:C	4.17397e-05	-1.04327e-10	-0.94042	0.000136914	-1.04327e-10	-0.933809
207158605	chr2:207158605:T:G	3.38996e-05	-1.04327e-10	-1.14847	0.000111236	-1.04327e-10	-1.14151
207158883	chr2:207158883:G:C	2.99585e-05	-0.340817	-0.931243	0.000108173	-0.241412	-0.928016
207159244	chr2:207159244:T:C	0.000135437	1.09436	-0.857724	0.000616765	1.40472	-0.83339
207159346	chr2:207159346:T:C	5.84398e-05	-1.04327e-10	-0.603876	0.000195393	-1.04327e-10	-0.578149
207159507	chr2:207159507:C:G	3.17858e-05	-1.04327e-10	-1.21285	0.000103772	-1.04327e-10	-1.21096
207159552	chr2:207159552:C:A	3.17863e-05	-1.04327e-10	-1.21284	0.000103774	-1.04327e-10	-1.21095
207159721	chr2:207159721:G:A	2.47565e-05	-1.46278	-2.64473e-10	7.81385e-05	-1.49468	-2.64473e-10
207160330	chr2:207160330:T:C	0.000138025	1.47879	-1.22323	0.00058265	1.73781	-1.22338
207160525	chr2:207160525:G:A	3.20394e-05	-1.20491	-2.64473e-10	0.000116822	-1.09251	-2.64473e-10
207160596	chr2:207160596:T:G	2.44662e-05	-1.47458	-2.64473e-10	7.80371e-05	-1.49598	-2.64473e-10
207161496	chr2:207161496:A:C	7.62743e-05	-0.337537	-2.64473e-10	0.000287236	-0.192858	-2.64473e-10
207161548	chr2:207161548:A:G	5.16162e-05	-1.04327e-10	-0.728037	0.000173092	-1.04327e-10	-0.699339
207162067	chr2:207162067:C:T	4.17819e-05	-1.04327e-10	-0.939409	0.000138242	-1.04327e-10	-0.924156
207162189	chr2:207162189:T:C	0.000176376	1.58793	-1.08718	0.000625753	1.66271	-1.07691
207162350	chr2:207162350:T:C	8.95533e-06	-1.48536	-0.994267	2.75491e-05	-1.52482	-1.01237
207163051	chr2:207163051:T:C	1.39779e-05	-0.923965	-1.11043	5.9105e-05	-0.695172	-1.07867
207163362	chr2:207163362:T:C	2.18884e-05	-1.27671	-0.309208	8.05856e-05	-1.21614	-0.247701
207163524	chr2:207163524:G:A	0.000168347	-1.04327e-10	0.454157	0.000477015	-1.04327e-10	0.314386
207164290	chr2:207164290:A:C	9.99546e-06	-1.20433	-1.16541	3.40722e-05	-1.16034	-1.16434
207164786	chr2:207164786:C:G	8.32424e-05	0.923642	-1.17376	0.000566911	1.67667	-1.18963
207165697	chr2:207165697:T:C	3.17313e-05	-1.04327e-10	-1.21457	0.000103249	-1.04327e-10	-1.21602
207166591	chr2:207166591:G:T	7.56676e-05	0.742178	-1.0877	0.000270123	0.828799	-1.08308
207166747	chr2:207166747:C:T	1.30889e-05	-0.895976	-1.20413	4.70131e-05	-0.799552	-1.20318
207167000	chr2:207167000:G:C	0.000136167	-1.04327e-10	0.24201	0.000464261	-1.04327e-10	0.287286
207167268	chr2:207167268:T:A	9.82336e-05	-1.04327e-10	-0.0845248	0.00033358	-1.04327e-10	-0.0432773
207168118	chr2:207168118:G:C	3.17331e-05	-1.04327e-10	-1.21451	0.000103255	-1.04327e-10	-1.21596
207168625	chr2:207168625:G:T	6.95658e-05	0.79206	-1.22166	0.00028599	1.01878	-1.21599
207168700	chr2:207168700:G:A	5.18056e-05	-1.04327e-10	-0.724374	0.000173675	-1.04327e-10	-0.695976
207168952	chr2:207168952:G:A	4.07604e-05	0.199634	-1.1638	0.000147919	0.305494	-1.16199
207169429	chr2:207169429:C:CA	7.16734e-05	-0.399753	-2.64473e-10	0.000255801	-0.308763	-2.64473e-10
207170293	chr2:207170293:T:C	5.93023e-05	-1.04327e-10	-0.589225	0.00019953	-1.04327e-10	-0.557197
207170626	chr2:207170626:A:G	6.10667e-05	-1.04327e-10	-0.559906	0.000205628	-1.04327e-10	-0.527093
207172096	chr2:207172096:A:C	4.1837e-05	0.272713	-1.2108	0.000151662	0.378132	-1.20964
207172262	chr2:207172262:G:A	3.90763e-05	0.165995	-1.17235	0.000141519	0.269978	-1.1707
207172533	chr2:207172533:G:A	2.40554e-05	-1.44833	-0.043181	8.6956e-05	-1.4119	0.0241439
207173073	chr2:207173073:C:G	4.77344e-05	0.327326	-1.13355	0.000171523	0.42189	-1.13033
207173176	chr2:207173176:T:C	4.59741e-05	0.30927	-1.15306	0.000165083	0.402665	-1.14938
207173606	chr2:207173606:C:T	6.65721e-05	-1.04327e-10	-0.473587	0.000216929	-1.04327e-10	-0.47359
207173813	chr2:207173813:A:C	1.19622e-05	-1.21625	-0.97387	4.44622e-05	-1.09163	-0.966893
207173994	chr2:207173994:A:C	5.12936e-05	-1.04327e-10	-0.734307	0.000172006	-1.04327e-10	-0.705631
207174899	chr2:207174899:C:T	8.27384e-06	-1.40467	-1.1541	2.85504e-05	-1.35777	-1.14372
207175046	chr2:207175046:TA:T	9.12466e-05	0.891665	-1.04997	0.00036092	1.12107	-1.08558
207175083	chr2:207175083:G:A	3.81494e-05	-1.03036	-2.64473e-10	0.000127526	-1.00484	-2.64473e-10
207175126	chr2:207175126:C:T	3.48413e-05	-1.04327e-10	-1.12107	0.00011433	-1.04327e-10	-1.11407
207176039	chr2:207176039:C:T	3.77325e-05	-1.512	0.470651	0.000115385	-1.53446	0.429567
207176515	chr2:207176515:A:G	0.000979066	-1.04327e-10	2.21473	0.00346604	-1.04327e-10	2.29761
207176675	chr2:207176675:A:G	6.54764e-05	0.709459	-1.19964	0.000238278	0.821336	-1.20106
207177088	chr2:207177088:G:A	0.000140838	-1.04327e-10	0.275736	0.000437462	-1.04327e-10	0.227828
207177251	chr2:207177251:T:C	0.000286415	0.98557	-2.64473e-10	0.000759501	0.7795	-2.64473e-10
207177868	chr2:207177868:C:T	3.41477e-05	-1.04327e-10	-1.14118	0.000111138	-1.04327e-10	-1.14239
207178025	chr2:207178025:C:T	6.99282e-06	-1.50456	-1.22243	2.35974e-05	-1.47167	-1.22036
207178298	chr2:207178298:C:T	0.000214551	0.696675	-2.64473e-10	0.000608194	0.557332	-2.64473e-10
207178688	chr2:207178688:C:T	1.56254e-05	-1.15016	-0.772811	5.31335e-05	-1.13394	-0.74641
207179186	chr2:207179186:G:A	3.20454e-05	-1.04327e-10	-1.20472	0.00010438	-1.04327e-10	-1.20512
207179189	chr2:207179189:T:C	3.72249e-05	0.056624	-1.11152	0.000146665	0.273268	-1.13828
207179354	chr2:207179354:G:A	4.71358e-05	-1.04327e-10	-0.818839	0.000142625	-1.04327e-10	-0.892945
207179678	chr2:207179678:G:C	4.78976e-05	-1.04327e-10	-0.802807	0.00015913	-1.04327e-10	-0.78344
207179690	chr2:207179690:C:T	7.01251e-05	-0.421592	-2.64473e-10	0.000186772	-0.623275	-2.64473e-10
207179893	chr2:207179893:AT:A	1.81379e-05	-0.61048	-1.16339	6.64411e-05	-0.488864	-1.16798
207180096	chr2:207180096:T:C	4.97331e-05	-1.04327e-10	-0.765202	0.000164708	-1.04327e-10	-0.748988
207180523	chr2:207180523:G:A	9.19129e-06	-1.29245	-1.16117	3.12319e-05	-1.25003	-1.16169
207180565	chr2:207180565:AC:A	2.31189e-05	-1.53122	-2.64473e-10	7.52879e-05	-1.53184	-2.64473e-10
207181350	chr2:207181350:C:A	3.14488e-05	-1.04327e-10	-1.22351	0.000102461	-1.04327e-10	-1.22368
207181387	chr2:207181387:C:A	4.02e-05	-1.04327e-10	-0.978006	0.000128825	-1.04327e-10	-0.994705
207181537	chr2:207181537:G:A	2.22914e-05	-0.396817	-1.17086	7.98362e-05	-0.299027	-1.17416
207181588	chr2:207181588:G:A	3.37181e-05	-0.012018	-1.14182	0.000133029	0.201085	-1.16368
207181715	chr2:207181715:G:A	1.9371e-05	-0.486845	-1.22125	6.93555e-05	-0.392385	-1.22153
207181827	chr2:207181827:C:T	8.09247e-06	-1.36996	-1.21098	2.30078e-05	-1.49887	-1.21846
207181833	chr2:207181833:T:C	1.92127e-05	-0.499358	-1.21694	6.87242e-05	-0.405649	-1.21741
207181992	chr2:207181992:A:G	4.48466e-05	-1.04327e-10	-0.868624	0.000148019	-1.04327e-10	-0.855823
207182274	chr2:207182274:C:T	2.01528e-05	-0.44604	-1.22249	7.23592e-05	-0.349232	-1.22229
207182471	chr2:207182471:G:A	1.79815e-05	-1.19759	-0.584941	6.08272e-05	-1.18547	-0.559652
207182717	chr2:207182717:T:C	0.000107196	0.735468	-0.732683	0.000665064	1.44921	-0.802485
207183222	chr2:207183222:T:C	7.03367e-06	-1.49767	-1.22349	2.37475e-05	-1.4632	-1.22248
207183682	chr2:207183682:T:C	3.29745e-05	-1.04327e-10	-1.17614	0.000108178	-1.04327e-10	-1.16939
207184444	chr2:207184444:G:A	9.45309e-05	0.594759	-0.717705	0.000409166	0.864324	-0.703365
207185094	chr2:207185094:C:T	3.64622e-05	-1.21643	0.140839	0.000133271	-1.09283	0.132056
207185361	chr2:207185361:C:A	3.54813e-05	-1.04327e-10	-1.10287	0.000117589	-1.04327e-10	-1.08597
207185425	chr2:207185425:C:T	6.90743e-05	0.645254	-1.08194	0.000295281	0.907699	-1.07293
207186695	chr2:207186695:A:C	1.06464e-05	-1.08465	-1.222	3.78748e-05	-0.99596	-1.22291
207186907	chr2:207186907:T:C	9.83086e-05	-1.04327e-10	-0.0837611	0.000311507	-1.04327e-10	-0.111739
207187843	chr2:207187843:G:T	3.44245e-05	-1.04327e-10	-1.13311	0.000111689	-1.04327e-10	-1.13744
207187973	chr2:207187973:T:C	0.000124733	-1.04327e-10	0.154305	0.000393799	-1.04327e-10	0.12268
207188290	chr2:207188290:C:T	0.000120708	-1.04327e-10	0.121501	0.000381738	-1.04327e-10	0.091572
207188452	chr2:207188452:C:T	3.73724e-05	-1.04327e-10	-1.05094	0.000120572	-1.04327e-10	-1.06092
207189229	chr2:207189229:A:C	3.7841e-05	-1.04327e-10	-1.03848	0.00011931	-1.04327e-10	-1.07143
207190002	chr2:207190002:A:C	5.08506e-05	-1.04327e-10	-0.742981	0.000168118	-1.04327e-10	-0.728495
207190369	chr2:207190369:T:C	2.30708e-05	-1.5333	-2.64473e-10	7.82348e-05	-1.49345	-2.64473e-10
207190989	chr2:207190989:G:A	3.791e-05	-1.04327e-10	-1.03666	0.000124027	-1.04327e-10	-1.03266
207190999	chr2:207190999:T:C	6.00436e-05	0.51123	-1.08803	0.000254461	0.764307	-1.07832
207191102	chr2:207191102:T:TGGAA	0.000149583	-1.04327e-10	0.335978	0.000511246	-1.04327e-10	0.383689
207191103	chr2:207191103:C:G	0.000153591	-1.04327e-10	0.362418	0.000525154	-1.04327e-10	0.410529
207191104	chr2:207191104:AC:A	0.000153778	-1.04327e-10	0.363637	0.000525804	-1.04327e-10	0.411767
207191222	chr2:207191222:C:T	2.25816e-05	-1.27465	-0.280085	8.17454e-05	-1.14038	-0.309172
207191223	chr2:207191223:G:A	1.59778e-05	-1.16062	-0.740052	5.40157e-05	-1.1081	-0.755782
207191540	chr2:207191540:G:T	8.87631e-05	-1.0638	0.877895	0.000289899	-1.03093	0.847306
207191542	chr2:207191542:G:T	0.000130816	-1.04327e-10	0.201921	0.000407041	-1.04327e-10	0.155753
207193131	chr2:207193131:T:C	7.33206e-05	-1.04327e-10	-0.377031	0.000241504	-1.04327e-10	-0.366276
207194337	chr2:207194337:G:A	0.000147479	-1.04327e-10	0.321811	0.000462634	-1.04327e-10	0.283775
207194408	chr2:207194408:G:A	6.579e-05	-0.485406	-2.64473e-10	0.000232842	-0.402801	-2.64473e-10
207194670	chr2:207194670:A:G	0.000122101	-1.04327e-10	0.132977	0.000376847	-1.04327e-10	0.0786791
207194716	chr2:207194716:T:C	2.34525e-05	-0.366951	-1.14994	8.41719e-05	-0.267767	-1.15253
207195333	chr2:207195333:G:T	3.16466e-05	-1.04327e-10	-1.21724	0.000103398	-1.04327e-10	-1.21458
207195505	chr2:207195505:T:C	6.70854e-05	-1.04327e-10	-0.465906	0.000220774	-1.04327e-10	-0.456022
207195596	chr2:207195596:A:G	4.45123e-05	-1.04327e-10	-0.876108	0.000141159	-1.04327e-10	-0.903275
207196551	chr2:207196551:T:C	6.39265e-05	0.600413	-1.11455	0.000271701	0.857379	-1.10584
207197480	chr2:207197480:A:C	0.000100831	-1.04327e-10	-0.058428	0.000320687	-1.04327e-10	-0.0826965
207197757	chr2:207197757:G:A	0.000412407	1.35014	-2.64473e-10	0.000892641	0.941023	-2.64473e-10
207197960	chr2:207197960:C:A	3.54839e-05	-1.04327e-10	-1.10279	0.000116323	-1.04327e-10	-1.09679
207197990	chr2:207197990:G:A	7.34452e-05	-1.04327e-10	-0.375333	0.000232322	-1.04327e-10	-0.405038
207198065	chr2:207198065:A:T	3.39358e-05	-1.04327e-10	-1.1474	0.000110094	-1.04327e-10	-1.15183
207198534	chr2:207198534:T:C	4.02691e-05	-1.04327e-10	-0.976289	0.000132611	-1.04327e-10	-0.965742
207199239	chr2:207199239:C:T	2.32453e-05	-1.52577	-2.64473e-10	7.72067e-05	-1.50667	-2.64473e-10
207199531	chr2:207199531:C:A	3.99591e-05	-1.04327e-10	-0.984017	0.000128255	-1.04327e-10	-0.999139
207199572	chr2:207199572:T:A	3.19947e-05	-1.04327e-10	-1.2063	0.000104678	-1.04327e-10	-1.20227
207199592	chr2:207199592:G:A	4.46479e-05	-1.22588	0.352817	0.00016215	-1.1151	0.350459
207199795	chr2:207199795:C:T	7.52029e-05	-1.04327e-10	-0.351684	0.000240323	-1.04327e-10	-0.371177
207199884	chr2:207199884:T:C	3.75846e-05	-1.04327e-10	-1.04528	0.000123115	-1.04327e-10	-1.04004
207200273	chr2:207200273:G:A	2.3008e-05	-1.53603	-2.64473e-10	7.57906e-05	-1.52519	-2.64473e-10
207200526	chr2:207200526:C:G	4.2126e-05	-0.182773	-0.748435	0.000151638	-0.077782	-0.753885
207200739	chr2:207200739:A:C	6.82786e-05	-0.448277	-2.64473e-10	0.000244789	-0.352766	-2.64473e-10
207201118	chr2:207201118:T:C	2.33324e-05	-1.52203	-2.64473e-10	7.49789e-05	-1.53596	-2.64473e-10
207201422	chr2:207201422:A:G	9.5171e-05	-1.04327e-10	-0.116197	0.000308701	-1.04327e-10	-0.12079
207201732	chr2:207201732:G:A	2.62203e-05	-1.40534	-2.64473e-10	8.2392e-05	-1.44167	-2.64473e-10
207201842	chr2:207201842:G:T	6.92658e-05	-1.04327e-10	-0.433921	0.000219638	-1.04327e-10	-0.461182
207201952	chr2:207201952:T:C	3.83949e-05	-0.269622	-0.754326	0.000138151	-0.167521	-0.75729
207202171	chr2:207202171:G:C	4.45348e-05	-0.287165	-0.588438	0.000160422	-0.18502	-0.590333
207202533	chr2:207202533:A:G	3.58321e-05	-1.04327e-10	-1.09303	0.000117522	-1.04327e-10	-1.08653
207202536	chr2:207202536:C:T	3.42132e-05	-1.04327e-10	-1.13926	0.000111361	-1.04327e-10	-1.14039
207202547	chr2:207202547:CAATAT:C	1.19927e-05	-1.10018	-1.0874	4.48042e-05	-0.966763	-1.0841
207202577	chr2:207202577:A:G	4.99903e-05	0.244735	-1.00478	0.000197373	0.467529	-1.0356
207202605	chr2:207202605:C:A	0.000169041	-1.04327e-10	0.458268	0.000578803	-1.04327e-10	0.5078
207202606	chr2:207202606:C:T	3.76582e-05	-1.04327e-10	-1.04332	0.000121837	-1.04327e-10	-1.05048
207202751	chr2:207202751:G:A	0.00053519	1.61075	-2.64473e-10	0.00148524	1.45017	-2.64473e-10
207202960	chr2:207202960:T:C	0.000533084	-0.52295	2.12976	0.00173191	-0.447691	2.05151
207203655	chr2:207203655:T:C	1.27622e-05	-1.14462	-0.980767	4.73427e-05	-1.01805	-0.977694
207203710	chr2:207203710:C:T	4.42901e-05	-1.04327e-10	-0.881111	0.00014596	-1.04327e-10	-0.869828
207204609	chr2:207204609:G:A	2.31882e-05	-1.52823	-2.64473e-10	7.89051e-05	-1.48491	-2.64473e-10
207204621	chr2:207204621:T:C	3.70913e-05	-1.04327e-10	-1.05849	0.000120047	-1.04327e-10	-1.06528
207204789	chr2:207204789:C:T	4.8805e-05	-1.04327e-10	-0.78404	0.00015593	-1.04327e-10	-0.803757
207205487	chr2:207205487:T:C	3.24985e-05	-0.361469	-0.82921	0.000116765	-0.261344	-0.831652
207206777	chr2:207206777:G:A	3.38266e-05	-1.38753	0.236903	0.00011867	-1.30469	0.227876
207206945	chr2:207206945:A:G	2.39518e-05	-1.49583	-2.64473e-10	7.73773e-05	-1.50447	-2.64473e-10
207206952	chr2:207206952:C:T	3.64944e-05	-1.04327e-10	-1.07471	0.000119675	-1.04327e-10	-1.06838
207207089	chr2:207207089:T:C	1.20792e-05	-1.12639	-1.054	4.50058e-05	-0.996246	-1.05012
207207511	chr2:207207511:T:C	5.13157e-05	-1.04327e-10	-0.733875	0.000163828	-1.04327e-10	-0.754343
207207828	chr2:207207828:C:T	3.98593e-05	-1.04327e-10	-0.986518	0.000126787	-1.04327e-10	-1.01066
207207851	chr2:207207851:G:A	3.99071e-05	-1.04327e-10	-0.985319	0.000126913	-1.04327e-10	-1.00966
207208505	chr2:207208505:C:G	3.15551e-05	-1.04327e-10	-1.22014	0.000102941	-1.04327e-10	-1.219
207208522	chr2:207208522:T:A	2.31913e-05	-1.5281	-2.64473e-10	7.89371e-05	-1.48451	-2.64473e-10
207208603	chr2:207208603:A:G	0.000497542	1.53781	-2.64473e-10	0.00138449	1.37993	-2.64473e-10
207208693	chr2:207208693:G:A	4.55232e-05	0.110781	-0.964431	0.000178184	0.327147	-0.99749
207208869	chr2:207208869:C:T	3.95931e-05	-0.535194	-0.458023	0.000103173	-0.740005	-0.476753
207208987	chr2:207208987:T:C	6.0588e-05	-1.04327e-10	-0.567775	0.000180694	-1.04327e-10	-0.656356
207209114	chr2:207209114:A:G	4.14008e-05	-1.04327e-10	-0.948572	0.00013172	-1.04327e-10	-0.972486
207209200	chr2:207209200:A:G	4.92941e-05	-1.04327e-10	-0.774069	0.000157485	-1.04327e-10	-0.793829
207209301	chr2:207209301:T:C	4.69274e-05	-1.04327e-10	-0.823272	0.00015385	-1.04327e-10	-0.817181
207209709	chr2:207209709:G:A	0.000214688	-1.04327e-10	0.697311	0.000650377	-1.04327e-10	0.62439
207210177	chr2:207210177:C:T	4.75057e-05	-1.04327e-10	-0.811022	0.000157802	-1.04327e-10	-0.791819
207210211	chr2:207210211:G:A	4.59292e-05	-1.33039	0.485616	0.000162328	-1.23571	0.472169
207210544	chr2:207210544:A:G	3.34711e-05	-1.04327e-10	-1.16119	0.000108582	-1.04327e-10	-1.16566
207210878	chr2:207210878:C:T	2.29075e-05	-0.466883	-1.07353	7.86808e-05	-0.413851	-1.07391
207211173	chr2:207211173:C:T	1.71193e-05	-1.41315	-0.418512	5.88626e-05	-1.31491	-0.463042
207211561	chr2:207211561:A:G	0.000305194	-1.04327e-10	1.04907	0.00092901	-1.04327e-10	0.980958
207212187	chr2:207212187:A:G	6.35183e-05	0.38807	-0.908614	0.000267811	0.647261	-0.910139
207212212	chr2:207212212:G:A	6.59707e-05	0.404244	-0.886906	0.000278452	0.664539	-0.888455
207212261	chr2:207212261:G:T	2.43606e-05	-1.47891	-2.64473e-10	7.74235e-05	-1.50387	-2.64473e-10
207212722	chr2:207212722:G:A	3.79113e-05	0.149768	-1.18639	0.000153774	0.375343	-1.19302
207213511	chr2:207213511:C:T	5.95213e-05	-1.27715	0.691614	0.000213475	-1.17259	0.682951
207213589	chr2:207213589:A:G	2.788e-05	-1.37127	0.0273072	9.74935e-05	-1.26232	-0.0110588
207213735	chr2:207213735:T:C	4.54638e-05	-1.04327e-10	-0.854956	0.000146651	-1.04327e-10	-0.865104
207213868	chr2:207213868:G:C	5.28109e-05	-1.04327e-10	-0.705155	0.000168415	-1.04327e-10	-0.726728
207213877	chr2:207213877:A:G	3.14749e-05	-1.04327e-10	-1.22268	0.000102606	-1.04327e-10	-1.22226
207214105	chr2:207214105:C:T	4.54245e-05	-1.04327e-10	-0.855822	0.000142787	-1.04327e-10	-0.891809
207214233	chr2:207214233:T:A	7.31422e-05	0.122444	-0.501912	0.000291542	0.352938	-0.530916
207214407	chr2:207214407:AT:A	0.000199115	-0.456625	1.07863	0.000649537	-0.379697	1.0028
207214742	chr2:207214742:C:T	2.40453e-05	-1.49193	-2.64473e-10	7.57497e-05	-1.52573	-2.64473e-10
207214966	chr2:207214966:T:C	1.26823e-05	-1.17542	-0.956249	4.68655e-05	-1.05316	-0.952717
207214996	chr2:207214996:G:A	5.14512e-05	-1.04327e-10	-0.731239	0.00016381	-1.04327e-10	-0.754455
207215567	chr2:207215567:C:T	4.01203e-05	-0.343631	-0.636359	0.000144137	-0.243426	-0.638968
207215909	chr2:207215909:T:C	5.14338e-05	-1.04327e-10	-0.731577	0.000170034	-1.04327e-10	-0.717161
207215995	chr2:207215995:A:G	0.00012626	-1.04327e-10	0.166468	0.000395907	-1.04327e-10	0.128017
207216106	chr2:207216106:C:CA	5.99135e-05	-1.04327e-10	-0.578971	0.000193011	-1.04327e-10	-0.590413
207216251	chr2:207216251:G:A	3.65036e-05	0.115792	-1.19025	0.000148132	0.341384	-1.19644
207216349	chr2:207216349:T:C	5.01804e-05	-1.04327e-10	-0.756249	0.000165138	-1.04327e-10	-0.746379
207217056	chr2:207217056:C:T	5.23781e-05	0.213246	-0.926631	0.000196864	0.355428	-0.926074
207217927	chr2:207217927:G:A	1.26267e-05	-0.914035	-1.22203	4.33484e-05	-0.860783	-1.22311
207219300	chr2:207219300:T:C	5.63541e-05	-1.04327e-10	-0.640217	0.000177919	-1.04327e-10	-0.671833
207219435	chr2:207219435:C:T	4.07117e-05	-1.04327e-10	-0.965357	0.000129713	-1.04327e-10	-0.987835
207220052	chr2:207220052:A:T	2.35998e-05	-1.51063	-2.64473e-10	8.0538e-05	-1.46443	-2.64473e-10
207221685	chr2:207221685:AAAG:A	2.34633e-05	-1.51643	-2.64473e-10	7.9778e-05	-1.47391	-2.64473e-10
207221764	chr2:207221764:G:T	3.45906e-05	-1.04327e-10	-1.12829	0.000113281	-1.04327e-10	-1.12329
207221990	chr2:207221990:G:A	9.40404e-06	-1.46855	-0.962186	2.99155e-05	-1.45615	-0.998632
207222046	chr2:207222046:G:T	2.97743e-05	-1.27823	-2.64473e-10	9.51753e-05	-1.29744	-2.64473e-10
207222415	chr2:207222415:C:T	1.13719e-05	-1.27471	-0.966016	4.20759e-05	-1.1191	-0.994583
207222470	chr2:207222470:A:C	3.87518e-05	-1.04327e-10	-1.0147	0.000128972	-1.04327e-10	-0.993568
207223117	chr2:207223117:C:T	6.07216e-05	-1.04327e-10	-0.565573	0.000197822	-1.04327e-10	-0.565793
207223440	chr2:207223440:G:T	3.90156e-05	-1.04327e-10	-1.00791	0.000127065	-1.04327e-10	-1.00846
207223640	chr2:207223640:G:A	3.18408e-05	-1.04327e-10	-1.21112	0.000103812	-1.04327e-10	-1.21058
207223813	chr2:207223813:C:T	2.21019e-05	-0.395851	-1.18036	9.46786e-05	-0.132811	-1.16986
207223910	chr2:207223910:T:C	3.14688e-05	-1.04327e-10	-1.22288	0.000102569	-1.04327e-10	-1.22262
207224263	chr2:207224263:G:A	4.46801e-05	0.309354	-1.1817	0.000206856	0.649337	-1.17048
207224330	chr2:207224330:C:T	4.21289e-05	-1.04327e-10	-0.931138	0.000138255	-1.04327e-10	-0.924059
207224511	chr2:207224511:C:T	0.000590263	1.7087	-2.64473e-10	0.00163552	1.54656	-2.64473e-10
207225180	chr2:207225180:T:C	1.23885e-05	-1.49331	-0.661791	3.56641e-05	-1.53223	-0.746788
207225499	chr2:207225499:G:A	4.44639e-05	-1.04327e-10	-0.877195	0.000145488	-1.04327e-10	-0.87307
207225750	chr2:207225750:C:T	3.3039e-05	-1.04327e-10	-1.17418	0.000107773	-1.04327e-10	-1.17314
207226388	chr2:207226388:G:A	6.90027e-05	-1.40834	0.970617	0.000170132	-1.53316	0.816575
207226651	chr2:207226651:A:G	2.71168e-05	-1.37172	-2.64473e-10	9.34862e-05	-1.31535	-2.64473e-10
207227113	chr2:207227113:G:A	9.09651e-05	-1.04327e-10	-0.161397	0.000289145	-1.04327e-10	-0.186232
207227762	chr2:207227762:A:T	2.44099e-05	-1.47689	-2.64473e-10	7.82776e-05	-1.4929	-2.64473e-10
207228208	chr2:207228208:T:C	8.43297e-06	-1.49161	-1.04811	2.83209e-05	-1.48658	-1.02298
207228337	chr2:207228337:C:A	2.39339e-05	-1.49658	-2.64473e-10	7.5004e-05	-1.53562	-2.64473e-10
207228508	chr2:207228508:C:T	1.0013e-05	-1.19187	-1.17612	4.05341e-05	-0.977565	-1.17345
207228645	chr2:207228645:C:T	2.73896e-05	-1.36171	-2.64473e-10	8.79799e-05	-1.37605	-2.64473e-10
207228873	chr2:207228873:C:A	3.14435e-05	-1.04327e-10	-1.22368	0.000102462	-1.04327e-10	-1.22367
207228953	chr2:207228953:C:T	2.30189e-05	-1.53556	-2.64473e-10	7.52819e-05	-1.53192	-2.64473e-10
207229105	chr2:207229105:C:T	3.16414e-05	-1.04327e-10	-1.21741	0.000102503	-1.04327e-10	-1.22326
207229452	chr2:207229452:T:A	3.1621e-05	-1.04327e-10	-1.21805	0.000103089	-1.04327e-10	-1.21757
207229676	chr2:207229676:G:A	3.52705e-05	-1.04327e-10	-1.10882	0.000117903	-1.04327e-10	-1.0833
207229713	chr2:207229713:C:T	4.22668e-05	-1.04327e-10	-0.927871	0.000133848	-1.04327e-10	-0.956457
207230744	chr2:207230744:A:G	3.74482e-05	-1.04327e-10	-1.04891	0.000121847	-1.04327e-10	-1.0504
207231031	chr2:207231031:C:G	6.65181e-05	-1.04327e-10	-0.474399	0.000221449	-1.04327e-10	-0.452971
207231268	chr2:207231268:G:C	3.53529e-05	-1.04327e-10	-1.10649	0.000113191	-1.04327e-10	-1.12409
207231746	chr2:207231746:C:T	1.63745e-05	-0.77507	-1.10108	9.20627e-05	-0.200086	-1.13061
207231880	chr2:207231880:A:G	1.52389e-05	-0.807131	-1.14089	8.52895e-05	-0.24215	-1.16496
207231945	chr2:207231945:T:C	2.52402e-05	-0.510689	-0.932747	0.000159754	0.165996	-0.945522
207232153	chr2:207232153:TC:T	4.09776e-05	-1.04327e-10	-0.958846	0.00013295	-1.04327e-10	-0.963192
207232166	chr2:207232166:C:T	3.58231e-05	-1.04327e-10	-1.09328	0.000115764	-1.04327e-10	-1.1016
207232187	chr2:207232187:T:C	1.55321e-05	-0.825856	-1.10311	8.59098e-05	-0.267447	-1.13242
207232485	chr2:207232485:C:T	1.07109e-05	-1.24896	-1.05165	4.2273e-05	-1.03879	-1.07022
207233668	chr2:207233668:C:T	3.39784e-05	-1.04327e-10	-1.14615	0.000112009	-1.04327e-10	-1.13458
207233681	chr2:207233681:A:G	1.37678e-05	-0.972885	-1.07665	7.06962e-05	-0.486044	-1.10873
207234027	chr2:207234027:G:A	6.98008e-06	-1.52022	-1.2086	2.25246e-05	-1.52273	-1.21582
207234723	chr2:207234723:G:C	1.47589e-05	-0.846534	-1.13349	8.47792e-05	-0.273071	-1.14004
207235437	chr2:207235437:C:T	1.34643e-05	-1.00107	-1.07076	6.8427e-05	-0.525021	-1.10237
207235575	chr2:207235575:T:G	0.000159151	0.397979	-2.64473e-10	0.000453652	0.264169	-2.64473e-10
207235613	chr2:207235613:C:T	4.10198e-05	-1.04327e-10	-0.957819	0.000132396	-1.04327e-10	-0.967366
207235630	chr2:207235630:A:G	1.233e-05	-1.2467	-0.913142	5.92195e-05	-0.846629	-0.925282
207235716	chr2:207235716:C:T	1.7995e-05	-0.941172	-0.840605	9.02711e-05	-0.546221	-0.804123
207235887	chr2:207235887:C:T	1.57632e-05	-1.11327	-0.800924	4.87765e-05	-1.15611	-0.809803
207235924	chr2:207235924:C:T	1.59384e-05	-0.852118	-1.05102	8.91394e-05	-0.276089	-1.08687
207236221	chr2:207236221:T:A	2.42092e-05	-1.48514	-2.64473e-10	7.66411e-05	-1.51403	-2.64473e-10
207236340	chr2:207236340:A:G	7.43031e-05	-1.04327e-10	-0.36372	0.000241744	-1.04327e-10	-0.365284
207236412	chr2:207236412:G:A	3.77849e-05	-1.04327e-10	-1.03996	0.000126992	-1.04327e-10	-1.00904
207236897	chr2:207236897:G:T	6.90485e-05	-1.04327e-10	-0.437064	0.00020882	-1.04327e-10	-0.511687
207237046	chr2:207237046:T:C	1.00061e-05	-1.52563	-0.84304	3.1211e-05	-1.52363	-0.888761
207237781	chr2:207237781:T:C	1.40429e-05	-0.855046	-1.17471	8.06173e-05	-0.290031	-1.17342
207237923	chr2:207237923:C:T	0.000224887	-1.04327e-10	0.743727	0.000690477	-1.04327e-10	0.684222
207238072	chr2:207238072:A:G	9.79648e-06	-1.5269	-0.862948	3.05977e-05	-1.52501	-0.907223
207238090	chr2:207238090:G:C	7.00502e-05	-1.04327e-10	-0.42266	0.00021652	-1.04327e-10	-0.475478
207238248	chr2:207238248:ACCAGAC:A	1.31245e-05	-1.53416	-0.56323	4.03044e-05	-1.5333	-0.623402
207238328	chr2:207238328:A:G	1.61156e-05	-1.41728	-0.474805	4.93703e-05	-1.41193	-0.54188
207238716	chr2:207238716:A:G	1.30457e-05	-1.20228	-0.901139	7.16572e-05	-0.638107	-0.943161
207238828	chr2:207238828:A:C	3.18078e-05	-1.04327e-10	-1.21216	0.000103139	-1.04327e-10	-1.21709
207239256	chr2:207239256:C:T	3.25043e-05	-1.04327e-10	-1.1905	0.000106397	-1.04327e-10	-1.18599
207239266	chr2:207239266:C:T	3.5337e-05	-1.04327e-10	-1.10694	0.000114628	-1.04327e-10	-1.11147
207240414	chr2:207240414:C:T	4.00181e-05	-1.04327e-10	-0.982542	0.000130406	-1.04327e-10	-0.982512
207240753	chr2:207240753:A:T	2.44267e-05	-0.906965	-0.569232	0.000155001	-0.177563	-0.632165
207240794	chr2:207240794:C:T	1.63864e-05	-0.748904	-1.12651	0.000116952	0.0381952	-1.12959
207241371	chr2:207241371:A:G	3.14588e-05	-1.04327e-10	-1.2232	0.000102514	-1.04327e-10	-1.22317
207241859	chr2:207241859:T:C	3.15649e-05	-1.04327e-10	-1.21983	0.000102856	-1.04327e-10	-1.21983
207242105	chr2:207242105:T:C	0.00070473	3.04717	-1.16123	0.0078308	4.26238	-1.14972
207242733	chr2:207242733:G:A	1.39454e-05	-0.813184	-1.22354	8.78909e-05	-0.153465	-1.2236
207243292	chr2:207243292:C:T	4.73423e-05	-1.04327e-10	-0.814468	0.00015277	-1.04327e-10	-0.824228
207243534	chr2:207243534:T:C	3.93403e-05	-1.04327e-10	-0.999624	0.000128405	-1.04327e-10	-0.997973
207243763	chr2:207243763:C:T	3.14452e-05	-1.04327e-10	-1.22363	0.000102476	-1.04327e-10	-1.22353
207243774	chr2:207243774:C:T	8.65046e-05	0.722911	-0.934586	0.000253515	0.672643	-0.990383
207243804	chr2:207243804:T:C	3.21075e-05	-1.20278	-2.64473e-10	9.98506e-05	-1.24949	-2.64473e-10
207243928	chr2:207243928:T:C	3.52898e-05	-1.04327e-10	-1.10828	0.00011337	-1.04327e-10	-1.1225
207244108	chr2:207244108:G:C	2.4495e-05	-0.969837	-0.503565	0.000148131	-0.287836	-0.567228
207244884	chr2:207244884:A:C	3.28424e-05	-1.04327e-10	-1.18015	0.00010613	-1.04327e-10	-1.18849
207244981	chr2:207244981:A:T	7.09843e-06	-1.51446	-1.19754	2.28678e-05	-1.52224	-1.20119
207245222	chr2:207245222:G:A	2.09908e-05	-0.979894	-0.647893	0.000126543	-0.304023	-0.708559
207245311	chr2:207245311:G:C	1.87124e-05	-1.01774	-0.724948	0.000110986	-0.360077	-0.783678
207245857	chr2:207245857:G:C	3.28565e-05	-1.04327e-10	-1.17972	0.000107196	-1.04327e-10	-1.1785
207245867	chr2:207245867:T:A	1.85175e-05	-0.529562	-1.2236	6.78647e-05	-0.412075	-1.22357
207246487	chr2:207246487:G:A	2.5652e-05	-1.42725	-2.64473e-10	9.43152e-05	-1.30652	-2.64473e-10
207246833	chr2:207246833:A:C	4.79533e-05	-1.04327e-10	-0.801645	0.000145389	-1.04327e-10	-0.873748
207247196	chr2:207247196:A:G	2.30212e-05	-1.53546	-2.64473e-10	7.71828e-05	-1.50698	-2.64473e-10
207247341	chr2:207247341:T:G	3.32027e-05	-1.04327e-10	-1.16924	0.000108472	-1.04327e-10	-1.16667
207247346	chr2:207247346:T:C	2.92866e-05	-0.856722	-0.438023	0.000190202	-0.0977874	-0.507286
207247360	chr2:207247360:T:G	3.3679e-05	-1.04327e-10	-1.155	0.000109915	-1.04327e-10	-1.15346
207247959	chr2:207247959:G:A	0.000239054	0.804817	-2.64473e-10	0.00124936	1.27723	-2.64473e-10
207249102	chr2:207249102:C:T	0.000304974	2.2516	-1.20324	0.00566051	3.98521	-1.1971
207249111	chr2:207249111:A:G	1.563e-05	-0.737907	-1.18478	4.91569e-05	-0.75736	-1.20079
207249521	chr2:207249521:C:T	3.13832e-05	-0.734426	-0.491174	0.000204377	0.0185794	-0.551774
207249820	chr2:207249820:G:A	4.97307e-05	0.0233738	-0.788624	0.000152126	-0.0120028	-0.816449
207249906	chr2:207249906:A:C	0.000815613	3.23109	-1.19902	0.00816438	4.36202	-1.20764
207250114	chr2:207250114:C:T	9.69531e-05	0.493566	-0.591212	0.000276197	0.447082	-0.67913
207250279	chr2:207250279:G:A	9.12952e-05	0.794381	-0.952156	0.000267754	0.743721	-1.00681
207250369	chr2:207250369:T:A	1.55101e-05	-1.28795	-0.642429	4.99727e-05	-1.26876	-0.672923
207250371	chr2:207250371:A:G	3.14458e-05	-1.04327e-10	-1.22361	0.000102468	-1.04327e-10	-1.22361
207250454	chr2:207250454:G:A	3.10746e-05	-0.585482	-0.649999	0.000220897	0.252515	-0.707982
207250556	chr2:207250556:T:C	1.32132e-05	-0.884553	-1.2061	4.19357e-05	-0.900799	-1.21623
207251021	chr2:207251021:C:T	3.20563e-05	-1.04327e-10	-1.20438	0.000103994	-1.04327e-10	-1.20883
207251153	chr2:207251153:C:T	3.61088e-05	-0.467869	-0.617467	0.000268732	0.413933	-0.673378
207251305	chr2:207251305:C:T	0.00126613	3.44622	-0.974374	0.0276718	5.32865	-0.953647
207251310	chr2:207251310:G:A	9.98084e-05	-1.04327e-10	-0.0686207	0.000338361	-1.04327e-10	-0.029049
207251510	chr2:207251510:C:T	0.00391509	4.82421	-1.22348	0.170106	7.41384	-1.22282
207251949	chr2:207251949:C:T	3.55508e-05	-1.10091	-2.64473e-10	0.000134296	-0.953114	-2.64473e-10
207252032	chr2:207252032:T:C	2.88033e-05	-0.889881	-0.421501	0.000184619	-0.143806	-0.491063
207252082	chr2:207252082:G:A	3.79599e-05	-1.03534	-2.64473e-10	0.000110767	-1.14573	-2.64473e-10
207252166	chr2:207252166:A:G	7.47426e-05	-1.04327e-10	-0.357823	0.000239635	-1.04327e-10	-0.374045
207252218	chr2:207252218:A:G	9.57511e-05	0.729136	-0.839256	0.000276839	0.675442	-0.905167
207252757	chr2:207252757:T:C	3.80188e-05	-1.04327e-10	-1.03379	0.000127913	-1.04327e-10	-1.00181
207253016	chr2:207253016:T:C	2.19645e-05	-1.11568	-0.466768	0.00012534	-0.488929	-0.533204
207253462	chr2:207253462:C:T	6.33404e-05	-1.04327e-10	-0.523349	0.000203594	-1.04327e-10	-0.537034
207253650	chr2:207253650:G:C	2.7526e-05	-1.06497	-0.291774	0.000160466	-0.409013	-0.366067
207253708	chr2:207253708:T:C	0.000118474	0.102825	-2.64473e-10	0.000317167	-0.0937331	-2.64473e-10
207253759	chr2:207253759:C:G	1.04857e-05	-1.17618	-1.14568	3.46228e-05	-1.15067	-1.15798
207253931	chr2:207253931:A:C	0.000139395	-1.04327e-10	0.265437	0.000436774	-1.04327e-10	0.226254
207253965	chr2:207253965:A:G	3.72404e-05	-0.0608744	-0.993605	0.000119038	-0.0968507	-0.976868
207254319	chr2:207254319:G:A	8.2658e-06	-1.5196	-1.04015	2.94579e-05	-1.42036	-1.04984
207254447	chr2:207254447:G:A	4.0838e-05	-1.04327e-10	-0.962259	0.000131682	-1.04327e-10	-0.972775
207254959	chr2:207254959:C:T	4.07236e-05	-1.536	0.570932	0.000117076	-1.53576	0.445425
207254980	chr2:207254980:A:G	1.32293e-05	-1.53468	-0.554758	4.07416e-05	-1.53462	-0.611287
207255247	chr2:207255247:A:G	3.67687e-05	-1.04327e-10	-1.06723	0.000121908	-1.04327e-10	-1.04989
207255323	chr2:207255323:G:A	3.20147e-05	-1.04327e-10	-1.20568	0.000103607	-1.04327e-10	-1.21256
207255359	chr2:207255359:T:C	3.18704e-05	-1.04327e-10	-1.2102	0.000103503	-1.04327e-10	-1.21356
207255484	chr2:207255484:A:C	5.42218e-05	-1.29739	0.618595	0.000184034	-1.4486	0.810556
207256852	chr2:207256852:T:C	1.93671e-05	-1.39438	-0.313912	5.80158e-05	-1.42807	-0.364372
207256922	chr2:207256922:G:A	3.23638e-05	-1.04327e-10	-1.19483	0.000104782	-1.04327e-10	-1.20128
207256984	chr2:207256984:G:T	3.17525e-05	-1.04327e-10	-1.2139	0.00010318	-1.04327e-10	-1.21669
207257148	chr2:207257148:C:T	5.53378e-05	-1.04327e-10	-0.658417	0.000189009	-1.04327e-10	-0.611364
207257183	chr2:207257183:C:T	0.000107243	-1.04327e-10	0.00322266	0.000333601	-1.04327e-10	-0.0432167
207257277	chr2:207257277:G:A	1.37658e-05	-1.11902	-0.930662	3.29447e-05	-1.38131	-0.977021
207257338	chr2:207257338:T:C	1.96026e-05	-1.50653	-0.189676	6.31518e-05	-1.53516	-0.17246
207257354	chr2:207257354:G:A	9.50587e-06	-1.3524	-1.06756	2.96434e-05	-1.40244	-1.06148
207257865	chr2:207257865:T:C	2.97379e-05	-0.221117	-1.05833	5.22464e-05	-0.778986	-1.1182
207257870	chr2:207257870:A:C	2.24144e-05	-1.43609	-0.126079	6.88372e-05	-1.50188	-0.119536
207258024	chr2:207258024:C:T	3.45056e-05	-1.04327e-10	-1.13075	0.000115938	-1.04327e-10	-1.10011
207258141	chr2:207258141:C:T	2.18117e-05	-1.43775	-0.151676	6.69942e-05	-1.50273	-0.145821
207258176	chr2:207258176:A:G	7.39979e-06	-1.53573	-1.13469	2.42407e-05	-1.5357	-1.12943
207258660	chr2:207258660:T:C	9.36541e-06	-1.26684	-1.16801	2.48953e-05	-1.45306	-1.18542
207258934	chr2:207258934:C:T	3.38837e-05	-1.04327e-10	-1.14894	0.00010933	-1.04327e-10	-1.15879
207259488	chr2:207259488:T:C	0.000102786	-1.04327e-10	-0.0392266	0.00031825	-1.04327e-10	-0.0903239
207259582	chr2:207259582:C:T	5.6024e-05	-0.646092	-2.64473e-10	0.000148317	-0.853809	-2.64473e-10
207259672	chr2:207259672:G:GA	3.31636e-05	-1.04327e-10	-1.17042	0.000106867	-1.04327e-10	-1.18157
207259914	chr2:207259914:CA:C	1.05833e-05	-1.38812	-0.924475	2.95074e-05	-1.4708	-0.997723
207260001	chr2:207260001:C:T	0.000152409	-1.04327e-10	0.354697	0.000468254	-1.04327e-10	0.295849
207260283	chr2:207260283:C:T	0.000111569	-1.04327e-10	0.0427666	0.000346471	-1.04327e-10	-0.00536316
207260420	chr2:207260420:C:T	3.57905e-05	-1.04327e-10	-1.09419	0.000115091	-1.04327e-10	-1.10744
207260424	chr2:207260424:G:A	1.47033e-05	-1.26483	-0.718971	3.90927e-05	-1.4527	-0.73453
207260428	chr2:207260428:T:C	1.23966e-05	-0.968638	-1.18582	3.97059e-05	-0.98966	-1.182
207260797	chr2:207260797:T:C	1.08979e-05	-1.32366	-0.959642	3.04616e-05	-1.47766	-0.959035
207260970	chr2:207260970:C:T	3.43733e-05	-1.04327e-10	-1.13459	0.0001108	-1.04327e-10	-1.14543
207261199	chr2:207261199:A:C	4.82523e-05	-1.04327e-10	-0.795429	0.000156726	-1.04327e-10	-0.798664
207261401	chr2:207261401:G:C	3.20874e-05	-1.04327e-10	-1.20341	0.000105254	-1.04327e-10	-1.19678
207261673	chr2:207261673:G:A	7.06508e-06	-1.52367	-1.19303	2.35336e-05	-1.50485	-1.18988
207261881	chr2:207261881:G:A	0.000108745	-1.04327e-10	0.0171357	0.000336252	-1.04327e-10	-0.0352996
207261912	chr2:207261912:C:T	7.97052e-06	-1.37302	-1.22311	2.72915e-05	-1.32365	-1.22293
207261931	chr2:207261931:G:A	1.93392e-05	-0.494712	-1.21503	4.28519e-05	-0.874658	-1.22075
207261995	chr2:207261995:T:C	1.98295e-05	-0.486474	-1.19823	4.35975e-05	-0.868794	-1.20937
207262303	chr2:207262303:G:A	3.428e-05	-1.04327e-10	-1.13731	0.00011052	-1.04327e-10	-1.14796
207262587	chr2:207262587:G:A	1.28751e-05	-0.936392	-1.18018	4.12031e-05	-0.958535	-1.17611
207262616	chr2:207262616:G:C	5.30303e-05	-0.248953	-0.452057	0.000114418	-0.701195	-0.412112
207262666	chr2:207262666:G:A	1.55475e-05	-1.30417	-0.623796	4.07897e-05	-1.47094	-0.673787
207263118	chr2:207263118:CT:C	3.1455e-05	-1.04327e-10	-1.22331	0.000102498	-1.04327e-10	-1.22332
207263284	chr2:207263284:G:C	8.22108e-06	-1.53003	-1.03514	2.72294e-05	-1.5313	-1.01756
207263925	chr2:207263925:A:C	3.80833e-05	-1.29712	0.265026	0.000109137	-1.41333	0.252765
207264156	chr2:207264156:G:A	3.16556e-05	-1.04327e-10	-1.21696	0.000102854	-1.04327e-10	-1.21985
207264632	chr2:207264632:G:A	2.21407e-05	-0.768054	-0.806402	4.94412e-05	-1.13486	-0.817516
207264812	chr2:207264812:C:T	1.26318e-05	-1.2743	-0.861356	3.78546e-05	-1.38987	-0.829534
207265194	chr2:207265194:C:A	2.24645e-05	-0.800826	-0.759111	5.05475e-05	-1.15833	-0.771918
207265279	chr2:207265279:G:A	3.38478e-05	-1.04327e-10	-1.15	0.000109204	-1.04327e-10	-1.15995
207265585	chr2:207265585:T:G	8.36032e-05	-1.04327e-10	-0.245791	0.000285482	-1.04327e-10	-0.198982
207266182	chr2:207266182:A:G	2.89192e-05	-1.30737	-2.64473e-10	9.01058e-05	-1.35218	-2.64473e-10
207266247	chr2:207266247:G:A	1.046e-05	-1.21175	-1.11257	3.33626e-05	-1.22874	-1.11699
207266915	chr2:207266915:T:C	9.55406e-06	-1.42521	-0.989694	2.92289e-05	-1.50508	-0.972926
207266926	chr2:207266926:G:A	2.33789e-05	-1.52004	-2.64473e-10	7.53401e-05	-1.53115	-2.64473e-10
207267384	chr2:207267384:T:C	4.36248e-05	0.117907	-1.01415	8.25719e-05	-0.382819	-1.05667
207267388	chr2:207267388:C:G	3.80105e-05	-1.04327e-10	-1.03401	0.000122016	-1.04327e-10	-1.04901
207267608	chr2:207267608:A:C	5.65335e-05	-1.04327e-10	-0.637038	0.000192861	-1.04327e-10	-0.591191
207267974	chr2:207267974:C:T	3.55259e-05	-1.04327e-10	-1.10161	0.000114318	-1.04327e-10	-1.11418
207268002	chr2:207268002:T:C	5.11634e-05	-1.04327e-10	-0.736848	0.000175207	-1.04327e-10	-0.687195
207268343	chr2:207268343:A:T	3.26233e-05	-1.04327e-10	-1.18684	0.000108503	-1.04327e-10	-1.16639
207268517	chr2:207268517:T:G	3.14546e-05	-1.04327e-10	-1.22333	0.000102461	-1.04327e-10	-1.22368
207268889	chr2:207268889:C:T	9.84126e-06	-1.17997	-1.20532	3.11586e-05	-1.2037	-1.21037
207269069	chr2:207269069:G:A	1.05467e-05	-1.10791	-1.20815	2.86631e-05	-1.31072	-1.18683
207269135	chr2:207269135:A:G	3.42891e-05	-1.04327e-10	-1.13704	0.000111426	-1.04327e-10	-1.1398
207269257	chr2:207269257:T:A	5.73075e-05	-1.04327e-10	-0.623441	0.000186089	-1.04327e-10	-0.626936
207269271	chr2:207269271:T:C	1.1688e-05	-0.992382	-1.22093	3.05626e-05	-1.20992	-1.22347
207269390	chr2:207269390:A:T	1.17036e-05	-1.10838	-1.10359	3.65798e-05	-1.13582	-1.11784
207269609	chr2:207269609:A:G	9.3283e-06	-1.46327	-0.975549	2.94242e-05	-1.52414	-0.947204
207269813	chr2:207269813:G:A	3.14555e-05	-1.04327e-10	-1.2233	0.000102461	-1.04327e-10	-1.22368
207270203	chr2:207270203:T:C	9.51636e-06	-1.49936	-0.919497	3.09147e-05	-1.50018	-0.921753
207270367	chr2:207270367:G:A	3.64841e-05	-1.075	-2.64473e-10	0.000116783	-1.09284	-2.64473e-10
207270927	chr2:207270927:A:T	9.83762e-06	-1.423	-0.962663	3.04008e-05	-1.50552	-0.93317
207271333	chr2:207271333:T:G	9.35477e-06	-1.44115	-0.994833	2.91238e-05	-1.51459	-0.967022
207271944	chr2:207271944:T:C	9.60145e-06	-1.4274	-0.982561	2.97017e-05	-1.50775	-0.954207
207272740	chr2:207272740:C:T	1.08315e-05	-1.17769	-1.11173	3.37388e-05	-1.22769	-1.10682
207272927	chr2:207272927:T:C	6.53996e-05	-1.04327e-10	-0.491356	0.000214552	-1.04327e-10	-0.484608
207272974	chr2:207272974:A:G	8.87792e-06	-1.47328	-1.01502	2.88401e-05	-1.47451	-1.01688
207273547	chr2:207273547:T:A	6.55918e-05	-1.04327e-10	-0.488422	0.000206029	-1.04327e-10	-0.525145
207275264	chr2:207275264:C:T	1.85122e-05	-0.53215	-1.22129	5.47387e-05	-0.637421	-1.21317
207275593	chr2:207275593:C:T	9.36083e-06	-1.37623	-1.05911	2.81632e-05	-1.47922	-1.03592
207275725	chr2:207275725:G:A	1.22898e-05	-0.962842	-1.20026	3.86599e-05	-0.992406	-1.20595
207276191	chr2:207276191:T:A	9.0228e-06	-1.45224	-1.01988	2.81973e-05	-1.51984	-0.994097
207276267	chr2:207276267:G:A	3.11721e-05	-1.23235	-2.64473e-10	9.65036e-05	-1.28358	-2.64473e-10
207276540	chr2:207276540:A:G	3.55174e-05	-1.04327e-10	-1.10185	0.000117325	-1.04327e-10	-1.08821
207276769	chr2:207276769:C:G	9.31025e-06	-1.41487	-1.02589	2.85365e-05	-1.50151	-1.00047
207277226	chr2:207277226:G:A	6.66494e-05	-1.04327e-10	-0.472427	0.000221923	-1.04327e-10	-0.450831
207277836	chr2:207277836:C:T	0.000338313	-1.04327e-10	1.1521	0.000845032	-1.04327e-10	0.886213
207278586	chr2:207278586:G:A	1.17601e-05	-1.43907	-0.768089	3.73599e-05	-1.51386	-0.718708
207278591	chr2:207278591:A:G	1.1754e-05	-1.46061	-0.74707	3.78339e-05	-1.52345	-0.696507
207278674	chr2:207278674:A:G	6.71395e-05	-1.04327e-10	-0.4651	0.000223577	-1.04327e-10	-0.443407
207278784	chr2:207278784:A:T	1.2663e-05	-1.44113	-0.692061	4.04322e-05	-1.51481	-0.638722
207279254	chr2:207279254:C:T	9.93764e-06	-1.45988	-0.915663	3.10227e-05	-1.52211	-0.896331
207279377	chr2:207279377:A:T	3.15793e-05	-1.04327e-10	-1.21937	0.000103776	-1.04327e-10	-1.21093
207279572	chr2:207279572:A:T	1.23135e-05	-1.46092	-0.700254	3.9743e-05	-1.52359	-0.647141
207279637	chr2:207279637:G:A	8.21166e-06	-1.51668	-1.04964	3.21194e-05	-1.38921	-0.994496
207279759	chr2:207279759:A:G	2.88545e-05	-1.30961	-2.64473e-10	9.73185e-05	-1.27517	-2.64473e-10
207279861	chr2:207279861:A:T	1.05444e-05	-1.44084	-0.875434	3.33876e-05	-1.51476	-0.830223
207279934	chr2:207279934:G:T	4.59925e-05	-1.04327e-10	-0.843394	0.000155628	-1.04327e-10	-0.805691
207280339	chr2:207280339:G:A	6.5107e-05	-0.495841	-2.64473e-10	0.000166558	-0.737815	-2.64473e-10
207280455	chr2:207280455:C:A	5.26307e-05	-1.04327e-10	-0.708573	0.000163902	-1.04327e-10	-0.753891
207280496	chr2:207280496:C:T	1.03676e-05	-1.43208	-0.901108	3.2624e-05	-1.51051	-0.857601
207280865	chr2:207280865:T:C	3.51113e-05	-1.04327e-10	-1.11335	0.000117146	-1.04327e-10	-1.08974
207280910	chr2:207280910:T:C	8.94163e-06	-1.46665	-1.01451	2.79546e-05	-1.52499	-0.997587
207280935	chr2:207280935:C:T	1.43209e-05	-1.29916	-0.710987	3.71397e-05	-1.4158	-0.822672
207281355	chr2:207281355:A:G	1.01943e-05	-1.13111	-1.21893	3.22868e-05	-1.15705	-1.22145
207281638	chr2:207281638:A:G	7.09201e-06	-1.51959	-1.19331	2.39289e-05	-1.49719	-1.18088
207281661	chr2:207281661:A:G	1.06854e-05	-1.46169	-0.841311	3.42968e-05	-1.52397	-0.79414
207282168	chr2:207282168:C:T	3.14469e-05	-1.04327e-10	-1.22357	0.000102476	-1.04327e-10	-1.22354
207282175	chr2:207282175:G:A	5.90944e-05	-1.04327e-10	-0.592736	0.000184161	-1.04327e-10	-0.637352
207282322	chr2:207282322:G:A	6.4447e-05	-1.04327e-10	-0.50603	0.000220741	-1.04327e-10	-0.456172
207282418	chr2:207282418:G:A	2.96146e-05	-1.28361	-2.64473e-10	9.0442e-05	-1.34845	-2.64473e-10
207282455	chr2:207282455:G:A	3.19684e-05	-1.04327e-10	-1.20712	0.000104511	-1.04327e-10	-1.20387
207282456	chr2:207282456:T:A	5.68074e-05	-1.04327e-10	-0.632205	0.000184957	-1.04327e-10	-0.633036
207283625	chr2:207283625:A:ACCAC	1.66315e-05	-0.910368	-0.950208	5.34127e-05	-0.933882	-0.941231
207283677	chr2:207283677:G:A	5.7721e-05	-0.104416	-0.511837	0.000111299	-0.597685	-0.543256
207284138	chr2:207284138:C:A	1.15363e-05	-1.48713	-0.739246	3.77933e-05	-1.53301	-0.688016
207284960	chr2:207284960:G:A	1.01976e-05	-1.46078	-0.888941	3.17459e-05	-1.52232	-0.873079
207285067	chr2:207285067:C:T	1.20615e-05	-1.49472	-0.687133	3.98448e-05	-1.53467	-0.633503
207285276	chr2:207285276:T:C	1.24429e-05	-1.49458	-0.656141	4.11645e-05	-1.53463	-0.60095
207285775	chr2:207285775:C:T	1.22509e-05	-1.06482	-1.10146	3.43027e-05	-1.23792	-1.08002
207285934	chr2:207285934:G:A	1.16514e-05	-1.50159	-0.71486	3.86718e-05	-1.53567	-0.662386
207286246	chr2:207286246:C:T	6.63599e-05	-1.04327e-10	-0.476779	0.000202585	-1.04327e-10	-0.542003
207286926	chr2:207286926:C:T	1.73853e-05	-0.821043	-0.995207	5.86624e-05	-0.793864	-0.987498
207287378	chr2:207287378:G:A	1.14423e-05	-1.46517	-0.769385	3.68884e-05	-1.52503	-0.720235
207287700	chr2:207287700:T:A	9.39549e-06	-1.48373	-0.947911	2.97051e-05	-1.53234	-0.929503
207287796	chr2:207287796:T:C	9.36033e-06	-1.48703	-0.948357	2.96666e-05	-1.53319	-0.929951
207288119	chr2:207288119:G:A	9.19766e-06	-1.494	-0.958924	2.93184e-05	-1.53383	-0.941117
207288165	chr2:207288165:C:G	2.31337e-05	-1.53058	-2.64473e-10	7.49718e-05	-1.53605	-2.64473e-10
207288232	chr2:207288232:G:A	3.15101e-05	-1.04327e-10	-1.22156	0.000103349	-1.04327e-10	-1.21505
207288497	chr2:207288497:C:T	1.1971e-05	-0.968372	-1.22102	3.95015e-05	-0.954129	-1.22269
207288498	chr2:207288498:G:A	3.36489e-05	-1.04327e-10	-1.15589	0.000108265	-1.04327e-10	-1.16858
207288587	chr2:207288587:C:T	3.60973e-05	-1.04327e-10	-1.08565	0.000120675	-1.04327e-10	-1.06006
207288626	chr2:207288626:G:A	2.36489e-05	-0.284907	-1.22365	7.1897e-05	-0.357815	-1.22011
207288679	chr2:207288679:G:A	3.06456e-05	-1.24938	-2.64473e-10	0.000120608	-1.06062	-2.64473e-10
207288862	chr2:207288862:G:A	0.000218982	-1.04327e-10	0.717115	0.000479996	-1.04327e-10	0.320617
207289196	chr2:207289196:G:A	3.18842e-05	-1.04327e-10	-1.20976	0.000104471	-1.04327e-10	-1.20425
207289521	chr2:207289521:A:G	2.74751e-05	-1.35859	-2.64473e-10	8.48059e-05	-1.4128	-2.64473e-10
207289648	chr2:207289648:C:A	3.1457e-05	-1.04327e-10	-1.22325	0.000102953	-1.04327e-10	-1.21889
207290341	chr2:207290341:C:T	4.99397e-05	-1.04327e-10	-0.761056	0.000159465	-1.04327e-10	-0.781339
207290499	chr2:207290499:G:A	2.32337e-05	-1.52627	-2.64473e-10	7.49982e-05	-1.5357	-2.64473e-10
207290540	chr2:207290540:G:C	4.74335e-05	-1.04327e-10	-0.812543	0.000148016	-1.04327e-10	-0.855842
207290758	chr2:207290758:C:G	9.63978e-06	-1.24683	-1.15914	2.82292e-05	-1.39341	-1.11939
207290786	chr2:207290786:C:T	1.51746e-05	-1.53555	-0.416695	5.36436e-05	-1.51573	-0.355068
207291232	chr2:207291232:A:G	1.57143e-05	-1.51083	-0.406474	4.46147e-05	-1.4791	-0.576
207291475	chr2:207291475:G:T	1.08466e-05	-1.39739	-0.890635	3.50075e-05	-1.4083	-0.8893
207291651	chr2:207291651:C:T	3.57029e-05	-1.04327e-10	-1.09664	0.000114588	-1.04327e-10	-1.11182
207291880	chr2:207291880:G:A	4.35241e-05	-1.04327e-10	-0.898558	0.000138634	-1.04327e-10	-0.921326
207292265	chr2:207292265:C:T	3.20752e-05	-1.04327e-10	-1.20379	0.000104994	-1.04327e-10	-1.19925
207292602	chr2:207292602:A:G	8.37319e-06	-1.3859	-1.16093	2.71289e-05	-1.40629	-1.14627
207293315	chr2:207293315:T:TG	1.5999e-05	-1.30916	-0.590186	4.9575e-05	-1.35479	-0.594888
207293376	chr2:207293376:C:T	1.55156e-05	-1.38484	-0.545187	3.9513e-05	-1.47326	-0.703275
207293500	chr2:207293500:C:CACACAT	2.68544e-05	-1.38144	-2.64473e-10	8.62235e-05	-1.39622	-2.64473e-10
207293524	chr2:207293524:T:G	3.15237e-05	-1.04327e-10	-1.22113	0.000102852	-1.04327e-10	-1.21987
207293753	chr2:207293753:G:A	5.39918e-05	-1.04327e-10	-0.68304	0.000183333	-1.04327e-10	-0.641855
207294234	chr2:207294234:A:G	6.59007e-05	-1.04327e-10	-0.483723	0.000225928	-1.04327e-10	-0.432947
207294252	chr2:207294252:A:G	8.50034e-06	-1.39182	-1.13995	2.81519e-05	-1.37925	-1.1363
207294354	chr2:207294354:A:T	6.03114e-05	-1.04327e-10	-0.572352	0.000202957	-1.04327e-10	-0.540169
207294748	chr2:207294748:T:A	6.0378e-05	-1.04327e-10	-0.571248	0.000185119	-1.04327e-10	-0.632161
207295280	chr2:207295280:G:A	8.68608e-05	-1.04327e-10	-0.207566	0.000299192	-1.04327e-10	-0.152077
207295284	chr2:207295284:G:T	7.32096e-06	-1.45904	-1.22209	2.2643e-05	-1.51026	-1.22305
207295418	chr2:207295418:T:C	3.11546e-05	-1.23291	-2.64473e-10	0.00012402	-1.03272	-2.64473e-10
207295421	chr2:207295421:A:G	6.8232e-05	-1.04327e-10	-0.448959	0.000234011	-1.04327e-10	-0.397791
207295756	chr2:207295756:C:A	7.87654e-06	-1.41069	-1.1973	2.3868e-05	-1.47883	-1.20179
207295912	chr2:207295912:C:T	5.85957e-05	-0.601211	-2.64473e-10	0.000151752	-0.830915	-2.64473e-10
207296516	chr2:207296516:C:T	2.24785e-05	-1.43836	-0.120953	5.52065e-05	-1.50718	-0.3349
207296590	chr2:207296590:G:A	5.17431e-05	-1.04327e-10	-0.725581	0.000175729	-1.04327e-10	-0.68422
207296666	chr2:207296666:G:A	6.88887e-06	-1.53507	-1.20689	2.28645e-05	-1.53163	-1.19194
207296772	chr2:207296772:T:C	5.35929e-05	-1.04327e-10	-0.690457	0.000180945	-1.04327e-10	-0.65497
207297064	chr2:207297064:T:C	8.78025e-06	-1.36887	-1.1305	2.54529e-05	-1.49735	-1.11898
207297354	chr2:207297354:T:C	7.21259e-06	-1.47431	-1.22174	2.24569e-05	-1.51873	-1.22283
207297515	chr2:207297515:T:C	5.72354e-05	-1.04327e-10	-0.624699	0.000180983	-1.04327e-10	-0.654758
207297617	chr2:207297617:A:G	6.93073e-06	-1.53602	-1.19989	2.32231e-05	-1.52543	-1.18259
207297734	chr2:207297734:C:G	3.18453e-05	-1.04327e-10	-1.21098	0.000104327	-1.04327e-10	-1.20563
207297898	chr2:207297898:A:G	3.31287e-05	-1.04327e-10	-1.17147	0.000110683	-1.04327e-10	-1.14649
207298104	chr2:207298104:A:T	6.97874e-06	-1.5289	-1.2001	2.25016e-05	-1.53546	-1.20411
207298183	chr2:207298183:T:A	7.30514e-06	-1.46219	-1.22111	2.26185e-05	-1.512	-1.22239
207298611	chr2:207298611:A:G	7.80983e-05	-1.04327e-10	-0.313905	0.000261171	-1.04327e-10	-0.287985
207299397	chr2:207299397:T:C	7.77807e-06	-1.43115	-1.18941	2.40608e-05	-1.49236	-1.18021
207299416	chr2:207299416:A:G	3.59343e-05	-1.04327e-10	-1.09018	0.000114974	-1.04327e-10	-1.10846
207299569	chr2:207299569:A:G	9.92915e-06	-1.41431	-0.962086	3.26487e-05	-1.40189	-0.965465
207299857	chr2:207299857:G:A	2.71105e-05	-1.37195	-2.64473e-10	8.98253e-05	-1.35529	-2.64473e-10
207300370	chr2:207300370:A:G	5.49392e-05	-1.04327e-10	-0.665646	0.000169165	-1.04327e-10	-0.722289
207300517	chr2:207300517:G:T	2.34586e-05	-1.51664	-2.64473e-10	7.72218e-05	-1.50648	-2.64473e-10
207300789	chr2:207300789:C:T	7.30211e-06	-1.46165	-1.22206	2.25981e-05	-1.51225	-1.22304
207300986	chr2:207300986:T:C	5.00245e-05	-1.04327e-10	-0.759361	0.000154833	-1.04327e-10	-0.810815
207301161	chr2:207301161:TA:T	4.33283e-05	-1.04327e-10	-0.903067	0.000138077	-1.04327e-10	-0.925349
207301256	chr2:207301256:C:G	7.37749e-05	-1.04327e-10	-0.370854	0.000253561	-1.04327e-10	-0.317556
207301408	chr2:207301408:GAACA:G	7.71132e-06	-1.43027	-1.19892	2.38149e-05	-1.49183	-1.19102
207301555	chr2:207301555:A:G	2.69751e-05	-1.37696	-2.64473e-10	8.00095e-05	-1.47102	-2.64473e-10
207301702	chr2:207301702:G:A	1.05318e-05	-1.53592	-0.781559	3.60663e-05	-1.52235	-0.745453
207301827	chr2:207301827:T:A	4.32882e-05	-1.04327e-10	-0.903992	0.000137956	-1.04327e-10	-0.926225
207301929	chr2:207301929:C:T	4.2529e-05	-1.04327e-10	-0.921688	0.000145338	-1.04327e-10	-0.874098
207302280	chr2:207302280:AAT:A	7.56017e-06	-1.43465	-1.21433	2.31457e-05	-1.49442	-1.21693
207302409	chr2:207302409:T:C	4.54997e-05	-1.04327e-10	-0.854167	0.000142271	-1.04327e-10	-0.895425
207302419	chr2:207302419:G:A	4.56419e-05	-1.04327e-10	-0.851047	0.000142675	-1.04327e-10	-0.892595
207303096	chr2:207303096:C:T	7.20211e-06	-1.48775	-1.20974	2.25612e-05	-1.52426	-1.21267
207303572	chr2:207303572:C:G	3.13439e-05	-1.22685	-2.64473e-10	9.54002e-05	-1.29508	-2.64473e-10
207303672	chr2:207303672:T:G	7.97938e-05	-1.04327e-10	-0.292427	0.000274225	-1.04327e-10	-0.239214
207303840	chr2:207303840:T:C	8.93249e-06	-1.36563	-1.11655	2.96361e-05	-1.35179	-1.11238
207303991	chr2:207303991:T:C	7.4307e-06	-1.50241	-1.16384	2.34225e-05	-1.53069	-1.16878
207304179	chr2:207304179:T:C	1.15725e-05	-1.53538	-0.687858	3.99131e-05	-1.52016	-0.646299
207304278	chr2:207304278:T:C	1.92208e-05	-1.45727	-0.258606	4.82663e-05	-1.51808	-0.458351
207304832	chr2:207304832:A:T	1.61437e-05	-1.45748	-0.432865	4.81056e-05	-1.53215	-0.44761
207304891	chr2:207304891:C:T	1.4294e-05	-1.29292	-0.719117	4.37053e-05	-1.35135	-0.72434
207304899	chr2:207304899:C:A	0.000106155	-0.00697604	-2.64473e-10	0.000483352	0.327584	-2.64473e-10
207305298	chr2:207305298:T:G	8.80525e-05	-1.04327e-10	-0.193939	0.000303384	-1.04327e-10	-0.138162
207305448	chr2:207305448:C:T	7.29824e-06	-1.48535	-1.19889	2.29153e-05	-1.52224	-1.19912
207305525	chr2:207305525:T:C	1.01806e-05	-1.53587	-0.815512	3.46771e-05	-1.52856	-0.778522
207305953	chr2:207305953:G:T	7.29824e-06	-1.48174	-1.20249	2.28752e-05	-1.52034	-1.20276
207306023	chr2:207306023:C:T	4.16769e-05	-0.941925	-2.64473e-10	0.000115422	-1.10457	-2.64473e-10
207306097	chr2:207306097:T:A	1.2951e-05	-1.33417	-0.776533	3.43812e-05	-1.4504	-0.865251
207306229	chr2:207306229:G:A	7.5655e-05	-0.34569	-2.64473e-10	0.000318971	-0.0880626	-2.64473e-10
207306450	chr2:207306450:C:T	5.78859e-05	-1.04327e-10	-0.613398	0.000192747	-1.04327e-10	-0.591785
207306521	chr2:207306521:G:A	9.15323e-05	-1.04327e-10	-0.155181	0.000287479	-1.04327e-10	-0.192012
207307032	chr2:207307032:C:T	8.08999e-05	-1.04327e-10	-0.27866	0.000278106	-1.04327e-10	-0.22516
207307519	chr2:207307519:C:T	7.79723e-05	-1.04327e-10	-0.315519	0.000260741	-1.04327e-10	-0.289635
207307842	chr2:207307842:T:C	1.9711e-05	-1.3509	-0.339798	5.7394e-05	-1.49681	-0.306411
207308086	chr2:207308086:T:C	2.30221e-05	-1.53542	-2.64473e-10	7.52684e-05	-1.5321	-2.64473e-10
207308207	chr2:207308207:C:T	8.34705e-05	-1.04327e-10	-0.247379	0.000287142	-1.04327e-10	-0.193185
207308773	chr2:207308773:C:T	5.34925e-05	-1.04327e-10	-0.692331	0.000164966	-1.04327e-10	-0.747421
207308821	chr2:207308821:A:G	1.7045e-05	-1.43124	-0.404778	4.29709e-05	-1.50462	-0.588021
207308854	chr2:207308854:T:C	5.6133e-05	-1.04327e-10	-0.644149	0.000191275	-1.04327e-10	-0.599449
207309126	chr2:207309126:T:C	4.12973e-05	-1.04327e-10	-0.951076	0.00013188	-1.04327e-10	-0.971267
207309442	chr2:207309442:T:C	1.18263e-05	-1.53597	-0.665575	3.93337e-05	-1.51975	-0.661328
207309590	chr2:207309590:C:G	7.96768e-06	-1.49277	-1.1037	2.51375e-05	-1.52582	-1.10298
207309907	chr2:207309907:T:C	7.91985e-06	-1.48936	-1.11314	2.79381e-05	-1.43698	-1.08619
207310030	chr2:207310030:G:A	1.00251e-05	-1.50759	-0.859187	3.15831e-05	-1.53199	-0.868552
207310078	chr2:207310078:A:G	4.71295e-05	-1.04327e-10	-0.818973	0.000155984	-1.04327e-10	-0.803409
207310510	chr2:207310510:A:G	4.58137e-05	-1.04327e-10	-0.847291	0.000156065	-1.04327e-10	-0.802887
207310565	chr2:207310565:C:T	3.64457e-05	-1.04327e-10	-1.07605	0.000118036	-1.04327e-10	-1.08218
207310969	chr2:207310969:T:C	7.12444e-05	-1.04327e-10	-0.405757	0.000223751	-1.04327e-10	-0.442626
207311045	chr2:207311045:A:G	3.36048e-05	-1.04327e-10	-1.1572	0.000111562	-1.04327e-10	-1.13858
207311288	chr2:207311288:C:G	3.04638e-05	-1.25533	-2.64473e-10	9.32953e-05	-1.31739	-2.64473e-10
207311508	chr2:207311508:T:C	1.05186e-05	-1.43224	-0.886488	3.89631e-05	-1.35809	-0.832458
207311957	chr2:207311957:G:A	3.20766e-05	-1.04327e-10	-1.20375	0.000103904	-1.04327e-10	-1.2097
207312010	chr2:207312010:C:A	1.05164e-05	-1.40316	-0.915778	3.91943e-05	-1.32045	-0.864184
207312269	chr2:207312269:C:G	6.40855e-05	-0.669359	0.157705	0.000166592	-0.928119	0.190508
207312535	chr2:207312535:C:T	2.43889e-05	-1.47775	-2.64473e-10	7.6876e-05	-1.51097	-2.64473e-10
207313170	chr2:207313170:T:C	3.47331e-05	-1.04327e-10	-1.12418	0.000111946	-1.04327e-10	-1.13514
207313295	chr2:207313295:C:T	4.98418e-05	-1.04327e-10	-0.763018	0.00015792	-1.04327e-10	-0.791074
207313302	chr2:207313302:C:T	3.15487e-05	-1.04327e-10	-1.22034	0.000102588	-1.04327e-10	-1.22244
207313808	chr2:207313808:C:T	1.08309e-05	-1.52048	-0.768987	3.44102e-05	-1.53564	-0.779166
207313815	chr2:207313815:T:A	3.58632e-05	-1.04327e-10	-1.09216	0.000115078	-1.04327e-10	-1.10755
207313993	chr2:207313993:T:C	9.69138e-06	-1.51752	-0.883119	3.07595e-05	-1.535	-0.891963
207314282	chr2:207314282:T:C	3.4922e-05	-1.04327e-10	-1.11876	0.000112504	-1.04327e-10	-1.13017
207314637	chr2:207314637:T:G	7.03836e-05	-1.04327e-10	-0.417912	0.000242142	-1.04327e-10	-0.363638
207314672	chr2:207314672:C:T	3.94757e-05	-1.04327e-10	-0.996188	0.000123205	-1.04327e-10	-1.03931
207314795	chr2:207314795:G:A	9.22135e-06	-1.45641	-0.993938	2.92604e-05	-1.501	-0.975923
207315037	chr2:207315037:T:C	3.20031e-05	-1.04327e-10	-1.20604	0.000104624	-1.04327e-10	-1.20279
207315100	chr2:207315100:A:G	3.96356e-05	-1.04327e-10	-0.992144	0.000128173	-1.04327e-10	-0.999778
207315793	chr2:207315793:C:A	2.39189e-05	-1.4972	-2.64473e-10	7.91341e-05	-1.48202	-2.64473e-10
207315875	chr2:207315875:T:C	6.10395e-05	-1.04327e-10	-0.560351	0.000203437	-1.04327e-10	-0.537806
207315911	chr2:207315911:A:G	2.68008e-05	-1.38344	-2.64473e-10	8.06585e-05	-1.46294	-2.64473e-10
207316499	chr2:207316499:C:G	7.79883e-05	-1.04327e-10	-0.315314	0.000260827	-1.04327e-10	-0.289303
207316558	chr2:207316558:C:T	0.000130551	-1.04327e-10	0.199894	0.000442445	-1.04327e-10	0.239156
207316812	chr2:207316812:C:T	4.56464e-05	-1.04327e-10	-0.850948	0.000153381	-1.04327e-10	-0.820237
207316879	chr2:207316879:A:G	4.58508e-05	-1.04327e-10	-0.846479	0.000154096	-1.04327e-10	-0.815585
207316977	chr2:207316977:A:G	3.50723e-05	-1.04327e-10	-1.11446	0.000112687	-1.04327e-10	-1.12855
207317048	chr2:207317048:AG:A	8.13614e-06	-1.41288	-1.16267	2.68488e-05	-1.40307	-1.15987
207317182	chr2:207317182:A:G	8.0947e-05	-1.04327e-10	-0.278079	0.000270619	-1.04327e-10	-0.25245
207317185	chr2:207317185:T:C	8.08841e-05	-1.04327e-10	-0.278856	0.000270406	-1.04327e-10	-0.253239
207317265	chr2:207317265:C:T	4.38456e-05	-1.04327e-10	-0.891199	0.000142418	-1.04327e-10	-0.894392
207317437	chr2:207317437:C:A	5.04405e-05	-1.04327e-10	-0.751078	0.00016386	-1.04327e-10	-0.754152
207317643	chr2:207317643:T:C	4.5836e-05	-1.04327e-10	-0.846803	0.000154072	-1.04327e-10	-0.815744
207317850	chr2:207317850:C:A	8.19964e-06	-1.40511	-1.16267	2.707e-05	-1.39487	-1.15987
207317916	chr2:207317916:CTG:C	7.24704e-06	-1.46791	-1.22337	2.26311e-05	-1.51172	-1.22212
207318212	chr2:207318212:G:A	2.55944e-05	-1.4295	-2.64473e-10	8.43904e-05	-1.41771	-2.64473e-10
207318933	chr2:207318933:C:T	8.23275e-05	-1.04327e-10	-0.261167	0.000277412	-1.04327e-10	-0.227657
207319078	chr2:207319078:C:T	6.90544e-05	-1.04327e-10	-0.436978	0.000234675	-1.04327e-10	-0.39496
207319936	chr2:207319936:C:CT	6.01684e-05	-1.04327e-10	-0.574725	0.000200288	-1.04327e-10	-0.553405
207320686	chr2:207320686:A:ATT	2.42984e-05	-1.48146	-2.64473e-10	8.0035e-05	-1.4707	-2.64473e-10
207321046	chr2:207321046:T:C	8.68143e-06	-1.51781	-0.99288	2.76598e-05	-1.52905	-1.00413
207321329	chr2:207321329:T:C	5.73166e-05	-1.04327e-10	-0.623282	0.000178294	-1.04327e-10	-0.669727
207321391	chr2:207321391:T:G	6.70696e-05	-1.04327e-10	-0.466142	0.000224836	-1.04327e-10	-0.437789
207321406	chr2:207321406:A:G	9.52495e-06	-1.46991	-0.948048	3.17139e-05	-1.46492	-0.93149
207322239	chr2:207322239:G:T	8.30612e-06	-1.41296	-1.14192	2.66668e-05	-1.45419	-1.11555
207322406	chr2:207322406:A:G	9.36985e-06	-1.23106	-1.20331	2.89848e-05	-1.29762	-1.18876
207322411	chr2:207322411:A:G	5.10313e-05	-1.04327e-10	-0.739433	0.00016983	-1.04327e-10	-0.718365
207322552	chr2:207322552:C:T	3.1949e-05	-1.04327e-10	-1.20773	0.000103451	-1.04327e-10	-1.21407
207322808	chr2:207322808:G:A	7.45156e-06	-1.48959	-1.17385	2.42042e-05	-1.48423	-1.1824
207322987	chr2:207322987:G:A	0.000185319	-1.42915	1.97936	0.000635783	-1.4473	2.049
207323199	chr2:207323199:T:C	6.36259e-05	-0.518851	-2.64473e-10	0.00018187	-0.649871	-2.64473e-10
207323701	chr2:207323701:A:G	3.27857e-05	-1.04327e-10	-1.18188	0.000107237	-1.04327e-10	-1.17812
207323934	chr2:207323934:A:G	3.26321e-05	-1.04327e-10	-1.18658	0.000107052	-1.04327e-10	-1.17984
207324280	chr2:207324280:G:C	1.09882e-05	-1.52651	-0.748548	3.03952e-05	-1.53045	-0.908425
207324403	chr2:207324403:G:A	9.32223e-06	-1.45598	-0.98349	3.06045e-05	-1.44462	-0.98739
207324558	chr2:207324558:T:C	1.05885e-05	-1.52078	-0.791322	2.92637e-05	-1.53368	-0.943131
207324954	chr2:207324954:C:T	3.24225e-05	-1.04327e-10	-1.19302	0.000104868	-1.04327e-10	-1.20046
207325141	chr2:207325141:C:T	1.06515e-05	-1.5141	-0.792074	2.91999e-05	-1.53548	-0.943522
207325142	chr2:207325142:G:A	3.40438e-05	-1.14423	-2.64473e-10	0.000138815	-0.920022	-2.64473e-10
207325713	chr2:207325713:T:C	0.000149347	-1.04327e-10	0.334399	0.00047424	-1.04327e-10	0.308553
207325833	chr2:207325833:G:A	1.1465e-05	-1.52035	-0.712216	3.11884e-05	-1.5339	-0.879218
207325948	chr2:207325948:C:T	7.27943e-06	-1.46941	-1.21741	2.37941e-05	-1.46332	-1.2204
207326011	chr2:207326011:G:A	1.01508e-05	-1.47768	-0.876641	3.40017e-05	-1.47059	-0.85616
207326062	chr2:207326062:A:C	3.15568e-05	-1.04327e-10	-1.22008	0.000103171	-1.04327e-10	-1.21677
207326257	chr2:207326257:G:A	2.30836e-05	-1.53275	-2.64473e-10	8.11741e-05	-1.45657	-2.64473e-10
207326266	chr2:207326266:T:C	7.39602e-06	-1.46943	-1.20151	2.36592e-05	-1.49528	-1.19414
207326374	chr2:207326374:C:T	3.48221e-05	-1.04327e-10	-1.12162	0.000114144	-1.04327e-10	-1.1157
207326566	chr2:207326566:A:C	4.35968e-05	-1.04327e-10	-0.896888	0.000145097	-1.04327e-10	-0.875759
207327073	chr2:207327073:C:T	7.35919e-06	-1.48616	-1.18977	2.36757e-05	-1.50809	-1.18062
207327175	chr2:207327175:C:T	3.54009e-05	-1.04327e-10	-1.10513	0.000114869	-1.04327e-10	-1.10937
207327983	chr2:207327983:G:A	4.70791e-05	-0.820043	-2.64473e-10	0.000256377	-0.306512	-2.64473e-10
207328017	chr2:207328017:T:C	1.35265e-05	-1.50773	-0.559492	4.4111e-05	-1.53044	-0.53601
207328063	chr2:207328063:G:A	7.13581e-06	-1.49598	-1.21077	2.32387e-05	-1.49203	-1.21531
207328287	chr2:207328287:T:C	5.41029e-05	-1.04327e-10	-0.680986	0.000171917	-1.04327e-10	-0.706151
207328408	chr2:207328408:T:C	3.14438e-05	-1.04327e-10	-1.22367	0.00010247	-1.04327e-10	-1.22359
207329334	chr2:207329334:T:C	8.70582e-06	-1.35353	-1.15435	2.63634e-05	-1.43266	-1.14852
207329629	chr2:207329629:A:G	3.14442e-05	-1.04327e-10	-1.22366	0.000102474	-1.04327e-10	-1.22355
207329707	chr2:207329707:C:CA	1.10765e-05	-1.52516	-0.741885	3.03035e-05	-1.53115	-0.910751
207329830	chr2:207329830:G:A	3.70462e-05	-1.04327e-10	-1.05971	0.00011775	-1.04327e-10	-1.0846
207329915	chr2:207329915:C:T	1.22564e-05	-1.00174	-1.16409	3.88779e-05	-1.0563	-1.13643
207329916	chr2:207329916:G:A	0.00017437	-1.04327e-10	0.489306	0.000546584	-1.04327e-10	0.450527
207330181	chr2:207330181:T:C	1.09912e-05	-1.25374	-1.02104	3.43556e-05	-1.28065	-1.03575
207330294	chr2:207330294:A:T	8.00783e-05	-1.04327e-10	-0.288868	0.000210368	-1.04327e-10	-0.504303
207330350	chr2:207330350:T:G	7.12376e-06	-1.52084	-1.1876	2.31015e-05	-1.51826	-1.195
207330919	chr2:207330919:T:C	1.38266e-05	-0.896347	-1.14893	4.42643e-05	-0.951134	-1.11185
207331179	chr2:207331179:G:T	2.3289e-05	-1.52389	-2.64473e-10	7.5117e-05	-1.53411	-2.64473e-10
207331978	chr2:207331978:AC:A	3.20857e-05	-1.04327e-10	-1.20346	0.000104757	-1.04327e-10	-1.20152
207332890	chr2:207332890:T:C	8.83643e-06	-1.46966	-1.02333	2.87042e-05	-1.45968	-1.03644
207333198	chr2:207333198:G:A	0.000172661	-1.04327e-10	0.47946	0.00058242	-1.04327e-10	0.514031
207333330	chr2:207333330:A:C	0.000250328	-1.04327e-10	0.8509	0.000874897	-1.04327e-10	0.920945
207333846	chr2:207333846:C:T	9.96566e-06	-1.31149	-1.06123	3.27751e-05	-1.29095	-1.07255
207334185	chr2:207334185:G:A	8.43522e-06	-1.49847	-1.04098	2.73972e-05	-1.49105	-1.05168
207334356	chr2:207334356:C:T	3.37259e-05	-1.15361	-2.64473e-10	9.32311e-05	-1.31808	-2.64473e-10
207334760	chr2:207334760:C:T	3.09538e-05	-1.23938	-2.64473e-10	9.00744e-05	-1.35253	-2.64473e-10
207335288	chr2:207335288:C:CAG	0.000103051	-1.4612	1.42456	0.000255072	-1.52294	1.21132
207335290	chr2:207335290:T:G	0.000104646	-1.45852	1.43723	0.000258459	-1.52181	1.22339
207335700	chr2:207335700:C:G	1.76709e-05	-1.34189	-0.458066	4.0391e-05	-1.46473	-0.689826
207335771	chr2:207335771:C:G	3.1975e-05	-1.04327e-10	-1.20692	0.000103552	-1.04327e-10	-1.21309
207335904	chr2:207335904:A:G	0.000824317	-1.04327e-10	2.04268	0.00330431	-1.04327e-10	2.24982
207336256	chr2:207336256:A:T	6.59648e-05	-1.04327e-10	-0.482751	0.000207744	-1.04327e-10	-0.516855
207336394	chr2:207336394:C:T	3.38035e-05	-1.04327e-10	-1.15131	0.000110999	-1.04327e-10	-1.14364
207337016	chr2:207337016:C:T	7.56632e-06	-1.51702	-1.13115	2.45943e-05	-1.51186	-1.13879
207337898	chr2:207337898:G:A	2.95512e-05	-1.28575	-2.64473e-10	8.79596e-05	-1.37628	-2.64473e-10
207338029	chr2:207338029:T:C	2.85568e-05	-1.31998	-2.64473e-10	8.37531e-05	-1.42529	-2.64473e-10
207338126	chr2:207338126:C:G	2.14823e-05	-1.45635	-0.148295	5.91061e-05	-1.51964	-0.254186
207338336	chr2:207338336:G:A	2.35573e-05	-1.39927	-0.113163	5.1398e-05	-1.51038	-0.403186
207338613	chr2:207338613:G:C	1.6494e-05	-1.11898	-0.749901	5.74039e-05	-1.08278	-0.720271
207338942	chr2:207338942:T:A	6.86745e-06	-1.5351	-1.20998	2.63246e-05	-1.40137	-1.18129
207339263	chr2:207339263:A:T	3.14777e-05	-1.04327e-10	-1.22259	0.000102485	-1.04327e-10	-1.22345
207339927	chr2:207339927:C:T	0.000120307	-1.04327e-10	0.118173	0.000382693	-1.04327e-10	0.0940711
207340104	chr2:207340104:A:AT	7.79453e-06	-1.52591	-1.09254	2.52611e-05	-1.52198	-1.10192
207340147	chr2:207340147:GATCTTTC:G	0.000168743	-1.04327e-10	0.456507	0.000590243	-1.04327e-10	0.527373
207340192	chr2:207340192:G:A	3.48828e-05	-1.04327e-10	-1.11988	0.00011472	-1.04327e-10	-1.11066
207340247	chr2:207340247:C:T	0.00116089	-1.04327e-10	2.38507	0.00471569	-1.04327e-10	2.60549
207340277	chr2:207340277:T:C	1.09303e-05	-1.42049	-0.859841	2.85335e-05	-1.50806	-0.994019
207340419	chr2:207340419:C:T	0.000302592	-1.04327e-10	1.04051	0.00116544	-1.04327e-10	1.20769
207340490	chr2:207340490:G:A	3.48847e-05	-1.04327e-10	-1.11982	0.000114727	-1.04327e-10	-1.11061
207340737	chr2:207340737:G:A	4.77269e-05	-1.05316	0.246786	0.000116982	-1.47626	0.38512
207340750	chr2:207340750:C:T	3.82688e-05	-1.02724	-2.64473e-10	0.000112647	-1.1289	-2.64473e-10
207340773	chr2:207340773:CT:C	1.61496e-05	-1.34971	-0.540273	3.75183e-05	-1.46955	-0.758781
207340800	chr2:207340800:A:G	9.17352e-06	-1.51202	-0.943537	3.02362e-05	-1.5069	-0.937225
207340822	chr2:207340822:T:C	0.000263965	-1.04327e-10	0.903942	0.000836437	-1.04327e-10	0.875989
207340987	chr2:207340987:T:C	2.59245e-05	-0.220271	-1.19641	4.64398e-05	-0.823532	-1.19147
207341135	chr2:207341135:TA:T	1.07439e-05	-1.41226	-0.885267	2.80834e-05	-1.50387	-1.01411
207342089	chr2:207342089:C:G	1.6344e-05	-1.3547	-0.52331	3.7923e-05	-1.47287	-0.744734
207342475	chr2:207342475:T:C	1.65168e-05	-1.35192	-0.515575	3.82353e-05	-1.47115	-0.738257
207342593	chr2:207342593:A:G	1.55312e-05	-1.35142	-0.577602	3.6335e-05	-1.47086	-0.789523
207342879	chr2:207342879:T:C	1.09377e-05	-1.4091	-0.870552	2.84537e-05	-1.5024	-1.00248
207343023	chr2:207343023:A:G	3.85147e-05	-1.04327e-10	-1.02083	0.000126489	-1.04327e-10	-1.01301
207343546	chr2:207343546:C:T	1.10324e-05	-1.40231	-0.868729	2.85628e-05	-1.49911	-1.00194
207343627	chr2:207343627:C:T	0.000189282	-1.04327e-10	0.571368	0.000663529	-1.04327e-10	0.644411
207343794	chr2:207343794:C:T	3.45236e-05	-1.04327e-10	-1.13023	0.000113465	-1.04327e-10	-1.12167
207343881	chr2:207343881:G:A	1.0951e-05	-1.40924	-0.8692	3.43456e-05	-1.43075	-0.885941
207344090	chr2:207344090:C:T	1.75739e-05	-1.33112	-0.474336	6.42566e-05	-1.16081	-0.529467
207344178	chr2:207344178:C:T	3.22287e-05	-1.04327e-10	-1.19902	0.000105514	-1.04327e-10	-1.19432
207344454	chr2:207344454:C:T	8.87938e-06	-1.50224	-0.9859	2.87418e-05	-1.49776	-0.997051
207344679	chr2:207344679:C:T	1.67197e-05	-1.45913	-0.396155	5.25515e-05	-1.47616	-0.415203
207344782	chr2:207344782:C:T	1.04086e-05	-1.12326	-1.20598	2.76309e-05	-1.31548	-1.21874
207344933	chr2:207344933:G:A	3.38432e-05	-1.04327e-10	-1.15014	0.000108695	-1.04327e-10	-1.16461
207345207	chr2:207345207:G:A	3.7488e-05	-1.04327e-10	-1.04785	0.000123562	-1.04327e-10	-1.03642
207346375	chr2:207346375:C:T	7.02549e-06	-1.50514	-1.21719	2.28783e-05	-1.52825	-1.19473
207346391	chr2:207346391:C:T	3.05017e-05	-0.242891	-1.0112	4.48659e-05	-1.07692	-0.972558
207346497	chr2:207346497:T:G	0.00172283	-1.04327e-10	2.77985	0.00708754	-1.04327e-10	3.01293
207346509	chr2:207346509:C:T	6.24783e-05	-1.04327e-10	-0.537053	0.000192774	-1.04327e-10	-0.591642
207346861	chr2:207346861:A:G	6.2987e-05	-1.04327e-10	-0.528945	0.000194277	-1.04327e-10	-0.583876
207347226	chr2:207347226:A:T	3.58493e-05	-1.04327e-10	-1.09255	0.000117409	-1.04327e-10	-1.0875
207347633	chr2:207347633:T:A	3.56963e-05	-1.04327e-10	-1.09683	0.000118443	-1.04327e-10	-1.07873
207348143	chr2:207348143:AC:A	7.11014e-06	-1.48934	-1.22101	2.25516e-05	-1.53372	-1.20364
207348148	chr2:207348148:A:C	3.35691e-05	-1.04327e-10	-1.15827	0.000110746	-1.04327e-10	-1.14592
207348190	chr2:207348190:C:T	7.26785e-06	-1.46742	-1.22099	2.25003e-05	-1.53604	-1.20359
207348309	chr2:207348309:G:A	3.10675e-05	-1.13702	-0.0986936	5.61405e-05	-1.48408	-0.341226
207348693	chr2:207348693:G:A	7.99172e-05	-1.04327e-10	-0.290882	0.00026089	-1.04327e-10	-0.289064
207348946	chr2:207348946:G:A	7.09379e-06	-1.49166	-1.22099	2.25651e-05	-1.53317	-1.20359
207349076	chr2:207349076:G:A	1.46844e-05	-1.38112	-0.603973	3.91081e-05	-1.53065	-0.656184
207350190	chr2:207350190:T:G	0.000202447	-1.04327e-10	0.638608	0.00065459	-1.04327e-10	0.630847
207350205	chr2:207350205:A:T	2.83492e-05	-1.21887	-0.108402	5.41957e-05	-1.51078	-0.349775
207350206	chr2:207350206:C:T	4.95712e-05	-0.768462	-2.64473e-10	0.000126671	-1.01157	-2.64473e-10
207350408	chr2:207350408:C:T	1.00705e-05	-1.36838	-0.993887	3.06006e-05	-1.45688	-0.97526
207350456	chr2:207350456:C:T	3.94751e-05	-1.04327e-10	-0.996203	0.000125817	-1.04327e-10	-1.01833
207351958	chr2:207351958:G:A	2.90914e-05	-1.18699	-0.114439	5.43862e-05	-1.5017	-0.355353
207351967	chr2:207351967:T:A	8.31958e-06	-1.44132	-1.11194	2.60036e-05	-1.5336	-1.06132
207352112	chr2:207352112:A:G	3.69953e-05	-1.04327e-10	-1.06108	0.00011674	-1.04327e-10	-1.09322
207352493	chr2:207352493:A:C	2.66907e-05	-1.38948	0.00192001	8.75466e-05	-1.4694	0.0884049
207352597	chr2:207352597:C:T	3.4165e-05	-1.04327e-10	-1.14067	0.000112705	-1.04327e-10	-1.12839
207352603	chr2:207352603:TGCCCA:T	3.47969e-05	-1.04327e-10	-1.12234	0.000114934	-1.04327e-10	-1.10881
207352994	chr2:207352994:T:C	8.09844e-06	-1.46618	-1.11402	2.5871e-05	-1.53601	-1.06403
207353087	chr2:207353087:A:G	3.14926e-05	-1.04327e-10	-1.22212	0.000102581	-1.04327e-10	-1.22251
207353339	chr2:207353339:T:C	1.42978e-05	-1.43958	-0.572182	4.38596e-05	-1.49206	-0.580111
207353406	chr2:207353406:C:T	3.96508e-05	-1.04327e-10	-0.991761	0.000127541	-1.04327e-10	-1.00473
207353459	chr2:207353459:C:T	3.42084e-05	-1.04327e-10	-1.1394	0.000113026	-1.04327e-10	-1.12555
207354082	chr2:207354082:C:T	9.80917e-05	-1.04327e-10	-0.0859702	0.000297069	-1.04327e-10	-0.159198
207354143	chr2:207354143:T:C	3.16502e-05	-1.04327e-10	-1.21713	0.000103246	-1.04327e-10	-1.21605
207354964	chr2:207354964:A:G	5.0967e-05	-0.740695	-2.64473e-10	0.000143285	-0.888326	-2.64473e-10
207355116	chr2:207355116:T:C	6.76653e-05	0.7135	-1.1708	8.54601e-05	-0.243338	-1.16177
207355171	chr2:207355171:G:T	3.20028e-05	-1.04327e-10	-1.20605	0.000103666	-1.04327e-10	-1.21199
207355467	chr2:207355467:T:C	2.82227e-05	-1.22927	-0.102477	5.43023e-05	-1.51407	-0.344527
207355513	chr2:207355513:G:A	3.42164e-05	-1.04327e-10	-1.13917	0.000113054	-1.04327e-10	-1.12529
207356002	chr2:207356002:C:T	3.42084e-05	-1.04327e-10	-1.1394	0.000113026	-1.04327e-10	-1.12555
207356023	chr2:207356023:GGAA:G	3.42105e-05	-1.04327e-10	-1.13934	0.000113033	-1.04327e-10	-1.12548
207356444	chr2:207356444:G:A	8.24157e-06	-1.44427	-1.11841	2.578e-05	-1.53418	-1.06938
207356566	chr2:207356566:T:A	1.15398e-05	-1.51322	-0.712856	3.80769e-05	-1.5016	-0.711952
207356662	chr2:207356662:T:C	3.42084e-05	-1.04327e-10	-1.1394	0.000113026	-1.04327e-10	-1.12555
207357055	chr2:207357055:C:T	1.31916e-05	-1.47332	-0.61897	4.10262e-05	-1.51286	-0.626091
207357220	chr2:207357220:C:T	2.98529e-05	-1.27559	-2.64473e-10	9.29291e-05	-1.32132	-2.64473e-10
207357537	chr2:207357537:A:G	1.12696e-05	-1.43943	-0.810339	3.45607e-05	-1.49128	-0.819165
207357599	chr2:207357599:C:G	3.42414e-05	-1.04327e-10	-1.13844	0.000113143	-1.04327e-10	-1.12451
207357647	chr2:207357647:G:A	9.11568e-05	1.00038	-1.15967	0.000107448	-0.0208159	-1.15534
207357742	chr2:207357742:A:G	3.2112e-05	-1.04327e-10	-1.20264	0.000104828	-1.04327e-10	-1.20084
207357749	chr2:207357749:T:C	3.42251e-05	-1.04327e-10	-1.13891	0.000113085	-1.04327e-10	-1.12502
207358304	chr2:207358304:A:T	7.78315e-06	-1.46422	-1.15569	2.27824e-05	-1.53601	-1.19116
207358307	chr2:207358307:C:A	3.39563e-05	-1.04327e-10	-1.1468	0.000112128	-1.04327e-10	-1.13352
207358465	chr2:207358465:A:C	3.46104e-05	-0.0962558	-1.03146	4.79112e-05	-0.989689	-0.994122
207358497	chr2:207358497:C:T	3.43703e-05	-1.04327e-10	-1.13468	0.000113609	-1.04327e-10	-1.1204
207358544	chr2:207358544:T:G	3.02987e-05	-1.26077	-2.64473e-10	8.74082e-05	-1.38257	-2.64473e-10
207358813	chr2:207358813:T:C	3.42084e-05	-1.04327e-10	-1.1394	0.000113026	-1.04327e-10	-1.12555
207358899	chr2:207358899:T:A	4.49342e-05	-1.04327e-10	-0.866674	0.00013126	-1.04327e-10	-0.975985
207358965	chr2:207358965:C:T	0.000322055	1.10285	-2.64473e-10	0.000870062	0.915403	-2.64473e-10
207359057	chr2:207359057:C:G	3.4191e-05	-1.04327e-10	-1.13991	0.000112965	-1.04327e-10	-1.12608
207359083	chr2:207359083:C:T	3.4191e-05	-1.04327e-10	-1.13991	0.000112964	-1.04327e-10	-1.1261
207359229	chr2:207359229:C:G	3.42084e-05	-1.04327e-10	-1.1394	0.000113026	-1.04327e-10	-1.12555
207359344	chr2:207359344:G:A	3.28415e-05	-1.04327e-10	-1.18018	0.000106509	-1.04327e-10	-1.18493
207359407	chr2:207359407:G:A	5.63051e-05	-1.04327e-10	-0.641088	0.000186123	-1.04327e-10	-0.626753
207359641	chr2:207359641:A:G	3.40582e-05	-1.04327e-10	-1.1438	0.000111804	-1.04327e-10	-1.13642
207360044	chr2:207360044:G:A	1.15832e-05	-0.99965	-1.22267	2.44827e-05	-1.43153	-1.22366
207360466	chr2:207360466:A:G	1.20634e-05	-1.36412	-0.817577	3.20302e-05	-1.52712	-0.859362
207360471	chr2:207360471:G:T	3.12112e-05	-0.241939	-0.989157	4.59152e-05	-1.07821	-0.948158
207360512	chr2:207360512:G:A	3.42084e-05	-1.04327e-10	-1.1394	0.000113026	-1.04327e-10	-1.12555
207360607	chr2:207360607:C:T	3.4715e-05	-1.04327e-10	-1.1247	0.000114831	-1.04327e-10	-1.1097
207361041	chr2:207361041:G:A	3.72825e-05	-1.04327e-10	-1.05335	0.000120149	-1.04327e-10	-1.06443
207361130	chr2:207361130:A:C	3.415e-05	-1.04327e-10	-1.14111	0.000112816	-1.04327e-10	-1.1274
207361147	chr2:207361147:C:T	3.63743e-05	-1.04327e-10	-1.07801	0.000115746	-1.04327e-10	-1.10176
207361576	chr2:207361576:G:A	3.41552e-05	-1.04327e-10	-1.14096	0.000112835	-1.04327e-10	-1.12723
207361762	chr2:207361762:T:C	3.42404e-05	-1.04327e-10	-1.13847	0.000113139	-1.04327e-10	-1.12454
207361919	chr2:207361919:T:C	3.41187e-05	-1.04327e-10	-1.14203	0.000112706	-1.04327e-10	-1.12838
207362320	chr2:207362320:C:T	3.43219e-05	-1.04327e-10	-1.13609	0.000113429	-1.04327e-10	-1.12198
207362426	chr2:207362426:T:C	3.42475e-05	-1.04327e-10	-1.13826	0.000113165	-1.04327e-10	-1.12431
207362448	chr2:207362448:A:G	0.000108231	1.15788	-1.14549	0.000122796	0.0971679	-1.13981
207362942	chr2:207362942:A:G	3.53128e-05	-1.04327e-10	-1.10763	0.000116933	-1.04327e-10	-1.09156
207363470	chr2:207363470:AAC:A	0.000216261	0.704612	-2.64473e-10	0.000436776	0.226259	-2.64473e-10
207363559	chr2:207363559:A:C	3.98896e-05	-1.04327e-10	-0.985757	0.000126775	-1.04327e-10	-1.01075
207363585	chr2:207363585:C:T	3.59301e-05	-0.690711	-0.399587	4.88174e-05	-1.35391	-0.611167
207363948	chr2:207363948:T:G	3.20884e-05	-1.04327e-10	-1.20338	0.000105106	-1.04327e-10	-1.19819
207364373	chr2:207364373:T:G	9.81555e-05	1.1382	-1.22352	0.000102911	0.00422336	-1.22352
207364452	chr2:207364452:A:G	3.55581e-05	-1.04327e-10	-1.1007	0.000116467	-1.04327e-10	-1.09556
207364517	chr2:207364517:A:G	0.000268333	0.920355	-2.64473e-10	0.000662652	0.643089	-2.64473e-10
207364670	chr2:207364670:C:G	7.04581e-06	-1.50055	-1.21889	2.34254e-05	-1.49281	-1.20653
207364777	chr2:207364777:C:T	7.52849e-05	0.81803	-1.16862	4.04032e-05	-0.941706	-1.21255
207364811	chr2:207364811:G:C	2.78191e-05	-1.34615	-2.64473e-10	8.22266e-05	-1.44368	-2.64473e-10
207364975	chr2:207364975:C:T	8.86864e-05	1.03689	-1.22366	9.53665e-05	-0.0726542	-1.22278
207365156	chr2:207365156:T:C	3.3251e-05	-1.04327e-10	-1.16779	0.000108731	-1.04327e-10	-1.16429
207365243	chr2:207365243:G:GCTTC	3.60922e-05	-1.04327e-10	-1.0858	0.000115032	-1.04327e-10	-1.10795
207365367	chr2:207365367:A:C	8.91105e-05	1.00685	-1.18885	9.55608e-05	-0.0956264	-1.19777
207365563	chr2:207365563:C:T	3.44537e-05	-1.04327e-10	-1.13226	0.000110241	-1.04327e-10	-1.15049
207365758	chr2:207365758:C:T	0.000141113	1.48305	-1.20536	0.000135972	0.269336	-1.21005
207365830	chr2:207365830:G:A	3.27366e-05	-1.18338	-2.64473e-10	8.22155e-05	-1.44382	-2.64473e-10
207366131	chr2:207366131:A:G	0.000136086	1.44645	-1.20504	0.000132178	0.240753	-1.20977
207366137	chr2:207366137:T:C	0.0011496	-1.04327e-10	2.3753	0.00468598	-1.04327e-10	2.59917
207366394	chr2:207366394:C:T	3.53143e-05	-1.04327e-10	-1.10759	0.00011779	-1.04327e-10	-1.08426
207366533	chr2:207366533:G:A	0.000140072	1.47423	-1.20395	0.000135175	0.262239	-1.20883
207366691	chr2:207366691:T:C	0.000269065	-1.04327e-10	0.92308	0.000848748	-1.04327e-10	0.890601
207366916	chr2:207366916:C:T	1.15021e-05	-1.06068	-1.16867	3.83355e-05	-1.04373	-1.16306
207366929	chr2:207366929:A:G	3.45709e-05	-0.794202	-0.334659	6.99598e-05	-1.20862	-0.396616
207367261	chr2:207367261:C:A	0.000129111	1.39538	-1.20658	0.000126745	0.200121	-1.2111
207367281	chr2:207367281:C:T	3.53089e-05	-0.673495	-0.434242	4.73889e-05	-1.35577	-0.639001
207367335	chr2:207367335:A:G	0.000138239	1.46294	-1.20583	0.000133626	0.252333	-1.21045
207367675	chr2:207367675:A:G	2.74204e-05	-1.36059	-2.64473e-10	8.13942e-05	-1.45386	-2.64473e-10
207367806	chr2:207367806:C:T	7.97783e-05	-1.04327e-10	-0.292622	0.000259785	-1.04327e-10	-0.293307
207368151	chr2:207368151:A:G	8.69139e-06	-1.48821	-1.02133	3.43467e-05	-1.27566	-1.04099
207368447	chr2:207368447:T:C	6.82308e-05	0.746136	-1.19511	7.9365e-05	-0.29839	-1.18071
207368620	chr2:207368620:C:T	3.38458e-05	-1.04327e-10	-1.15006	0.000109413	-1.04327e-10	-1.15803
207368820	chr2:207368820:C:T	5.242e-05	-1.49357	0.780982	0.000215013	-1.36687	0.884404
207368954	chr2:207368954:G:C	5.18579e-05	-0.547285	-0.176081	7.75206e-05	-1.23497	-0.267647
207369061	chr2:207369061:T:G	3.14494e-05	-1.04327e-10	-1.22349	0.000102469	-1.04327e-10	-1.2236
207369113	chr2:207369113:A:G	0.000195083	-1.04327e-10	0.601551	0.000618308	-1.04327e-10	0.573826
207369139	chr2:207369139:T:C	3.15686e-05	-1.04327e-10	-1.21971	0.000103295	-1.04327e-10	-1.21557
207369855	chr2:207369855:G:A	3.63442e-05	-1.04327e-10	-1.07884	0.000116165	-1.04327e-10	-1.09815
207369919	chr2:207369919:T:C	4.38492e-05	-0.257779	-0.633338	6.45927e-05	-1.10776	-0.577305
207370062	chr2:207370062:T:C	1.25131e-05	-1.18307	-0.962031	3.29218e-05	-1.53571	-0.823312
207370907	chr2:207370907:T:C	0.000135934	1.44636	-1.20607	0.000131841	0.239093	-1.21066
207370957	chr2:207370957:A:G	0.000101552	1.14692	-1.19822	0.000106951	0.0229236	-1.20372
207370969	chr2:207370969:A:ATATGTC	4.24604e-05	-0.30841	-0.614891	6.41733e-05	-1.13977	-0.551799
207371139	chr2:207371139:T:C	7.2489e-06	-1.51303	-1.17799	2.39237e-05	-1.47358	-1.20472
207371526	chr2:207371526:C:T	0.000125434	1.35786	-1.19795	0.000124024	0.17092	-1.20361
207372402	chr2:207372402:A:G	3.98764e-05	-0.34866	-0.637427	6.10458e-05	-1.15999	-0.581547
207372513	chr2:207372513:T:C	3.55391e-05	-1.04327e-10	-1.10124	0.000116906	-1.04327e-10	-1.09179
207372608	chr2:207372608:A:C	0.000143766	1.49822	-1.2019	0.000137386	0.276684	-1.20705
207372822	chr2:207372822:A:G	0.000145154	1.50784	-1.20192	0.000138768	0.286704	-1.20706
207373048	chr2:207373048:T:A	0.00017332	-1.04327e-10	0.483269	0.000550506	-1.04327e-10	0.457676
207373090	chr2:207373090:T:C	3.16074e-05	-1.04327e-10	-1.21848	0.000103473	-1.04327e-10	-1.21385
207373219	chr2:207373219:A:G	0.000191058	1.2436	-0.662896	0.000200574	0.0912298	-0.643209
207373224	chr2:207373224:G:A	4.36234e-05	-1.04327e-10	-0.896278	0.000138206	-1.04327e-10	-0.924419
207373283	chr2:207373283:C:G	3.35582e-05	-0.759952	-0.39864	4.70293e-05	-1.39405	-0.60834
207373622	chr2:207373622:G:T	0.000144618	1.51187	-1.20965	0.000138185	0.289134	-1.21371
207373720	chr2:207373720:CAAAT:C	0.000130324	1.4169	-1.21875	0.000128256	0.216745	-1.21588
207374101	chr2:207374101:AC:A	3.63155e-05	-1.04327e-10	-1.07963	0.00012143	-1.04327e-10	-1.05382
207374117	chr2:207374117:T:C	7.32485e-05	0.814104	-1.19212	8.34712e-05	-0.251508	-1.17715
207374200	chr2:207374200:G:A	3.15664e-05	-1.04327e-10	-1.21978	0.00010329	-1.04327e-10	-1.21562
207374931	chr2:207374931:G:C	3.16478e-05	-1.04327e-10	-1.2172	0.000103653	-1.04327e-10	-1.21211
207375016	chr2:207375016:G:A	3.82075e-05	-1.04327e-10	-1.02884	0.000121171	-1.04327e-10	-1.05595
207375068	chr2:207375068:G:C	0.000142703	-0.864628	1.15352	0.000308068	-1.17026	1.04742
207375260	chr2:207375260:T:C	3.15193e-05	-1.04327e-10	-1.22127	0.000103056	-1.04327e-10	-1.21789
207375764	chr2:207375764:G:A	0.000174338	-1.04327e-10	0.489123	0.000553748	-1.04327e-10	0.463549
207375942	chr2:207375942:T:C	3.69351e-05	-1.04327e-10	-1.06271	0.000117503	-1.04327e-10	-1.0867
207376357	chr2:207376357:C:T	0.00010388	-0.0286397	-2.64473e-10	0.00053558	0.430189	-2.64473e-10
207376536	chr2:207376536:G:A	0.000132675	1.41114	-1.19512	0.000129497	0.211559	-1.20106
207376640	chr2:207376640:G:A	0.000159455	1.62169	-1.2218	0.000149944	0.376961	-1.21986
207376677	chr2:207376677:G:T	8.21984e-06	-1.47249	-1.09284	2.4609e-05	-1.51537	-1.13468
207376797	chr2:207376797:A:G	6.94549e-06	-1.51014	-1.22364	2.33469e-05	-1.48176	-1.22094
207376872	chr2:207376872:C:T	0.000120823	1.32399	-1.20154	0.000120453	0.144825	-1.20672
207376990	chr2:207376990:T:C	3.60536e-05	-1.04327e-10	-1.08687	0.000118613	-1.04327e-10	-1.0773
207377311	chr2:207377311:T:G	8.94879e-06	-1.5349	-0.945451	2.84943e-05	-1.52762	-0.97584
207377759	chr2:207377759:G:A	0.000132522	1.41049	-1.19561	0.000129444	0.211564	-1.20148
207377974	chr2:207377974:T:TAG	3.8299e-05	-0.739835	-0.286615	5.28963e-05	-1.38471	-0.500122
207378283	chr2:207378283:A:G	0.000129737	1.39929	-1.20565	0.000127163	0.202612	-1.2103
207378702	chr2:207378702:T:C	3.92299e-05	-1.04327e-10	-1.00243	0.000124682	-1.04327e-10	-1.02739
207378774	chr2:207378774:A:C	4.06105e-05	-1.04327e-10	-0.967847	0.00012835	-1.04327e-10	-0.998402
207378896	chr2:207378896:G:GT	0.000129747	1.39952	-1.20581	0.000127145	0.202603	-1.21044
207378952	chr2:207378952:T:C	0.000126009	-0.884629	1.04911	0.000274265	-1.18474	0.94567
207379037	chr2:207379037:C:T	6.87434e-05	0.757648	-1.19914	3.89307e-05	-0.969756	-1.22162
207379271	chr2:207379271:T:C	0.000120184	1.3213	-1.20415	0.000119983	0.143195	-1.20901
207379531	chr2:207379531:T:C	6.99202e-05	0.765587	-1.19011	8.08972e-05	-0.285475	-1.17451
207379851	chr2:207379851:T:C	3.90904e-05	-1.04327e-10	-1.006	0.000123852	-1.04327e-10	-1.03408
207380860	chr2:207380860:A:T	7.70148e-06	-1.43815	-1.19231	2.25299e-05	-1.53594	-1.20238
207381148	chr2:207381148:C:T	2.95661e-05	-1.28524	-2.64473e-10	0.000116423	-1.09593	-2.64473e-10
207381326	chr2:207381326:G:A	4.55692e-05	-1.04327e-10	-0.85264	0.00014861	-1.04327e-10	-0.851834
207381533	chr2:207381533:T:G	5.34154e-05	-0.481397	-0.212376	7.76373e-05	-1.19885	-0.302263
207381713	chr2:207381713:AGAG:A	3.27378e-05	-1.04327e-10	-1.18334	0.000107676	-1.04327e-10	-1.17403
207381875	chr2:207381875:C:T	3.68571e-05	-1.04327e-10	-1.06483	0.000117199	-1.04327e-10	-1.08929
207382456	chr2:207382456:G:C	0.000126965	1.38001	-1.20797	0.000124998	0.187429	-1.21229
207382493	chr2:207382493:G:A	0.000123911	-1.04327e-10	0.147694	0.00039547	-1.04327e-10	0.126913
207382612	chr2:207382612:G:T	4.18384e-05	-1.04327e-10	-0.938059	0.000136213	-1.04327e-10	-0.938938
207382728	chr2:207382728:T:C	4.25173e-05	-1.04327e-10	-0.921961	0.000125809	-1.04327e-10	-1.01839
207382926	chr2:207382926:A:C	3.23882e-05	-1.04327e-10	-1.19408	0.00010512	-1.04327e-10	-1.19806
207383031	chr2:207383031:G:A	3.46549e-05	-1.04327e-10	-1.12643	0.000115367	-1.04327e-10	-1.10505
207383680	chr2:207383680:C:G	7.80626e-05	0.900444	-1.21481	8.53373e-05	-0.186532	-1.22002
207383736	chr2:207383736:T:C	3.9578e-05	-1.04327e-10	-0.993599	0.000125308	-1.04327e-10	-1.02238
207384077	chr2:207384077:C:T	0.000126024	1.37742	-1.21282	0.000122879	0.17447	-1.21643
207384197	chr2:207384197:C:T	0.00119916	-1.04327e-10	2.4175	0.00487238	-1.04327e-10	2.63818
207384525	chr2:207384525:C:A	3.0339e-05	-1.25944	-2.64473e-10	0.000102796	-1.22042	-2.64473e-10
207384638	chr2:207384638:A:G	3.41284e-05	-1.04327e-10	-1.14174	0.000111749	-1.04327e-10	-1.1369
207384791	chr2:207384791:C:T	3.31731e-05	-1.04327e-10	-1.17013	0.00010848	-1.04327e-10	-1.1666
207384846	chr2:207384846:C:T	3.63717e-05	-1.08618	0.00809535	6.22352e-05	-1.48523	-0.237009
207384856	chr2:207384856:G:T	5.10787e-05	-0.738505	-2.64473e-10	0.0001767	-0.678707	-2.64473e-10
207384896	chr2:207384896:C:T	3.28914e-05	-1.04327e-10	-1.17866	0.000107839	-1.04327e-10	-1.17252
207385502	chr2:207385502:A:G	3.42386e-05	-1.04327e-10	-1.13852	0.000109679	-1.04327e-10	-1.15561
207385798	chr2:207385798:T:G	0.000309966	2.15651	-1.09192	0.000242559	0.754373	-1.11629
207385837	chr2:207385837:T:C	8.56696e-05	0.991135	-1.21251	8.74261e-05	-0.163922	-1.21845
207385888	chr2:207385888:G:A	6.58566e-05	0.618407	-1.1028	7.18799e-05	-0.453105	-1.12506
207386287	chr2:207386287:CACA:C	3.96477e-05	-1.04327e-10	-0.99184	0.000127903	-1.04327e-10	-1.00189
207386379	chr2:207386379:A:T	3.41922e-05	-1.04327e-10	-1.13988	0.000110713	-1.04327e-10	-1.14622
207386535	chr2:207386535:A:C	4.8137e-05	0.419795	-1.21762	5.64778e-05	-0.59784	-1.22147
207386719	chr2:207386719:A:T	6.00215e-05	0.457714	-1.03488	6.76641e-05	-0.575095	-1.06351
207386927	chr2:207386927:G:T	5.79642e-05	0.398398	-1.01045	6.63924e-05	-0.61641	-1.04117
207387126	chr2:207387126:A:G	6.08026e-05	0.465542	-1.02978	6.83166e-05	-0.569947	-1.05906
207387620	chr2:207387620:C:T	0.000153392	-0.492846	0.85397	0.00030898	-0.991678	0.871794
207387868	chr2:207387868:A:G	5.32014e-05	0.465314	-1.1631	6.08718e-05	-0.566818	-1.17757
207388109	chr2:207388109:T:C	9.98822e-06	-1.15417	-1.2163	4.01812e-05	-0.938169	-1.22159
207388119	chr2:207388119:A:G	1.02333e-05	-1.13006	-1.21616	4.14122e-05	-0.908061	-1.22152
207388452	chr2:207388452:C:A	5.92097e-05	0.416433	-1.00722	6.75534e-05	-0.602072	-1.03817
207388834	chr2:207388834:G:A	3.3454e-05	-1.04327e-10	-1.1617	0.000107564	-1.04327e-10	-1.17508
207389110	chr2:207389110:T:C	3.78655e-05	0.174385	-1.21222	4.86606e-05	-0.763384	-1.20491
207389262	chr2:207389262:T:C	5.81082e-05	0.542303	-1.15187	6.4746e-05	-0.514966	-1.16772
207389497	chr2:207389497:G:A	8.47069e-05	-1.04327e-10	-0.232675	0.000289683	-1.04327e-10	-0.184373
207389508	chr2:207389508:G:A	2.63276e-05	-0.668993	-0.732261	4.77035e-05	-1.28716	-0.700993
207389577	chr2:207389577:G:A	3.93556e-05	-1.04327e-10	-0.999233	0.000129711	-1.04327e-10	-0.98785
207390055	chr2:207390055:TCTC:T	3.5269e-05	-1.04327e-10	-1.10887	0.00011347	-1.04327e-10	-1.12162
207390071	chr2:207390071:A:G	0.000121658	-1.06517	1.19451	0.000273283	-1.31502	1.07236
207390184	chr2:207390184:G:A	5.64176e-05	0.384255	-1.02335	6.49556e-05	-0.626344	-1.05311
207390345	chr2:207390345:C:CA	6.08728e-05	0.445971	-1.00906	6.867e-05	-0.583916	-1.03993
207390794	chr2:207390794:A:G	1.73241e-05	-1.16757	-0.652204	4.19926e-05	-1.47818	-0.637492
207390815	chr2:207390815:T:C	3.83253e-05	-1.02576	-2.64473e-10	9.64391e-05	-1.28425	-2.64473e-10
207390878	chr2:207390878:G:A	0.000155698	-1.02332	1.39937	0.000343372	-1.28638	1.27203
207390897	chr2:207390897:T:C	3.61756e-05	-1.04327e-10	-1.08349	0.000118054	-1.04327e-10	-1.08202
207390997	chr2:207390997:A:G	0.000225255	-1.04327e-10	0.745361	0.00083751	-1.04327e-10	0.877272
207391057	chr2:207391057:T:C	1.06649e-05	-1.08146	-1.22345	4.48893e-05	-0.830615	-1.21835
207391167	chr2:207391167:A:G	6.33624e-05	0.478177	-1.00118	7.07821e-05	-0.56091	-1.03265
207391251	chr2:207391251:A:C	6.08161e-05	0.598133	-1.16215	6.67072e-05	-0.476095	-1.17675
207391511	chr2:207391511:A:G	1.03995e-05	-1.12619	-1.20393	4.29303e-05	-0.902991	-1.19059
207391802	chr2:207391802:C:T	0.000136706	0.245962	-2.64473e-10	0.000307053	-0.12614	-2.64473e-10
207391819	chr2:207391819:C:T	1.75056e-05	-1.42416	-0.385191	5.53304e-05	-1.42168	-0.418155
207391825	chr2:207391825:G:A	4.74435e-05	-1.04327e-10	-0.812334	0.000127241	-1.04327e-10	-1.00708
207391998	chr2:207391998:T:TA	4.98373e-05	-1.04327e-10	-0.763109	0.000159928	-1.04327e-10	-0.778438
207392000	chr2:207392000:T:A	5.59843e-05	0.525193	-1.172	6.28139e-05	-0.527335	-1.18565
207392637	chr2:207392637:T:C	8.2483e-05	-1.04327e-10	-0.259281	0.000278105	-1.04327e-10	-0.225164
207392666	chr2:207392666:G:A	5.94585e-05	0.572504	-1.1591	6.5714e-05	-0.49377	-1.17408
207392670	chr2:207392670:G:A	4.83567e-05	-1.04327e-10	-0.793268	0.000154809	-1.04327e-10	-0.81097
207392745	chr2:207392745:A:G	6.41101e-05	0.475628	-0.986898	7.83048e-05	-0.565495	-0.927058
207393280	chr2:207393280:C:T	6.32803e-05	0.48357	-1.00787	7.05857e-05	-0.55748	-1.03885
207393285	chr2:207393285:C:T	6.07239e-05	0.446705	-1.01224	6.85334e-05	-0.582972	-1.04287
207393299	chr2:207393299:A:G	6.20515e-05	0.468609	-1.01252	6.95638e-05	-0.567774	-1.04314
207393369	chr2:207393369:G:C	1.80183e-05	-1.19002	-0.590469	3.16062e-05	-1.53589	-0.863916
207393455	chr2:207393455:T:C	3.96521e-05	-1.04327e-10	-0.991729	0.000126581	-1.04327e-10	-1.01228
207393907	chr2:207393907:C:T	7.52442e-05	-0.351133	-2.64473e-10	0.000251381	-0.326192	-2.64473e-10
207394005	chr2:207394005:A:G	6.49154e-05	0.497123	-0.995911	7.20469e-05	-0.548137	-1.02771
207394014	chr2:207394014:T:C	6.59181e-05	0.507228	-0.990688	7.292e-05	-0.540958	-1.02284
207394217	chr2:207394217:C:T	0.00044476	-1.04327e-10	1.42566	0.00169504	-1.04327e-10	1.5823
207394218	chr2:207394218:G:A	2.30093e-05	-1.53598	-2.64473e-10	7.50771e-05	-1.53465	-2.64473e-10
207394381	chr2:207394381:C:T	0.000439952	-1.04327e-10	1.41479	0.00167619	-1.04327e-10	1.57112
207394446	chr2:207394446:C:G	7.69758e-05	0.762535	-1.09092	8.01543e-05	-0.35381	-1.1154
207394780	chr2:207394780:G:A	6.52378e-05	-1.04327e-10	-0.493834	0.000213323	-1.04327e-10	-0.490355
207394786	chr2:207394786:A:G	0.00014005	-1.04662	1.31675	0.000311397	-1.30326	1.19116
207394904	chr2:207394904:C:T	3.78246e-05	-1.04327e-10	-1.03891	0.000121019	-1.04327e-10	-1.05721
207395964	chr2:207395964:C:T	4.23861e-05	-1.04327e-10	-0.925052	0.000136447	-1.04327e-10	-0.937227
207396033	chr2:207396033:C:T	4.09953e-05	-1.04327e-10	-0.958415	0.000132064	-1.04327e-10	-0.969877
207396155	chr2:207396155:A:G	3.77376e-05	-1.04327e-10	-1.04122	0.000121776	-1.04327e-10	-1.05098
207396388	chr2:207396388:TTA:T	4.13674e-05	-1.04327e-10	-0.94938	0.000133191	-1.04327e-10	-0.961375
207396459	chr2:207396459:A:T	3.80087e-05	-1.04327e-10	-1.03406	0.000125584	-1.04327e-10	-1.02019
207396476	chr2:207396476:TA:T	4.08147e-05	-1.04327e-10	-0.96283	0.000131493	-1.04327e-10	-0.974209
207396741	chr2:207396741:T:C	4.09926e-05	-1.04327e-10	-0.95848	0.000132055	-1.04327e-10	-0.969941
207396884	chr2:207396884:C:T	3.18553e-05	-1.04327e-10	-1.21067	0.000103982	-1.04327e-10	-1.20895
207396941	chr2:207396941:G:A	8.71324e-05	-1.04327e-10	-0.204443	0.000298269	-1.04327e-10	-0.155167
207397047	chr2:207397047:G:C	4.09275e-05	-1.04327e-10	-0.96007	0.00013185	-1.04327e-10	-0.971499
207397069	chr2:207397069:G:A	4.09275e-05	-1.04327e-10	-0.96007	0.00013185	-1.04327e-10	-0.971499
207397136	chr2:207397136:A:T	4.09275e-05	-1.04327e-10	-0.96007	0.00013185	-1.04327e-10	-0.971499
207397142	chr2:207397142:T:C	4.0027e-05	-1.04327e-10	-0.98232	0.000129003	-1.04327e-10	-0.993328
207397186	chr2:207397186:C:G	4.09275e-05	-1.04327e-10	-0.96007	0.00013185	-1.04327e-10	-0.971499
207397217	chr2:207397217:G:GT	4.09397e-05	-1.04327e-10	-0.959773	0.000131887	-1.04327e-10	-0.971212
207397263	chr2:207397263:A:G	4.09209e-05	-1.04327e-10	-0.960232	0.000131829	-1.04327e-10	-0.971658
207397413	chr2:207397413:T:C	2.67039e-05	-1.38706	-2.64473e-10	0.000109814	-1.15437	-2.64473e-10
207397498	chr2:207397498:T:C	4.09007e-05	-1.04327e-10	-0.960725	0.000131765	-1.04327e-10	-0.97214
207397513	chr2:207397513:T:C	4.66745e-05	-1.04327e-10	-0.828676	0.000125642	-1.04327e-10	-1.01972
207397600	chr2:207397600:G:C	4.22963e-05	-1.04327e-10	-0.927173	0.000136167	-1.04327e-10	-0.939277
207397670	chr2:207397670:G:A	3.39725e-05	-1.04327e-10	-1.14632	0.000108951	-1.04327e-10	-1.16227
207397676	chr2:207397676:A:G	5.5329e-05	0.441452	-1.10003	6.26458e-05	-0.592867	-1.1228
207397862	chr2:207397862:C:T	5.11018e-05	0.441729	-1.17978	5.85163e-05	-0.591782	-1.19207
207398347	chr2:207398347:CTG:C	5.10346e-05	-1.04327e-10	-0.739369	0.000164069	-1.04327e-10	-0.752873
207398553	chr2:207398553:A:C	1.15382e-05	-1.00524	-1.22097	4.80482e-05	-0.762834	-1.21812
207398555	chr2:207398555:C:T	5.45482e-05	0.510915	-1.1837	6.11881e-05	-0.543812	-1.1954
207398641	chr2:207398641:A:C	0.000460823	-1.04327e-10	1.46114	0.0017563	-1.04327e-10	1.6178
207399074	chr2:207399074:T:C	3.1253e-05	-1.53382	0.304066	0.000108716	-1.51856	0.354144
207399261	chr2:207399261:T:C	8.76934e-05	-1.04327e-10	-0.198026	0.000300114	-1.04327e-10	-0.148998
207399266	chr2:207399266:A:G	5.78976e-05	0.575665	-1.18886	6.37659e-05	-0.498253	-1.19969
207399852	chr2:207399852:G:A	0.000869781	2.09637	-2.64473e-10	0.00165738	1.55983	-2.64473e-10
207399901	chr2:207399901:CA:C	0.000135356	-0.68127	0.917307	0.000287254	-1.12774	0.934947
207400522	chr2:207400522:G:C	8.35926e-06	-1.47092	-1.07759	2.49099e-05	-1.53274	-1.10516
207401052	chr2:207401052:A:T	4.6825e-05	-1.04327e-10	-0.825455	0.000150031	-1.04327e-10	-0.84232
207402310	chr2:207402310:T:C	4.67813e-05	-1.04327e-10	-0.82639	0.000149894	-1.04327e-10	-0.843236
207402633	chr2:207402633:G:A	1.3405e-05	-0.85361	-1.22264	5.81139e-05	-0.572659	-1.2181
207402822	chr2:207402822:T:C	4.67682e-05	-1.04327e-10	-0.82667	0.000125626	-1.04327e-10	-1.01985
207403093	chr2:207403093:C:T	2.12455e-05	-1.32384	-0.291892	4.032e-05	-1.52247	-0.633843
207403170	chr2:207403170:G:T	2.30969e-05	-1.53217	-2.64473e-10	7.55907e-05	-1.52783	-2.64473e-10
207404077	chr2:207404077:A:G	0.00046047	-1.04327e-10	1.46037	0.0015743	-1.04327e-10	1.5084
207404533	chr2:207404533:T:C	6.89301e-05	-1.47449	1.03571	0.00020946	-1.51582	1.00719
207405923	chr2:207405923:G:A	4.09278e-05	-1.04327e-10	-0.960063	0.00013185	-1.04327e-10	-0.971494
207406214	chr2:207406214:A:G	0.00013952	0.266334	-2.64473e-10	0.000165257	-0.745662	-2.64473e-10
207406485	chr2:207406485:G:A	4.47174e-05	0.314565	-1.18607	5.33809e-05	-0.678365	-1.19734
207406599	chr2:207406599:G:A	3.17016e-05	-1.04327e-10	-1.21551	0.000102827	-1.04327e-10	-1.22012
207406815	chr2:207406815:C:G	6.02956e-05	-1.04327e-10	-0.572613	0.000190779	-1.04327e-10	-0.602044
207408008	chr2:207408008:C:A	1.96797e-05	-1.22792	-0.464369	3.47145e-05	-1.53496	-0.771046
207408220	chr2:207408220:C:T	2.81453e-05	-0.11124	-1.22325	3.46066e-05	-1.09114	-1.21798
207408593	chr2:207408593:C:A	0.000423929	-1.04327e-10	1.37769	0.00161142	-1.04327e-10	1.53171
207408768	chr2:207408768:G:A	4.24523e-05	0.166271	-1.08976	5.25366e-05	-0.777685	-1.11397
207409034	chr2:207409034:A:G	3.92692e-05	-1.04327e-10	-1.00143	0.000124844	-1.04327e-10	-1.02609
207409139	chr2:207409139:C:T	2.3396e-05	-1.2386	-0.280706	4.02013e-05	-1.53425	-0.625015
207409161	chr2:207409161:A:G	2.89581e-05	-0.0986856	-1.20734	4.07933e-05	-0.945802	-1.19884
207409983	chr2:207409983:A:G	6.60926e-05	-1.04327e-10	-0.480816	0.000213655	-1.04327e-10	-0.488799
207410108	chr2:207410108:C:T	0.000460271	-1.04327e-10	1.45994	0.00175503	-1.04327e-10	1.61708
207411244	chr2:207411244:C:T	4.32671e-05	0.28391	-1.18839	5.17539e-05	-0.707212	-1.19945
207411692	chr2:207411692:G:A	3.21485e-05	-1.20151	-2.64473e-10	0.000110875	-1.14476	-2.64473e-10
207411709	chr2:207411709:C:T	4.4506e-05	-0.876249	-2.64473e-10	0.000150347	-0.840214	-2.64473e-10
207411718	chr2:207411718:C:T	4.0891e-05	-1.04327e-10	-0.960962	0.000131734	-1.04327e-10	-0.972376
207412680	chr2:207412680:T:C	4.32811e-05	-1.04327e-10	-0.904156	0.000139269	-1.04327e-10	-0.916753
207412821	chr2:207412821:T:C	0.000243256	-0.934773	1.75702	0.000516979	-1.22573	1.62057
207412873	chr2:207412873:C:T	3.49556e-05	-1.04327e-10	-1.11779	0.000113255	-1.04327e-10	-1.12352
207413645	chr2:207413645:C:T	3.34163e-05	-1.04327e-10	-1.16283	0.000107247	-1.04327e-10	-1.17803
207414497	chr2:207414497:A:G	0.000432461	-1.04327e-10	1.39762	0.0016473	-1.04327e-10	1.55373
207415192	chr2:207415192:T:C	3.1603e-05	-1.04327e-10	-1.21862	0.000103077	-1.04327e-10	-1.21768
207415513	chr2:207415513:C:T	8.55269e-05	-1.04327e-10	-0.223042	0.000292542	-1.04327e-10	-0.174555
207415698	chr2:207415698:G:A	2.40242e-05	-1.49281	-2.64473e-10	7.50828e-05	-1.53457	-2.64473e-10
207416237	chr2:207416237:C:T	0.000458713	-1.04327e-10	1.45655	0.00174948	-1.04327e-10	1.61391
207416476	chr2:207416476:T:A	3.14464e-05	-1.04327e-10	-1.22359	0.00010253	-1.04327e-10	-1.22301
207416643	chr2:207416643:T:C	6.37156e-05	-1.04327e-10	-0.517443	0.000212212	-1.04327e-10	-0.495578
207417422	chr2:207417422:G:A	0.000130657	-1.04327e-10	0.200701	0.000480632	-1.04327e-10	0.32194
207417529	chr2:207417529:C:T	3.67422e-05	-1.04327e-10	-1.06795	0.000117738	-1.04327e-10	-1.0847
207417740	chr2:207417740:G:A	1.79494e-05	-1.24258	-0.541733	3.27947e-05	-1.5339	-0.828997
207417741	chr2:207417741:T:C	5.20288e-05	0.322905	-1.04298	6.07455e-05	-0.675084	-1.07138
207418952	chr2:207418952:GA:G	4.00756e-05	-1.04327e-10	-0.981106	0.000126812	-1.04327e-10	-1.01046
207419618	chr2:207419618:C:T	3.39789e-05	-1.04327e-10	-1.14613	0.000109278	-1.04327e-10	-1.15926
207419846	chr2:207419846:C:G	7.98371e-06	-1.4941	-1.10037	2.46353e-05	-1.52671	-1.12227
207419867	chr2:207419867:A:C	3.96023e-05	-1.04327e-10	-0.992986	0.000128018	-1.04327e-10	-1.00099
207419935	chr2:207419935:G:A	4.18367e-05	-1.04327e-10	-0.938099	0.000132043	-1.04327e-10	-0.970034
207420154	chr2:207420154:G:A	3.18925e-05	-1.04327e-10	-1.2095	0.000104279	-1.04327e-10	-1.20609
207420280	chr2:207420280:C:A	4.09789e-05	-1.04327e-10	-0.958816	0.000132011	-1.04327e-10	-0.970273
207420874	chr2:207420874:G:C	7.85148e-06	-1.484	-1.12717	2.39036e-05	-1.53063	-1.1485
207421006	chr2:207421006:G:C	1.22301e-05	-0.949605	-1.21837	5.22559e-05	-0.686627	-1.21038
207421975	chr2:207421975:G:A	5.04529e-05	-1.04327e-10	-0.750833	0.000161245	-1.04327e-10	-0.770237
207422930	chr2:207422930:C:T	3.85824e-05	-1.04327e-10	-1.01908	0.000122771	-1.04327e-10	-1.04284
207423178	chr2:207423178:T:G	4.19075e-05	-1.04327e-10	-0.936407	0.000132254	-1.04327e-10	-0.968436
207423192	chr2:207423192:T:C	2.16713e-05	-1.15443	-0.441449	3.52997e-05	-1.53514	-0.754151
207423918	chr2:207423918:C:A	5.41953e-05	-1.04327e-10	-0.679278	0.000172898	-1.04327e-10	-0.700458
207424075	chr2:207424075:C:G	3.7909e-05	-1.03668	-2.64473e-10	9.88242e-05	-1.25982	-2.64473e-10
207424885	chr2:207424885:G:A	4.09275e-05	-1.04327e-10	-0.96007	0.00013185	-1.04327e-10	-0.971499
207425399	chr2:207425399:C:T	3.19279e-05	-1.04327e-10	-1.20839	0.000104233	-1.04327e-10	-1.20653
207425436	chr2:207425436:C:T	0.000337267	-1.04327e-10	1.149	0.0012711	-1.04327e-10	1.29448
207425590	chr2:207425590:A:G	3.17743e-05	-1.04327e-10	-1.21321	0.00010316	-1.04327e-10	-1.21688
207427405	chr2:207427405:A:G	3.95542e-05	-1.04327e-10	-0.994202	0.00012526	-1.04327e-10	-1.02277
207427544	chr2:207427544:C:T	4.70944e-05	-1.04327e-10	-0.819719	0.000125541	-1.04327e-10	-1.02053
207427716	chr2:207427716:G:A	4.51195e-05	-1.04327e-10	-0.862557	0.000144884	-1.04327e-10	-0.877227
207427725	chr2:207427725:G:A	2.81699e-05	-0.35635	-0.977268	4.54196e-05	-1.12119	-0.916027
207427904	chr2:207427904:G:A	0.0120583	5.76235	-1.03672	0.00350152	3.37585	-1.06806
207428078	chr2:207428078:A:T	0.0117031	5.74117	-1.04543	0.00355689	3.39888	-1.0754
207429026	chr2:207429026:A:G	0.0113121	5.728	-1.06625	0.0034533	3.38818	-1.09425
207429064	chr2:207429064:G:T	3.1994e-05	-1.04327e-10	-1.20633	0.000103773	-1.04327e-10	-1.21095
207429201	chr2:207429201:C:T	3.14802e-05	-1.04327e-10	-1.22251	0.000102463	-1.04327e-10	-1.22366
207429487	chr2:207429487:T:G	3.56709e-05	-1.04327e-10	-1.09754	0.000114499	-1.04327e-10	-1.1126
207429676	chr2:207429676:A:G	5.20306e-05	-1.04327e-10	-0.72004	0.00016612	-1.04327e-10	-0.740449
207430242	chr2:207430242:T:C	5.11655e-05	-1.04327e-10	-0.736807	0.000134159	-1.04327e-10	-0.954138
207430689	chr2:207430689:G:T	3.23276e-05	-1.04327e-10	-1.19595	0.000104722	-1.04327e-10	-1.20185
207431010	chr2:207431010:C:T	3.99025e-05	-1.04327e-10	-0.985435	0.000126334	-1.04327e-10	-1.01423
207431046	chr2:207431046:C:T	8.2531e-05	-0.536025	0.277326	0.000166839	-1.02719	0.291056
207431513	chr2:207431513:T:C	4.18284e-05	-1.04327e-10	-0.938298	0.000134559	-1.04327e-10	-0.95116
207432930	chr2:207432930:G:A	2.91467e-05	-1.29953	-2.64473e-10	8.06497e-05	-1.46305	-2.64473e-10
207432937	chr2:207432937:T:C	3.5122e-05	-1.04327e-10	-1.11304	0.000113066	-1.04327e-10	-1.12519
207433269	chr2:207433269:A:G	1.08805e-05	-1.064	-1.2209	4.29227e-05	-0.879143	-1.21462
207433620	chr2:207433620:A:G	4.18916e-05	-1.04327e-10	-0.936787	0.000134757	-1.04327e-10	-0.949685
207433778	chr2:207433778:A:T	4.17879e-05	-1.04327e-10	-0.939267	0.000131923	-1.04327e-10	-0.970946
207433948	chr2:207433948:T:C	0.00826551	5.17261	-0.824633	0.00261875	2.88782	-0.870535
207434208	chr2:207434208:G:A	0.0101134	5.42775	-0.877998	0.0030608	3.09409	-0.920817
207434447	chr2:207434447:G:A	3.49071e-05	-1.04327e-10	-1.11918	0.000112029	-1.04327e-10	-1.1344
207434480	chr2:207434480:G:A	7.36747e-06	-1.49704	-1.17775	2.3036e-05	-1.52525	-1.19085
207435353	chr2:207435353:G:A	4.322e-05	-1.04327e-10	-0.905568	0.000138935	-1.04327e-10	-0.919154
207435891	chr2:207435891:G:A	4.55978e-05	-1.04327e-10	-0.852012	0.00014641	-1.04327e-10	-0.866752
207436012	chr2:207436012:A:G	2.40573e-05	-1.49144	-2.64473e-10	8.96769e-05	-1.35695	-2.64473e-10
207436118	chr2:207436118:T:C	3.96768e-05	-1.04327e-10	-0.991106	0.000126924	-1.04327e-10	-1.00958
207436217	chr2:207436217:A:T	6.0744e-05	0.576874	-1.14208	6.50657e-05	-0.518308	-1.15946
207436960	chr2:207436960:C:A	3.47239e-05	-1.04327e-10	-1.12444	0.000109785	-1.04327e-10	-1.15464
207438568	chr2:207438568:G:C	6.47401e-05	-1.04327e-10	-0.501493	0.000205459	-1.04327e-10	-0.527914
207438993	chr2:207438993:T:C	4.33e-05	-1.04327e-10	-0.903721	0.00011898	-1.04327e-10	-1.0742
207439854	chr2:207439854:T:C	5.73076e-05	-1.04327e-10	-0.623439	0.000190506	-1.04327e-10	-0.603477
207440293	chr2:207440293:C:T	3.96023e-05	-1.04327e-10	-0.992986	0.000128018	-1.04327e-10	-1.00099
207441365	chr2:207441365:C:T	0.00368664	4.69087	-1.15027	0.00131832	2.501	-1.17005
207441862	chr2:207441862:A:T	2.42519e-05	-1.48338	-2.64473e-10	7.64819e-05	-1.51611	-2.64473e-10
207442833	chr2:207442833:A:G	4.08194e-05	-1.04327e-10	-0.962714	0.000131111	-1.04327e-10	-0.977118
207443037	chr2:207443037:C:T	0.00246247	4.27016	-1.13311	0.000984756	2.19525	-1.15602
207443066	chr2:207443066:T:C	3.91182e-05	-1.04327e-10	-1.00528	0.000124979	-1.04327e-10	-1.02502
207443311	chr2:207443311:T:C	3.84441e-05	-1.04327e-10	-1.02267	0.000126674	-1.04327e-10	-1.01155
207443892	chr2:207443892:G:A	7.77542e-05	-1.04327e-10	-0.318321	0.000252654	-1.04327e-10	-0.321138
207444220	chr2:207444220:T:C	9.12655e-06	-1.25858	-1.2021	3.59876e-05	-1.07445	-1.19554
207444365	chr2:207444365:A:T	5.71639e-05	-1.04327e-10	-0.62595	0.000181155	-1.04327e-10	-0.65381
207444592	chr2:207444592:C:T	3.15406e-05	-1.04327e-10	-1.2206	0.000102583	-1.04327e-10	-1.22249
207445327	chr2:207445327:T:C	3.15575e-05	-1.04327e-10	-1.22006	0.000102649	-1.04327e-10	-1.22185
207445729	chr2:207445729:G:A	0.000316844	-1.04327e-10	1.08654	0.00119341	-1.04327e-10	1.23141
207445760	chr2:207445760:C:T	3.84763e-05	-1.04327e-10	-1.02183	0.000126783	-1.04327e-10	-1.01068
207446087	chr2:207446087:C:T	4.49141e-05	-1.04327e-10	-0.867122	0.00015089	-1.04327e-10	-0.836607
207446103	chr2:207446103:A:G	0.000581521	1.56723	0.126541	0.000139137	-0.598516	-0.319188
207446561	chr2:207446561:C:T	0.00279035	4.43896	-1.17691	0.00109047	2.33326	-1.19206
207446601	chr2:207446601:C:T	0.00236963	4.22727	-1.12865	0.000955099	2.16082	-1.15216
207446627	chr2:207446627:T:C	7.51813e-05	-0.246096	-0.105874	0.000191521	-0.503935	-0.094229
207446825	chr2:207446825:C:T	3.8439e-05	-1.04327e-10	-1.0228	0.000126658	-1.04327e-10	-1.01167
207446948	chr2:207446948:G:A	2.1426e-05	-0.503181	-1.10409	3.40403e-05	-1.30176	-1.02385
207447003	chr2:207447003:T:C	1.0022e-05	-1.17846	-1.18864	4.05023e-05	-0.97149	-1.18031
207447411	chr2:207447411:A:C	4.60161e-05	-1.04327e-10	-0.842881	0.000153122	-1.04327e-10	-0.821928
207447646	chr2:207447646:T:C	3.74678e-05	-1.04327e-10	-1.04839	0.000118851	-1.04327e-10	-1.07529
207448143	chr2:207448143:A:T	4.20016e-05	-1.04327e-10	-0.934165	0.000132989	-1.04327e-10	-0.962894
207448447	chr2:207448447:G:C	4.09025e-05	-1.04327e-10	-0.960681	0.000131633	-1.04327e-10	-0.973142
207448464	chr2:207448464:G:A	3.17507e-05	-1.04327e-10	-1.21396	0.000103085	-1.04327e-10	-1.21761
207449161	chr2:207449161:A:G	4.92244e-05	-1.04327e-10	-0.775483	0.000158224	-1.04327e-10	-0.789152
207450292	chr2:207450292:T:C	0.000313064	-1.04327e-10	1.07453	0.00106518	-1.04327e-10	1.11774
207450785	chr2:207450785:C:T	4.59065e-05	-1.04327e-10	-0.845266	0.000152748	-1.04327e-10	-0.824372
207451874	chr2:207451874:T:C	3.1625e-05	-1.04327e-10	-1.21792	0.00010277	-1.04327e-10	-1.22067
207452029	chr2:207452029:A:G	1.21835e-05	-0.964639	-1.20715	5.18632e-05	-0.703334	-1.20122
207452401	chr2:207452401:A:C	7.25698e-05	-0.763402	0.376079	0.000141589	-1.22539	0.325161
207452495	chr2:207452495:C:A	3.91495e-05	-0.791138	-0.213346	0.00013709	-0.747955	-0.184566
207452646	chr2:207452646:A:G	4.57569e-05	-1.04327e-10	-0.848531	0.000142763	-1.04327e-10	-0.891975
207452679	chr2:207452679:A:G	4.04642e-05	-1.04327e-10	-0.971456	0.000130891	-1.04327e-10	-0.978794
207453038	chr2:207453038:G:C	5.87234e-05	-1.04327e-10	-0.599034	0.000201547	-1.04327e-10	-0.547138
207453320	chr2:207453320:C:T	4.10104e-05	-1.04327e-10	-0.958048	0.000129848	-1.04327e-10	-0.986799
207453501	chr2:207453501:C:A	3.99863e-05	-1.04327e-10	-0.983336	0.000127593	-1.04327e-10	-1.00431
207453562	chr2:207453562:A:G	9.49024e-05	0.1969	-0.315923	0.000139783	-0.530453	-0.382614
207454157	chr2:207454157:C:T	5.78899e-05	-1.04327e-10	-0.61333	0.000184448	-1.04327e-10	-0.635794
207454677	chr2:207454677:C:T	8.50187e-06	-1.34443	-1.18715	3.23131e-05	-1.17686	-1.20082
207454927	chr2:207454927:C:T	3.70956e-05	-1.04327e-10	-1.05837	0.000122412	-1.04327e-10	-1.04577
207454983	chr2:207454983:C:T	0.0014137	-1.04327e-10	2.58209	0.0059459	-1.04327e-10	2.8373
207455105	chr2:207455105:G:A	4.22983e-05	-1.04327e-10	-0.927126	0.000136812	-1.04327e-10	-0.934551
207455205	chr2:207455205:G:A	4.30904e-05	-1.04327e-10	-0.908573	0.00014161	-1.04327e-10	-0.900085
207456068	chr2:207456068:T:C	0.000170308	-1.04327e-10	0.465734	0.000618697	-1.04327e-10	0.574454
207456743	chr2:207456743:C:T	0.000197877	-1.04327e-10	0.615771	0.000736026	-1.04327e-10	0.748104
207457893	chr2:207457893:C:G	9.05064e-06	-1.2631	-1.20594	3.56798e-05	-1.07657	-1.20201
207458448	chr2:207458448:C:T	3.94675e-05	-1.04327e-10	-0.996395	0.000129256	-1.04327e-10	-0.991368
207458657	chr2:207458657:A:C	0.000102368	-0.0432977	-2.64473e-10	0.000234864	-0.394154	-2.64473e-10
207459058	chr2:207459058:G:A	0.0201827	6.33211	-1.0914	0.00430789	3.64177	-1.12673
207459242	chr2:207459242:G:A	2.42202e-05	-1.48468	-2.64473e-10	7.76943e-05	-1.50038	-2.64473e-10
207459266	chr2:207459266:C:A	1.12746e-05	-1.03186	-1.21746	2.98773e-05	-1.234	-1.22206
207459644	chr2:207459644:G:A	2.77845e-05	-1.3474	-2.64473e-10	8.71116e-05	-1.38597	-2.64473e-10
207460116	chr2:207460116:A:C	7.32555e-05	-1.04327e-10	-0.377919	0.000232065	-1.04327e-10	-0.406142
207460283	chr2:207460283:G:A	1.06e-05	-1.09776	-1.21326	4.36715e-05	-0.856458	-1.22001
207460322	chr2:207460322:C:G	2.60984e-05	-1.41	-2.64473e-10	9.37861e-05	-1.31214	-2.64473e-10
207460737	chr2:207460737:C:T	4.22231e-05	-1.04327e-10	-0.928906	0.000134549	-1.04327e-10	-0.951235
207460922	chr2:207460922:C:T	0.000151069	0.0215864	0.324275	0.000226261	-0.667906	0.236433
207461754	chr2:207461754:A:G	3.29873e-05	-1.04327e-10	-1.17575	0.000106457	-1.04327e-10	-1.18542
207461764	chr2:207461764:A:G	9.69199e-06	-1.19711	-1.20346	3.8984e-05	-0.990712	-1.1993
207461858	chr2:207461858:C:T	0.000223304	-1.04327e-10	0.73666	0.000834623	-1.04327e-10	0.873819
207461884	chr2:207461884:G:C	3.98474e-05	-1.04327e-10	-0.986817	0.000126355	-1.04327e-10	-1.01407
207461932	chr2:207461932:C:A	2.32122e-05	-1.5272	-2.64473e-10	7.49915e-05	-1.53579	-2.64473e-10
207462084	chr2:207462084:T:C	2.61708e-05	-0.859547	-0.547682	6.20864e-05	-1.1137	-0.610932
207462313	chr2:207462313:A:G	9.80045e-05	-1.04327e-10	-0.0868594	0.000346379	-1.04327e-10	-0.00562901
207462359	chr2:207462359:T:C	0.0001821	-1.04327e-10	0.532683	0.000624173	-1.04327e-10	0.583266
207462646	chr2:207462646:G:A	4.83534e-05	-1.04327e-10	-0.793336	0.000163357	-1.04327e-10	-0.757225
207463129	chr2:207463129:C:G	3.2936e-05	-1.04327e-10	-1.17731	0.000107913	-1.04327e-10	-1.17184
207463269	chr2:207463269:T:C	0.000239681	-1.04327e-10	0.807436	0.000897614	-1.04327e-10	0.946579
207463569	chr2:207463569:A:G	9.86637e-06	-1.23075	-1.15199	3.86489e-05	-1.02673	-1.17192
207463728	chr2:207463728:T:A	0.0002331	-1.04327e-10	0.779594	0.000870356	-1.04327e-10	0.915741
207464006	chr2:207464006:C:T	8.00457e-05	-1.04327e-10	-0.289275	0.00025761	-1.04327e-10	-0.301716
207464165	chr2:207464165:C:T	3.19866e-05	-1.04327e-10	-1.20656	0.000106223	-1.04327e-10	-1.18762
207464267	chr2:207464267:T:G	3.20449e-05	-1.04327e-10	-1.20473	0.000106587	-1.04327e-10	-1.1842
207464472	chr2:207464472:C:T	0.000283721	1.92016	-0.944042	0.000112031	-0.391317	-0.743066
207464596	chr2:207464596:G:C	3.15963e-05	-1.04327e-10	-1.21883	0.000102528	-1.04327e-10	-1.22303
207465147	chr2:207465147:C:T	4.09196e-05	-1.04327e-10	-0.960263	0.000137268	-1.04327e-10	-0.931225
207465547	chr2:207465547:A:T	3.19438e-05	-1.04327e-10	-1.2079	0.000104024	-1.04327e-10	-1.20854
207465569	chr2:207465569:G:A	3.21044e-05	-1.04327e-10	-1.20288	0.000104105	-1.04327e-10	-1.20776
207465692	chr2:207465692:C:T	2.18212e-05	-0.383957	-1.20503	3.36338e-05	-1.11614	-1.22149
207465706	chr2:207465706:A:G	7.51736e-05	0.871583	-1.22366	5.05311e-05	-0.707752	-1.22282
207465733	chr2:207465733:T:C	0.00334199	4.18341	-0.740963	0.000196116	0.408751	-0.983206
207465760	chr2:207465760:C:A	1.9021e-05	-0.544904	-1.18142	3.09365e-05	-1.21071	-1.21051
207465904	chr2:207465904:T:A	2.01357e-05	-0.491028	-1.17835	3.19481e-05	-1.18024	-1.20881
207467263	chr2:207467263:T:C	2.17411e-05	-0.488575	-1.1041	3.38093e-05	-1.17746	-1.15497
207467327	chr2:207467327:T:C	1.93538e-05	-0.614072	-1.09491	3.16301e-05	-1.24953	-1.14953
207467428	chr2:207467428:C:T	2.91292e-05	-1.30013	-2.64473e-10	7.75936e-05	-1.50168	-2.64473e-10
207467430	chr2:207467430:C:T	0.000155267	-1.04327e-10	0.373271	0.000471544	-1.04327e-10	0.302852
207467527	chr2:207467527:C:A	5.00709e-05	-1.04327e-10	-0.758432	0.00016027	-1.04327e-10	-0.776302
207467716	chr2:207467716:T:C	4.06541e-05	0.188359	-1.15513	4.49138e-05	-0.882549	-1.16587
207467719	chr2:207467719:G:T	0.00381862	4.21237	-0.636595	0.000215846	0.429077	-0.907672
207468712	chr2:207468712:A:G	4.06813e-05	0.177043	-1.14315	4.50965e-05	-0.88954	-1.15482
207468857	chr2:207468857:T:C	3.25172e-05	-1.04327e-10	-1.1901	0.000106245	-1.04327e-10	-1.18741
207469154	chr2:207469154:C:T	3.17199e-05	-1.04327e-10	-1.21493	0.000103664	-1.04327e-10	-1.212
207469281	chr2:207469281:C:A	3.26797e-05	-1.04327e-10	-1.18512	0.000105863	-1.04327e-10	-1.19101
207469372	chr2:207469372:C:T	1.88679e-05	-0.517584	-1.21683	3.10888e-05	-1.19264	-1.22367
207469399	chr2:207469399:G:A	5.22518e-05	-1.04327e-10	-0.715798	0.000176657	-1.04327e-10	-0.678949
207469617	chr2:207469617:T:C	0.104058	7.68667	-0.805846	0.00201228	2.78162	-1.02775
207469737	chr2:207469737:A:T	2.37659e-05	-1.50362	-2.64473e-10	8.21641e-05	-1.44444	-2.64473e-10
207469992	chr2:207469992:T:C	1.06808e-05	-1.17847	-1.12496	2.66093e-05	-1.44296	-1.12894
207470070	chr2:207470070:A:G	2.09303e-05	-0.438141	-1.19253	3.27755e-05	-1.14765	-1.21583
207470123	chr2:207470123:C:T	8.50637e-05	-1.04327e-10	-0.228472	0.000276623	-1.04327e-10	-0.230505
207470255	chr2:207470255:T:C	3.26323e-05	-1.04327e-10	-1.18657	0.000105722	-1.04327e-10	-1.19235
207470360	chr2:207470360:G:A	3.44965e-05	-1.04327e-10	-1.13102	0.000109949	-1.04327e-10	-1.15315
207470748	chr2:207470748:G:A	3.45056e-05	-1.04327e-10	-1.13075	0.000109974	-1.04327e-10	-1.15291
207470786	chr2:207470786:C:T	3.00206e-05	-0.0900201	-1.17997	2.728e-05	-1.32822	-1.21879
207471341	chr2:207471341:A:G	1.61726e-05	-0.664914	-1.22364	2.87641e-05	-1.27505	-1.21898
207471584	chr2:207471584:C:T	0.000165846	1.25616	-0.816971	0.000156224	0.0996496	-0.901523
207471678	chr2:207471678:GAA:G	3.29889e-05	-1.04327e-10	-1.1757	0.000104789	-1.04327e-10	-1.20121
207471784	chr2:207471784:C:G	3.41234e-05	-1.04327e-10	-1.14189	0.000108922	-1.04327e-10	-1.16253
207471880	chr2:207471880:C:G	1.78517e-05	-0.643939	-1.14583	2.99895e-05	-1.26676	-1.18555
207472207	chr2:207472207:G:C	3.25908e-05	-1.04327e-10	-1.18784	0.000105594	-1.04327e-10	-1.19356
207472229	chr2:207472229:A:T	3.29331e-05	-1.04327e-10	-1.1774	0.000105703	-1.04327e-10	-1.19253
207472236	chr2:207472236:A:G	3.14634e-05	-1.04327e-10	-1.22305	0.000102588	-1.04327e-10	-1.22244
207472433	chr2:207472433:C:T	9.99317e-05	-0.0673855	-2.64473e-10	0.00042716	0.203997	-2.64473e-10
207472709	chr2:207472709:C:T	3.32371e-05	-1.04327e-10	-1.16821	0.000107531	-1.04327e-10	-1.17538
207473293	chr2:207473293:A:G	4.94076e-05	-1.04327e-10	-0.771769	0.000158367	-1.04327e-10	-0.788245
207473727	chr2:207473727:C:T	0.000283274	0.661167	0.313374	9.94153e-05	-1.10108	-0.152772
207474570	chr2:207474570:G:A	3.96798e-05	-1.04327e-10	-0.991032	0.000125393	-1.04327e-10	-1.02171
207474657	chr2:207474657:A:G	6.22162e-05	-1.04327e-10	-0.541258	0.000208597	-1.04327e-10	-0.512757
207474910	chr2:207474910:T:C	0.00163788	3.73593	-1.00665	0.00029088	0.657907	-0.838158
207474913	chr2:207474913:C:T	0.000340863	2.38087	-1.22126	0.000164143	0.464373	-1.21679
207475046	chr2:207475046:G:A	1.011e-05	-1.16351	-1.19484	2.49696e-05	-1.43719	-1.19831
207475082	chr2:207475082:C:T	8.41304e-05	-1.04327e-10	-0.239505	0.000256677	-1.04327e-10	-0.305342
207475399	chr2:207475399:C:T	5.50713e-05	-1.04327e-10	-0.663244	0.000183261	-1.04327e-10	-0.64225
207476091	chr2:207476091:G:A	4.56321e-05	-1.04327e-10	-0.851262	0.000145041	-1.04327e-10	-0.876148
207476452	chr2:207476452:C:A	6.05166e-05	-1.04327e-10	-0.568955	0.000202761	-1.04327e-10	-0.541136
207476490	chr2:207476490:G:A	0.00153113	3.70122	-1.03933	0.000272463	0.635632	-0.881292
207476599	chr2:207476599:T:C	6.04726e-05	-1.04327e-10	-0.569683	0.000202606	-1.04327e-10	-0.5419
207476646	chr2:207476646:TAA:T	0.00156219	3.71898	-1.03701	0.00027646	0.647097	-0.87819
207476861	chr2:207476861:C:T	6.78674e-06	-1.5352	-1.22171	2.25909e-05	-1.51224	-1.22338
207476946	chr2:207476946:C:T	9.20572e-05	-1.04327e-10	-0.149462	0.00027964	-1.04327e-10	-0.219659
207477322	chr2:207477322:T:C	0.00156261	3.73294	-1.0507	0.000273774	0.656033	-0.89689
207477404	chr2:207477404:AAG:A	2.53277e-05	-1.43998	-2.64473e-10	7.67744e-05	-1.51229	-2.64473e-10
207477560	chr2:207477560:T:C	0.00148769	3.67284	-1.03973	0.000267614	0.618339	-0.881956
207477717	chr2:207477717:T:C	3.72492e-05	-1.05424	-2.64473e-10	9.7401e-05	-1.27432	-2.64473e-10
207477737	chr2:207477737:G:A	5.95616e-05	-1.04327e-10	-0.584861	0.000199481	-1.04327e-10	-0.557445
207477819	chr2:207477819:G:A	5.95723e-05	-1.04327e-10	-0.584681	0.000199517	-1.04327e-10	-0.557262
207477866	chr2:207477866:T:A	6.78154e-06	-1.53572	-1.22195	2.2673e-05	-1.50872	-1.22327
207477927	chr2:207477927:C:T	1.02251e-05	-1.18342	-1.16361	2.55515e-05	-1.44499	-1.16748
207477991	chr2:207477991:C:T	0.00163066	3.76551	-1.04064	0.000283408	0.676831	-0.883106
207478094	chr2:207478094:A:G	3.15322e-05	-1.04327e-10	-1.22086	0.00010335	-1.04327e-10	-1.21504
207478136	chr2:207478136:A:G	0.0211443	6.24712	-0.959867	0.000501681	1.50702	-1.14221
207478158	chr2:207478158:C:T	4.13138e-05	-1.04327e-10	-0.950676	0.000130326	-1.04327e-10	-0.98312
207478201	chr2:207478201:G:A	3.41095e-05	-1.04327e-10	-1.1423	0.000114018	-1.04327e-10	-1.11681
207478300	chr2:207478300:T:C	9.94361e-06	-1.15579	-1.21915	2.45176e-05	-1.43344	-1.22033
207478615	chr2:207478615:TA:T	5.72507e-05	-0.624433	-2.64473e-10	0.000131619	-0.973246	-2.64473e-10
207478681	chr2:207478681:G:A	5.89458e-05	-1.04327e-10	-0.595255	0.000145791	-1.04327e-10	-0.870986
207478697	chr2:207478697:G:A	4.84116e-05	0.427539	-1.21967	6.25442e-05	-0.493852	-1.22344
207478966	chr2:207478966:T:C	0.00170661	3.78581	-1.01541	0.000297265	0.690881	-0.84942
207479101	chr2:207479101:G:A	0.00170185	3.78943	-1.02183	0.000295129	0.692518	-0.858267
207479385	chr2:207479385:G:A	0.00156953	3.70553	-1.01887	0.000280768	0.638397	-0.854031
207479535	chr2:207479535:A:G	0.00150536	3.69956	-1.05465	0.00026641	0.6346	-0.902723
207479681	chr2:207479681:A:G	0.0248449	6.40948	-0.96094	0.000555782	1.60997	-1.14276
207479722	chr2:207479722:TCAA:T	0.000352247	-1.04327e-10	1.19246	0.00103514	-1.04327e-10	1.08913
207479791	chr2:207479791:C:T	0.00165314	3.76674	-1.02818	0.000288483	0.678129	-0.866654
207480008	chr2:207480008:C:CT	2.4762e-05	-1.46256	-2.64473e-10	7.59736e-05	-1.52278	-2.64473e-10
207480164	chr2:207480164:T:C	0.00123066	3.61637	-1.17294	0.000213098	0.57624	-1.06765
207480192	chr2:207480192:T:C	0.0016537	3.77919	-1.04029	0.000286077	0.686084	-0.882985
207480517	chr2:207480517:T:C	0.00170944	3.8014	-1.02935	0.000294587	0.700557	-0.868144
207480578	chr2:207480578:C:T	5.13399e-05	-1.04327e-10	-0.733405	0.000172397	-1.04327e-10	-0.703363
207480656	chr2:207480656:C:T	0.00168722	3.78237	-1.02341	0.000293412	0.688538	-0.860122
207480862	chr2:207480862:G:C	3.44079e-05	-1.04327e-10	-1.13359	0.000110133	-1.04327e-10	-1.15147
207481099	chr2:207481099:T:C	0.00156805	3.72216	-1.03644	0.000277198	0.649315	-0.877746
207481448	chr2:207481448:A:G	3.31841e-05	-1.04327e-10	-1.1698	0.000107205	-1.04327e-10	-1.17842
207481510	chr2:207481510:T:C	0.000100729	-1.04327e-10	-0.0594366	0.000304959	-1.04327e-10	-0.132984
207481653	chr2:207481653:C:A	9.55874e-06	-1.24014	-1.17428	2.45196e-05	-1.47483	-1.17886
207481686	chr2:207481686:C:T	0.00180977	3.79672	-0.967634	0.000318608	0.697788	-0.786987
207481787	chr2:207481787:C:A	9.92215e-05	-1.04327e-10	-0.0745181	0.000300545	-1.04327e-10	-0.147565
207482136	chr2:207482136:C:T	0.000138714	1.48034	-1.2198	7.92085e-05	-0.274907	-1.20617
207482263	chr2:207482263:C:T	9.48221e-06	-1.20573	-1.21673	2.74966e-05	-1.32339	-1.21571
207482320	chr2:207482320:A:G	0.000142356	1.50629	-1.21983	8.03254e-05	-0.261974	-1.2051
207482526	chr2:207482526:T:C	2.30433e-05	-1.5345	-2.64473e-10	7.80066e-05	-1.49637	-2.64473e-10
207482629	chr2:207482629:T:C	6.07869e-05	-1.04327e-10	-0.564499	0.000203681	-1.04327e-10	-0.536606
207482683	chr2:207482683:A:C	3.70988e-05	-1.04327e-10	-1.05829	0.000122421	-1.04327e-10	-1.04569
207482714	chr2:207482714:A:T	3.14463e-05	-1.04327e-10	-1.22359	0.000102711	-1.04327e-10	-1.22125
207482755	chr2:207482755:T:C	3.76426e-05	-1.04327e-10	-1.04374	0.000119425	-1.04327e-10	-1.07047
207483070	chr2:207483070:T:C	9.0116e-05	-1.04327e-10	-0.170775	0.000273793	-1.04327e-10	-0.24079
207483522	chr2:207483522:A:G	0.000139227	1.48452	-1.22029	7.91239e-05	-0.276021	-1.20613
207483545	chr2:207483545:G:A	5.99392e-05	-1.04327e-10	-0.578542	0.000200814	-1.04327e-10	-0.550785
207483644	chr2:207483644:G:A	0.000336503	2.36991	-1.22318	0.000162143	0.455879	-1.22056
207484043	chr2:207484043:G:A	0.000386293	2.50458	-1.21986	0.000174408	0.522723	-1.21448
207484085	chr2:207484085:T:A	4.50226e-05	-1.04327e-10	-0.864708	0.000143111	-1.04327e-10	-0.889538
207484463	chr2:207484463:CTT:C	0.00418129	4.6157	-0.949198	0.00127262	2.16636	-0.870693
207485111	chr2:207485111:C:T	0.000143314	1.50975	-1.21659	8.11199e-05	-0.258735	-1.1985
207485144	chr2:207485144:A:G	4.37792e-05	-1.04327e-10	-0.892714	0.000147576	-1.04327e-10	-0.858819
207485380	chr2:207485380:T:C	3.90233e-05	-1.04327e-10	-1.00771	0.0001255	-1.04327e-10	-1.02086
207485477	chr2:207485477:G:A	2.30694e-05	-1.53336	-2.64473e-10	7.5283e-05	-1.53191	-2.64473e-10
207485499	chr2:207485499:G:C	3.85321e-05	-1.04327e-10	-1.02038	0.000122233	-1.04327e-10	-1.04723
207485802	chr2:207485802:G:A	0.000305789	2.23155	-1.18053	0.00015147	0.358718	-1.19149
207486030	chr2:207486030:T:C	0.000132175	1.42974	-1.21748	7.47996e-05	-0.314702	-1.22365
207486371	chr2:207486371:G:T	0.000129756	1.41433	-1.22055	7.5593e-05	-0.321229	-1.20657
207486567	chr2:207486567:T:G	3.98893e-05	-1.04327e-10	-0.985764	0.000126293	-1.04327e-10	-1.01456
207486591	chr2:207486591:T:C	4.41033e-05	-1.04327e-10	-0.885338	0.000147518	-1.04327e-10	-0.859211
207486701	chr2:207486701:A:T	6.26502e-05	-1.04327e-10	-0.534305	0.000209766	-1.04327e-10	-0.507171
207487017	chr2:207487017:G:A	3.23693e-05	-1.04327e-10	-1.19466	0.000103394	-1.04327e-10	-1.21462
207487267	chr2:207487267:C:T	3.1913e-05	-1.04327e-10	-1.20886	0.000104971	-1.04327e-10	-1.19948
207487402	chr2:207487402:T:C	7.40595e-05	-1.04327e-10	-0.367004	0.00020044	-1.04327e-10	-0.552647
207487571	chr2:207487571:G:A	8.85423e-05	-1.04327e-10	-0.188393	0.000269524	-1.04327e-10	-0.256505
207487932	chr2:207487932:T:C	3.14439e-05	-1.04327e-10	-1.22367	0.00010331	-1.04327e-10	-1.21543
207488004	chr2:207488004:C:T	6.40571e-05	-1.04327e-10	-0.512098	0.000194286	-1.04327e-10	-0.583828
207488283	chr2:207488283:G:A	4.75711e-05	-1.04327e-10	-0.809648	0.000159536	-1.04327e-10	-0.780894
207488686	chr2:207488686:C:A	7.21637e-05	-1.04327e-10	-0.392935	0.000196188	-1.04327e-10	-0.57409
207489172	chr2:207489172:C:T	0.000216622	-1.04327e-10	0.70628	0.000750367	-1.04327e-10	0.767401
207489570	chr2:207489570:T:C	3.21318e-05	-1.04327e-10	-1.20203	0.000102746	-1.04327e-10	-1.2209
207489912	chr2:207489912:G:A	4.30811e-05	-1.04327e-10	-0.908787	0.000114578	-1.04327e-10	-1.11191
207490090	chr2:207490090:A:G	8.17511e-05	-1.04327e-10	-0.268193	0.000266036	-1.04327e-10	-0.269528
207490289	chr2:207490289:G:A	3.14911e-05	-1.04327e-10	-1.22217	0.000103127	-1.04327e-10	-1.2172
207490606	chr2:207490606:A:G	3.215e-05	-1.04327e-10	-1.20146	0.000103075	-1.04327e-10	-1.21771
207491057	chr2:207491057:C:T	3.74002e-05	-1.04327e-10	-1.0502	0.000127911	-1.04327e-10	-1.00183
207491085	chr2:207491085:T:C	3.14542e-05	-1.04327e-10	-1.22334	0.000105	-1.04327e-10	-1.1992
207491198	chr2:207491198:A:C	5.22324e-05	-1.04327e-10	-0.71617	0.000175651	-1.04327e-10	-0.684663
207491485	chr2:207491485:C:T	3.31982e-05	-1.04327e-10	-1.16938	0.000104446	-1.04327e-10	-1.20449
207491590	chr2:207491590:C:T	3.23374e-05	-1.04327e-10	-1.19565	0.000103008	-1.04327e-10	-1.21835
207491657	chr2:207491657:G:A	3.75143e-05	-1.04327e-10	-1.04715	0.000119659	-1.04327e-10	-1.06852
207491730	chr2:207491730:A:G	3.79368e-05	-1.04327e-10	-1.03595	0.000120505	-1.04327e-10	-1.06147
207491927	chr2:207491927:T:C	3.65106e-05	-1.04327e-10	-1.07427	0.000120407	-1.04327e-10	-1.06228
207492071	chr2:207492071:T:G	3.76824e-05	-1.04327e-10	-1.04268	0.000119824	-1.04327e-10	-1.06713
207492103	chr2:207492103:G:T	3.26197e-05	-1.04327e-10	-1.18696	0.000103434	-1.04327e-10	-1.21423
207492268	chr2:207492268:C:T	3.80794e-05	-1.04327e-10	-1.0322	0.000115636	-1.04327e-10	-1.10272
207492823	chr2:207492823:C:T	3.63078e-05	-1.04327e-10	-1.07984	0.000117195	-1.04327e-10	-1.08933
207493038	chr2:207493038:A:G	6.193e-05	-1.04327e-10	-0.545867	0.000192537	-1.04327e-10	-0.592872
207493114	chr2:207493114:T:C	3.63206e-05	-1.04327e-10	-1.07949	0.000126154	-1.04327e-10	-1.01566
207493480	chr2:207493480:T:G	3.65419e-05	-1.04327e-10	-1.07341	0.000117692	-1.04327e-10	-1.08509
207493653	chr2:207493653:T:C	4.33086e-05	-1.04327e-10	-0.903521	0.000145007	-1.04327e-10	-0.876378
207495059	chr2:207495059:A:G	0.000892511	2.7441	-0.621935	0.000164985	0.0592336	-0.80654
207495261	chr2:207495261:T:C	3.19372e-05	-1.04327e-10	-1.2081	0.00010337	-1.04327e-10	-1.21485
207495989	chr2:207495989:T:C	4.17973e-05	-1.04327e-10	-0.939041	0.000133566	-1.04327e-10	-0.958566
207496011	chr2:207496011:C:T	4.11384e-05	-1.04327e-10	-0.954931	0.000131646	-1.04327e-10	-0.973048
207497221	chr2:207497221:A:C	3.45757e-05	-1.04327e-10	-1.12872	0.00011495	-1.04327e-10	-1.10866
207497308	chr2:207497308:G:A	3.78088e-05	-1.04327e-10	-1.03933	0.000125647	-1.04327e-10	-1.01968
207497356	chr2:207497356:T:C	3.78023e-05	0.0594799	-1.09898	5.63593e-05	-0.763881	-1.05753
207497645	chr2:207497645:T:C	3.60583e-05	-1.08674	-2.64473e-10	0.000100264	-1.24536	-2.64473e-10
207498077	chr2:207498077:C:T	8.79361e-06	-1.35674	-1.14111	2.4422e-05	-1.51086	-1.14681
207498127	chr2:207498127:C:T	8.71205e-06	-1.35605	-1.15112	2.42216e-05	-1.51037	-1.15555
207498338	chr2:207498338:C:T	0.0407859	6.04199	-0.0977709	0.000910114	1.40106	-0.44065
207498591	chr2:207498591:C:T	0.00016913	0.95387	-0.495076	0.000107963	-0.580695	-0.590675
207498953	chr2:207498953:G:A	8.58582e-06	-1.33778	-1.18398	2.36294e-05	-1.50345	-1.18722
207499094	chr2:207499094:A:G	0.000100249	-1.04327e-10	-0.0642153	0.000356554	-1.04327e-10	0.0233257
207499121	chr2:207499121:T:C	6.30523e-05	-1.04327e-10	-0.527908	0.000211529	-1.04327e-10	-0.498799
207499294	chr2:207499294:T:C	2.96152e-05	-1.28358	-2.64473e-10	8.72881e-05	-1.38395	-2.64473e-10
207499400	chr2:207499400:C:T	3.14957e-05	-1.04327e-10	-1.22202	0.000103017	-1.04327e-10	-1.21827
207499451	chr2:207499451:T:C	3.25867e-05	-1.04327e-10	-1.18797	0.000104965	-1.04327e-10	-1.19954
207500007	chr2:207500007:C:T	9.44443e-06	-1.27341	-1.15303	2.46593e-05	-1.48997	-1.15804
207500414	chr2:207500414:G:A	0.000281946	-1.04327e-10	0.969844	0.00083267	-1.04327e-10	0.871476
207500617	chr2:207500617:T:C	1.98633e-05	-0.670916	-1.01208	5.03467e-05	-0.894763	-1.03946
207500620	chr2:207500620:A:G	3.75683e-05	0.0688868	-1.1146	5.62891e-05	-0.760016	-1.06264
207500995	chr2:207500995:T:C	4.73711e-05	0.247789	-1.06165	6.72796e-05	-0.630735	-1.01357
207501046	chr2:207501046:T:C	4.30237e-05	-1.04327e-10	-0.910122	0.000137796	-1.04327e-10	-0.927389
207501095	chr2:207501095:A:G	0.00130586	2.93902	-0.436278	0.000220082	0.186376	-0.645535
207501235	chr2:207501235:T:C	1.01113e-05	-1.20041	-1.1578	2.54279e-05	-1.45512	-1.1622
207501255	chr2:207501255:C:T	0.00013612	1.464	-1.22234	7.67892e-05	-0.289574	-1.22252
207501639	chr2:207501639:A:G	3.24528e-05	-1.19209	-2.64473e-10	8.60554e-05	-1.39817	-2.64473e-10
207501822	chr2:207501822:G:GT	3.15134e-05	-1.04327e-10	-1.22146	0.000103237	-1.04327e-10	-1.21614
207501893	chr2:207501893:C:A	0.000154971	-1.04327e-10	0.371365	0.000463406	-1.04327e-10	0.285441
207502064	chr2:207502064:G:A	6.27043e-05	-1.04327e-10	-0.533442	0.000210311	-1.04327e-10	-0.504576
207502173	chr2:207502173:A:G	3.26117e-05	-1.04327e-10	-1.1872	0.000105206	-1.04327e-10	-1.19724
207503008	chr2:207503008:C:A	4.93089e-05	-1.04327e-10	-0.773768	0.000155728	-1.04327e-10	-0.805052
207503239	chr2:207503239:C:T	3.54818e-05	-1.04327e-10	-1.10285	0.000115231	-1.04327e-10	-1.10622
207503240	chr2:207503240:G:A	3.87694e-05	-1.04327e-10	-1.01424	0.000124588	-1.04327e-10	-1.02815
207503449	chr2:207503449:C:A	3.26872e-05	-1.04327e-10	-1.18489	0.000105149	-1.04327e-10	-1.19778
207503790	chr2:207503790:A:T	4.26915e-05	0.253111	-1.17098	6.74304e-05	-0.49769	-1.14438
207503964	chr2:207503964:T:C	7.21892e-05	-1.04327e-10	-0.392583	0.000243001	-1.04327e-10	-0.360095
207504032	chr2:207504032:C:T	3.56012e-05	-1.04327e-10	-1.09949	0.000113119	-1.04327e-10	-1.12472
207504048	chr2:207504048:A:G	8.24528e-06	-1.34068	-1.22155	3.18742e-05	-1.17071	-1.22065
207504134	chr2:207504134:C:T	3.19886e-05	-1.04327e-10	-1.20649	0.000105546	-1.04327e-10	-1.19401
207504489	chr2:207504489:C:T	1.06919e-05	-1.14972	-1.15267	2.62437e-05	-1.42854	-1.15719
207504555	chr2:207504555:G:A	4.26024e-05	-1.04327e-10	-0.919962	0.000147709	-1.04327e-10	-0.857914
207504570	chr2:207504570:G:A	1.10002e-05	-1.12569	-1.14827	2.6694e-05	-1.41577	-1.15295
207504665	chr2:207504665:G:A	3.27863e-05	-1.04327e-10	-1.18186	0.000107143	-1.04327e-10	-1.179
207504991	chr2:207504991:C:G	1.20439e-05	-1.02005	-1.16327	2.87453e-05	-1.36103	-1.13366
207505471	chr2:207505471:C:G	3.7348e-05	-1.05159	-2.64473e-10	9.20248e-05	-1.3311	-2.64473e-10
207506287	chr2:207506287:C:T	9.99911e-06	-1.4131	-0.956275	2.96995e-05	-1.48673	-0.975306
207506913	chr2:207506913:C:G	3.37673e-05	-1.35158	0.199196	8.04874e-05	-1.52632	0.0612637
207507447	chr2:207507447:G:A	5.66911e-05	-1.04327e-10	-0.634256	0.000186283	-1.04327e-10	-0.625892
207508189	chr2:207508189:T:G	2.39479e-05	-1.42384	-0.0721506	6.2102e-05	-1.53602	-0.188368
207508405	chr2:207508405:G:A	0.000175435	-1.04327e-10	0.495394	0.000570457	-1.04327e-10	0.493276
207508543	chr2:207508543:T:G	2.20954e-05	-1.44605	-0.130455	5.88124e-05	-1.5352	-0.243613
207508571	chr2:207508571:G:A	2.28947e-05	-1.4523	-0.0886661	6.14044e-05	-1.53449	-0.201191
207509099	chr2:207509099:T:C	6.75047e-05	-1.04327e-10	-0.459675	0.000215885	-1.04327e-10	-0.478415
207509347	chr2:207509347:C:T	3.48155e-05	-1.04327e-10	-1.12181	0.000112166	-1.04327e-10	-1.13318
207509407	chr2:207509407:T:C	2.22637e-05	-1.45227	-0.116643	5.9524e-05	-1.53433	-0.232451
207509702	chr2:207509702:G:A	4.11315e-05	-1.04327e-10	-0.955098	0.000135195	-1.04327e-10	-0.946445
207509813	chr2:207509813:G:T	2.80696e-05	-0.235621	-1.10157	0.000108999	-0.0872926	-1.07453
207509892	chr2:207509892:G:A	4.05229e-05	-1.04327e-10	-0.970005	0.000128887	-1.04327e-10	-0.994225
207510562	chr2:207510562:T:A	6.71213e-05	-1.04327e-10	-0.465372	0.000214057	-1.04327e-10	-0.486917
207510730	chr2:207510730:C:T	4.97886e-05	-0.764086	-2.64473e-10	0.000117891	-1.0834	-2.64473e-10
207510979	chr2:207510979:GTC:G	2.32881e-05	-0.347294	-1.17664	3.95447e-05	-1.03068	-1.14504
207511271	chr2:207511271:T:C	3.27514e-05	-1.39062	0.20769	8.05623e-05	-1.53345	0.0693241
207512320	chr2:207512320:G:A	3.26138e-05	-1.18714	-2.64473e-10	8.92591e-05	-1.36162	-2.64473e-10
207513069	chr2:207513069:T:C	8.60731e-05	-1.04327e-10	-0.216676	0.000264815	-1.04327e-10	-0.27413
207513531	chr2:207513531:A:G	3.62398e-05	-1.04327e-10	-1.08172	0.000121545	-1.04327e-10	-1.05288
207514257	chr2:207514257:C:T	7.30441e-06	-1.48086	-1.20253	2.3133e-05	-1.51504	-1.19686
207515774	chr2:207515774:TTA:T	3.15007e-05	-1.04327e-10	-1.22186	0.000102553	-1.04327e-10	-1.22278
207516300	chr2:207516300:A:G	6.327e-05	-1.04327e-10	-0.524461	0.000202559	-1.04327e-10	-0.54213
207516364	chr2:207516364:G:A	3.36477e-05	-1.04327e-10	-1.15593	0.000110608	-1.04327e-10	-1.14717
207516465	chr2:207516465:A:C	4.51724e-05	-1.41916	0.557774	0.00011233	-1.5359	0.40418
207516489	chr2:207516489:G:A	2.31393e-05	-1.53034	-2.64473e-10	7.55218e-05	-1.52874	-2.64473e-10
207517167	chr2:207517167:C:T	3.68022e-05	-1.04327e-10	-1.06631	0.000117117	-1.04327e-10	-1.08998
207517711	chr2:207517711:C:T	2.50897e-05	-1.44039	-0.00901901	6.60029e-05	-1.5353	-0.128163
207517818	chr2:207517818:A:G	6.53584e-05	-1.04327e-10	-0.491987	0.000195725	-1.04327e-10	-0.576452
207518904	chr2:207518904:A:C	9.24964e-05	-1.04327e-10	-0.144703	0.000293729	-1.04327e-10	-0.170504
207519281	chr2:207519281:CT:C	4.08445e-05	-0.962099	-2.64473e-10	0.000110138	-1.15143	-2.64473e-10
207519839	chr2:207519839:G:A	3.54986e-05	-1.04327e-10	-1.10238	0.000114194	-1.04327e-10	-1.11526
207519963	chr2:207519963:A:G	3.86339e-05	-1.37516	0.357421	9.32573e-05	-1.53187	0.214068
207520596	chr2:207520596:A:T	5.3654e-05	-0.689317	-2.64473e-10	0.00013347	-0.959282	-2.64473e-10
207520764	chr2:207520764:T:C	3.81498e-05	-1.04327e-10	-1.03035	0.000131075	-1.04327e-10	-0.977392
207520833	chr2:207520833:C:G	3.32685e-05	-1.04327e-10	-1.16726	0.000107643	-1.04327e-10	-1.17434
207521019	chr2:207521019:T:G	4.91074e-05	-1.04327e-10	-0.777864	0.000157473	-1.04327e-10	-0.793905
207521098	chr2:207521098:G:A	6.64751e-05	-1.04327e-10	-0.475046	0.00021285	-1.04327e-10	-0.492572
207522014	chr2:207522014:C:T	2.30603e-05	-1.53376	-2.64473e-10	7.5097e-05	-1.53438	-2.64473e-10
207522075	chr2:207522075:C:T	2.76701e-05	-1.41901	0.0674861	7.09023e-05	-1.53605	-0.0558096
207523530	chr2:207523530:A:G	2.3024e-05	-1.53534	-2.64473e-10	8.26685e-05	-1.43832	-2.64473e-10
207523598	chr2:207523598:G:A	4.28675e-05	-0.913758	-2.64473e-10	0.000203595	-0.537031	-2.64473e-10
207523905	chr2:207523905:G:T	4.23214e-05	-1.04327e-10	-0.926579	0.000138164	-1.04327e-10	-0.92472
207524199	chr2:207524199:G:A	4.2319e-05	-1.46054	0.533907	0.000110376	-1.53225	0.382982
207524734	chr2:207524734:G:A	4.56189e-05	-1.04327e-10	-0.851551	0.000146542	-1.04327e-10	-0.86585
207526552	chr2:207526552:C:T	3.24414e-05	-1.04327e-10	-1.19244	0.000105448	-1.04327e-10	-1.19494
207527057	chr2:207527057:G:A	8.34819e-06	-1.34715	-1.20268	2.49962e-05	-1.42436	-1.21008
207527254	chr2:207527254:A:G	1.07298e-05	-1.09133	-1.20752	2.50268e-05	-1.46476	-1.16845
207527491	chr2:207527491:T:C	4.03694e-05	0.198714	-1.17252	5.36376e-05	-0.685258	-1.18565
207527635	chr2:207527635:T:C	6.02275e-05	-1.04327e-10	-0.573744	0.000191485	-1.04327e-10	-0.598354
207527830	chr2:207527830:A:G	3.16496e-05	-1.04327e-10	-1.21715	0.000102689	-1.04327e-10	-1.22146
207528000	chr2:207528000:G:C	4.13742e-05	-1.04327e-10	-0.949216	0.000140128	-1.04327e-10	-0.910608
207528437	chr2:207528437:G:C	8.40595e-05	-1.04327e-10	-0.240348	0.000279761	-1.04327e-10	-0.219227
207528461	chr2:207528461:A:G	3.83156e-05	-1.04327e-10	-1.02602	0.000122871	-1.04327e-10	-1.04203
207529379	chr2:207529379:G:A	3.70585e-05	-1.04327e-10	-1.05938	0.000122256	-1.04327e-10	-1.04704
207529740	chr2:207529740:C:T	3.38608e-05	-1.04327e-10	-1.14961	0.000109443	-1.04327e-10	-1.15776
207530607	chr2:207530607:C:G	4.12772e-05	-1.04327e-10	-0.951562	0.000139863	-1.04327e-10	-0.912494
207531345	chr2:207531345:A:G	8.64748e-05	-1.04327e-10	-0.21202	0.000272064	-1.04327e-10	-0.247125
207531463	chr2:207531463:A:G	3.70003e-05	-1.41516	0.354213	9.32121e-05	-1.53596	0.217679
207533088	chr2:207533088:T:C	0.000109735	-1.04327e-10	0.0261973	0.000385406	-1.04327e-10	0.101137
207534476	chr2:207534476:C:T	3.4827e-05	-1.04327e-10	-1.12148	0.00011641	-1.04327e-10	-1.09604
207534962	chr2:207534962:A:G	6.60177e-05	-1.04327e-10	-0.48195	0.000209787	-1.04327e-10	-0.507071
207534971	chr2:207534971:C:T	9.14071e-05	-1.04327e-10	-0.15655	0.000309688	-1.04327e-10	-0.117597
207535439	chr2:207535439:A:G	5.50713e-05	-1.04327e-10	-0.663245	0.000186519	-1.04327e-10	-0.624631
207536009	chr2:207536009:C:T	4.5923e-05	-1.04327e-10	-0.844908	0.000145667	-1.04327e-10	-0.871837
207538026	chr2:207538026:T:C	0.00542107	4.09608	-0.169908	0.000207017	0.161847	-0.682208
207538313	chr2:207538313:A:T	3.47255e-05	-1.1244	-2.64473e-10	0.000122152	-1.0479	-2.64473e-10
207538634	chr2:207538634:TGAAA:T	0.000102571	-1.04327e-10	-0.0413159	0.000324828	-1.04327e-10	-0.0698666
207539855	chr2:207539855:C:T	3.43292e-05	-1.13588	-2.64473e-10	0.000103354	-1.21501	-2.64473e-10
207540539	chr2:207540539:G:A	2.50894e-05	-0.864708	-0.584719	7.81669e-05	-1.0078	-0.486514
207540958	chr2:207540958:A:G	7.19918e-06	-1.47554	-1.22236	2.60611e-05	-1.37614	-1.21658
207541168	chr2:207541168:G:A	0.00336762	4.65407	-1.20399	0.000437267	1.39303	-1.16564
207542207	chr2:207542207:A:G	3.80295e-05	-1.04327e-10	-1.03351	0.000108188	-1.04327e-10	-1.16929
207543092	chr2:207543092:A:T	1.16275e-05	-1.4212	-0.797298	4.16196e-05	-1.31263	-0.811963
207543169	chr2:207543169:G:A	0.000642633	2.84105	-1.04735	0.000150749	0.0695442	-0.907088
207544015	chr2:207544015:G:A	3.17631e-05	-1.04327e-10	-1.21357	0.000103625	-1.04327e-10	-1.21238
207544533	chr2:207544533:G:A	4.41235e-05	-1.04327e-10	-0.88488	0.000118767	-1.04327e-10	-1.076
207545543	chr2:207545543:T:C	2.46806e-05	-1.51015	0.0442948	7.10306e-05	-1.51832	-0.0717346
207545787	chr2:207545787:G:A	3.16091e-05	-1.04327e-10	-1.21843	0.000103246	-1.04327e-10	-1.21605
207545844	chr2:207545844:C:T	4.47492e-05	-1.04327e-10	-0.870799	0.000150157	-1.04327e-10	-0.841483
207546564	chr2:207546564:T:TA	3.91351e-05	-1.04327e-10	-1.00485	0.000124682	-1.04327e-10	-1.02739
207546579	chr2:207546579:T:C	1.16035e-05	-1.2637	-0.956858	4.3803e-05	-1.10017	-0.973287
207546588	chr2:207546588:G:T	2.50306e-05	-1.45178	-2.64473e-10	7.7424e-05	-1.50386	-2.64473e-10
207546932	chr2:207546932:T:C	0.000100631	-1.04327e-10	-0.0604115	0.000354426	-1.04327e-10	0.017337
207547368	chr2:207547368:C:T	4.53286e-05	-1.36031	0.502379	0.000107812	-1.53079	0.358022
207547391	chr2:207547391:G:C	0.000173413	-1.04327e-10	0.483803	0.000564352	-1.04327e-10	0.482517
207547808	chr2:207547808:A:G	4.12366e-05	-1.33849	0.38594	9.70925e-05	-1.52489	0.247393
207547946	chr2:207547946:A:G	0.000101163	-1.04327e-10	-0.055135	0.000320414	-1.04327e-10	-0.0835474
207548123	chr2:207548123:G:A	8.11329e-06	-1.50736	-1.07101	2.55165e-05	-1.5337	-1.08013
207548773	chr2:207548773:C:A	3.66771e-05	-1.38923	0.319509	9.00264e-05	-1.53473	0.181669
207550176	chr2:207550176:A:G	6.17253e-05	-1.04327e-10	-0.549179	0.00020386	-1.04327e-10	-0.535728
207550617	chr2:207550617:C:T	7.64861e-06	-1.42561	-1.21174	2.86681e-05	-1.29862	-1.19876
207551096	chr2:207551096:A:T	3.9267e-05	-1.04327e-10	-1.00149	0.00012817	-1.04327e-10	-0.999806
207552237	chr2:207552237:A:G	4.0052e-05	-1.04327e-10	-0.981695	0.000133144	-1.04327e-10	-0.961732
207552675	chr2:207552675:G:A	0.00449011	4.92427	-1.18651	0.000526167	1.55232	-1.13986
207553122	chr2:207553122:G:A	2.62348e-05	-1.40478	-2.64473e-10	7.93654e-05	-1.4791	-2.64473e-10
207553213	chr2:207553213:T:C	2.16589e-05	-1.33846	-0.257997	5.17418e-05	-1.52691	-0.379984
207553377	chr2:207553377:C:T	3.77711e-05	-1.36438	0.32405	9.0765e-05	-1.5315	0.186611
207553504	chr2:207553504:CAG:C	9.32425e-06	-1.36988	-1.06937	2.73581e-05	-1.45328	-1.09087
207553589	chr2:207553589:A:G	4.13424e-05	-1.38322	0.433233	0.000100463	-1.5341	0.290732
207553608	chr2:207553608:G:A	2.2575e-05	-1.34143	-0.213599	5.39152e-05	-1.52753	-0.338216
207553674	chr2:207553674:A:G	6.25369e-05	-1.04327e-10	-0.536117	0.000206588	-1.04327e-10	-0.522436
207555123	chr2:207555123:T:TCC	4.01565e-05	-1.04327e-10	-0.979089	0.000133508	-1.04327e-10	-0.958997
207555124	chr2:207555124:A:T	4.00707e-05	-1.04327e-10	-0.981228	0.000133211	-1.04327e-10	-0.961228
207555560	chr2:207555560:A:G	4.75482e-05	-1.04327e-10	-0.810128	0.000162603	-1.04327e-10	-0.761848
207555940	chr2:207555940:A:G	4.02145e-05	-1.04327e-10	-0.977644	0.000133708	-1.04327e-10	-0.957504
207556067	chr2:207556067:T:A	7.75909e-05	-1.04327e-10	-0.320423	0.000262264	-1.04327e-10	-0.28381
207557025	chr2:207557025:G:A	2.88462e-05	-0.776873	-0.533021	8.93931e-05	-0.929948	-0.43017
207557539	chr2:207557539:G:A	4.44777e-05	-1.38117	0.504288	0.000107732	-1.53389	0.360374
207557611	chr2:207557611:C:T	4.31065e-05	-1.38464	0.476443	0.000104835	-1.53426	0.333493
207558705	chr2:207558705:C:T	4.17504e-05	-1.38872	0.448552	0.000102024	-1.53468	0.306723
207558755	chr2:207558755:C:T	4.88544e-05	-1.04327e-10	-0.783027	0.000167908	-1.04327e-10	-0.729743
207558955	chr2:207558955:T:A	2.36521e-05	-1.50842	-2.64473e-10	7.94346e-05	-1.47823	-2.64473e-10
207559738	chr2:207559738:G:A	7.48898e-05	-1.04327e-10	-0.355855	0.000239011	-1.04327e-10	-0.376651
207559823	chr2:207559823:G:A	3.21643e-05	-1.04327e-10	-1.20102	0.000105889	-1.04327e-10	-1.19077
207560739	chr2:207560739:T:A	3.69823e-05	-1.04327e-10	-1.06143	0.000125168	-1.04327e-10	-1.02351
207561533	chr2:207561533:G:A	0.00425661	3.55472	0.12964	0.00020775	-0.128771	-0.388057
207562022	chr2:207562022:A:G	0.000102304	-1.04327e-10	-0.0439232	0.000323989	-1.04327e-10	-0.0724504
207562074	chr2:207562074:T:G	0.00304853	4.42686	-1.07632	0.000428999	1.21653	-1.00824
207562245	chr2:207562245:A:G	4.01382e-05	-1.04327e-10	-0.979545	0.000133432	-1.04327e-10	-0.959567
207563263	chr2:207563263:A:G	4.00335e-05	-1.04327e-10	-0.982155	0.000133071	-1.04327e-10	-0.962278
207563779	chr2:207563779:A:T	3.15217e-05	-1.04327e-10	-1.2212	0.000102895	-1.04327e-10	-1.21945
207563859	chr2:207563859:A:G	3.504e-05	-1.04327e-10	-1.11538	0.000116002	-1.04327e-10	-1.09955
207563884	chr2:207563884:C:T	2.76071e-05	-1.3538	-2.64473e-10	0.00012869	-0.995758	-2.64473e-10
207564010	chr2:207564010:A:G	1.2769e-05	-1.31097	-0.81388	4.74761e-05	-1.16466	-0.82828
207564211	chr2:207564211:T:C	3.26109e-05	-1.18723	-2.64473e-10	7.99656e-05	-1.47157	-2.64473e-10
207564435	chr2:207564435:T:C	4.023e-05	-1.36183	0.384567	9.63271e-05	-1.53108	0.245672
207564627	chr2:207564627:T:C	0.00692252	3.80353	0.367136	0.000261932	-0.000907024	-0.284168
207565164	chr2:207565164:A:G	3.93381e-05	-1.04327e-10	-0.999679	0.000130677	-1.04327e-10	-0.98043
207565461	chr2:207565461:A:T	2.70062e-05	-1.37581	-2.64473e-10	7.80283e-05	-1.49609	-2.64473e-10
207565659	chr2:207565659:C:T	6.46913e-05	-1.3295	0.827258	0.00014683	-1.5248	0.660919
207565825	chr2:207565825:A:G	3.31598e-05	-1.04327e-10	-1.17053	0.000107009	-1.04327e-10	-1.18025
207566648	chr2:207566648:A:G	7.62772e-05	-0.337499	-2.64473e-10	0.00014563	-0.872091	-2.64473e-10
207567016	chr2:207567016:C:T	1.32142e-05	-1.29966	-0.790921	4.93126e-05	-1.14931	-0.805676
207567235	chr2:207567235:C:G	0.000258897	-1.04327e-10	0.884559	0.000809342	-1.04327e-10	0.843061
207567386	chr2:207567386:AC:A	3.94296e-05	-1.04327e-10	-0.997355	0.000131541	-1.04327e-10	-0.973845
207567622	chr2:207567622:A:G	1.28111e-05	-1.30698	-0.814579	4.76801e-05	-1.15938	-0.829271
207568128	chr2:207568128:A:T	0.000259974	-1.04327e-10	0.88871	0.000812703	-1.04327e-10	0.847205
207568254	chr2:207568254:G:A	7.40709e-05	-1.04327e-10	-0.36685	0.000232149	-1.04327e-10	-0.405781
207568520	chr2:207568520:GC:G	4.92896e-05	-1.37339	0.59923	0.000118141	-1.53287	0.451589
207569692	chr2:207569692:T:C	2.45338e-05	-1.47182	-2.64473e-10	8.40146e-05	-1.42217	-2.64473e-10
207569921	chr2:207569921:C:T	7.25655e-05	-1.3387	0.951319	0.000165077	-1.52685	0.780104
207570831	chr2:207570831:T:C	5.21586e-05	-1.36829	0.650705	0.000124193	-1.53211	0.500789
207571167	chr2:207571167:T:C	8.83235e-05	-1.04327e-10	-0.190866	0.000311237	-1.04327e-10	-0.112607
207571575	chr2:207571575:C:T	5.5984e-05	-0.646807	-2.64473e-10	0.000138157	-0.92477	-2.64473e-10
207571895	chr2:207571895:T:G	3.39058e-05	-1.04327e-10	-1.14829	0.00011204	-1.04327e-10	-1.13431
207572115	chr2:207572115:A:G	3.45434e-05	-1.12965	-2.64473e-10	8.20615e-05	-1.44569	-2.64473e-10
207572709	chr2:207572709:G:A	5.72514e-05	-1.38785	0.763426	0.000137958	-1.53459	0.608375
207572964	chr2:207572964:A:G	6.0076e-05	-1.04327e-10	-0.576263	0.000201991	-1.04327e-10	-0.544938
207573586	chr2:207573586:T:C	2.72691e-05	-1.36612	-2.64473e-10	8.21125e-05	-1.44507	-2.64473e-10
207573836	chr2:207573836:A:G	1.54175e-05	-0.802592	-1.13378	6.83699e-05	-0.530575	-1.09765
207574394	chr2:207574394:A:G	2.30564e-05	-1.53393	-2.64473e-10	7.49931e-05	-1.53576	-2.64473e-10
207574404	chr2:207574404:G:T	4.16846e-05	-1.04327e-10	-0.94174	0.000134499	-1.04327e-10	-0.951603
207574989	chr2:207574989:C:T	3.33556e-05	-1.04327e-10	-1.16465	0.000107582	-1.04327e-10	-1.17491
207575690	chr2:207575690:T:C	0.000102625	-1.04327e-10	-0.0407948	0.00032499	-1.04327e-10	-0.0693662
207575741	chr2:207575741:G:A	0.000158779	-1.04327e-10	0.39564	0.000516674	-1.04327e-10	0.39425
207576063	chr2:207576063:G:A	3.75633e-05	-1.04327e-10	-1.04585	0.000124558	-1.04327e-10	-1.02839
207576112	chr2:207576112:G:C	1.03064e-05	-1.11706	-1.22205	2.30506e-05	-1.5122	-1.20327
207577371	chr2:207577371:G:A	3.03221e-05	-1.33576	0.0757614	7.09418e-05	-1.52639	-0.0649137
207578287	chr2:207578287:G:A	4.31873e-05	-1.36579	0.459464	0.000103251	-1.53177	0.315772
207578648	chr2:207578648:T:A	5.81665e-05	-1.34642	0.737857	0.00013557	-1.52822	0.584547
207578785	chr2:207578785:C:CAAGTG	8.22534e-05	-1.04327e-10	-0.262068	0.000257176	-1.04327e-10	-0.303402
207578847	chr2:207578847:A:G	4.0447e-05	-1.04327e-10	-0.971881	0.000134479	-1.04327e-10	-0.951753
207578988	chr2:207578988:A:G	3.86965e-05	-1.04327e-10	-1.01612	0.000109182	-1.04327e-10	-1.16014
207579304	chr2:207579304:C:A	0.00138271	3.54636	-0.98643	0.000227051	0.529225	-0.95721
207579601	chr2:207579601:C:G	3.31814e-05	-1.04327e-10	-1.16988	0.000109663	-1.04327e-10	-1.15575
207580429	chr2:207580429:T:A	3.45649e-05	-1.04327e-10	-1.12903	0.000114317	-1.04327e-10	-1.11418
207580952	chr2:207580952:A:G	2.3993e-05	-1.49411	-2.64473e-10	8.1496e-05	-1.45261	-2.64473e-10
207581418	chr2:207581418:CAA:C	3.3734e-05	-1.04327e-10	-1.15337	0.000109041	-1.04327e-10	-1.16143
207581445	chr2:207581445:T:C	0.000121127	-1.04327e-10	0.124963	0.000376006	-1.04327e-10	0.0764443
207581480	chr2:207581480:C:T	3.52662e-05	-1.10895	-2.64473e-10	9.83588e-05	-1.26454	-2.64473e-10
207581643	chr2:207581643:T:G	7.86381e-06	-1.38945	-1.22015	2.97959e-05	-1.24672	-1.21207
207581704	chr2:207581704:A:G	3.24195e-05	-1.04327e-10	-1.19311	0.00010538	-1.04327e-10	-1.19559
207582560	chr2:207582560:A:G	2.73117e-05	-1.36456	-2.64473e-10	0.000123825	-1.03429	-2.64473e-10
207582790	chr2:207582790:G:A	6.26628e-05	-0.534105	-2.64473e-10	0.00016932	-0.72137	-2.64473e-10
207583390	chr2:207583390:T:G	4.05521e-05	-1.04327e-10	-0.969285	0.000130453	-1.04327e-10	-0.982146
207583823	chr2:207583823:T:C	2.82148e-05	-0.55786	-0.774167	0.000108468	-0.46439	-0.702315
207584023	chr2:207584023:C:G	4.57103e-05	-1.04327e-10	-0.849548	0.000153251	-1.04327e-10	-0.821084
207584271	chr2:207584271:A:G	4.5343e-05	-1.37508	0.517462	0.000109121	-1.53313	0.372428
207584422	chr2:207584422:G:A	3.25961e-05	-1.27253	0.084844	7.97826e-05	-1.50638	0.0325244
207585061	chr2:207585061:G:C	4.33618e-05	-1.04327e-10	-0.902293	0.000144546	-1.04327e-10	-0.879565
207585989	chr2:207585989:G:A	3.77009e-05	-1.04327e-10	-1.04219	0.000107691	-1.04327e-10	-1.17389
207586442	chr2:207586442:G:C	4.92308e-05	-1.37596	0.60061	0.000118141	-1.53326	0.451982
207586514	chr2:207586514:T:A	5.03367e-05	-1.36923	0.616088	0.000120008	-1.53231	0.466705
207586777	chr2:207586777:A:G	0.000102884	-1.04327e-10	-0.0382664	0.000325807	-1.04327e-10	-0.0668569
207587235	chr2:207587235:T:C	3.31245e-05	-1.04327e-10	-1.1716	0.000107216	-1.04327e-10	-1.17832
207587320	chr2:207587320:A:G	3.15678e-05	-1.04327e-10	-1.21974	0.000102572	-1.04327e-10	-1.2226
207587369	chr2:207587369:G:A	5.09246e-05	-1.04327e-10	-0.741527	0.000174794	-1.04327e-10	-0.689551
207588191	chr2:207588191:A:G	3.39318e-05	-1.04327e-10	-1.14752	0.000111557	-1.04327e-10	-1.13862
207588353	chr2:207588353:T:G	7.56648e-05	-1.04327e-10	-0.34556	0.000241485	-1.04327e-10	-0.366356
207589427	chr2:207589427:A:G	7.72799e-06	-1.42301	-1.20401	2.83106e-05	-1.29397	-1.21595
207589915	chr2:207589915:C:T	7.45416e-05	-1.34119	0.980677	0.000169577	-1.52746	0.807608
207590447	chr2:207590447:G:A	5.76154e-05	-0.618082	-2.64473e-10	0.000139728	-0.913463	-2.64473e-10
207591210	chr2:207591210:GGA:G	0.000103947	-1.04327e-10	-0.0279913	0.000329166	-1.04327e-10	-0.0566006
207591555	chr2:207591555:C:A	1.13084e-05	-1.25394	-0.992393	4.28915e-05	-1.09058	-1.00391
207591984	chr2:207591984:T:C	4.95606e-05	-1.04327e-10	-0.768677	0.000169872	-1.04327e-10	-0.718115
207592249	chr2:207592249:T:C	8.47284e-05	-1.04327e-10	-0.232422	0.000264763	-1.04327e-10	-0.274325
207592279	chr2:207592279:C:T	2.90631e-05	-1.30241	-2.64473e-10	7.95724e-05	-1.47649	-2.64473e-10
207592638	chr2:207592638:T:C	5.27693e-05	-1.37842	0.672475	0.000126541	-1.53356	0.520966
207592896	chr2:207592896:A:G	5.13064e-05	-1.04327e-10	-0.734058	0.000176253	-1.04327e-10	-0.681241
207593113	chr2:207593113:A:G	3.53582e-05	-1.04327e-10	-1.10634	0.000113164	-1.04327e-10	-1.12432
207593194	chr2:207593194:A:G	4.8594e-05	-1.39278	0.604407	0.000118337	-1.53509	0.455465
207593254	chr2:207593254:G:A	0.00484783	4.95546	-1.14105	0.000569321	1.56699	-1.0757
207593405	chr2:207593405:C:T	3.37487e-05	-1.22506	0.0721294	8.01606e-05	-1.48923	0.0201026
207595098	chr2:207595098:T:C	4.87673e-05	-1.32771	0.542896	0.000112825	-1.52416	0.396839
207595137	chr2:207595137:A:G	4.8837e-05	-1.04327e-10	-0.783385	0.000167252	-1.04327e-10	-0.733662
207595823	chr2:207595823:C:T	3.38874e-05	-1.04327e-10	-1.14883	0.000112207	-1.04327e-10	-1.13282
207596410	chr2:207596410:G:T	7.80774e-05	-1.04327e-10	-0.314172	0.000249103	-1.04327e-10	-0.335296
207596665	chr2:207596665:T:C	3.30748e-05	-1.04327e-10	-1.1731	0.000107068	-1.04327e-10	-1.17969
207596897	chr2:207596897:TC:T	1.22339e-05	-1.20888	-0.958782	4.69506e-05	-1.0331	-0.970971
207598255	chr2:207598255:C:T	2.48591e-05	-1.45865	-2.64473e-10	7.60361e-05	-1.52195	-2.64473e-10
207598569	chr2:207598569:G:A	4.12308e-05	-1.04327e-10	-0.952688	0.000137153	-1.04327e-10	-0.932067
207598729	chr2:207598729:C:A	4.21608e-05	-1.04327e-10	-0.930382	0.000140932	-1.04327e-10	-0.904885
207598900	chr2:207598900:G:A	0.000112131	-1.04327e-10	0.0477948	0.000354773	-1.04327e-10	0.0183173
207598936	chr2:207598936:A:G	3.36339e-05	-1.04327e-10	-1.15634	0.000111278	-1.04327e-10	-1.14113
207600820	chr2:207600820:C:T	7.46503e-06	-1.44103	-1.22061	2.20762e-05	-1.53513	-1.22353
207600925	chr2:207600925:T:C	4.10532e-05	-1.04327e-10	-0.957005	0.00011298	-1.04327e-10	-1.12595
207601124	chr2:207601124:CTTTA:C	1.20712e-05	-1.50481	-0.676243	3.55738e-05	-1.50787	-0.773683
207601546	chr2:207601546:A:G	2.10839e-05	-1.27887	-0.344493	5.22978e-05	-1.50812	-0.388085
207601642	chr2:207601642:A:T	2.50138e-05	-0.853963	-0.598481	7.78165e-05	-0.99722	-0.501587
207601729	chr2:207601729:C:A	2.30081e-05	-1.53603	-2.64473e-10	7.62965e-05	-1.51853	-2.64473e-10
207602426	chr2:207602426:A:G	4.27817e-05	-1.37574	0.459979	0.000103265	-1.53314	0.31727
207602549	chr2:207602549:G:A	3.36566e-05	-1.04327e-10	-1.15566	0.000111374	-1.04327e-10	-1.14027
207603073	chr2:207603073:T:G	2.79749e-05	-1.34056	-2.64473e-10	8.36951e-05	-1.42598	-2.64473e-10
207603273	chr2:207603273:A:G	4.40469e-05	-1.37252	0.485901	0.000105897	-1.53269	0.341993
207603748	chr2:207603748:C:A	4.2421e-05	-1.37997	0.455736	0.000102765	-1.5337	0.312978
207604321	chr2:207604321:C:A	4.57772e-05	-1.04327e-10	-0.848087	0.000160247	-1.04327e-10	-0.776443
207604401	chr2:207604401:T:G	3.90399e-05	-1.04327e-10	-1.00729	0.000129619	-1.04327e-10	-0.988561
207604489	chr2:207604489:ATCTT:A	2.26804e-05	-1.5073	-0.043067	6.45743e-05	-1.50555	-0.179791
207604670	chr2:207604670:AACC:A	3.89758e-05	-1.04327e-10	-1.00893	0.000129848	-1.04327e-10	-0.986797
207604675	chr2:207604675:C:T	3.93881e-05	-0.998409	-2.64473e-10	0.000106092	-1.18885	-2.64473e-10
207604778	chr2:207604778:T:G	4.16106e-05	-1.04327e-10	-0.943517	0.000138516	-1.04327e-10	-0.922179
207604861	chr2:207604861:T:C	4.16067e-05	-1.41989	0.476276	0.00010457	-1.53602	0.332711
207606454	chr2:207606454:C:T	4.16644e-05	-1.39217	0.44994	0.000102087	-1.53492	0.307577
207606834	chr2:207606834:T:C	5.01225e-05	-1.04327e-10	-0.757403	0.000171898	-1.04327e-10	-0.706257
207607568	chr2:207607568:A:G	8.07068e-05	-1.04327e-10	-0.28105	0.000257374	-1.04327e-10	-0.302632
207607778	chr2:207607778:A:C	3.15918e-05	-1.04327e-10	-1.21897	0.000103172	-1.04327e-10	-1.21676
207608460	chr2:207608460:G:A	0.000938193	3.25738	-1.08529	0.000183166	0.475904	-1.11867
207609314	chr2:207609314:T:C	7.48433e-05	-1.04327e-10	-0.356477	0.000262209	-1.04327e-10	-0.284018
207609349	chr2:207609349:A:ATG	3.7328e-05	-1.04327e-10	-1.05213	0.000123076	-1.04327e-10	-1.04036
207609539	chr2:207609539:C:T	3.95478e-05	-1.04327e-10	-0.994363	0.000110562	-1.04327e-10	-1.14759
207609557	chr2:207609557:C:A	3.98598e-05	-1.37725	0.390743	9.66592e-05	-1.53331	0.251341
207612456	chr2:207612456:T:C	4.07033e-05	-1.37381	0.408244	9.83376e-05	-1.53277	0.268016
207612462	chr2:207612462:T:C	4.10285e-05	-1.04327e-10	-0.957606	0.000134014	-1.04327e-10	-0.95522
207612755	chr2:207612755:A:G	1.81437e-05	-0.932551	-0.841	7.08122e-05	-0.672639	-0.920492
207613078	chr2:207613078:C:G	5.27937e-05	-1.04327e-10	-0.705481	0.0001816	-1.04327e-10	-0.651355
207613128	chr2:207613128:G:A	4.06431e-05	-1.39234	0.425298	9.97431e-05	-1.53491	0.284352
207613173	chr2:207613173:T:C	0.000109794	-1.04327e-10	0.0267377	0.000347859	-1.04327e-10	-0.00136375
207613232	chr2:207613232:C:T	3.89124e-05	-1.37693	0.366372	9.44432e-05	-1.5332	0.228033
207613331	chr2:207613331:A:G	0.00436983	4.88639	-1.17579	0.000512341	1.51976	-1.13393
207613839	chr2:207613839:C:T	5.13293e-05	-1.04327e-10	-0.73361	0.000176287	-1.04327e-10	-0.68105
207614093	chr2:207614093:A:C	5.31134e-05	-1.04327e-10	-0.699443	0.00017607	-1.04327e-10	-0.682282
207614356	chr2:207614356:G:C	4.24259e-05	-1.04327e-10	-0.924114	0.000141328	-1.04327e-10	-0.902075
207614424	chr2:207614424:T:C	2.66233e-05	-1.39009	-2.64473e-10	8.06904e-05	-1.46254	-2.64473e-10
207614669	chr2:207614669:C:T	4.13547e-05	-1.39127	0.44158	0.000101295	-1.53487	0.299744
207614787	chr2:207614787:G:A	0.000112964	-1.04327e-10	0.0551971	0.000353825	-1.04327e-10	0.0156421
207614851	chr2:207614851:A:G	3.93588e-05	-1.38906	0.389911	9.64373e-05	-1.53466	0.250394
207615781	chr2:207615781:G:T	1.90484e-05	-0.780983	-0.943905	6.13319e-05	-0.732321	-1.00454
207615913	chr2:207615913:T:G	7.79004e-05	-1.04327e-10	-0.316441	0.000248471	-1.04327e-10	-0.337835
207616782	chr2:207616782:G:A	3.41761e-05	-1.04327e-10	-1.14035	0.000109492	-1.04327e-10	-1.15731
207616913	chr2:207616913:C:T	4.04758e-05	-1.38949	0.41832	9.91079e-05	-1.53465	0.277697
207617041	chr2:207617041:G:A	4.08172e-05	-1.38109	0.41832	9.91999e-05	-1.53372	0.277697
207617212	chr2:207617212:G:C	3.24892e-05	-1.04327e-10	-1.19097	0.000106447	-1.04327e-10	-1.18552
207617720	chr2:207617720:C:T	4.27405e-05	-1.04327e-10	-0.916727	0.000142418	-1.04327e-10	-0.894393
207617731	chr2:207617731:C:CAG	3.27865e-05	-1.04327e-10	-1.18186	0.000107541	-1.04327e-10	-1.17529
207617828	chr2:207617828:C:T	3.57293e-05	-1.04327e-10	-1.0959	0.000117795	-1.04327e-10	-1.08421
207618431	chr2:207618431:A:G	0.000130931	-1.04327e-10	0.202801	0.000413833	-1.04327e-10	0.172302
207618825	chr2:207618825:C:G	3.26801e-05	-1.18511	-2.64473e-10	0.000114411	-1.11337	-2.64473e-10
207619262	chr2:207619262:T:C	6.45088e-05	-1.13231	0.627235	0.000130478	-1.45447	0.472515
207619343	chr2:207619343:G:C	5.95199e-05	-0.585563	-2.64473e-10	0.00014567	-0.871816	-2.64473e-10
207619779	chr2:207619779:GT:G	3.21672e-05	-1.17523	-0.0256997	6.83706e-05	-1.47399	-0.154233
207619957	chr2:207619957:C:T	2.54949e-05	-1.14639	-0.287006	5.82513e-05	-1.45634	-0.332052
207620141	chr2:207620141:G:A	3.20487e-05	-1.04327e-10	-1.20462	0.000105024	-1.04327e-10	-1.19898
207621013	chr2:207621013:T:C	9.98604e-05	-1.04327e-10	-0.0680996	0.000292604	-1.04327e-10	-0.174342
207621141	chr2:207621141:A:G	3.17826e-05	-1.04327e-10	-1.21295	0.000104016	-1.04327e-10	-1.20862
207621922	chr2:207621922:A:G	3.4074e-05	-1.04327e-10	-1.14334	0.000112455	-1.04327e-10	-1.13061
207623913	chr2:207623913:C:T	3.23967e-05	-1.04327e-10	-1.19382	0.00010631	-1.04327e-10	-1.1868
207623915	chr2:207623915:A:G	3.3559e-05	-1.04327e-10	-1.15857	0.000110605	-1.04327e-10	-1.14719
207624377	chr2:207624377:C:A	6.87851e-06	-1.52995	-1.21352	2.39639e-05	-1.47633	-1.20028
207624391	chr2:207624391:C:A	4.27376e-05	-0.916793	-2.64473e-10	0.000103648	-1.21217	-2.64473e-10
207627419	chr2:207627419:A:T	0.000754271	3.05195	-1.09807	0.000135104	0.206415	-1.15353
207627845	chr2:207627845:C:T	0.000614295	2.87987	-1.13127	0.000119331	0.10466	-1.17592
207627954	chr2:207627954:G:A	6.01428e-05	-1.04327e-10	-0.575152	0.000193766	-1.04327e-10	-0.586511
207628023	chr2:207628023:A:C	3.18404e-05	-1.04327e-10	-1.21114	0.000104354	-1.04327e-10	-1.20538
207628441	chr2:207628441:A:G	0.00176765	3.555	-0.749464	0.000294262	0.407427	-0.576118
207628602	chr2:207628602:A:G	3.24e-05	-1.04327e-10	-1.19371	0.000104769	-1.04327e-10	-1.2014
207628851	chr2:207628851:T:C	2.35693e-05	-1.39512	-0.116811	5.76225e-05	-1.5347	-0.264544
207629008	chr2:207629008:A:AT	3.18547e-05	-1.04327e-10	-1.21069	0.000104412	-1.04327e-10	-1.20482
207629296	chr2:207629296:C:A	0.000597147	2.86293	-1.14264	0.000117023	0.0934118	-1.1842
207629339	chr2:207629339:G:A	3.196e-05	-1.04327e-10	-1.20739	0.000104771	-1.04327e-10	-1.20138
207629351	chr2:207629351:TC:T	0.0752435	6.79757	-0.240963	0.000586326	1.2828	-0.762088
207629510	chr2:207629510:T:C	0.000729096	3.02585	-1.10592	0.000131731	0.187972	-1.16037
207630131	chr2:207630131:C:T	2.02261e-05	-1.25307	-0.411825	4.50177e-05	-1.50318	-0.542928
207630295	chr2:207630295:C:T	3.16513e-05	-1.04327e-10	-1.21709	0.00010306	-1.04327e-10	-1.21785
207630327	chr2:207630327:A:T	0.000628746	2.90082	-1.12897	0.000120902	0.116602	-1.17478
207630335	chr2:207630335:C:A	0.000580473	2.81857	-1.1266	0.000115196	0.0665443	-1.17307
207630950	chr2:207630950:G:A	3.20578e-05	-1.04327e-10	-1.20433	0.000105074	-1.04327e-10	-1.1985
207631092	chr2:207631092:G:A	3.18474e-05	-1.04327e-10	-1.21092	0.000103687	-1.04327e-10	-1.21179
207631310	chr2:207631310:A:G	0.000804167	3.09512	-1.07718	0.000140628	0.232371	-1.13942
207631458	chr2:207631458:C:G	0.000716173	2.88467	-0.982624	0.000132988	0.101885	-1.06479
207631666	chr2:207631666:A:G	0.000712654	2.95127	-1.05414	0.000130712	0.141795	-1.12196
207631686	chr2:207631686:C:T	0.000715037	2.93185	-1.03139	0.000131544	0.130221	-1.10404
207631710	chr2:207631710:T:G	8.75861e-05	-1.04327e-10	-0.19925	0.000263911	-1.04327e-10	-0.277551
207631991	chr2:207631991:G:A	0.000783746	3.04033	-1.04812	0.000139278	0.198444	-1.11514
207632018	chr2:207632018:C:T	0.000604826	2.84657	-1.1135	0.000118256	0.0831312	-1.16344
207632199	chr2:207632199:G:A	0.000780757	3.03473	-1.04634	0.000138909	0.194392	-1.11373
207632303	chr2:207632303:A:G	0.000859216	3.11696	-1.03281	0.000147717	0.245168	-1.10303
207632310	chr2:207632310:G:A	0.000847455	3.10507	-1.03471	0.000146478	0.238254	-1.10454
207632563	chr2:207632563:A:G	0.000919865	3.14786	-0.995504	0.000155257	0.265	-1.07308
207632745	chr2:207632745:A:G	2.49314e-05	-1.45575	-2.64473e-10	7.84734e-05	-1.4904	-2.64473e-10
207634348	chr2:207634348:G:A	4.63957e-05	-1.04327e-10	-0.834666	0.000150013	-1.04327e-10	-0.842442
207634576	chr2:207634576:G:A	0.00411154	3.87253	-0.222853	0.00022532	0.0516832	-0.487323
207634788	chr2:207634788:G:A	0.0434563	6.49589	-0.488246	0.000384353	1.02616	-0.927761
207635194	chr2:207635194:A:G	2.45441e-05	-1.4714	-2.64473e-10	7.75676e-05	-1.50201	-2.64473e-10
207636324	chr2:207636324:G:A	2.49856e-05	-1.45357	-2.64473e-10	7.64141e-05	-1.51699	-2.64473e-10
207636403	chr2:207636403:A:G	2.50532e-05	-1.45087	-2.64473e-10	8.70962e-05	-1.38615	-2.64473e-10
207636785	chr2:207636785:A:T	0.00875167	4.6727	-0.267573	0.000336363	0.49474	-0.529711
207637006	chr2:207637006:A:G	0.00869188	4.65979	-0.261516	0.000335574	0.48729	-0.52461
207637014	chr2:207637014:A:G	0.00786978	4.46929	-0.17038	0.000331255	0.385378	-0.43565
207637546	chr2:207637546:T:C	3.20612e-05	-1.04327e-10	-1.20422	0.000104846	-1.04327e-10	-1.20067
207637973	chr2:207637973:C:T	1.20427e-05	-1.41453	-0.768887	4.31527e-05	-1.29973	-0.788689
207638487	chr2:207638487:C:A	0.00617416	4.15174	-0.0954818	0.000297285	0.215717	-0.374187
207638834	chr2:207638834:A:G	0.00743924	4.24821	-0.00555484	0.000241246	0.206201	-0.573543
207639015	chr2:207639015:C:T	0.000155456	-1.04327e-10	0.374491	0.000519424	-1.04327e-10	0.399559
207639322	chr2:207639322:TC:T	8.21138e-06	-1.4821	-1.08425	2.88333e-05	-1.45034	-1.04129
207639495	chr2:207639495:A:G	4.52597e-05	-1.04327e-10	-0.859455	0.00014696	-1.04327e-10	-0.863003
207640720	chr2:207640720:C:T	4.15894e-05	-1.04327e-10	-0.944028	0.000139372	-1.04327e-10	-0.916016
207640954	chr2:207640954:T:C	0.00426779	3.94567	-0.258687	0.00017047	0.0417238	-0.756328
207640988	chr2:207640988:G:C	8.37674e-06	-1.38788	-1.15853	2.52637e-05	-1.45399	-1.1698
207641647	chr2:207641647:G:A	0.000597212	2.82905	-1.10865	0.000117357	0.0718597	-1.1598
207641672	chr2:207641672:T:C	0.00696164	4.27918	-0.102881	0.000312596	0.275407	-0.383657
207642007	chr2:207642007:A:G	0.00142564	3.80984	-1.21933	0.000231442	0.792054	-1.20089
207642582	chr2:207642582:C:T	0.000273744	-1.04327e-10	0.940319	0.000889554	-1.04327e-10	0.937558
207642919	chr2:207642919:G:A	4.42793e-05	-1.04327e-10	-0.881355	0.000139576	-1.04327e-10	-0.914555
207643312	chr2:207643312:T:A	3.18754e-05	-1.04327e-10	-1.21004	0.000104382	-1.04327e-10	-1.2051
207643671	chr2:207643671:T:C	0.00751461	4.29855	-0.0458192	0.000332094	0.286789	-0.334532
207644262	chr2:207644262:T:C	4.29334e-05	-1.04327e-10	-0.912223	0.000142189	-1.04327e-10	-0.896008
207644514	chr2:207644514:G:A	0.000369167	2.33957	-1.1002	0.000102131	-0.0771652	-1.14974
207644691	chr2:207644691:G:A	3.22032e-05	-1.04327e-10	-1.19981	0.000104307	-1.04327e-10	-1.20583
207645222	chr2:207645222:A:G	0.000359883	-1.04327e-10	1.21391	0.00104653	-1.04327e-10	1.10007
207645249	chr2:207645249:T:C	3.00997e-05	-1.26736	-2.64473e-10	8.08935e-05	-1.46003	-2.64473e-10
207645684	chr2:207645684:T:G	3.38878e-05	-1.04327e-10	-1.14882	0.000110053	-1.04327e-10	-1.1522
207645690	chr2:207645690:G:T	0.000259664	-1.04327e-10	0.887514	0.000870858	-1.04327e-10	0.916317
207646344	chr2:207646344:C:T	5.15474e-05	-1.3885	0.659134	0.000121703	-1.53509	0.483504
207646509	chr2:207646509:C:A	0.000869917	3.31594	-1.21941	0.000148757	0.371693	-1.22254
207647176	chr2:207647176:A:T	0.0131243	5.17721	-0.366859	0.000413409	0.81095	-0.639674
207647291	chr2:207647291:T:C	5.86383e-05	-0.600486	-2.64473e-10	0.000144619	-0.879057	-2.64473e-10
207647358	chr2:207647358:A:G	3.4012e-05	-1.34681	0.201648	7.94096e-05	-1.52894	0.0504012
207647496	chr2:207647496:T:A	4.62791e-05	-1.04327e-10	-0.837183	0.000149659	-1.04327e-10	-0.844802
207647658	chr2:207647658:G:A	0.121749	7.34898	-0.31113	0.000737919	1.56087	-0.810194
207648216	chr2:207648216:A:T	0.0109865	5.14701	-0.514461	0.000359972	0.793595	-0.760729
207649281	chr2:207649281:A:AT	3.24291e-05	-1.04327e-10	-1.19282	0.000105434	-1.04327e-10	-1.19507
207649619	chr2:207649619:G:A	2.42827e-05	-1.29033	-0.191773	5.43336e-05	-1.51581	-0.34221
207649738	chr2:207649738:G:A	0.00100362	3.4589	-1.2194	0.00016808	0.455542	-1.18426
207650587	chr2:207650587:TG:T	7.78556e-06	-1.48172	-1.13788	2.66694e-05	-1.45633	-1.11331
207650590	chr2:207650590:C:T	0.00121091	3.52211	-1.09486	0.000217995	0.487383	-0.956073
207650653	chr2:207650653:G:A	4.43456e-05	-1.04327e-10	-0.879859	0.000143544	-1.04327e-10	-0.886517
207651031	chr2:207651031:T:C	4.54552e-05	-1.04327e-10	-0.855145	0.00012054	-1.04327e-10	-1.06118
207651225	chr2:207651225:G:A	3.84684e-05	-1.04327e-10	-1.02203	0.000127076	-1.04327e-10	-1.00837
207651413	chr2:207651413:G:A	3.14761e-05	-1.04327e-10	-1.22264	0.000102481	-1.04327e-10	-1.22348
207652093	chr2:207652093:A:G	1.03555e-05	-1.48019	-0.854161	3.40599e-05	-1.52093	-0.804106
207652933	chr2:207652933:G:A	3.7609e-05	-1.04327e-10	-1.04463	0.000125818	-1.04327e-10	-1.01833
207652944	chr2:207652944:C:T	6.05468e-05	-1.04327e-10	-0.568456	0.000209107	-1.04327e-10	-0.510317
207652974	chr2:207652974:G:A	8.96189e-05	-1.04327e-10	-0.176307	0.000285636	-1.04327e-10	-0.198443
207653013	chr2:207653013:TCAAA:T	9.70147e-06	-1.50251	-0.897089	3.39983e-05	-1.48233	-0.844523
207653045	chr2:207653045:G:A	7.91885e-06	-1.53574	-1.06689	2.74792e-05	-1.52864	-1.01109
207653073	chr2:207653073:T:C	8.92882e-05	-1.04327e-10	-0.180003	0.000284608	-1.04327e-10	-0.202049
207653252	chr2:207653252:G:A	4.39372e-05	-1.04327e-10	-0.889111	0.000142125	-1.04327e-10	-0.896454
207653288	chr2:207653288:G:A	2.36026e-05	-1.51052	-2.64473e-10	8.03584e-05	-1.46667	-2.64473e-10
207653439	chr2:207653439:G:A	6.49825e-05	-1.04327e-10	-0.497755	0.000225063	-1.04327e-10	-0.436781
207653918	chr2:207653918:C:A	2.30396e-05	-1.53466	-2.64473e-10	7.55011e-05	-1.52901	-2.64473e-10
207653993	chr2:207653993:C:T	6.23767e-05	-1.04327e-10	-0.538681	0.000215672	-1.04327e-10	-0.479402
207654014	chr2:207654014:G:A	9.57403e-06	-1.34265	-1.07017	3.42307e-05	-1.29108	-1.02896
207654165	chr2:207654165:T:C	8.01237e-05	-1.04327e-10	-0.288301	0.000277887	-1.04327e-10	-0.225948
207654679	chr2:207654679:T:C	0.00104707	3.50539	-1.2235	0.00018074	0.55286	-1.20896
207654680	chr2:207654680:G:A	4.69354e-05	-1.04327e-10	-0.8231	0.000156228	-1.04327e-10	-0.801845
207654738	chr2:207654738:T:A	3.04529e-05	-1.25569	-2.64473e-10	7.73445e-05	-1.50489	-2.64473e-10
207654821	chr2:207654821:T:C	7.01054e-05	-0.421873	-2.64473e-10	0.000167078	-0.734699	-2.64473e-10
207654891	chr2:207654891:T:C	0.000110058	-1.04327e-10	0.0291306	0.000381503	-1.04327e-10	0.0909568
207655319	chr2:207655319:G:A	0.00423971	4.38653	-0.706156	0.000491336	1.1794	-0.835435
207655533	chr2:207655533:A:G	0.00091803	3.19229	-1.04193	0.000169851	0.394012	-1.11225
207655558	chr2:207655558:G:T	0.00130488	3.53027	-1.02828	0.000213562	0.612236	-1.10147
207655611	chr2:207655611:G:T	3.54414e-05	-1.04327e-10	-1.10399	0.000114398	-1.04327e-10	-1.11347
207655738	chr2:207655738:C:T	0.00153859	3.80042	-1.13368	0.000321198	0.995274	-1.07638
207655991	chr2:207655991:G:T	4.4001e-05	-1.04327e-10	-0.887659	0.000141689	-1.04327e-10	-0.899529
207656266	chr2:207656266:T:C	4.11747e-05	-1.04327e-10	-0.954048	0.000131763	-1.04327e-10	-0.972158
207656529	chr2:207656529:A:G	4.07176e-05	-1.04327e-10	-0.965212	0.000130682	-1.04327e-10	-0.980397
207656636	chr2:207656636:TAAAC:T	7.92906e-06	-1.52843	-1.07291	2.70611e-05	-1.53566	-1.0194
207656994	chr2:207656994:G:A	0.000208691	-1.04327e-10	0.66898	0.000637382	-1.04327e-10	0.604207
207657017	chr2:207657017:T:C	4.19154e-05	-1.04327e-10	-0.936219	0.000134418	-1.04327e-10	-0.952206
207657431	chr2:207657431:T:C	4.17767e-05	-1.04327e-10	-0.939534	0.000133992	-1.04327e-10	-0.955378
207657740	chr2:207657740:A:C	4.13204e-05	-1.04327e-10	-0.950516	0.000132573	-1.04327e-10	-0.966028
207657943	chr2:207657943:TAAAAC:T	4.16994e-05	-1.04327e-10	-0.941386	0.000133749	-1.04327e-10	-0.957196
207658026	chr2:207658026:C:G	0.00160897	3.44217	-0.730692	0.000256614	0.552033	-0.857622
207658115	chr2:207658115:A:G	4.17517e-05	-1.04327e-10	-0.940132	0.000133916	-1.04327e-10	-0.955952
207658377	chr2:207658377:A:G	0.00086587	3.22234	-1.13047	0.000159914	0.405648	-1.18417
207658661	chr2:207658661:T:C	0.000133171	-1.04327e-10	0.219759	0.000401316	-1.04327e-10	0.141588
207659248	chr2:207659248:C:G	0.00112531	3.55819	-1.20425	0.000203457	0.629595	-1.1673
207659353	chr2:207659353:G:A	4.66491e-05	-1.04327e-10	-0.829219	0.000149629	-1.04327e-10	-0.845003
207659476	chr2:207659476:A:G	0.00156312	3.34691	-0.664345	0.00027211	0.512421	-0.759376
207659503	chr2:207659503:C:G	2.38954e-05	-1.49818	-2.64473e-10	7.50686e-05	-1.53476	-2.64473e-10
207659665	chr2:207659665:G:C	5.28229e-05	-1.04327e-10	-0.704928	0.00016364	-1.04327e-10	-0.755494
207659979	chr2:207659979:C:T	3.35392e-05	-1.15916	-2.64473e-10	8.37446e-05	-1.42539	-2.64473e-10
207660131	chr2:207660131:G:T	3.53551e-05	-1.04327e-10	-1.10643	0.000114188	-1.04327e-10	-1.11531
207660224	chr2:207660224:T:A	0.00488527	4.36873	-0.546619	0.00122196	1.88109	-0.626042
207660239	chr2:207660239:C:G	8.41317e-06	-1.51932	-1.02276	2.76515e-05	-1.50252	-1.03096
207660332	chr2:207660332:C:G	6.79701e-06	-1.53344	-1.22195	2.35628e-05	-1.47098	-1.22251
207660444	chr2:207660444:A:T	0.000488629	2.69807	-1.17834	0.000174243	0.501958	-1.19467
207660576	chr2:207660576:G:A	2.30081e-05	-1.53603	-2.64473e-10	7.53993e-05	-1.53036	-2.64473e-10
207660641	chr2:207660641:C:G	1.81152e-05	-1.49808	-0.277045	4.65113e-05	-1.52188	-0.491585
207660875	chr2:207660875:C:T	0.0011634	3.55039	-1.16316	0.000291317	0.999896	-1.17864
207661077	chr2:207661077:G:A	0.000222929	-1.04327e-10	0.73498	0.000732778	-1.04327e-10	0.743681
207661521	chr2:207661521:T:C	0.00234699	3.46606	-0.377039	0.000196997	0.0838162	-0.653788
207661680	chr2:207661680:T:C	3.16305e-05	-1.04327e-10	-1.21775	0.000102676	-1.04327e-10	-1.22158
207661841	chr2:207661841:C:T	3.18796e-05	-1.04327e-10	-1.20991	0.000103237	-1.04327e-10	-1.21614
207661872	chr2:207661872:G:A	0.000130779	-1.04327e-10	0.201638	0.000428185	-1.04327e-10	0.206394
207661967	chr2:207661967:G:A	0.00202011	4.09451	-1.15547	0.000439316	1.40359	-1.17153
207661981	chr2:207661981:G:A	4.36262e-05	-1.04327e-10	-0.896214	0.000141333	-1.04327e-10	-0.902043
207661989	chr2:207661989:T:C	3.18209e-05	-1.04327e-10	-1.21175	0.000104349	-1.04327e-10	-1.20542
207662063	chr2:207662063:A:C	4.55179e-05	-1.04327e-10	-0.853767	0.000147411	-1.04327e-10	-0.859933
207662079	chr2:207662079:A:G	0.00423108	4.2407	-0.562356	0.000270777	0.548821	-0.800685
207662290	chr2:207662290:A:G	5.28279e-05	-1.04327e-10	-0.704833	0.000177534	-1.04327e-10	-0.674
207662814	chr2:207662814:C:T	0.0101913	4.89657	-0.339152	0.00043921	0.908433	-0.676616
207663447	chr2:207663447:C:T	3.16742e-05	-1.04327e-10	-1.21637	0.000102782	-1.04327e-10	-1.22055
207663590	chr2:207663590:A:G	0.00384673	4.15714	-0.57403	0.000253676	0.495079	-0.812185
207664985	chr2:207664985:G:A	1.75658e-05	-1.5198	-0.286114	4.75036e-05	-1.50094	-0.491417
207665202	chr2:207665202:G:A	3.36633e-05	-1.04327e-10	-1.15547	0.000108293	-1.04327e-10	-1.16832
207665311	chr2:207665311:G:A	2.0903e-05	-1.52888	-0.103104	5.6807e-05	-1.4767	-0.336803
207665381	chr2:207665381:T:C	7.28721e-05	-1.04327e-10	-0.383167	0.00021755	-1.04327e-10	-0.470732
207666166	chr2:207666166:C:T	1.25905e-05	-1.46986	-0.669071	4.57088e-05	-1.24653	-0.784342
207666320	chr2:207666320:A:G	1.42531e-05	-1.44537	-0.569528	5.25372e-05	-1.19972	-0.691923
207666321	chr2:207666321:C:A	1.19946e-05	-1.10423	-1.08319	2.95005e-05	-1.40203	-1.06672
207666398	chr2:207666398:T:C	0.00185291	4.03366	-1.18102	0.000412493	1.36174	-1.19269
207666535	chr2:207666535:G:T	7.40369e-05	-1.04327e-10	-0.367309	0.000240677	-1.04327e-10	-0.369705
207666829	chr2:207666829:A:G	0.0042221	4.25806	-0.581842	0.00026819	0.55574	-0.817208
207667011	chr2:207667011:C:T	3.20936e-05	-1.04327e-10	-1.20322	0.00010393	-1.04327e-10	-1.20944
207667040	chr2:207667040:C:T	4.19354e-05	-1.04327e-10	-0.935743	0.000144289	-1.04327e-10	-0.881342
207667196	chr2:207667196:G:C	3.16555e-05	-1.04327e-10	-1.21696	0.000103643	-1.04327e-10	-1.21221
207667284	chr2:207667284:C:T	0.0035979	3.79014	-0.273904	0.000258095	0.27455	-0.574383
207667876	chr2:207667876:A:G	4.91611e-05	-1.04327e-10	-0.776769	0.000164496	-1.04327e-10	-0.750274
207668125	chr2:207668125:T:C	0.00013926	-1.04327e-10	0.264467	0.000457892	-1.04327e-10	0.273472
207668435	chr2:207668435:T:C	2.328e-05	-1.53557	0.011293	6.80574e-05	-1.51443	-0.118384
207668495	chr2:207668495:T:C	0.000191338	1.20839	-0.626223	0.000117575	-0.32695	-0.759133
207668646	chr2:207668646:A:G	7.27766e-06	-1.53005	-1.15702	2.71552e-05	-1.34474	-1.20685
207669013	chr2:207669013:C:T	3.42416e-05	-1.04327e-10	-1.13843	0.000111102	-1.04327e-10	-1.14271
207669095	chr2:207669095:G:A	1.02743e-05	-1.27708	-1.06515	3.56224e-05	-1.20744	-1.07274
207669108	chr2:207669108:T:C	0.00123195	3.53763	-1.09315	0.000414048	1.2829	-1.11008
207669410	chr2:207669410:G:A	2.42649e-05	-1.48284	-2.64473e-10	8.09499e-05	-1.45933	-2.64473e-10
207669624	chr2:207669624:G:A	0.00141268	3.08106	-0.499695	0.000521245	0.967408	-0.56435
207669673	chr2:207669673:A:G	4.92736e-05	-1.04327e-10	-0.774484	0.000166839	-1.04327e-10	-0.736131
207669676	chr2:207669676:A:C	7.57885e-06	-1.53439	-1.11212	2.53101e-05	-1.44201	-1.17995
207669762	chr2:207669762:A:G	5.15444e-05	-1.04327e-10	-0.729428	0.000157668	-1.04327e-10	-0.792667
207669785	chr2:207669785:G:A	3.27576e-05	-1.04327e-10	-1.18274	0.00010616	-1.04327e-10	-1.18822
207669944	chr2:207669944:C:T	0.000516007	1.95299	-0.378745	0.000121349	-0.406738	-0.64775
207670072	chr2:207670072:C:T	3.49047e-05	-1.04327e-10	-1.11925	0.000111949	-1.04327e-10	-1.13512
207670414	chr2:207670414:T:A	0.00104998	2.53385	-0.249191	0.000193198	-0.0630193	-0.526426
207670590	chr2:207670590:C:T	3.70558e-05	-1.04327e-10	-1.05945	0.000119689	-1.04327e-10	-1.06827
207670741	chr2:207670741:C:T	9.88212e-06	-1.43229	-0.94886	3.29954e-05	-1.38007	-0.976724
207671621	chr2:207671621:G:T	0.000130035	-1.04327e-10	0.195934	0.000435866	-1.04327e-10	0.224173
207671812	chr2:207671812:C:A	0.000765656	3.18201	-1.21315	0.000162972	0.463941	-1.22352
207672132	chr2:207672132:G:A	0.000926288	3.28026	-1.12095	0.000202017	0.49389	-1.0387
207672178	chr2:207672178:T:C	4.35514e-05	-0.897931	-2.64473e-10	0.000155959	-0.803565	-2.64473e-10
207672215	chr2:207672215:T:C	0.00110415	3.54167	-1.20672	0.000210486	0.663433	-1.16718
207672613	chr2:207672613:C:T	3.76537e-05	-1.04327e-10	-1.04344	0.000119902	-1.04327e-10	-1.06649
207672727	chr2:207672727:T:C	3.73653e-05	-1.04327e-10	-1.05113	0.000125355	-1.04327e-10	-1.02201
207672802	chr2:207672802:C:T	3.3006e-05	-1.04327e-10	-1.17518	0.000107191	-1.04327e-10	-1.17855
207672890	chr2:207672890:A:ACTT	9.76156e-05	-0.0908359	-2.64473e-10	0.000222137	-0.449869	-2.64473e-10
207673294	chr2:207673294:G:A	0.00111767	3.4699	-1.12277	0.00038562	1.23954	-1.13784
207673795	chr2:207673795:T:C	3.79e-05	-1.04327e-10	-1.03692	0.000125788	-1.04327e-10	-1.01856
207673944	chr2:207673944:T:C	0.00264218	-1.04327e-10	3.20749	0.00919205	-1.04327e-10	3.27293
207674056	chr2:207674056:C:T	2.29217e-05	-1.51912	-0.0206712	8.03819e-05	-1.52162	0.0552434
207674172	chr2:207674172:G:A	2.36988e-05	-0.799168	-0.707278	4.45506e-05	-1.46196	-0.594578
207674563	chr2:207674563:T:C	3.83545e-05	-1.04327e-10	-1.025	0.000123497	-1.04327e-10	-1.03694
207674810	chr2:207674810:T:A	3.19009e-05	-1.04327e-10	-1.20924	0.000104317	-1.04327e-10	-1.20573
207674939	chr2:207674939:CT:C	4.07658e-05	-1.04327e-10	-0.96403	0.00013198	-1.04327e-10	-0.97051
207675145	chr2:207675145:T:C	3.18898e-05	-1.04327e-10	-1.20959	0.000104277	-1.04327e-10	-1.20611
207675149	chr2:207675149:T:C	3.66279e-05	-1.04327e-10	-1.07106	0.000120596	-1.04327e-10	-1.06072
207675555	chr2:207675555:G:A	3.85288e-05	-1.04327e-10	-1.02047	0.00012413	-1.04327e-10	-1.03184
207675709	chr2:207675709:CA:C	0.000153333	-1.04327e-10	0.360742	0.000531504	-1.04327e-10	0.422549
207675720	chr2:207675720:ACTTTTTTTTTTTTTTTT:A	4.03652e-05	-1.04327e-10	-0.973904	0.000131038	-1.04327e-10	-0.977672
207675891	chr2:207675891:C:T	6.15246e-05	-1.04327e-10	-0.552436	0.000196875	-1.04327e-10	-0.57059
207675966	chr2:207675966:C:G	1.56588e-05	-0.706257	-1.21458	6.66107e-05	-0.469522	-1.18477
207675996	chr2:207675996:A:G	3.7141e-05	-1.05715	-2.64473e-10	0.000100223	-1.24576	-2.64473e-10
207676362	chr2:207676362:C:T	4.5643e-05	-1.04327e-10	-0.851023	0.000146293	-1.04327e-10	-0.867553
207676389	chr2:207676389:A:G	7.27832e-06	-1.53591	-1.15106	2.49839e-05	-1.47095	-1.16398
207676398	chr2:207676398:C:T	0.000185516	1.56726	-1.01599	0.000124668	0.00299501	-1.0305
207676662	chr2:207676662:T:C	1.52492e-05	-1.0952	-0.852149	4.33482e-05	-1.21059	-0.873303
207676707	chr2:207676707:A:G	9.20741e-05	-1.04327e-10	-0.149279	0.000289517	-1.04327e-10	-0.184947
207676908	chr2:207676908:C:T	0.00265883	1.4103	1.80347	0.00231498	0.279854	1.61414
207676948	chr2:207676948:G:C	1.47892e-05	-0.770122	-1.20786	4.54865e-05	-0.832896	-1.20285
207677060	chr2:207677060:A:G	2.34478e-05	-1.5171	-2.64473e-10	7.55751e-05	-1.52804	-2.64473e-10
207677146	chr2:207677146:C:A	0.000103023	-0.173297	0.136372	0.000172659	-0.824283	0.122442
207677397	chr2:207677397:T:C	2.30499e-05	-1.53421	-2.64473e-10	7.66067e-05	-1.51448	-2.64473e-10
207677605	chr2:207677605:T:C	7.41796e-06	-1.46825	-1.19972	2.31809e-05	-1.50135	-1.20848
207677896	chr2:207677896:C:T	7.25529e-06	-1.4665	-1.22364	2.57492e-05	-1.3867	-1.21806
207677930	chr2:207677930:T:C	3.19082e-05	-1.04327e-10	-1.20901	0.000104525	-1.04327e-10	-1.20374
207678195	chr2:207678195:CT:C	6.47681e-05	-1.04327e-10	-0.501059	0.000225652	-1.04327e-10	-0.434169
207678362	chr2:207678362:T:C	8.20664e-05	0.505091	-0.769436	0.000144804	-0.177688	-0.700089
207678994	chr2:207678994:G:T	2.39842e-05	-0.331599	-1.16288	4.11685e-05	-0.987214	-1.14828
207679059	chr2:207679059:T:C	9.79983e-05	-1.04327e-10	-0.0869229	0.000320273	-1.04327e-10	-0.0839877
207679171	chr2:207679171:C:T	7.79192e-06	-1.51321	-1.10557	2.8592e-05	-1.46009	-1.03994
207679290	chr2:207679290:C:T	7.5815e-06	-1.47265	-1.17351	2.74978e-05	-1.39716	-1.14189
207679858	chr2:207679858:A:G	1.6928e-05	-0.871489	-0.971415	3.77545e-05	-1.30383	-0.918227
207680736	chr2:207680736:A:G	1.01254e-05	-1.47391	-0.882918	3.89673e-05	-1.39666	-0.793783
207680947	chr2:207680947:G:A	2.30141e-05	-1.53577	-2.64473e-10	7.85285e-05	-1.4897	-2.64473e-10
207681488	chr2:207681488:G:C	1.22087e-05	-0.952862	-1.21686	2.98039e-05	-1.25342	-1.2051
207681581	chr2:207681581:A:G	1.73131e-05	-0.809819	-1.01059	4.03635e-05	-1.13672	-1.01852
207681713	chr2:207681713:G:A	3.27236e-05	-1.04327e-10	-1.18378	0.000105489	-1.04327e-10	-1.19455
207681930	chr2:207681930:G:A	5.72526e-05	-1.04327e-10	-0.6244	0.000198191	-1.04327e-10	-0.563929
207681941	chr2:207681941:T:C	3.16451e-05	-1.04327e-10	-1.21729	0.000102847	-1.04327e-10	-1.21991
207681999	chr2:207681999:G:A	6.42641e-05	-1.04327e-10	-0.508872	0.000223543	-1.04327e-10	-0.443557
207682143	chr2:207682143:C:A	2.8979e-05	-0.225464	-1.07984	6.15866e-05	-0.705705	-1.02701
207682153	chr2:207682153:T:G	1.83991e-05	-0.807619	-0.951951	4.28478e-05	-1.13446	-0.961048
207682156	chr2:207682156:C:T	1.81283e-05	-0.661041	-1.11336	4.10375e-05	-1.03137	-1.10731
207682521	chr2:207682521:A:G	6.11305e-05	-1.04327e-10	-0.558862	0.000212134	-1.04327e-10	-0.495943
207682563	chr2:207682563:TTGAC:T	1.61415e-05	-0.666981	-1.2235	3.19979e-05	-1.16493	-1.22256
207682640	chr2:207682640:C:G	1.69585e-05	-0.94144	-0.899665	5.23491e-05	-1.0292	-0.866021
207683151	chr2:207683151:T:C	3.30555e-05	-1.04327e-10	-1.17369	0.000106419	-1.04327e-10	-1.18578
207683254	chr2:207683254:G:T	3.67887e-05	-1.04327e-10	-1.06668	0.000119055	-1.04327e-10	-1.07357
207683589	chr2:207683589:A:G	6.35434e-05	-1.04327e-10	-0.52015	0.000220979	-1.04327e-10	-0.455093
207683654	chr2:207683654:C:T	2.26373e-05	-0.481171	-1.0711	5.03986e-05	-0.915118	-1.01808
207684028	chr2:207684028:C:G	9.8601e-05	-1.04327e-10	-0.0807913	0.000310697	-1.04327e-10	-0.114342
207684050	chr2:207684050:G:T	7.84618e-06	-1.50976	-1.10208	2.50845e-05	-1.46006	-1.17085
207684511	chr2:207684511:G:A	1.31783e-05	-1.01466	-1.07865	3.31499e-05	-1.29847	-1.05365
207684534	chr2:207684534:G:GAACT	3.61621e-05	-1.04327e-10	-1.08386	0.000114715	-1.04327e-10	-1.11071
207684579	chr2:207684579:C:T	3.33495e-05	-1.04327e-10	-1.16483	0.000106909	-1.04327e-10	-1.18119
207684803	chr2:207684803:A:G	5.37277e-05	-1.04327e-10	-0.687944	0.00017547	-1.04327e-10	-0.685694
207684869	chr2:207684869:G:A	3.14703e-05	-1.04327e-10	-1.22283	0.000102886	-1.04327e-10	-1.21954
207684989	chr2:207684989:TC:T	3.37137e-05	-1.04327e-10	-1.15397	0.000107906	-1.04327e-10	-1.1719
207685157	chr2:207685157:T:C	2.61763e-05	-1.40702	-2.64473e-10	8.95996e-05	-1.35781	-2.64473e-10
207685181	chr2:207685181:G:C	6.82351e-06	-1.53583	-1.21567	2.23448e-05	-1.5275	-1.21907
207685349	chr2:207685349:A:G	6.80438e-06	-1.53479	-1.21952	2.25573e-05	-1.5155	-1.2216
207685473	chr2:207685473:G:C	4.09985e-05	-1.04327e-10	-0.958338	0.00012958	-1.04327e-10	-0.98886
207685474	chr2:207685474:T:C	4.59665e-05	-1.04327e-10	-0.84396	0.000150976	-1.04327e-10	-0.83604
207685618	chr2:207685618:C:T	6.94479e-06	-1.5102	-1.22368	2.40322e-05	-1.46134	-1.21243
207685773	chr2:207685773:G:A	8.44066e-05	-1.04327e-10	-0.236228	0.000264719	-1.04327e-10	-0.274492
207685867	chr2:207685867:T:A	4.35787e-05	-1.04327e-10	-0.897305	0.000137311	-1.04327e-10	-0.930913
207685932	chr2:207685932:C:T	4.03643e-05	-1.04327e-10	-0.973928	0.000128529	-1.04327e-10	-0.997006
207686013	chr2:207686013:G:A	3.65101e-05	-1.04327e-10	-1.07428	0.000116497	-1.04327e-10	-1.09529
207686138	chr2:207686138:A:C	4.27075e-05	-1.04327e-10	-0.917499	0.000137636	-1.04327e-10	-0.92855
207686286	chr2:207686286:A:G	3.20029e-05	-1.04327e-10	-1.20605	0.000104413	-1.04327e-10	-1.20481
207686481	chr2:207686481:C:T	1.71536e-05	-1.13942	-0.690246	5.40059e-05	-1.31543	-0.548637
207686482	chr2:207686482:C:A	2.3008e-05	-1.53603	-2.64473e-10	7.64796e-05	-1.51614	-2.64473e-10
207686997	chr2:207686997:AG:A	0.000141958	-1.04327e-10	0.283659	0.000443911	-1.04327e-10	0.242463
207687000	chr2:207687000:AAGG:A	0.000142583	-1.04327e-10	0.288051	0.000445625	-1.04327e-10	0.246317
207687098	chr2:207687098:C:T	2.83193e-05	-0.987634	-0.340695	8.80439e-05	-1.08951	-0.285816
207687620	chr2:207687620:A:G	5.13823e-05	-1.04327e-10	-0.732579	0.000169515	-1.04327e-10	-0.720218
207687666	chr2:207687666:C:T	5.09543e-05	-1.04327e-10	-0.740943	0.000160854	-1.04327e-10	-0.772663
207687787	chr2:207687787:G:A	0.000217198	-0.659454	1.36839	0.000582752	-0.970204	1.4848
207687843	chr2:207687843:T:C	3.97707e-05	-1.04327e-10	-0.988742	0.000126823	-1.04327e-10	-1.01037
207688220	chr2:207688220:C:T	3.07913e-05	-1.07009	-0.174553	9.69915e-05	-1.16405	-0.114492
207688518	chr2:207688518:C:T	5.2399e-05	-1.04327e-10	-0.712985	0.000165156	-1.04327e-10	-0.746268
207688663	chr2:207688663:G:A	5.33071e-05	-1.04327e-10	-0.695803	0.000167933	-1.04327e-10	-0.729593
207688988	chr2:207688988:T:A	3.6194e-05	-1.04327e-10	-1.08298	0.000118727	-1.04327e-10	-1.07634
207689194	chr2:207689194:A:C	3.69365e-05	-1.06267	-2.64473e-10	0.000117097	-1.09016	-2.64473e-10
207689397	chr2:207689397:A:C	1.91877e-05	-1.06465	-0.652958	5.94082e-05	-1.26157	-0.507162
207689447	chr2:207689447:A:G	2.32424e-05	-1.52589	-2.64473e-10	7.59226e-05	-1.52345	-2.64473e-10
207689472	chr2:207689472:A:C	5.75738e-05	-1.04327e-10	-0.618805	0.00018105	-1.04327e-10	-0.654386
207689608	chr2:207689608:A:G	0.000173526	-0.378656	0.863111	0.000371815	-0.724329	0.789565
207689609	chr2:207689609:G:A	5.7436e-05	-1.04327e-10	-0.621201	0.000180634	-1.04327e-10	-0.656689
207689671	chr2:207689671:T:C	5.90245e-05	-1.04327e-10	-0.59392	0.00018512	-1.04327e-10	-0.632159
207689963	chr2:207689963:T:C	4.92388e-05	-1.04327e-10	-0.775191	0.0001555	-1.04327e-10	-0.806518
207689995	chr2:207689995:T:C	5.02754e-05	-1.04327e-10	-0.754357	0.00015867	-1.04327e-10	-0.786332
207690058	chr2:207690058:C:T	5.36084e-05	-1.04327e-10	-0.690167	0.000172404	-1.04327e-10	-0.703322
207690203	chr2:207690203:A:G	3.17265e-05	-1.04327e-10	-1.21472	0.000103487	-1.04327e-10	-1.21371
207690268	chr2:207690268:C:T	5.03671e-05	-1.04327e-10	-0.752535	0.000158976	-1.04327e-10	-0.784405
207690307	chr2:207690307:T:C	2.7705e-05	-0.868381	-0.48188	8.86116e-05	-0.942693	-0.426206
207690373	chr2:207690373:CCTTT:C	4.12388e-05	-1.04327e-10	-0.952492	0.000133125	-1.04327e-10	-0.961871
207690430	chr2:207690430:G:A	1.18896e-05	-1.24594	-0.95027	3.86199e-05	-1.25907	-0.940326
207690514	chr2:207690514:G:A	1.17956e-05	-1.25388	-0.95027	3.83181e-05	-1.26691	-0.940326
207690699	chr2:207690699:C:G	5.02845e-05	-1.04327e-10	-0.754175	0.000158712	-1.04327e-10	-0.786069
207690828	chr2:207690828:T:C	5.01116e-05	-1.04327e-10	-0.75762	0.000158186	-1.04327e-10	-0.789388
207690856	chr2:207690856:T:G	4.47558e-05	-1.04327e-10	-0.870652	0.000142799	-1.04327e-10	-0.891723
207690872	chr2:207690872:G:A	2.65039e-05	-1.39458	-2.64473e-10	8.75709e-05	-1.38071	-2.64473e-10
207691050	chr2:207691050:C:T	5.09883e-05	-1.04327e-10	-0.740277	0.000160957	-1.04327e-10	-0.772023
207691138	chr2:207691138:C:T	0.000278417	-0.494214	1.45146	0.000733299	-0.825344	1.56974
207691256	chr2:207691256:G:A	5.16641e-05	-1.04327e-10	-0.727109	0.000163019	-1.04327e-10	-0.759292
207691562	chr2:207691562:T:C	0.000244654	-0.638459	1.46643	0.000656102	-0.952284	1.58544
207692058	chr2:207692058:G:A	0.000661853	-1.04327e-10	1.82317	0.00247733	-1.04327e-10	1.96178
207692075	chr2:207692075:T:C	7.09706e-06	-1.53604	-1.17615	2.40591e-05	-1.5252	-1.14745
207692153	chr2:207692153:C:T	9.74695e-06	-1.1807	-1.21422	2.99235e-05	-1.24896	-1.20556
207692904	chr2:207692904:C:G	3.14466e-05	-1.04327e-10	-1.22358	0.00010249	-1.04327e-10	-1.2234
207693020	chr2:207693020:A:G	3.63886e-05	-1.04327e-10	-1.07762	0.000116843	-1.04327e-10	-1.09233
207693050	chr2:207693050:A:G	3.60886e-05	-0.0499229	-1.03597	7.89672e-05	-0.477131	-1.007
207693401	chr2:207693401:G:A	6.56133e-05	-1.01855	0.530456	0.000199251	-1.22228	0.663688
207693500	chr2:207693500:C:T	2.36933e-05	-1.50668	-2.64473e-10	8.41705e-05	-1.42032	-2.64473e-10
207693505	chr2:207693505:G:T	2.36251e-05	-1.50956	-2.64473e-10	8.36839e-05	-1.42611	-2.64473e-10
207693696	chr2:207693696:G:T	6.89255e-06	-1.52585	-1.21558	2.25399e-05	-1.52147	-1.2164
207693749	chr2:207693749:T:A	4.33993e-05	-1.04327e-10	-0.901431	0.000138598	-1.04327e-10	-0.921583
207694090	chr2:207694090:T:C	4.53189e-05	-1.04327e-10	-0.858148	0.000149202	-1.04327e-10	-0.847858
207694142	chr2:207694142:C:A	2.75911e-05	-1.35438	-2.64473e-10	8.19398e-05	-1.44718	-2.64473e-10
207694513	chr2:207694513:G:T	3.34692e-05	-1.04327e-10	-1.16125	0.000109792	-1.04327e-10	-1.15457
207694960	chr2:207694960:G:C	8.73108e-05	-1.10335	0.900952	0.000267941	-1.28104	1.01864
207695111	chr2:207695111:T:A	4.0245e-05	-1.04327e-10	-0.976887	0.000128914	-1.04327e-10	-0.994012
207695267	chr2:207695267:C:T	0.000493555	-1.04327e-10	1.52976	0.00183505	-1.04327e-10	1.66166
207695277	chr2:207695277:T:C	3.01007e-05	-1.26732	-2.64473e-10	9.99535e-05	-1.24846	-2.64473e-10
207695352	chr2:207695352:A:C	7.26888e-05	-0.385686	-2.64473e-10	0.000263432	-0.279365	-2.64473e-10
207695503	chr2:207695503:G:A	8.87951e-05	-1.04327e-10	-0.185542	0.000279642	-1.04327e-10	-0.219652
207695619	chr2:207695619:G:T	1.21131e-05	-1.49216	-0.685431	4.35619e-05	-1.4975	-0.581478
207695985	chr2:207695985:G:A	3.15961e-05	-1.04327e-10	-1.21884	0.000103116	-1.04327e-10	-1.2173
207696391	chr2:207696391:G:A	3.71158e-05	-1.04327e-10	-1.05783	0.000122354	-1.04327e-10	-1.04625
207696868	chr2:207696868:T:C	6.63344e-05	-1.04327e-10	-0.477164	0.000220047	-1.04327e-10	-0.459322
207696962	chr2:207696962:C:T	4.64687e-05	-1.53598	0.702884	0.000140576	-1.53226	0.624849
207697399	chr2:207697399:G:A	4.02506e-05	-1.53506	0.558308	0.000122767	-1.52566	0.482786
207697459	chr2:207697459:C:T	3.18197e-05	-1.04327e-10	-1.21179	0.000103253	-1.04327e-10	-1.21598
207697632	chr2:207697632:C:T	2.81099e-05	-1.49091	0.155159	9.02587e-05	-1.4553	0.104821
207698016	chr2:207698016:G:T	3.51494e-05	-1.04327e-10	-1.11226	0.000115341	-1.04327e-10	-1.10527
207698075	chr2:207698075:T:C	4.18653e-05	-1.04327e-10	-0.937416	0.000138067	-1.04327e-10	-0.92542
207698104	chr2:207698104:C:T	4.33526e-05	-1.04327e-10	-0.902507	0.000146299	-1.04327e-10	-0.867508
207698124	chr2:207698124:A:G	2.69744e-05	-1.53562	0.158632	8.2704e-05	-1.52765	0.0897553
207698206	chr2:207698206:G:A	3.84683e-05	-1.04327e-10	-1.02204	0.000126676	-1.04327e-10	-1.01152
207698359	chr2:207698359:A:T	2.56332e-05	-1.53433	0.106347	7.89391e-05	-1.52354	0.0390527
207698403	chr2:207698403:G:A	2.86019e-05	-1.46014	0.141744	9.36446e-05	-1.40708	0.0934212
207698765	chr2:207698765:T:G	1.19208e-05	-1.51537	-0.678216	3.66062e-05	-1.49606	-0.756881
207699009	chr2:207699009:G:A	3.63151e-05	-1.04327e-10	-1.07964	0.000119721	-1.04327e-10	-1.068
207699075	chr2:207699075:A:G	3.15539e-05	-1.04327e-10	-1.22018	0.000102623	-1.04327e-10	-1.2221
207699295	chr2:207699295:G:A	3.14437e-05	-1.04327e-10	-1.22368	0.000102482	-1.04327e-10	-1.22348
207699453	chr2:207699453:C:T	4.14197e-05	-1.50168	0.553564	0.000129282	-1.46922	0.478052
207699479	chr2:207699479:T:C	4.86036e-05	-1.04327e-10	-0.788175	0.000165702	-1.04327e-10	-0.742969
207699575	chr2:207699575:C:T	3.69875e-05	-1.04327e-10	-1.06129	0.000121027	-1.04327e-10	-1.05715
207699641	chr2:207699641:C:T	6.40276e-05	-1.04327e-10	-0.512558	0.000205638	-1.04327e-10	-0.527045
207700052	chr2:207700052:G:A	3.2057e-05	-1.04327e-10	-1.20436	0.000104128	-1.04327e-10	-1.20754
207700223	chr2:207700223:T:A	2.82336e-05	-1.51125	0.179894	8.82557e-05	-1.48371	0.110782
207700353	chr2:207700353:G:A	4.89189e-05	-1.04327e-10	-0.781709	0.000166867	-1.04327e-10	-0.735965
207700659	chr2:207700659:G:A	2.54547e-05	-1.43497	-2.64473e-10	8.31503e-05	-1.43251	-2.64473e-10
207700781	chr2:207700781:C:T	3.67816e-05	-1.04327e-10	-1.06687	0.000118689	-1.04327e-10	-1.07666
207700798	chr2:207700798:T:C	3.24553e-05	-1.50504	0.313034	0.000101501	-1.47464	0.241546
207700972	chr2:207700972:G:A	3.71489e-05	-1.04327e-10	-1.05694	0.000122539	-1.04327e-10	-1.04473
207701407	chr2:207701407:C:T	3.13581e-05	-1.48757	0.261169	9.86551e-05	-1.45123	0.189702
207701471	chr2:207701471:C:G	3.08989e-05	-0.899686	-0.341467	7.84737e-05	-1.0941	-0.396301
207701582	chr2:207701582:T:C	4.65076e-05	-1.04327e-10	-0.832256	0.000158178	-1.04327e-10	-0.789442
207701592	chr2:207701592:C:T	3.02084e-05	-0.877406	-0.386346	7.58619e-05	-1.07383	-0.450419
207701653	chr2:207701653:T:C	3.32373e-05	-1.49182	0.323625	0.000104278	-1.45695	0.250853
207701771	chr2:207701771:T:A	5.3759e-05	-1.04327e-10	-0.687361	0.000177575	-1.04327e-10	-0.673768
207701873	chr2:207701873:T:TA	3.25371e-05	-1.48718	0.297684	0.000102299	-1.45079	0.225527
207702145	chr2:207702145:G:A	3.12651e-05	-1.48329	0.253926	9.85232e-05	-1.44555	0.182686
207702917	chr2:207702917:A:G	3.16157e-05	-1.47012	0.251902	0.000100022	-1.42864	0.180875
207702965	chr2:207702965:T:C	3.10079e-05	-1.47895	0.241316	9.78738e-05	-1.43998	0.170501
207703106	chr2:207703106:C:A	2.98856e-05	-1.48995	0.215456	9.40719e-05	-1.45448	0.145374
207703122	chr2:207703122:C:T	3.50049e-05	-1.48267	0.366283	0.000110029	-1.44492	0.292494
207703320	chr2:207703320:A:G	2.7632e-05	-1.3999	0.0470072	8.91762e-05	-1.34393	-0.018617
207703373	chr2:207703373:G:A	2.37919e-05	-1.50253	-2.64473e-10	7.77441e-05	-1.49974	-2.64473e-10
207703764	chr2:207703764:A:G	3.21495e-05	-1.45329	0.25182	0.000102021	-1.40867	0.180684
207703792	chr2:207703792:A:C	3.20342e-05	-1.44648	0.241413	0.000101859	-1.40021	0.170638
207703800	chr2:207703800:G:A	3.30263e-05	-1.44289	0.268318	0.000105017	-1.39578	0.196738
207703808	chr2:207703808:C:T	3.2295e-05	-1.44189	0.244932	0.00010277	-1.39459	0.173926
207703934	chr2:207703934:G:A	3.62813e-05	-1.08057	-2.64473e-10	0.000116727	-1.09332	-2.64473e-10
207703947	chr2:207703947:C:G	1.19309e-05	-0.969291	-1.22345	3.28237e-05	-1.14243	-1.21958
207704145	chr2:207704145:C:G	4.79642e-05	-1.04327e-10	-0.801418	0.000163403	-1.04327e-10	-0.756941
207704578	chr2:207704578:G:A	3.3628e-05	-1.04327e-10	-1.15651	0.000108316	-1.04327e-10	-1.16811
207704688	chr2:207704688:T:A	2.89424e-05	-1.45195	0.145384	9.21282e-05	-1.40701	0.0770319
207704806	chr2:207704806:A:G	8.46307e-05	-1.04327e-10	-0.233575	0.000259949	-1.04327e-10	-0.292675
207704857	chr2:207704857:C:T	3.39626e-05	-1.45854	0.311931	0.00010748	-1.4152	0.239343
207704866	chr2:207704866:C:T	3.23405e-05	-1.45419	0.258633	0.000102586	-1.40979	0.187332
207705326	chr2:207705326:C:T	2.81748e-05	-1.33345	-2.64473e-10	0.000101448	-1.23361	-2.64473e-10
207705387	chr2:207705387:C:T	3.44064e-05	-1.48415	0.350524	0.000108014	-1.44765	0.276746
207705403	chr2:207705403:GTC:G	3.41481e-05	-1.46411	0.322948	0.000107857	-1.42215	0.249796
207705484	chr2:207705484:A:G	3.12608e-05	-1.44594	0.216431	9.9528e-05	-1.39892	0.146201
207705501	chr2:207705501:C:T	2.98188e-05	-1.4794	0.202665	9.40905e-05	-1.44166	0.132757
207706259	chr2:207706259:T:C	5.53846e-05	-1.04327e-10	-0.65757	0.000183015	-1.04327e-10	-0.643592
207706629	chr2:207706629:A:G	2.41331e-05	-1.48829	-2.64473e-10	7.68045e-05	-1.5119	-2.64473e-10
207706720	chr2:207706720:CT:C	3.27078e-05	-1.04327e-10	-1.18426	0.000107032	-1.04327e-10	-1.18004
207706808	chr2:207706808:T:C	1.73692e-05	-1.45781	-0.35936	5.33342e-05	-1.42338	-0.453204
207706863	chr2:207706863:G:A	1.3172e-05	-0.870561	-1.22322	3.51958e-05	-1.0728	-1.21944
207706878	chr2:207706878:C:T	8.73197e-05	-1.18749	0.985197	0.000271557	-1.15769	0.908698
207707103	chr2:207707103:C:A	3.2735e-05	-1.425	0.241571	0.000104463	-1.3748	0.170473
207707128	chr2:207707128:T:G	0.000426142	-1.04327e-10	1.3829	0.00139529	-1.04327e-10	1.3877
207707140	chr2:207707140:A:G	2.41249e-05	-1.48863	-2.64473e-10	7.93397e-05	-1.47942	-2.64473e-10
207707697	chr2:207707697:TG:T	2.40154e-05	-1.49318	-2.64473e-10	7.84974e-05	-1.4901	-2.64473e-10
207707721	chr2:207707721:C:T	3.0847e-05	-1.45418	0.211345	9.79597e-05	-1.40969	0.141086
207708379	chr2:207708379:C:T	2.64103e-05	-1.39812	-2.64473e-10	0.000110012	-1.15257	-2.64473e-10
207708532	chr2:207708532:TG:T	3.39125e-05	-1.04327e-10	-1.14809	0.000111098	-1.04327e-10	-1.14275
207708550	chr2:207708550:A:G	4.73458e-05	-1.04327e-10	-0.814395	0.000161245	-1.04327e-10	-0.770238
207708597	chr2:207708597:G:A	1.22097e-05	-1.4529	-0.716743	3.85851e-05	-1.41639	-0.783906
207708782	chr2:207708782:G:A	3.23956e-05	-1.04327e-10	-1.19385	0.000105146	-1.04327e-10	-1.19782
207709057	chr2:207709057:G:A	2.44565e-05	-1.47498	-2.64473e-10	8.00011e-05	-1.47112	-2.64473e-10
207709162	chr2:207709162:C:T	2.7342e-05	-1.38939	0.0259414	8.94217e-05	-1.32125	-0.0385436
207709508	chr2:207709508:C:T	6.26357e-05	-1.26922	0.734681	0.000195006	-1.24251	0.66238
207709526	chr2:207709526:T:G	4.84537e-05	-1.04327e-10	-0.791264	0.000165173	-1.04327e-10	-0.746168
207710328	chr2:207710328:A:G	8.51562e-05	-1.04327e-10	-0.227386	0.000275864	-1.04327e-10	-0.233252
207710546	chr2:207710546:A:C	2.11347e-05	-1.08214	-0.538821	5.58944e-05	-1.24295	-0.586745
207710588	chr2:207710588:C:T	3.96954e-05	-1.04327e-10	-0.990638	0.000127766	-1.04327e-10	-1.00296
207712007	chr2:207712007:C:T	2.4892e-05	-1.45733	-2.64473e-10	8.16092e-05	-1.45122	-2.64473e-10
207712670	chr2:207712670:A:G	0.000115717	-1.04327e-10	0.0792769	0.000374905	-1.04327e-10	0.0735126
207712932	chr2:207712932:C:T	2.40418e-05	-1.49208	-2.64473e-10	7.8585e-05	-1.48898	-2.64473e-10
207713114	chr2:207713114:G:A	2.56712e-05	-1.4265	-2.64473e-10	8.58384e-05	-1.4007	-2.64473e-10
207713172	chr2:207713172:G:A	3.22823e-05	-1.04327e-10	-1.19735	0.000104802	-1.04327e-10	-1.20109
207713765	chr2:207713765:T:G	1.28091e-05	-1.42067	-0.70104	4.22929e-05	-1.35745	-0.751096
207713811	chr2:207713811:T:C	9.37964e-05	-1.04327e-10	-0.130746	0.000298037	-1.04327e-10	-0.155945
207714058	chr2:207714058:G:A	1.37269e-05	-1.32269	-0.729826	4.62072e-05	-1.24151	-0.778513
207714632	chr2:207714632:A:G	3.34334e-05	-1.04327e-10	-1.16232	0.000107734	-1.04327e-10	-1.1735
207715045	chr2:207715045:G:A	6.20054e-05	-1.04327e-10	-0.544652	0.00020559	-1.04327e-10	-0.527277
207715096	chr2:207715096:C:T	4.73422e-05	-1.04327e-10	-0.814471	0.00016117	-1.04327e-10	-0.770699
207715511	chr2:207715511:T:C	1.17166e-05	-1.48481	-0.726061	3.8009e-05	-1.44072	-0.774621
207715745	chr2:207715745:C:T	3.39291e-05	-0.472787	-0.674812	8.25547e-05	-0.687836	-0.751864
207716715	chr2:207716715:C:T	1.44124e-05	-1.24326	-0.760523	5.10417e-05	-1.1245	-0.796017
207716848	chr2:207716848:G:A	3.29533e-05	-1.04327e-10	-1.17678	0.000106839	-1.04327e-10	-1.18184
207716912	chr2:207716912:A:G	0.00012244	-1.04327e-10	0.13575	0.000403958	-1.04327e-10	0.14815
207717254	chr2:207717254:T:C	4.75407e-05	-1.04327e-10	-0.810287	0.000155492	-1.04327e-10	-0.806567
207717492	chr2:207717492:G:A	1.3777e-05	-1.31872	-0.730154	4.63506e-05	-1.23525	-0.781678
207717943	chr2:207717943:C:T	2.94149e-05	-1.29037	-2.64473e-10	0.000102905	-1.21936	-2.64473e-10
207718017	chr2:207718017:G:A	3.25506e-05	-1.04327e-10	-1.18908	0.000105616	-1.04327e-10	-1.19335
207718088	chr2:207718088:T:C	1.29919e-05	-1.38913	-0.718424	4.32689e-05	-1.31814	-0.767589
207718127	chr2:207718127:A:C	4.23956e-05	-1.04327e-10	-0.924829	0.000136934	-1.04327e-10	-0.93366
207718323	chr2:207718323:A:G	3.23853e-05	-1.04327e-10	-1.19417	0.000105114	-1.04327e-10	-1.19811
207718356	chr2:207718356:A:G	4.10645e-05	-1.04327e-10	-0.956728	0.000134437	-1.04327e-10	-0.952067
207718429	chr2:207718429:G:C	0.000532328	-1.04327e-10	1.60539	0.00174184	-1.04327e-10	1.60953
207718704	chr2:207718704:G:A	8.35509e-05	-1.04327e-10	-0.246417	0.00025667	-1.04327e-10	-0.30537
207719028	chr2:207719028:G:T	0.000112142	-1.04327e-10	0.0478889	0.000363237	-1.04327e-10	0.0418941
207719775	chr2:207719775:C:T	3.19628e-05	-1.04327e-10	-1.2073	0.000104538	-1.04327e-10	-1.20361
207720057	chr2:207720057:A:G	2.36682e-05	-1.50774	-2.64473e-10	7.8914e-05	-1.4848	-2.64473e-10
207720288	chr2:207720288:T:A	5.5107e-05	-1.04327e-10	-0.662595	0.00018528	-1.04327e-10	-0.631293
207720892	chr2:207720892:C:A	1.20004e-05	-1.44449	-0.742442	3.9434e-05	-1.38811	-0.790424
207720961	chr2:207720961:G:A	3.53284e-05	-1.04327e-10	-1.10719	0.000113183	-1.04327e-10	-1.12416
207721365	chr2:207721365:C:T	3.87618e-05	-1.04327e-10	-1.01444	0.000127963	-1.04327e-10	-1.00142
207722179	chr2:207722179:T:G	1.41717e-05	-1.39781	-0.622817	4.68795e-05	-1.32944	-0.67614
207722221	chr2:207722221:C:T	4.75249e-05	-1.04327e-10	-0.81062	0.000152996	-1.04327e-10	-0.822752
207722581	chr2:207722581:T:G	4.13134e-05	-1.04327e-10	-0.950687	0.000135054	-1.04327e-10	-0.947483
207722848	chr2:207722848:A:T	3.24079e-05	-1.04327e-10	-1.19347	0.000105179	-1.04327e-10	-1.19749
207722955	chr2:207722955:C:A	1.30998e-05	-1.40846	-0.690819	4.33257e-05	-1.343	-0.741416
207723330	chr2:207723330:C:T	1.33728e-05	-1.44131	-0.637346	4.37783e-05	-1.38397	-0.690054
207723492	chr2:207723492:A:G	2.41937e-05	-1.48578	-2.64473e-10	7.90991e-05	-1.48246	-2.64473e-10
207723695	chr2:207723695:G:A	6.2187e-05	-1.04327e-10	-0.541726	0.000199832	-1.04327e-10	-0.555684
207724469	chr2:207724469:T:C	1.33791e-05	-1.42829	-0.649887	4.39631e-05	-1.36774	-0.702073
207724778	chr2:207724778:T:C	4.76707e-05	-1.04327e-10	-0.807557	0.000162355	-1.04327e-10	-0.763376
207725228	chr2:207725228:G:T	1.67837e-05	-1.38193	-0.469542	5.53311e-05	-1.31006	-0.529761
207725232	chr2:207725232:T:C	3.28016e-05	-1.04327e-10	-1.1814	0.000107363	-1.04327e-10	-1.17695
207725269	chr2:207725269:G:A	6.73823e-05	-1.04327e-10	-0.46149	0.0002341	-1.04327e-10	-0.397414
207725737	chr2:207725737:A:G	4.77158e-05	-1.04327e-10	-0.806611	0.000162506	-1.04327e-10	-0.762448
207725825	chr2:207725825:T:A	1.39042e-05	-1.41776	-0.621927	4.57358e-05	-1.35457	-0.675712
207725960	chr2:207725960:A:G	1.40554e-05	-1.42276	-0.606107	4.61562e-05	-1.36085	-0.660276
207726144	chr2:207726144:G:A	1.5338e-05	-1.19842	-0.743121	5.46943e-05	-1.07221	-0.779187
207726203	chr2:207726203:C:A	2.4058e-05	-1.49141	-2.64473e-10	7.86374e-05	-1.48831	-2.64473e-10
207726537	chr2:207726537:C:A	3.56242e-05	-1.04327e-10	-1.09885	0.000116497	-1.04327e-10	-1.0953
207726799	chr2:207726799:G:A	1.42611e-05	-0.859927	-1.15441	4.66545e-05	-0.846756	-1.16364
207726978	chr2:207726978:A:G	1.3863e-05	-1.42747	-0.615174	4.54951e-05	-1.36665	-0.668909
207727388	chr2:207727388:G:A	0.000476573	-1.04327e-10	1.49475	0.00168792	-1.04327e-10	1.57809
207727465	chr2:207727465:C:A	2.88283e-05	-1.31051	-2.64473e-10	0.000100265	-1.24534	-2.64473e-10
207727706	chr2:207727706:TC:T	2.40522e-05	-1.49165	-2.64473e-10	7.86179e-05	-1.48856	-2.64473e-10
207728049	chr2:207728049:T:C	1.16519e-05	-1.43885	-0.777548	3.84202e-05	-1.38085	-0.823727
207728273	chr2:207728273:T:C	3.53103e-05	-1.04327e-10	-1.1077	0.000116249	-1.04327e-10	-1.09742
207728428	chr2:207728428:A:G	4.35878e-05	-1.04327e-10	-0.897096	0.000142706	-1.04327e-10	-0.892377
207728849	chr2:207728849:T:G	1.45287e-05	-1.19407	-0.801682	5.19667e-05	-1.06708	-0.835482
207728858	chr2:207728858:G:A	3.82336e-05	-1.04327e-10	-1.02816	0.000125075	-1.04327e-10	-1.02424
207728877	chr2:207728877:A:G	3.99675e-05	-1.04327e-10	-0.983806	0.000129944	-1.04327e-10	-0.986061
207729186	chr2:207729186:T:C	3.61336e-05	-1.04327e-10	-1.08465	0.00011577	-1.04327e-10	-1.10156
207729384	chr2:207729384:A:G	6.31873e-05	-1.04327e-10	-0.52577	0.00019347	-1.04327e-10	-0.588041
207729395	chr2:207729395:G:A	3.268e-05	-1.04327e-10	-1.18511	0.000105551	-1.04327e-10	-1.19397
207729804	chr2:207729804:C:G	4.66146e-05	-1.04327e-10	-0.829958	0.000158521	-1.04327e-10	-0.787277
207729965	chr2:207729965:A:G	1.35558e-05	-1.44478	-0.620279	4.42826e-05	-1.38878	-0.673784
207730266	chr2:207730266:G:A	5.59292e-05	-1.04327e-10	-0.647787	0.000182373	-1.04327e-10	-0.647108
207730587	chr2:207730587:G:A	3.22057e-05	-1.04327e-10	-1.19973	0.000104569	-1.04327e-10	-1.20332
207730955	chr2:207730955:A:T	8.29813e-05	-1.04327e-10	-0.253257	0.000268878	-1.04327e-10	-0.258903
207731718	chr2:207731718:T:C	5.13785e-05	-1.04327e-10	-0.732654	0.000169591	-1.04327e-10	-0.71977
207731721	chr2:207731721:T:G	5.13785e-05	-1.04327e-10	-0.732654	0.000169591	-1.04327e-10	-0.71977
207732123	chr2:207732123:T:C	3.21244e-05	-1.04327e-10	-1.20226	0.000104324	-1.04327e-10	-1.20566
207732263	chr2:207732263:G:A	1.25872e-05	-1.39724	-0.741949	4.26158e-05	-1.32447	-0.776468
207732444	chr2:207732444:G:A	1.34497e-05	-1.44404	-0.628873	4.39862e-05	-1.38722	-0.682067
207732830	chr2:207732830:A:C	1.25079e-05	-1.45239	-0.693125	4.09149e-05	-1.3981	-0.743568
207732880	chr2:207732880:T:C	1.49706e-05	-1.31466	-0.651126	5.03044e-05	-1.23161	-0.703458
207732894	chr2:207732894:A:G	9.92142e-05	-1.04327e-10	-0.0745919	0.00032127	-1.04327e-10	-0.0808797
207733266	chr2:207733266:C:G	2.42919e-05	-1.48173	-2.64473e-10	7.94024e-05	-1.47863	-2.64473e-10
207733523	chr2:207733523:G:C	3.25338e-05	-1.04327e-10	-1.18959	0.000106429	-1.04327e-10	-1.18568
207733536	chr2:207733536:A:G	2.88502e-05	-1.30975	-2.64473e-10	0.000100339	-1.24461	-2.64473e-10
207733640	chr2:207733640:A:G	3.23632e-05	-1.04327e-10	-1.19485	0.000105042	-1.04327e-10	-1.1988
207733854	chr2:207733854:T:A	5.28562e-05	-1.04327e-10	-0.704298	0.000174535	-1.04327e-10	-0.691038
207734412	chr2:207734412:G:C	3.84203e-05	-1.04327e-10	-1.02329	0.000125446	-1.04327e-10	-1.02129
207734579	chr2:207734579:CCAA:C	1.42226e-05	-0.972825	-1.04422	3.89372e-05	-1.11717	-1.07405
207735327	chr2:207735327:A:G	1.34166e-05	-1.43282	-0.642556	4.40011e-05	-1.37341	-0.69554
207735727	chr2:207735727:C:T	1.17724e-05	-1.40771	-0.798398	3.9767e-05	-1.33921	-0.83092
207737116	chr2:207737116:C:T	3.62423e-05	-0.982742	-0.0989032	9.55194e-05	-1.11921	-0.174619
207737381	chr2:207737381:G:A	2.3369e-05	-1.52046	-2.64473e-10	7.62833e-05	-1.51871	-2.64473e-10
207737690	chr2:207737690:A:AT	1.15157e-05	-1.17561	-1.05255	4.15539e-05	-1.04795	-1.07822
207737865	chr2:207737865:C:T	8.08272e-05	-1.04327e-10	-0.27956	0.000248557	-1.04327e-10	-0.337487
207737901	chr2:207737901:C:T	1.30277e-05	-1.43619	-0.668603	4.27465e-05	-1.3777	-0.720179
207738449	chr2:207738449:G:A	4.61137e-05	-1.04327e-10	-0.840763	0.000156796	-1.04327e-10	-0.798214
207738594	chr2:207738594:T:C	1.38188e-05	-1.33064	-0.715202	4.64362e-05	-1.25082	-0.764264
207739951	chr2:207739951:A:T	1.61022e-05	-1.30573	-0.587191	5.39676e-05	-1.22203	-0.642749
207740075	chr2:207740075:C:G	1.35043e-05	-1.43825	-0.630617	4.42082e-05	-1.3803	-0.683946
207740084	chr2:207740084:G:C	1.5149e-05	-1.33082	-0.623113	5.06629e-05	-1.25123	-0.676738
207740470	chr2:207740470:G:A	4.90097e-05	-1.04327e-10	-0.779855	0.000160171	-1.04327e-10	-0.77692
207741359	chr2:207741359:A:G	5.03124e-05	-0.297946	-0.455675	0.000117261	-0.544337	-0.544427
207741805	chr2:207741805:C:T	4.94088e-05	-1.04327e-10	-0.771744	0.000164702	-1.04327e-10	-0.749024
207741833	chr2:207741833:A:G	1.35069e-05	-1.4936	-0.575068	4.3338e-05	-1.45298	-0.631154
207741843	chr2:207741843:C:T	3.18986e-05	-1.04327e-10	-1.20931	0.000103509	-1.04327e-10	-1.2135
207741873	chr2:207741873:G:A	1.47485e-05	-1.31311	-0.667625	5.12761e-05	-1.20915	-0.706787
207742285	chr2:207742285:T:C	6.22161e-05	-1.04327e-10	-0.541258	0.000199927	-1.04327e-10	-0.555208
207743123	chr2:207743123:G:A	1.47016e-05	-1.24727	-0.736643	5.19374e-05	-1.13021	-0.772916
207743576	chr2:207743576:C:T	3.81524e-05	-1.04327e-10	-1.03028	0.000122914	-1.04327e-10	-1.04167
207743720	chr2:207743720:G:T	8.11466e-05	-1.04327e-10	-0.275616	0.00024951	-1.04327e-10	-0.333661
207743912	chr2:207743912:C:G	3.89992e-05	-1.04327e-10	-1.00833	0.000127622	-1.04327e-10	-1.00409
207743915	chr2:207743915:G:C	7.55535e-06	-1.45704	-1.19257	2.46314e-05	-1.44949	-1.19965
207744080	chr2:207744080:G:A	3.30088e-05	-1.04327e-10	-1.1751	0.000106661	-1.04327e-10	-1.18351
207744095	chr2:207744095:C:G	1.50858e-05	-0.87567	-1.08245	5.15966e-05	-0.787452	-1.12225
207744227	chr2:207744227:T:TG	3.37629e-05	-1.15251	-2.64473e-10	0.00010502	-1.19901	-2.64473e-10
207744600	chr2:207744600:C:A	1.81298e-05	-0.635366	-1.13895	4.88415e-05	-0.805645	-1.15894
207744612	chr2:207744612:C:T	1.62805e-05	-0.705554	-1.17635	4.43447e-05	-0.869455	-1.19171
207744671	chr2:207744671:GGAA:G	6.36275e-05	-1.04327e-10	-0.518828	0.000208399	-1.04327e-10	-0.513706
207745265	chr2:207745265:G:A	4.20899e-05	-1.04327e-10	-0.932065	0.000137595	-1.04327e-10	-0.928847
207745475	chr2:207745475:G:A	1.40888e-05	-1.43854	-0.587951	4.60428e-05	-1.38038	-0.643206
207745524	chr2:207745524:A:C	2.30702e-05	-1.53333	-2.64473e-10	7.83532e-05	-1.49193	-2.64473e-10
207746077	chr2:207746077:A:G	1.34143e-05	-0.897199	-1.17836	3.5401e-05	-1.09395	-1.19247
207746294	chr2:207746294:C:G	1.46385e-05	-1.31642	-0.6718	4.91951e-05	-1.23417	-0.723194
207746361	chr2:207746361:G:A	1.33614e-05	-1.42982	-0.649683	4.38823e-05	-1.36954	-0.702116
207746553	chr2:207746553:G:A	2.00968e-05	-1.00903	-0.662279	5.25964e-05	-1.17891	-0.7116
207746663	chr2:207746663:T:C	1.17167e-05	-0.993815	-1.21704	3.24728e-05	-1.16205	-1.21071
207746717	chr2:207746717:C:T	4.01119e-05	-1.04327e-10	-0.980199	0.000131274	-1.04327e-10	-0.975873
207746962	chr2:207746962:T:C	3.57096e-05	-1.04327e-10	-1.09645	0.000116781	-1.04327e-10	-1.09286
207746971	chr2:207746971:G:A	2.35554e-05	-1.51252	-2.64473e-10	7.69401e-05	-1.51013	-2.64473e-10
207747073	chr2:207747073:T:C	3.20525e-05	-1.04327e-10	-1.2045	0.000104112	-1.04327e-10	-1.2077
207747358	chr2:207747358:A:G	7.83043e-05	-1.04327e-10	-0.311271	0.00024253	-1.04327e-10	-0.362035
207747501	chr2:207747501:TTACAAG:T	1.33552e-05	-1.42548	-0.654491	4.39254e-05	-1.36401	-0.706661
207747602	chr2:207747602:G:A	1.28388e-05	-1.44342	-0.675982	4.20724e-05	-1.38667	-0.727097
207748211	chr2:207748211:C:A	1.33262e-05	-1.42269	-0.659457	4.38648e-05	-1.3607	-0.711353
207748290	chr2:207748290:G:A	2.7898e-05	-1.34332	-2.64473e-10	9.65521e-05	-1.28308	-2.64473e-10
207748379	chr2:207748379:G:A	2.41162e-05	-1.48899	-2.64473e-10	7.88148e-05	-1.48606	-2.64473e-10
207748455	chr2:207748455:T:A	1.28351e-05	-1.43318	-0.686511	4.21971e-05	-1.37371	-0.737103
207748466	chr2:207748466:G:A	3.85674e-05	-1.04327e-10	-1.01946	0.000125937	-1.04327e-10	-1.01738
207748783	chr2:207748783:T:G	3.29839e-05	-1.04327e-10	-1.17585	0.000107966	-1.04327e-10	-1.17134
207748794	chr2:207748794:T:G	3.29839e-05	-1.04327e-10	-1.17585	0.000107966	-1.04327e-10	-1.17134
207748905	chr2:207748905:G:A	3.3118e-05	-1.04327e-10	-1.1718	0.000106819	-1.04327e-10	-1.18202
207748983	chr2:207748983:A:G	5.13508e-05	-1.04327e-10	-0.733192	0.000170778	-1.04327e-10	-0.712797
207749022	chr2:207749022:C:G	1.08585e-05	-1.27006	-1.01687	3.94615e-05	-1.14084	-1.037
207749502	chr2:207749502:A:C	1.25858e-05	-1.4518	-0.687504	4.11428e-05	-1.3979	-0.738216
207749842	chr2:207749842:G:C	7.64414e-06	-1.42882	-1.20911	2.50121e-05	-1.42003	-1.21377
207750075	chr2:207750075:T:C	1.31142e-05	-1.44418	-0.653995	4.29134e-05	-1.38798	-0.706003
207750079	chr2:207750079:A:G	1.29145e-05	-1.43224	-0.681276	4.24438e-05	-1.37286	-0.732125
207750267	chr2:207750267:G:A	1.28288e-05	-1.42622	-0.693958	4.22641e-05	-1.36509	-0.744137
207751322	chr2:207751322:A:C	1.26472e-05	-0.95242	-1.18202	3.38884e-05	-1.13456	-1.19553
207751581	chr2:207751581:G:A	1.52595e-05	-1.19108	-0.755587	5.45117e-05	-1.06384	-0.790906
207751809	chr2:207751809:G:A	9.10285e-06	-1.26105	-1.20224	3.10813e-05	-1.20049	-1.21606
207751945	chr2:207751945:G:A	1.29661e-05	-1.4089	-0.700629	4.29131e-05	-1.34351	-0.750478
207751967	chr2:207751967:G:A	1.36287e-05	-1.4205	-0.639194	4.48461e-05	-1.35793	-0.691993
207751976	chr2:207751976:A:G	4.10647e-05	-1.04327e-10	-0.956724	0.000135804	-1.04327e-10	-0.941952
207752082	chr2:207752082:A:G	4.68406e-05	-1.04327e-10	-0.825122	0.000159389	-1.04327e-10	-0.781813
207752224	chr2:207752224:G:A	1.36313e-05	-1.4211	-0.638405	4.48143e-05	-1.35876	-0.691877
207752351	chr2:207752351:T:G	5.31065e-05	-1.04327e-10	-0.699574	0.000175351	-1.04327e-10	-0.686371
207752758	chr2:207752758:G:C	1.21063e-05	-1.1265	-1.05165	3.78175e-05	-1.21167	-1.00872
207752914	chr2:207752914:C:CTGT	2.06671e-05	-0.963736	-0.679596	5.35893e-05	-1.14077	-0.731046
207752981	chr2:207752981:A:G	1.36452e-05	-1.41774	-0.640745	4.49201e-05	-1.35472	-0.693559
207753941	chr2:207753941:G:A	4.5175e-05	-1.04327e-10	-0.861328	0.000148134	-1.04327e-10	-0.855043
207754054	chr2:207754054:A:G	4.14944e-05	-1.04327e-10	-0.946315	0.000137273	-1.04327e-10	-0.931193
207754112	chr2:207754112:C:G	4.91255e-05	-1.04327e-10	-0.777494	0.000160983	-1.04327e-10	-0.771861
207754221	chr2:207754221:T:TA	1.61398e-05	-0.811609	-1.07898	4.13415e-05	-1.05386	-1.07743
207754916	chr2:207754916:G:A	2.59359e-05	-1.41625	-2.64473e-10	7.76789e-05	-1.50058	-2.64473e-10
207754988	chr2:207754988:G:A	2.34063e-05	-1.51887	-2.64473e-10	7.49721e-05	-1.53605	-2.64473e-10
207755474	chr2:207755474:CT:C	5.49763e-05	-1.04327e-10	-0.66497	0.000180878	-1.04327e-10	-0.65534
207755892	chr2:207755892:A:C	3.39817e-05	-1.04327e-10	-1.14605	0.000110039	-1.04327e-10	-1.15233
207755923	chr2:207755923:A:G	6.57596e-05	-1.04327e-10	-0.485867	0.000214746	-1.04327e-10	-0.483706
207755932	chr2:207755932:A:G	4.93557e-05	-1.04327e-10	-0.772819	0.000168379	-1.04327e-10	-0.726947
207756189	chr2:207756189:T:G	3.80181e-05	-1.04327e-10	-1.03381	0.000124454	-1.04327e-10	-1.02923
207756234	chr2:207756234:G:GTT	4.91528e-05	-1.04327e-10	-0.776939	0.000167678	-1.04327e-10	-0.731113
207756492	chr2:207756492:GAGAA:G	9.0464e-06	-1.36241	-1.10709	3.126e-05	-1.3098	-1.10102
207756515	chr2:207756515:G:A	9.60725e-05	-1.04327e-10	-0.106769	0.000311157	-1.04327e-10	-0.112864
207756659	chr2:207756659:T:C	3.29438e-05	-1.04327e-10	-1.17707	0.000106318	-1.04327e-10	-1.18673
207756918	chr2:207756918:G:A	2.41679e-05	-1.48685	-2.64473e-10	7.89995e-05	-1.48372	-2.64473e-10
207757297	chr2:207757297:A:C	1.19516e-05	-1.43256	-0.758443	3.9375e-05	-1.37432	-0.805711
207757413	chr2:207757413:G:A	4.12261e-05	-1.04327e-10	-0.952801	0.000133071	-1.04327e-10	-0.96228
207757549	chr2:207757549:A:G	5.46681e-05	-1.04327e-10	-0.670592	0.000187397	-1.04327e-10	-0.619932
207757657	chr2:207757657:T:C	4.40433e-05	-1.04327e-10	-0.886699	0.000149847	-1.04327e-10	-0.843549
207758092	chr2:207758092:A:G	1.43256e-05	-1.35272	-0.657098	4.78495e-05	-1.27599	-0.709108
207758110	chr2:207758110:A:C	1.42924e-05	-1.31556	-0.696587	4.8154e-05	-1.23193	-0.746828
207758367	chr2:207758367:A:G	2.41623e-05	-1.48708	-2.64473e-10	7.89968e-05	-1.48375	-2.64473e-10
207758430	chr2:207758430:G:A	1.40537e-05	-1.32323	-0.705757	4.72959e-05	-1.24123	-0.755511
207759193	chr2:207759193:C:T	0.000404404	-1.04327e-10	1.33054	0.00132308	-1.04327e-10	1.33455
207759589	chr2:207759589:A:G	2.49441e-05	-1.45523	-2.64473e-10	8.18948e-05	-1.44773	-2.64473e-10
207760372	chr2:207760372:C:A	3.14435e-05	-1.04327e-10	-1.22368	0.000102488	-1.04327e-10	-1.22342
207760391	chr2:207760391:G:A	7.80546e-06	-1.41266	-1.20438	2.55432e-05	-1.40298	-1.20981
207760442	chr2:207760442:C:G	4.54168e-05	-1.04327e-10	-0.855991	0.00015482	-1.04327e-10	-0.810898
207760629	chr2:207760629:T:C	4.60584e-05	-1.04327e-10	-0.841962	0.00015714	-1.04327e-10	-0.796024
207760839	chr2:207760839:C:A	1.71402e-05	-0.667983	-1.16246	4.59703e-05	-0.845877	-1.17929
207761483	chr2:207761483:A:G	9.98481e-06	-1.28577	-1.08504	3.35787e-05	-1.21515	-1.12412
207762461	chr2:207762461:A:C	9.18911e-06	-1.27765	-1.17621	2.73475e-05	-1.39002	-1.15451
207762470	chr2:207762470:C:T	3.54384e-05	-1.04327e-10	-1.10408	0.00011368	-1.04327e-10	-1.11978
207763119	chr2:207763119:C:T	2.30848e-05	-1.5327	-2.64473e-10	7.49818e-05	-1.53592	-2.64473e-10
207763176	chr2:207763176:T:C	3.7532e-05	-1.04327e-10	-1.04668	0.000122725	-1.04327e-10	-1.04321
207763213	chr2:207763213:C:T	3.20432e-05	-1.04327e-10	-1.20479	0.000104084	-1.04327e-10	-1.20796
207764111	chr2:207764111:C:T	8.51323e-05	-1.04327e-10	-0.227666	0.000275623	-1.04327e-10	-0.234128
207764469	chr2:207764469:G:C	0.00146095	-1.04327e-10	2.61497	0.00526402	-1.04327e-10	2.71549
207765633	chr2:207765633:G:T	2.34384e-05	-1.5175	-2.64473e-10	7.65204e-05	-1.5156	-2.64473e-10
207765850	chr2:207765850:G:A	3.64935e-05	-1.04327e-10	-1.07474	0.000119139	-1.04327e-10	-1.07287
207766142	chr2:207766142:A:G	2.46364e-05	-1.46765	-2.64473e-10	8.06224e-05	-1.46338	-2.64473e-10
207766487	chr2:207766487:A:T	6.12919e-05	-1.52532	0.96909	0.000267109	-1.4102	1.14469
207766588	chr2:207766588:T:TA	4.61441e-05	-1.04327e-10	-0.840104	0.000151165	-1.04327e-10	-0.834791
207766980	chr2:207766980:T:A	3.51381e-05	-1.04327e-10	-1.11259	0.000112816	-1.04327e-10	-1.1274
207767024	chr2:207767024:G:A	3.47345e-05	-1.04327e-10	-1.12414	0.000111614	-1.04327e-10	-1.13812
207767060	chr2:207767060:G:A	0.00016655	-1.04327e-10	0.443425	0.000469248	-1.04327e-10	0.29797
207767369	chr2:207767369:G:A	4.3323e-05	-0.903188	-2.64473e-10	0.000157108	-0.796229	-2.64473e-10
207768650	chr2:207768650:G:A	3.59089e-05	-1.04327e-10	-1.09089	0.000115132	-1.04327e-10	-1.10708
207768689	chr2:207768689:T:C	3.72895e-05	-1.04327e-10	-1.05316	0.000122124	-1.04327e-10	-1.04812
207768903	chr2:207768903:C:T	8.4961e-06	-1.47874	-1.05353	2.59488e-05	-1.49868	-1.09835
207769037	chr2:207769037:T:C	3.20693e-05	-1.04327e-10	-1.20397	0.000104775	-1.04327e-10	-1.20134
207769445	chr2:207769445:C:T	3.02783e-05	-0.0418316	-1.21961	7.67915e-05	-0.288781	-1.22329
207769465	chr2:207769465:C:G	0.0011161	2.78472	-0.438998	0.0032187	2.68624	-0.462673
207769656	chr2:207769656:G:A	3.40961e-05	-1.04327e-10	-1.14269	0.000111794	-1.04327e-10	-1.13651
207769949	chr2:207769949:G:A	5.22635e-05	-1.04327e-10	-0.715574	0.000168093	-1.04327e-10	-0.728641
207770255	chr2:207770255:CT:C	3.40736e-05	-1.04327e-10	-1.14335	0.00011131	-1.04327e-10	-1.14084
207770345	chr2:207770345:C:T	2.40226e-05	-1.49288	-2.64473e-10	7.8523e-05	-1.48977	-2.64473e-10
207770826	chr2:207770826:G:A	1.21477e-05	-1.05218	-1.12256	4.38725e-05	-0.924351	-1.14752
207772399	chr2:207772399:T:C	2.51447e-05	-1.44722	-2.64473e-10	7.97343e-05	-1.47446	-2.64473e-10
207772878	chr2:207772878:G:GGT	2.72056e-05	-1.36845	-2.64473e-10	8.28356e-05	-1.4363	-2.64473e-10
207773071	chr2:207773071:C:G	3.82707e-05	-1.04327e-10	-1.02719	0.000126109	-1.04327e-10	-1.01601
207773109	chr2:207773109:C:T	0.00612337	2.45632	1.59167	0.0185832	2.40003	1.57683
207773155	chr2:207773155:A:G	0.00557661	2.83341	1.12106	0.0169896	2.76648	1.12071
207774034	chr2:207774034:G:T	2.35816e-05	-1.5114	-2.64473e-10	7.721e-05	-1.50663	-2.64473e-10
207774123	chr2:207774123:A:ATCCT	1.39725e-05	-0.951006	-1.08378	5.09074e-05	-0.811467	-1.11169
207774430	chr2:207774430:T:C	1.40807e-05	-0.948688	-1.07838	5.13024e-05	-0.808527	-1.1069
207774459	chr2:207774459:G:A	2.37132e-05	-1.50584	-2.64473e-10	7.76781e-05	-1.50059	-2.64473e-10
207774765	chr2:207774765:G:A	5.12794e-05	-1.04327e-10	-0.734584	0.000169311	-1.04327e-10	-0.721423
207775152	chr2:207775152:A:G	1.54654e-05	-1.00589	-0.92738	5.57392e-05	-0.866289	-0.966189
207775237	chr2:207775237:G:A	3.6086e-05	-1.04327e-10	-1.08597	0.000115708	-1.04327e-10	-1.10209
207776054	chr2:207776054:G:A	4.57136e-05	-1.04327e-10	-0.849477	0.000151827	-1.04327e-10	-0.830423
207776194	chr2:207776194:G:A	4.36566e-05	-1.04327e-10	-0.895519	0.000143092	-1.04327e-10	-0.889673
207776450	chr2:207776450:G:A	2.95589e-05	-0.976059	-0.309428	8.03545e-05	-1.12781	-0.338901
207777184	chr2:207777184:A:C	9.51363e-06	-1.23051	-1.18864	3.00559e-05	-1.24558	-1.20452
207777195	chr2:207777195:G:A	4.31385e-05	-1.04327e-10	-0.907457	0.000139469	-1.04327e-10	-0.915322
207777220	chr2:207777220:C:T	0.000105392	0.0661396	-0.080323	0.000270949	-0.189639	-0.0615909
207777659	chr2:207777659:G:A	2.72487e-05	-0.223832	-1.14303	8.72858e-05	-0.230068	-1.15391
207778123	chr2:207778123:G:A	2.39423e-05	-1.49622	-2.64473e-10	7.87122e-05	-1.48736	-2.64473e-10
207778145	chr2:207778145:C:T	5.27331e-05	-0.706629	-2.64473e-10	0.000187565	-0.619038	-2.64473e-10
207778319	chr2:207778319:G:A	7.11281e-06	-1.49057	-1.21941	2.3456e-05	-1.48987	-1.20817
207778371	chr2:207778371:C:T	3.29801e-05	-1.04327e-10	-1.17597	0.000107857	-1.04327e-10	-1.17235
207778524	chr2:207778524:G:A	3.20506e-05	-1.04327e-10	-1.20456	0.000104376	-1.04327e-10	-1.20516
207778638	chr2:207778638:T:A	7.49107e-05	-1.04327e-10	-0.355575	0.000248434	-1.04327e-10	-0.337985
207778672	chr2:207778672:G:C	8.04386e-05	-1.04327e-10	-0.284379	0.000266966	-1.04327e-10	-0.266039
207778747	chr2:207778747:A:T	2.58199e-05	-1.42073	-2.64473e-10	8.2328e-05	-1.44245	-2.64473e-10
207779697	chr2:207779697:G:A	9.30374e-06	-1.42954	-1.01191	2.93659e-05	-1.42201	-1.05132
207780232	chr2:207780232:TG:T	3.86676e-05	-1.04327e-10	-1.01687	0.000125221	-1.04327e-10	-1.02308
207780409	chr2:207780409:C:T	7.45881e-06	-1.45259	-1.20989	2.34122e-05	-1.4813	-1.21861
207780999	chr2:207780999:A:T	4.42188e-05	-1.04327e-10	-0.882723	0.000140321	-1.04327e-10	-0.90923
207782127	chr2:207782127:C:A	7.89239e-06	-1.43079	-1.17518	2.66807e-05	-1.40091	-1.16831
207782197	chr2:207782197:A:G	3.20757e-05	-1.04327e-10	-1.20377	0.000105357	-1.04327e-10	-1.19581
207782345	chr2:207782345:G:A	3.33979e-05	-1.16338	-2.64473e-10	0.000101365	-1.23443	-2.64473e-10
207782401	chr2:207782401:AC:A	0.00108768	-1.04327e-10	2.31993	0.00386749	-1.04327e-10	2.4072
207782520	chr2:207782520:G:A	3.18658e-05	-1.04327e-10	-1.21034	0.000103931	-1.04327e-10	-1.20943
207782731	chr2:207782731:G:C	3.25042e-05	-1.04327e-10	-1.1905	0.000106024	-1.04327e-10	-1.1895
207782911	chr2:207782911:G:C	3.15438e-05	-1.2205	-2.64473e-10	8.71896e-05	-1.38508	-2.64473e-10
207783262	chr2:207783262:C:T	3.16554e-05	-1.04327e-10	-1.21696	0.000103235	-1.04327e-10	-1.21615
207783367	chr2:207783367:G:C	0.000954503	-1.04327e-10	2.18932	0.00338787	-1.04327e-10	2.2748
207783432	chr2:207783432:C:G	0.000446244	2.64096	-1.21197	0.00179658	2.85564	-1.21516
207783549	chr2:207783549:C:A	3.44235e-05	-1.04327e-10	-1.13313	0.000112939	-1.04327e-10	-1.12631
207784141	chr2:207784141:T:C	3.22714e-05	-1.04327e-10	-1.19769	0.00010527	-1.04327e-10	-1.19664
207784336	chr2:207784336:A:G	0.000124957	-1.04327e-10	0.156096	0.000397297	-1.04327e-10	0.131523
207784424	chr2:207784424:CA:C	4.03273e-05	-1.04327e-10	-0.974843	0.000130638	-1.04327e-10	-0.980732
207784688	chr2:207784688:G:A	9.02547e-05	-1.04327e-10	-0.169237	0.000298973	-1.04327e-10	-0.152806
207784699	chr2:207784699:G:A	8.76601e-06	-1.43482	-1.06618	2.92068e-05	-1.41672	-1.06204
207785111	chr2:207785111:C:A	1.30395e-05	-0.951414	-1.15247	4.78626e-05	-0.834951	-1.14988
207785304	chr2:207785304:G:A	3.85572e-05	-1.04327e-10	-1.01973	0.000123078	-1.04327e-10	-1.04034
207785462	chr2:207785462:C:T	5.56803e-05	-1.04327e-10	-0.652246	0.000180569	-1.04327e-10	-0.657051
207786406	chr2:207786406:G:A	3.32073e-05	-1.04327e-10	-1.1691	0.000109384	-1.04327e-10	-1.15829
207786888	chr2:207786888:C:T	3.16777e-05	-0.310889	-0.905372	0.000120203	-0.217071	-0.846908
207787068	chr2:207787068:T:C	7.23018e-06	-1.50006	-1.19355	2.41384e-05	-1.49453	-1.17483
207787242	chr2:207787242:G:GA	7.10974e-05	-1.32125	0.91343	0.000246954	-1.34405	1.00009
207787709	chr2:207787709:G:A	3.84498e-05	-1.04327e-10	-1.02252	0.00012422	-1.04327e-10	-1.03111
207787812	chr2:207787812:A:G	3.85437e-05	-1.04327e-10	-1.02008	0.000124517	-1.04327e-10	-1.02872
207787838	chr2:207787838:C:T	4.64229e-05	0.322265	-1.15634	0.000177751	0.493941	-1.16672
207788340	chr2:207788340:G:A	6.03794e-05	-1.04327e-10	-0.571224	0.000189502	-1.04327e-10	-0.60876
207788426	chr2:207788426:C:A	6.9161e-06	-1.52409	-1.21393	2.2988e-05	-1.5152	-1.20299
207788798	chr2:207788798:G:A	3.14883e-05	-1.04327e-10	-1.22226	0.000102832	-1.04327e-10	-1.22006
207789065	chr2:207789065:C:T	4.24435e-05	-1.04327e-10	-0.923699	0.000136855	-1.04327e-10	-0.934242
207789163	chr2:207789163:C:T	4.79502e-05	0.274597	-1.07631	0.000184898	0.402508	-1.03587
207789358	chr2:207789358:C:T	2.4274e-05	-1.48247	-2.64473e-10	7.73829e-05	-1.5044	-2.64473e-10
207789938	chr2:207789938:C:T	1.09109e-05	-1.38256	-0.899554	3.62356e-05	-1.41979	-0.843324
207790083	chr2:207790083:A:G	3.81511e-05	-1.04327e-10	-1.03032	0.000126109	-1.04327e-10	-1.01602
207790284	chr2:207790284:C:T	1.03416e-05	-1.14561	-1.19008	3.51376e-05	-1.12201	-1.17188
207790348	chr2:207790348:A:G	1.22445e-05	-1.36167	-0.805129	4.09237e-05	-1.40337	-0.738082
207790588	chr2:207790588:T:C	3.14516e-05	-1.04327e-10	-1.22342	0.000102466	-1.04327e-10	-1.22363
207790746	chr2:207790746:G:A	4.3962e-05	-1.04327e-10	-0.888547	0.000146654	-1.04327e-10	-0.865089
207791006	chr2:207791006:C:T	3.98003e-05	0.199532	-1.18753	0.000133072	0.218592	-1.18086
207791236	chr2:207791236:C:T	0.000141668	-1.04327e-10	0.281617	0.000456907	-1.04327e-10	0.271318
207791627	chr2:207791627:AT:A	4.48282e-05	-0.869034	-2.64473e-10	0.000148715	-0.851128	-2.64473e-10
207791669	chr2:207791669:T:C	4.14796e-05	-1.04327e-10	-0.94667	0.000133625	-1.04327e-10	-0.958127
207792225	chr2:207792225:C:T	6.75862e-05	-1.04327e-10	-0.458469	0.000210384	-1.04327e-10	-0.504227
207792694	chr2:207792694:C:T	9.98366e-06	-1.33053	-1.0404	3.20819e-05	-1.34363	-1.04124
207793095	chr2:207793095:A:T	5.31698e-05	-1.04327e-10	-0.698382	0.000168726	-1.04327e-10	-0.724883
207793594	chr2:207793594:G:A	1.05031e-05	-1.47377	-0.846436	3.39696e-05	-1.4764	-0.851298
207793729	chr2:207793729:G:C	4.4421e-05	-1.04327e-10	-0.87816	0.00014497	-1.04327e-10	-0.876631
207794120	chr2:207794120:G:T	3.52998e-05	-1.04327e-10	-1.10799	0.000114724	-1.04327e-10	-1.11063
207794861	chr2:207794861:T:C	5.45347e-05	-1.04327e-10	-0.673036	0.000172037	-1.04327e-10	-0.705454
207795520	chr2:207795520:T:C	8.16497e-06	-1.45871	-1.11331	2.6857e-05	-1.46427	-1.09837
207795665	chr2:207795665:T:C	0.000372839	-1.04327e-10	1.24927	0.00135239	-1.04327e-10	1.35647
207795843	chr2:207795843:C:T	2.44123e-05	-1.4901	0.0133176	7.25968e-05	-1.53284	-0.0354008
207795907	chr2:207795907:G:A	4.58595e-05	-1.04327e-10	-0.846291	0.000149663	-1.04327e-10	-0.844774
207795912	chr2:207795912:C:T	3.87513e-05	-1.04327e-10	-1.01471	0.000125754	-1.04327e-10	-1.01884
207796271	chr2:207796271:C:T	3.61966e-05	-1.04327e-10	-1.08291	0.000117182	-1.04327e-10	-1.08944
207796377	chr2:207796377:C:T	2.53416e-05	-0.455001	-0.984425	7.81751e-05	-0.527907	-0.966303
207796688	chr2:207796688:TTGTCTCCAAA:T	9.48347e-06	-1.35359	-1.06873	3.16955e-05	-1.34678	-1.05021
207796701	chr2:207796701:CA:C	9.34927e-06	-1.36478	-1.0718	3.12333e-05	-1.35818	-1.05349
207796703	chr2:207796703:A:T	9.41023e-06	-1.36008	-1.06999	3.14428e-05	-1.35341	-1.05159
207797468	chr2:207797468:T:C	1.45799e-05	-1.37682	-0.615412	4.8614e-05	-1.3742	-0.595045
207798009	chr2:207798009:C:T	9.58955e-06	-1.3418	-1.0694	3.20357e-05	-1.33527	-1.05104
207798404	chr2:207798404:C:T	9.54941e-06	-1.46432	-0.951077	3.08566e-05	-1.46766	-0.956154
207799267	chr2:207799267:G:A	3.39807e-05	-1.04327e-10	-1.14608	0.000110363	-1.04327e-10	-1.14938
207799268	chr2:207799268:C:T	5.17179e-05	-1.04327e-10	-0.726069	0.000163347	-1.04327e-10	-0.757288
207799287	chr2:207799287:G:A	4.87727e-05	-0.784702	-2.64473e-10	0.000177361	-0.674977	-2.64473e-10
207799528	chr2:207799528:C:T	9.76251e-06	-1.32436	-1.06896	3.26051e-05	-1.31781	-1.05088
207799592	chr2:207799592:G:A	3.2547e-05	-1.04327e-10	-1.18919	0.000104927	-1.04327e-10	-1.1999
207799692	chr2:207799692:T:C	5.35818e-05	-1.52618	0.83552	0.00017258	-1.52184	0.819544
207799701	chr2:207799701:T:C	9.7895e-06	-1.53275	-0.85781	3.27165e-05	-1.53554	-0.829738
207800214	chr2:207800214:A:G	1.53828e-05	-1.52532	-0.413303	5.21875e-05	-1.52649	-0.371824
207800723	chr2:207800723:TA:T	1.10448e-05	-1.53396	-0.735958	3.71738e-05	-1.53441	-0.703146
207801151	chr2:207801151:A:G	3.1963e-05	-1.04327e-10	-1.20729	0.000103415	-1.04327e-10	-1.21441
207801168	chr2:207801168:T:C	1.44406e-05	-1.52251	-0.479326	4.89143e-05	-1.5237	-0.439394
207801344	chr2:207801344:G:C	4.89474e-05	-1.04327e-10	-0.781126	0.000159495	-1.04327e-10	-0.781149
207801391	chr2:207801391:T:C	1.37353e-05	-1.52279	-0.529116	4.63102e-05	-1.52405	-0.493754
207801729	chr2:207801729:C:T	2.31065e-05	-1.53176	-2.64473e-10	7.54728e-05	-1.52939	-2.64473e-10
207801768	chr2:207801768:T:C	4.23376e-05	-1.04327e-10	-0.926196	0.000137567	-1.04327e-10	-0.929048
207801845	chr2:207801845:A:ATAT	1.43218e-05	-1.52019	-0.489898	4.84911e-05	-1.52152	-0.450258
207801847	chr2:207801847:C:T	1.42614e-05	-1.51983	-0.494489	4.828e-05	-1.52117	-0.454971
207802067	chr2:207802067:T:C	1.27019e-05	-1.53461	-0.595511	4.2149e-05	-1.53543	-0.576518
207802265	chr2:207802265:C:T	9.08802e-06	-1.30265	-1.16227	2.88816e-05	-1.31584	-1.17411
207802730	chr2:207802730:G:A	5.37819e-05	-1.04327e-10	-0.686936	0.00017312	-1.04327e-10	-0.699176
207802929	chr2:207802929:A:G	6.61557e-05	-1.04327e-10	-0.479862	0.000205832	-1.04327e-10	-0.526099
207803399	chr2:207803399:C:T	1.45593e-05	-1.53226	-0.461387	4.85434e-05	-1.5304	-0.440301
207803500	chr2:207803500:G:A	5.32565e-05	-1.04327e-10	-0.696752	0.000168118	-1.04327e-10	-0.728498
207803571	chr2:207803571:C:T	2.30083e-05	-1.53602	-2.64473e-10	7.56674e-05	-1.52681	-2.64473e-10
207803632	chr2:207803632:T:C	1.46756e-05	-1.53526	-0.450422	4.88924e-05	-1.5344	-0.42914
207804269	chr2:207804269:G:A	6.76426e-05	-1.04327e-10	-0.457635	0.00021365	-1.04327e-10	-0.488823
207804288	chr2:207804288:G:A	1.48387e-05	-1.52977	-0.444857	4.95105e-05	-1.52745	-0.423528
207804471	chr2:207804471:C:T	3.71187e-05	-1.04327e-10	-1.05775	0.00012051	-1.04327e-10	-1.06142
207805244	chr2:207805244:T:A	5.46433e-05	-1.04327e-10	-0.671045	0.000178623	-1.04327e-10	-0.667883
207805383	chr2:207805383:T:C	7.10447e-05	-1.53137	1.12281	0.000253623	-1.53066	1.21335
207805453	chr2:207805453:T:C	7.59429e-05	-1.5358	1.19391	0.000271333	-1.53561	1.2858
207805809	chr2:207805809:A:C	2.57581e-05	-1.42312	-2.64473e-10	8.83608e-05	-1.37173	-2.64473e-10
207806393	chr2:207806393:C:T	4.53487e-05	-1.04327e-10	-0.857492	0.000144032	-1.04327e-10	-0.883128
207806981	chr2:207806981:A:C	3.97609e-05	-1.04327e-10	-0.988988	0.000129532	-1.04327e-10	-0.989231
207806993	chr2:207806993:G:A	3.32075e-05	-1.04327e-10	-1.1691	0.000107045	-1.04327e-10	-1.17991
207807001	chr2:207807001:ATCCC:A	3.25647e-05	-1.04327e-10	-1.18864	0.000105238	-1.04327e-10	-1.19694
207807007	chr2:207807007:C:T	1.31709e-05	-1.52113	-0.572732	4.31561e-05	-1.50893	-0.579406
207807078	chr2:207807078:C:CT	2.95213e-05	-0.182636	-1.10412	0.000148818	0.277173	-1.12761
207807187	chr2:207807187:A:C	1.19818e-05	-1.03131	-1.15717	4.27035e-05	-0.976116	-1.12277
207807298	chr2:207807298:G:A	3.8972e-05	-1.04327e-10	-1.00903	0.000128341	-1.04327e-10	-0.998467
207807382	chr2:207807382:A:G	3.16108e-05	-1.04327e-10	-1.21837	0.000103683	-1.04327e-10	-1.21182
207807413	chr2:207807413:T:C	3.15058e-05	-1.04327e-10	-1.2217	0.000102468	-1.04327e-10	-1.22361
207807517	chr2:207807517:G:A	4.00766e-05	-1.04327e-10	-0.98108	0.000129781	-1.04327e-10	-0.987315
207807993	chr2:207807993:T:C	4.13557e-05	-1.04327e-10	-0.949664	0.000133908	-1.04327e-10	-0.956007
207808076	chr2:207808076:A:T	7.1624e-06	-1.50152	-1.20151	2.39477e-05	-1.49646	-1.18083
207808120	chr2:207808120:T:C	7.33979e-06	-1.45712	-1.22145	2.31773e-05	-1.49604	-1.21395
207808618	chr2:207808618:CT:C	3.48815e-05	-1.11992	-2.64473e-10	9.42713e-05	-1.30698	-2.64473e-10
207808621	chr2:207808621:A:C	3.44853e-05	-1.13134	-2.64473e-10	9.3478e-05	-1.31544	-2.64473e-10
207809421	chr2:207809421:T:C	8.72337e-06	-1.36109	-1.14478	2.75893e-05	-1.42261	-1.11312
207809841	chr2:207809841:C:T	6.83404e-06	-1.53562	-1.21434	2.22153e-05	-1.53014	-1.22224
207809888	chr2:207809888:C:T	0.000102454	-1.04327e-10	-0.0424596	0.000336438	-1.04327e-10	-0.0347486
207809924	chr2:207809924:A:T	9.6258e-06	-1.33078	-1.07665	2.9847e-05	-1.37249	-1.08459
207809926	chr2:207809926:G:A	3.99672e-05	-1.04327e-10	-0.983815	0.000134092	-1.04327e-10	-0.954632
207809949	chr2:207809949:C:T	3.3827e-05	-1.04327e-10	-1.15061	0.000109978	-1.04327e-10	-1.15288
207810516	chr2:207810516:A:G	4.16801e-05	-1.04327e-10	-0.941848	0.000137748	-1.04327e-10	-0.927734
207810652	chr2:207810652:C:T	4.14156e-05	-1.04327e-10	-0.948214	0.000134103	-1.04327e-10	-0.954551
207810655	chr2:207810655:A:G	3.39503e-05	-1.04327e-10	-1.14698	0.000112464	-1.04327e-10	-1.13052
207810701	chr2:207810701:C:T	3.21895e-05	-1.04327e-10	-1.20023	0.000105731	-1.04327e-10	-1.19226
207810864	chr2:207810864:T:C	6.95053e-06	-1.51685	-1.2162	2.30321e-05	-1.51289	-1.20338
207811477	chr2:207811477:C:T	3.48411e-05	-1.04327e-10	-1.12108	0.000115247	-1.04327e-10	-1.10608
207811540	chr2:207811540:C:T	3.88831e-05	-1.04327e-10	-1.01131	0.000130193	-1.04327e-10	-0.984141
207811656	chr2:207811656:T:TCTCCATTAG	3.50993e-05	-1.04327e-10	-1.11369	0.000112618	-1.04327e-10	-1.12916
207811818	chr2:207811818:A:G	3.1503e-05	-1.04327e-10	-1.22179	0.000102563	-1.04327e-10	-1.22268
207812316	chr2:207812316:G:T	4.9964e-05	-0.760571	-2.64473e-10	0.000123963	-1.03318	-2.64473e-10
207812534	chr2:207812534:A:G	0.00119523	-1.04327e-10	2.41422	0.00383296	-1.04327e-10	2.39823
207813009	chr2:207813009:C:T	2.74842e-05	-1.35826	-2.64473e-10	8.8396e-05	-1.37133	-2.64473e-10
207813151	chr2:207813151:TTTC:T	1.38471e-05	-1.50916	-0.534641	4.87688e-05	-1.43324	-0.532829
207813671	chr2:207813671:C:A	6.36171e-05	-1.04327e-10	-0.518991	0.00020456	-1.04327e-10	-0.532299
207813679	chr2:207813679:G:A	7.54826e-06	-1.43687	-1.21368	2.67032e-05	-1.37182	-1.19656
207813930	chr2:207813930:A:G	2.3111e-05	-1.53157	-2.64473e-10	7.57601e-05	-1.52559	-2.64473e-10
207814298	chr2:207814298:G:A	7.32055e-06	-1.49403	-1.18715	2.50569e-05	-1.45145	-1.18056
207814624	chr2:207814624:G:A	1.37734e-05	-1.49139	-0.55774	4.49962e-05	-1.46175	-0.584829
207814642	chr2:207814642:C:T	8.05222e-06	-1.42841	-1.15752	2.67082e-05	-1.3992	-1.16899
207814699	chr2:207814699:A:G	3.20989e-05	-1.04327e-10	-1.20305	0.000104709	-1.04327e-10	-1.20197
207814823	chr2:207814823:G:A	1.96139e-05	-1.37851	-0.317125	6.73681e-05	-1.33292	-0.310067
207814852	chr2:207814852:T:C	3.18899e-05	-1.04327e-10	-1.20958	0.000104058	-1.04327e-10	-1.20822
207815039	chr2:207815039:G:A	3.79415e-05	-1.04327e-10	-1.03583	0.000126716	-1.04327e-10	-1.01122
207815184	chr2:207815184:G:A	7.61699e-05	-1.04327e-10	-0.338907	0.000250808	-1.04327e-10	-0.328472
207815575	chr2:207815575:T:C	3.91045e-05	-1.04327e-10	-1.00563	0.000127072	-1.04327e-10	-1.00841
207815701	chr2:207815701:G:A	3.98526e-05	-1.04327e-10	-0.986686	0.000129489	-1.04327e-10	-0.989568
207815815	chr2:207815815:G:T	6.15155e-05	-1.04327e-10	-0.552584	0.000193826	-1.04327e-10	-0.586201
207816008	chr2:207816008:G:A	3.8091e-05	-1.04327e-10	-1.03189	0.000123795	-1.04327e-10	-1.03454
207816145	chr2:207816145:C:T	7.42002e-05	-1.04327e-10	-0.365106	0.000244265	-1.04327e-10	-0.354906
207816279	chr2:207816279:G:C	6.21132e-05	-1.04327e-10	-0.542915	0.000204351	-1.04327e-10	-0.53332
207816429	chr2:207816429:G:A	3.27376e-05	-1.18335	-2.64473e-10	9.7057e-05	-1.27786	-2.64473e-10
207817320	chr2:207817320:G:A	3.14851e-05	-1.04327e-10	-1.22236	0.000102532	-1.04327e-10	-1.22299
207817377	chr2:207817377:A:C	1.00861e-05	-1.39309	-0.967619	3.43768e-05	-1.33712	-0.978665
207817477	chr2:207817477:T:A	4.64728e-05	-0.833005	-2.64473e-10	0.000136353	-0.937916	-2.64473e-10
207817573	chr2:207817573:C:T	3.30395e-05	-1.04327e-10	-1.17417	0.000107061	-1.04327e-10	-1.17977
207817870	chr2:207817870:C:T	9.84148e-05	-1.04327e-10	-0.0826815	0.00031223	-1.04327e-10	-0.109421
207818010	chr2:207818010:G:A	6.26818e-05	-1.04327e-10	-0.533802	0.000206156	-1.04327e-10	-0.524531
207818275	chr2:207818275:C:G	3.80988e-05	-1.04327e-10	-1.03169	0.000127711	-1.04327e-10	-1.00339
207818711	chr2:207818711:C:G	3.458e-05	-1.04327e-10	-1.1286	0.000111715	-1.04327e-10	-1.13721
207818960	chr2:207818960:T:C	0.000112992	-1.04327e-10	0.0554475	0.000365946	-1.04327e-10	0.0493249
207819617	chr2:207819617:A:G	9.63657e-06	-1.44239	-0.963916	3.25342e-05	-1.39593	-0.97494
207819622	chr2:207819622:T:C	3.97759e-05	-1.04327e-10	-0.988611	0.000128771	-1.04327e-10	-0.995122
207820352	chr2:207820352:G:A	3.3928e-05	-1.04327e-10	-1.14763	0.000109718	-1.04327e-10	-1.15525
207820391	chr2:207820391:G:A	8.82806e-05	-1.04327e-10	-0.191353	0.000280408	-1.04327e-10	-0.216917
207820556	chr2:207820556:A:G	5.05282e-05	-0.582881	-0.16646	0.000147697	-0.664556	-0.193439
207820686	chr2:207820686:C:A	0.000113525	-1.04327e-10	0.0601523	0.000377911	-1.04327e-10	0.0814981
207820821	chr2:207820821:A:AATATTGTAGGTTGATGAATTGTTTTAAAAGTCTATCTGTAAG	4.04366e-05	-1.04327e-10	-0.972138	0.000135558	-1.04327e-10	-0.94376
207821120	chr2:207821120:G:C	3.36748e-05	-1.04327e-10	-1.15512	0.000110067	-1.04327e-10	-1.15207
207821686	chr2:207821686:C:T	6.9632e-06	-1.53402	-1.19721	2.27468e-05	-1.5248	-1.20393
207821871	chr2:207821871:G:A	7.97985e-05	-1.04327e-10	-0.292368	0.000253966	-1.04327e-10	-0.315961
207822784	chr2:207822784:G:C	7.23261e-05	-1.04327e-10	-0.390687	0.000230608	-1.04327e-10	-0.412442
207823508	chr2:207823508:G:A	3.38747e-05	-1.04327e-10	-1.1492	0.00011073	-1.04327e-10	-1.14606
207823595	chr2:207823595:T:C	4.36426e-05	-0.620745	-0.275093	0.000128103	-0.699648	-0.300682
207823688	chr2:207823688:C:G	5.12795e-05	-1.04327e-10	-0.734581	0.00017397	-1.04327e-10	-0.694278
207823806	chr2:207823806:T:C	4.08519e-05	-0.648137	-0.313783	0.000120172	-0.72561	-0.338631
207823866	chr2:207823866:G:A	3.16149e-05	-1.04327e-10	-1.21824	0.000103146	-1.04327e-10	-1.21702
207823872	chr2:207823872:A:C	3.14455e-05	-1.04327e-10	-1.22362	0.000102479	-1.04327e-10	-1.2235
207824164	chr2:207824164:T:C	6.15248e-05	-1.04327e-10	-0.552432	0.000202375	-1.04327e-10	-0.54304
207824453	chr2:207824453:T:C	7.01769e-06	-1.50006	-1.22338	2.35732e-05	-1.4694	-1.22365
207824458	chr2:207824458:G:A	2.4394e-05	-1.47754	-2.64473e-10	8.06697e-05	-1.4628	-2.64473e-10
207824691	chr2:207824691:T:C	6.89543e-05	-1.04327e-10	-0.438428	0.000217225	-1.04327e-10	-0.472229
207824849	chr2:207824849:T:A	3.14453e-05	-1.04327e-10	-1.22362	0.000102478	-1.04327e-10	-1.22351
207825059	chr2:207825059:T:C	6.91155e-06	-1.5179	-1.22078	2.31069e-05	-1.49535	-1.21767
207825391	chr2:207825391:CAT:C	5.1733e-05	-1.04327e-10	-0.725777	0.000175572	-1.04327e-10	-0.68511
207825557	chr2:207825557:A:G	8.68862e-06	-1.51771	-0.992144	2.82184e-05	-1.49644	-1.01675
207825736	chr2:207825736:G:T	8.78397e-06	-1.52443	-0.974512	2.84044e-05	-1.50655	-1.00006
207825741	chr2:207825741:G:A	7.2431e-05	-1.04327e-10	-0.389239	0.000238372	-1.04327e-10	-0.379327
207825973	chr2:207825973:G:A	7.40293e-05	-1.04327e-10	-0.367412	0.000236029	-1.04327e-10	-0.389205
207826099	chr2:207826099:G:A	3.56204e-05	-1.04327e-10	-1.09896	0.000116246	-1.04327e-10	-1.09745
207826173	chr2:207826173:C:T	4.97908e-05	-1.04327e-10	-0.764043	0.000163388	-1.04327e-10	-0.757035
207826452	chr2:207826452:C:T	8.10732e-05	-1.04327e-10	-0.27652	0.000266354	-1.04327e-10	-0.268336
207826568	chr2:207826568:C:T	7.44815e-06	-1.53564	-1.12826	2.43718e-05	-1.53354	-1.12619
207827182	chr2:207827182:T:C	6.03584e-05	-1.04327e-10	-0.571573	0.000201433	-1.04327e-10	-0.547704
207827254	chr2:207827254:C:T	2.65615e-05	-1.39241	-2.64473e-10	8.50235e-05	-1.41023	-2.64473e-10
207827493	chr2:207827493:T:C	3.25404e-05	-1.04327e-10	-1.18939	0.000106282	-1.04327e-10	-1.18706
207827894	chr2:207827894:C:T	3.60602e-05	-1.04327e-10	-1.08668	0.000117	-1.04327e-10	-1.09099
207827985	chr2:207827985:A:G	5.39161e-05	-1.04327e-10	-0.684443	0.000176371	-1.04327e-10	-0.680572
207828537	chr2:207828537:C:G	2.15305e-05	-1.35797	-0.244433	6.49936e-05	-1.4214	-0.25747
207828906	chr2:207828906:A:G	2.81676e-05	-1.35611	0.0224086	8.39163e-05	-1.41888	-0.00446578
207829207	chr2:207829207:A:G	3.64994e-05	-1.3825	0.307927	0.000110116	-1.44061	0.288979
207829641	chr2:207829641:C:T	7.74409e-06	-1.53582	-1.08912	2.53118e-05	-1.53602	-1.08588
207830299	chr2:207830299:A:G	9.94803e-05	-1.04327e-10	-0.0719127	0.000328925	-1.04327e-10	-0.0573307
207830677	chr2:207830677:GAAGAAGGACACTTCTTCT:G	8.13763e-05	-1.38126	1.10847	0.000247725	-1.44032	1.09948
207830925	chr2:207830925:G:A	0.000247916	-1.04327e-10	0.841216	0.000821544	-1.04327e-10	0.858025
207831224	chr2:207831224:C:G	3.807e-05	-1.04327e-10	-1.03245	0.00012527	-1.04327e-10	-1.02269
207831408	chr2:207831408:T:G	3.29242e-05	-1.25458	0.0769212	9.72317e-05	-1.33642	0.0603544
207831601	chr2:207831601:T:C	3.17548e-05	-1.26548	0.0516463	9.39831e-05	-1.34539	0.035343
207831833	chr2:207831833:C:T	3.96379e-05	-1.04327e-10	-0.992086	0.000130446	-1.04327e-10	-0.982202
207831872	chr2:207831872:C:T	3.56373e-05	-1.04327e-10	-1.09848	0.000117041	-1.04327e-10	-1.09064
207832251	chr2:207832251:T:C	3.14436e-05	-1.04327e-10	-1.22368	0.000102461	-1.04327e-10	-1.22368
207832359	chr2:207832359:G:A	3.70914e-05	-1.04327e-10	-1.05849	0.000121688	-1.04327e-10	-1.0517
207832428	chr2:207832428:T:A	4.4108e-05	-1.04327e-10	-0.885232	0.000141815	-1.04327e-10	-0.898636
207832501	chr2:207832501:A:G	3.50902e-05	-1.04327e-10	-1.11395	0.000113786	-1.04327e-10	-1.11885
207832620	chr2:207832620:C:T	6.97315e-05	-0.42722	-2.64473e-10	0.000240584	-0.370092	-2.64473e-10
207832939	chr2:207832939:C:G	2.70879e-05	-1.37503	0.00224318	8.18843e-05	-1.43436	-0.0134957
207832994	chr2:207832994:C:A	5.31393e-05	-1.04327e-10	-0.698956	0.000173892	-1.04327e-10	-0.694729
207833268	chr2:207833268:G:T	2.68818e-05	-1.4006	0.0201718	8.17183e-05	-1.45414	0.00425601
207833660	chr2:207833660:A:G	3.06566e-05	-1.30122	0.0521963	9.13509e-05	-1.37459	0.0361346
207833676	chr2:207833676:C:T	9.04004e-05	-1.04327e-10	-0.167624	0.000284799	-1.04327e-10	-0.201378
207834063	chr2:207834063:C:T	7.22845e-05	-1.04327e-10	-0.391263	0.0002312	-1.04327e-10	-0.409877
207834206	chr2:207834206:C:T	2.81286e-05	-1.36925	0.0341648	8.49325e-05	-1.42954	0.0182377
207834572	chr2:207834572:T:C	4.39618e-05	-1.04327e-10	-0.888553	0.000142159	-1.04327e-10	-0.896218
207835026	chr2:207835026:T:C	3.04677e-05	-1.30859	0.0533837	9.09559e-05	-1.38208	0.0392964
207835034	chr2:207835034:G:A	3.7439e-05	-1.26376	0.214602	0.000111403	-1.34521	0.205204
207835041	chr2:207835041:A:G	2.38376e-05	-1.25524	-0.245365	7.31106e-05	-1.34316	-0.218033
207835875	chr2:207835875:G:T	2.71113e-05	-1.30113	-0.0707909	8.0858e-05	-1.37451	-0.0859539
207836008	chr2:207836008:A:C	4.49415e-05	-1.04327e-10	-0.866512	0.000148268	-1.04327e-10	-0.854141
207836187	chr2:207836187:T:C	3.15345e-05	-1.18759	-0.033204	9.23356e-05	-1.27923	-0.0485017
207836219	chr2:207836219:A:G	3.11952e-05	-1.19536	-0.0362487	9.14042e-05	-1.28629	-0.0515772
207836288	chr2:207836288:C:T	8.52713e-05	-1.04327e-10	-0.226035	0.000272116	-1.04327e-10	-0.246934
207836299	chr2:207836299:G:A	2.93032e-05	-1.20389	-0.0902835	8.60465e-05	-1.29303	-0.105246
207836327	chr2:207836327:A:C	0.000175425	-1.04327e-10	0.495339	0.000603788	-1.04327e-10	0.550062
207836346	chr2:207836346:A:C	3.145e-05	-1.04327e-10	-1.22347	0.00010255	-1.04327e-10	-1.22281
207837192	chr2:207837192:C:T	3.30667e-05	-1.04327e-10	-1.17335	0.000107521	-1.04327e-10	-1.17548
207837951	chr2:207837951:T:G	0.000149811	-1.04327e-10	0.3375	0.000514372	-1.04327e-10	0.389785
207838795	chr2:207838795:G:A	9.65344e-06	-1.33454	-1.07002	2.93195e-05	-1.3981	-1.07681
207838978	chr2:207838978:C:T	8.84242e-06	-1.38806	-1.10425	2.71467e-05	-1.44178	-1.11013
207839109	chr2:207839109:T:TA	0.000190877	-1.04327e-10	0.579759	0.000657776	-1.04327e-10	0.635703
207839423	chr2:207839423:T:C	4.12375e-05	-1.04327e-10	-0.952526	0.000136048	-1.04327e-10	-0.940151
207839579	chr2:207839579:G:T	7.76991e-06	-1.45199	-1.16962	2.70864e-05	-1.39026	-1.16387
207839623	chr2:207839623:T:C	1.23904e-05	-1.52479	-0.630161	4.26902e-05	-1.48511	-0.614079
207839663	chr2:207839663:T:C	3.95979e-05	-1.04327e-10	-0.993096	0.00012987	-1.04327e-10	-0.986627
207839805	chr2:207839805:C:T	1.17225e-05	-1.5251	-0.685265	3.83278e-05	-1.53068	-0.676308
207840252	chr2:207840252:A:G	3.27573e-05	-1.04327e-10	-1.18275	0.000106385	-1.04327e-10	-1.18609
207840319	chr2:207840319:C:T	0.000139096	-1.04327e-10	0.263294	0.000472416	-1.04327e-10	0.304699
207840367	chr2:207840367:C:A	8.71576e-06	-1.53507	-0.971673	2.87427e-05	-1.52113	-0.973642
207840503	chr2:207840503:G:A	3.95743e-05	-1.04327e-10	-0.993694	0.000127332	-1.04327e-10	-1.00637
207840617	chr2:207840617:A:G	4.32144e-05	-1.04327e-10	-0.905699	0.000139013	-1.04327e-10	-0.91859
207840798	chr2:207840798:TG:T	8.62407e-06	-1.30647	-1.21085	2.76777e-05	-1.31771	-1.21483
207840812	chr2:207840812:T:A	7.65553e-06	-1.41323	-1.22321	2.45627e-05	-1.42989	-1.22204
207840869	chr2:207840869:C:T	7.89657e-06	-1.38238	-1.22307	2.52435e-05	-1.40289	-1.22171
207841098	chr2:207841098:C:T	3.26012e-05	-1.04327e-10	-1.18752	0.000106418	-1.04327e-10	-1.18579
207841372	chr2:207841372:C:T	3.88109e-05	-1.01317	-2.64473e-10	0.000133746	-0.957222	-2.64473e-10
207841930	chr2:207841930:C:T	5.44786e-05	-0.674065	-2.64473e-10	0.000181794	-0.650287	-2.64473e-10
207842078	chr2:207842078:T:C	8.7049e-06	-1.34255	-1.16543	2.79715e-05	-1.35213	-1.16984
207842159	chr2:207842159:G:A	4.57759e-05	-1.04327e-10	-0.848115	0.000148011	-1.04327e-10	-0.855878
207842176	chr2:207842176:C:T	7.34074e-06	-1.4775	-1.20094	2.38515e-05	-1.48121	-1.2001
207842225	chr2:207842225:C:T	7.83368e-06	-1.41765	-1.1958	2.54125e-05	-1.42266	-1.19526
207842476	chr2:207842476:T:C	0.000122625	-1.04327e-10	0.137256	0.00041551	-1.04327e-10	0.176345
207842920	chr2:207842920:G:A	9.13252e-06	-1.30436	-1.15567	2.92985e-05	-1.31517	-1.16045
207843084	chr2:207843084:A:G	9.38788e-06	-1.47155	-0.960902	2.97862e-05	-1.4937	-0.965416
207843236	chr2:207843236:A:G	7.83002e-06	-1.44773	-1.16618	2.54324e-05	-1.45213	-1.165
207843252	chr2:207843252:G:A	2.30116e-05	-1.53587	-2.64473e-10	7.49771e-05	-1.53598	-2.64473e-10
207843537	chr2:207843537:C:T	3.30987e-05	-1.04327e-10	-1.17238	0.000108082	-1.04327e-10	-1.17027
207843780	chr2:207843780:C:T	7.47884e-06	-1.45375	-1.20605	2.42805e-05	-1.46033	-1.20316
207843781	chr2:207843781:G:A	3.19412e-05	-1.04327e-10	-1.20798	0.000104212	-1.04327e-10	-1.20674
207843836	chr2:207843836:T:C	7.67581e-06	-1.43402	-1.19978	2.49044e-05	-1.44169	-1.19642
207843973	chr2:207843973:C:T	3.47467e-05	-1.12379	-2.64473e-10	0.000109765	-1.15482	-2.64473e-10
207844122	chr2:207844122:C:T	4.29416e-05	-1.04327e-10	-0.912032	0.000137808	-1.04327e-10	-0.927303
207844142	chr2:207844142:C:A	4.31937e-05	-0.906177	-2.64473e-10	0.000124197	-1.0313	-2.64473e-10
207844341	chr2:207844341:T:C	9.55068e-06	-1.52887	-0.886392	3.09005e-05	-1.53394	-0.888445
207844403	chr2:207844403:C:T	8.35088e-06	-1.42488	-1.12462	2.7068e-05	-1.42983	-1.12497
207844414	chr2:207844414:T:C	1.2386e-05	-1.52768	-0.62763	4.00155e-05	-1.53305	-0.630843
207844449	chr2:207844449:CCCA:C	1.31022e-05	-1.46025	-0.638841	4.31793e-05	-1.43632	-0.65148
207845007	chr2:207845007:C:A	8.85134e-05	-1.04327e-10	-0.188718	0.000297753	-1.04327e-10	-0.156897
207845109	chr2:207845109:T:C	0.000212945	-1.04327e-10	0.689162	0.000704874	-1.04327e-10	0.704857
207845193	chr2:207845193:T:C	7.6504e-06	-1.41421	-1.22291	2.45243e-05	-1.4319	-1.2216
207846673	chr2:207846673:A:G	4.09465e-05	-1.04327e-10	-0.959606	0.000134935	-1.04327e-10	-0.948368
207846678	chr2:207846678:G:A	3.6781e-05	-1.04327e-10	-1.06689	0.000119823	-1.04327e-10	-1.06714
207846800	chr2:207846800:G:A	0.00015271	0.356671	-2.64473e-10	0.000534567	0.428296	-2.64473e-10
207847062	chr2:207847062:T:C	3.83387e-05	-1.04327e-10	-1.02541	0.000124744	-1.04327e-10	-1.0269
207847565	chr2:207847565:G:A	2.45481e-05	-1.47124	-2.64473e-10	7.84736e-05	-1.4904	-2.64473e-10
207847637	chr2:207847637:T:C	7.4969e-06	-1.53509	-1.12229	2.43044e-05	-1.53587	-1.12663
207847686	chr2:207847686:C:T	7.66444e-06	-1.48796	-1.14732	2.44374e-05	-1.50656	-1.15049
207848131	chr2:207848131:A:G	7.23698e-06	-1.51221	-1.18046	2.32327e-05	-1.52473	-1.18287
207848303	chr2:207848303:G:A	1.54011e-05	-1.53456	-0.402871	4.86542e-05	-1.53368	-0.434747
207848547	chr2:207848547:C:T	8.12225e-06	-1.53257	-1.0447	2.69871e-05	-1.5155	-1.0423
207848614	chr2:207848614:T:C	7.59091e-06	-1.42162	-1.2233	2.43448e-05	-1.43856	-1.22228
207848950	chr2:207848950:G:A	0.000105708	-0.0111931	-2.64473e-10	0.0003173	-0.0933147	-2.64473e-10
207849059	chr2:207849059:C:T	4.76395e-05	-1.04327e-10	-0.80821	0.000154901	-1.04327e-10	-0.810377
207849092	chr2:207849092:T:C	0.000122574	-1.04327e-10	0.136839	0.000415332	-1.04327e-10	0.175918
207849099	chr2:207849099:C:T	0.000122675	-1.04327e-10	0.137669	0.000415685	-1.04327e-10	0.176766
207849758	chr2:207849758:G:C	3.93103e-05	-1.04327e-10	-1.00039	0.000126597	-1.04327e-10	-1.01215
207849857	chr2:207849857:T:C	7.43788e-06	-1.44417	-1.22112	2.38742e-05	-1.4578	-1.22257
207850590	chr2:207850590:G:A	7.15116e-06	-1.53362	-1.17098	2.37163e-05	-1.51745	-1.16954
207851282	chr2:207851282:C:T	8.62126e-06	-1.35667	-1.16097	2.76957e-05	-1.37905	-1.15283
207851405	chr2:207851405:G:A	5.04962e-05	-1.04327e-10	-0.749975	0.000163187	-1.04327e-10	-0.758262
207851487	chr2:207851487:G:A	5.70195e-05	-1.04327e-10	-0.628479	0.000188307	-1.04327e-10	-0.61509
207851599	chr2:207851599:G:A	3.27788e-05	-1.04327e-10	-1.18209	0.00010706	-1.04327e-10	-1.17977
207851822	chr2:207851822:G:C	5.1177e-05	-0.736583	-2.64473e-10	0.000157561	-0.79335	-2.64473e-10
207851922	chr2:207851922:G:A	3.31062e-05	-1.04327e-10	-1.17215	0.000108158	-1.04327e-10	-1.16957
207851935	chr2:207851935:C:T	1.06292e-05	-1.48468	-0.823588	3.37994e-05	-1.50384	-0.828875
207852021	chr2:207852021:T:C	6.97059e-06	-1.5185	-1.21168	2.25972e-05	-1.52578	-1.20956
207852180	chr2:207852180:G:A	7.92982e-06	-1.38564	-1.2156	2.54596e-05	-1.40391	-1.21215
207852470	chr2:207852470:G:T	9.99911e-06	-1.48674	-0.882634	3.18146e-05	-1.50556	-0.887679
207852562	chr2:207852562:T:C	0.000334328	-1.04327e-10	1.14025	0.00109491	-1.04327e-10	1.14527
207853059	chr2:207853059:T:C	7.66858e-06	-1.41282	-1.22192	2.61211e-05	-1.36726	-1.22316
207853117	chr2:207853117:A:G	3.14978e-05	-1.04327e-10	-1.22195	0.000102552	-1.04327e-10	-1.22279
207853231	chr2:207853231:A:G	3.70973e-05	-1.04327e-10	-1.05833	0.000120617	-1.04327e-10	-1.06054
207853439	chr2:207853439:A:G	0.000214537	-1.04327e-10	0.696611	0.000709996	-1.04327e-10	0.712098
207853602	chr2:207853602:C:T	0.000163083	-1.04327e-10	0.422387	0.000528094	-1.04327e-10	0.416114
207853904	chr2:207853904:G:T	4.97579e-05	-1.04327e-10	-0.764704	0.000164191	-1.04327e-10	-0.752128
207854334	chr2:207854334:A:G	7.14362e-06	-1.50378	-1.20187	2.35924e-05	-1.48728	-1.20496
207855165	chr2:207855165:C:T	5.99182e-05	-1.04327e-10	-0.578892	0.000198158	-1.04327e-10	-0.564095
207855353	chr2:207855353:C:T	0.000122418	-1.04327e-10	0.135568	0.000414805	-1.04327e-10	0.174648
207855365	chr2:207855365:G:A	7.56823e-06	-1.42425	-1.22367	2.64115e-05	-1.35569	-1.22368
207855457	chr2:207855457:T:G	3.45711e-05	-1.04327e-10	-1.12885	0.000112236	-1.04327e-10	-1.13256
207856192	chr2:207856192:G:T	0.000107605	0.00659559	-2.64473e-10	0.000379962	0.0869091	-2.64473e-10
207856343	chr2:207856343:G:C	4.00398e-05	-1.04327e-10	-0.981998	0.000131705	-1.04327e-10	-0.972595
207856374	chr2:207856374:T:C	8.43615e-06	-1.37454	-1.16481	2.71137e-05	-1.39614	-1.15699
207856526	chr2:207856526:T:C	0.00021312	-1.04327e-10	0.689983	0.00070544	-1.04327e-10	0.70566
207857574	chr2:207857574:C:T	3.45559e-05	-1.04327e-10	-1.12929	0.000112188	-1.04327e-10	-1.13299
207857627	chr2:207857627:A:C	3.92638e-05	-1.00157	-2.64473e-10	0.000122225	-1.0473	-2.64473e-10
207857667	chr2:207857667:C:T	6.88205e-06	-1.53536	-1.2076	2.26247e-05	-1.52542	-1.2087
207858269	chr2:207858269:G:A	3.87114e-05	-1.04327e-10	-1.01574	0.000127255	-1.04327e-10	-1.00697
207858390	chr2:207858390:G:A	3.14437e-05	-1.04327e-10	-1.22368	0.000102473	-1.04327e-10	-1.22356
207858512	chr2:207858512:C:T	7.08714e-06	-1.53602	-1.17757	2.32561e-05	-1.53108	-1.17551
207858566	chr2:207858566:T:C	1.20502e-05	-1.28226	-0.900528	3.84448e-05	-1.28774	-0.916194
207858669	chr2:207858669:C:T	3.23663e-05	-1.04327e-10	-1.19476	0.000104956	-1.04327e-10	-1.19962
207858774	chr2:207858774:C:T	8.7315e-06	-1.34687	-1.15807	2.80327e-05	-1.36995	-1.14984
207858843	chr2:207858843:C:A	8.35641e-06	-1.36725	-1.18159	2.72629e-05	-1.3639	-1.18374
207858865	chr2:207858865:G:C	3.18401e-05	-1.04327e-10	-1.21115	0.00010351	-1.04327e-10	-1.21349
207859198	chr2:207859198:C:T	3.97681e-05	-1.04327e-10	-0.988807	0.000130794	-1.04327e-10	-0.979541
207859296	chr2:207859296:AC:A	0.000142944	-1.04327e-10	0.29058	0.000465722	-1.04327e-10	0.290428
207859722	chr2:207859722:T:C	4.0787e-05	-1.04327e-10	-0.96351	0.000134915	-1.04327e-10	-0.948518
207859999	chr2:207859999:C:T	3.45529e-05	-1.04327e-10	-1.12938	0.000112179	-1.04327e-10	-1.13307
207860338	chr2:207860338:C:T	4.60625e-05	-0.841873	-2.64473e-10	0.000160171	-0.776921	-2.64473e-10
207860548	chr2:207860548:G:C	3.95792e-05	-1.04327e-10	-0.993569	0.000130157	-1.04327e-10	-0.984417
207860871	chr2:207860871:A:C	5.17298e-05	-1.04327e-10	-0.725838	0.000170706	-1.04327e-10	-0.71322
207861517	chr2:207861517:C:T	1.21956e-05	-1.52615	-0.64465	3.87354e-05	-1.53597	-0.660438
207861527	chr2:207861527:AC:A	7.42366e-06	-1.44382	-1.22338	2.40087e-05	-1.45237	-1.22237
207861942	chr2:207861942:G:A	3.18525e-05	-1.04327e-10	-1.21076	0.000104178	-1.04327e-10	-1.20706
207862394	chr2:207862394:T:C	0.000215738	-1.04327e-10	0.702193	0.000714233	-1.04327e-10	0.718048
207862413	chr2:207862413:GATT:G	7.32036e-06	-1.53048	-1.15073	2.45711e-05	-1.52037	-1.13123
207862694	chr2:207862694:A:T	3.23584e-05	-1.04327e-10	-1.195	0.000105614	-1.04327e-10	-1.19337
207863011	chr2:207863011:C:T	6.21139e-05	-1.04327e-10	-0.542904	0.000205515	-1.04327e-10	-0.527644
207863102	chr2:207863102:C:T	3.45529e-05	-1.04327e-10	-1.12938	0.000112179	-1.04327e-10	-1.13307
207863138	chr2:207863138:G:A	3.14551e-05	-1.04327e-10	-1.22331	0.000102469	-1.04327e-10	-1.22361
207863265	chr2:207863265:C:T	8.87745e-06	-1.52897	-0.959393	2.96289e-05	-1.50188	-0.962534
207863613	chr2:207863613:A:T	0.000264915	-1.04327e-10	0.907536	0.000872733	-1.04327e-10	0.918469
207863868	chr2:207863868:ATGG:A	0.000162483	-1.04327e-10	0.418701	0.000528553	-1.04327e-10	0.416981
207863913	chr2:207863913:A:AT	8.12417e-06	-1.42015	-1.15688	2.58499e-05	-1.43002	-1.17084
207863993	chr2:207863993:T:C	1.92555e-05	-1.41557	-0.298505	6.50026e-05	-1.35365	-0.325085
207864385	chr2:207864385:A:G	0.000737569	-1.04327e-10	1.93149	0.00253148	-1.04327e-10	1.9834
207864816	chr2:207864816:C:T	6.81844e-06	-1.53321	-1.21903	2.24451e-05	-1.52654	-1.21555
207865340	chr2:207865340:A:G	6.61084e-05	-1.04327e-10	-0.480576	0.000217128	-1.04327e-10	-0.472673
207865378	chr2:207865378:C:T	0.000600226	-1.04327e-10	1.72543	0.00205608	-1.04327e-10	1.7754
207865380	chr2:207865380:A:G	1.18121e-05	-1.48173	-0.721014	4.21246e-05	-1.43795	-0.674579
207865409	chr2:207865409:T:C	3.43795e-05	-1.04327e-10	-1.13441	0.000111008	-1.04327e-10	-1.14356
207865517	chr2:207865517:C:T	5.04002e-05	-1.04327e-10	-0.751878	0.000170493	-1.04327e-10	-0.714466
207866002	chr2:207866002:G:A	7.04433e-06	-1.53315	-1.1865	2.30527e-05	-1.53604	-1.17934
207866364	chr2:207866364:C:T	3.32118e-05	-1.04327e-10	-1.16897	0.000108516	-1.04327e-10	-1.16626
207867830	chr2:207867830:T:A	7.37609e-06	-1.46378	-1.20985	2.46884e-05	-1.43234	-1.21449
207867852	chr2:207867852:T:C	5.87868e-05	-0.597956	-2.64473e-10	0.000185439	-0.630435	-2.64473e-10
207867978	chr2:207867978:T:C	2.00641e-05	-1.47019	-0.202746	7.08005e-05	-1.44624	-0.147053
207868062	chr2:207868062:A:T	5.00272e-05	-1.04327e-10	-0.759306	0.000165366	-1.04327e-10	-0.745
207868135	chr2:207868135:C:T	6.56992e-05	-1.04327e-10	-0.486785	0.000214169	-1.04327e-10	-0.486398
207868276	chr2:207868276:T:TA	7.28844e-06	-1.53392	-1.15166	2.37232e-05	-1.53539	-1.15132
207868279	chr2:207868279:T:A	3.88986e-05	-1.04327e-10	-1.01091	0.000124334	-1.04327e-10	-1.03019
207868560	chr2:207868560:A:C	3.28216e-05	-1.04327e-10	-1.18079	0.000107454	-1.04327e-10	-1.1761
207868575	chr2:207868575:C:T	3.19292e-05	-1.04327e-10	-1.20835	0.00010398	-1.04327e-10	-1.20896
207868883	chr2:207868883:GT:G	5.70127e-05	-1.04327e-10	-0.628598	0.00018247	-1.04327e-10	-0.646577
207869668	chr2:207869668:C:T	5.37515e-05	-1.04327e-10	-0.6875	0.000176373	-1.04327e-10	-0.680563
207869960	chr2:207869960:T:C	6.55557e-05	-1.04327e-10	-0.488973	0.000217941	-1.04327e-10	-0.468936
207870236	chr2:207870236:T:C	4.56359e-05	-1.04327e-10	-0.851179	0.00014624	-1.04327e-10	-0.86791
207870513	chr2:207870513:C:T	7.09303e-06	-1.53386	-1.1789	2.34374e-05	-1.52773	-1.1711
207870515	chr2:207870515:A:T	3.0995e-05	-1.23805	-2.64473e-10	9.92959e-05	-1.25506	-2.64473e-10
207870742	chr2:207870742:C:T	3.15885e-05	-1.04327e-10	-1.21908	0.00010284	-1.04327e-10	-1.21999
207870818	chr2:207870818:G:A	6.91338e-06	-1.52637	-1.21204	2.23905e-05	-1.53022	-1.2143
207871184	chr2:207871184:C:T	6.88014e-05	-1.04327e-10	-0.440649	0.000224615	-1.04327e-10	-0.438776
207871469	chr2:207871469:T:A	5.40048e-05	-1.04327e-10	-0.682799	0.000183244	-1.04327e-10	-0.642345
207871644	chr2:207871644:T:C	3.45799e-05	-1.04327e-10	-1.1286	0.000114499	-1.04327e-10	-1.1126
207871679	chr2:207871679:T:G	4.40345e-05	-1.04327e-10	-0.886899	0.000148322	-1.04327e-10	-0.853772
207871728	chr2:207871728:A:C	5.02083e-05	-1.04327e-10	-0.755693	0.000165976	-1.04327e-10	-0.74132
207872616	chr2:207872616:T:A	0.000627424	-1.04327e-10	1.76975	0.00215048	-1.04327e-10	1.82028
207872696	chr2:207872696:C:T	5.10121e-05	-1.04327e-10	-0.739809	0.000164845	-1.04327e-10	-0.748153
207872758	chr2:207872758:C:T	3.14724e-05	-1.04327e-10	-1.22276	0.000102517	-1.04327e-10	-1.22314
207873254	chr2:207873254:C:T	1.60462e-05	-1.05837	-0.838029	5.5778e-05	-0.986617	-0.845165
207873362	chr2:207873362:A:G	4.96458e-05	-1.04327e-10	-0.766958	0.000160386	-1.04327e-10	-0.775575
207873615	chr2:207873615:C:T	3.42632e-05	-1.04327e-10	-1.1378	0.00011227	-1.04327e-10	-1.13225
207874124	chr2:207874124:C:A	3.14722e-05	-1.04327e-10	-1.22277	0.000102516	-1.04327e-10	-1.22314
207874259	chr2:207874259:A:T	3.15039e-05	-1.04327e-10	-1.22176	0.000102716	-1.04327e-10	-1.22119
207874600	chr2:207874600:TC:T	5.22247e-05	-1.04327e-10	-0.716318	0.000171344	-1.04327e-10	-0.709487
207874902	chr2:207874902:A:G	0.000560021	-1.04327e-10	1.6561	0.00191706	-1.04327e-10	1.70539
207875222	chr2:207875222:A:C	3.21119e-05	-1.04327e-10	-1.20264	0.00010423	-1.04327e-10	-1.20656
207875514	chr2:207875514:G:A	5.88836e-05	-1.04327e-10	-0.596309	0.000192014	-1.04327e-10	-0.595592
207875716	chr2:207875716:T:C	4.68584e-05	-1.04327e-10	-0.824743	0.000154789	-1.04327e-10	-0.811097
207875814	chr2:207875814:A:C	0.000613863	-1.04327e-10	1.7479	0.00210166	-1.04327e-10	1.79732
207876304	chr2:207876304:G:A	3.38372e-05	-1.04327e-10	-1.15031	0.00011069	-1.04327e-10	-1.14642
207876798	chr2:207876798:G:A	5.45253e-05	-1.04327e-10	-0.673208	0.000178984	-1.04327e-10	-0.665863
207877535	chr2:207877535:C:T	6.82059e-06	-1.53142	-1.22051	2.23693e-05	-1.523	-1.22247
207877879	chr2:207877879:C:T	3.61419e-05	-1.04327e-10	-1.08442	0.000117297	-1.04327e-10	-1.08845
207878142	chr2:207878142:T:C	5.90829e-05	-1.04327e-10	-0.592931	0.000201162	-1.04327e-10	-0.549049
207878303	chr2:207878303:A:AT	1.14363e-05	-1.43214	-0.802938	3.96535e-05	-1.40038	-0.772601
207878722	chr2:207878722:T:C	7.23773e-05	-1.04327e-10	-0.38998	0.000236306	-1.04327e-10	-0.388034
207878940	chr2:207878940:C:G	7.60502e-06	-1.45135	-1.19171	2.57864e-05	-1.41813	-1.18519
207879280	chr2:207879280:A:G	5.92981e-05	-1.04327e-10	-0.589296	0.000193261	-1.04327e-10	-0.589122
207879444	chr2:207879444:T:G	3.68115e-05	-1.06606	-2.64473e-10	0.000131235	-0.976171	-2.64473e-10
207879662	chr2:207879662:T:G	3.98489e-05	-1.04327e-10	-0.986777	0.000133442	-1.04327e-10	-0.959498
207879787	chr2:207879787:A:T	4.14832e-05	-1.04327e-10	-0.946584	0.000139196	-1.04327e-10	-0.91728
207879830	chr2:207879830:T:G	2.47982e-05	-1.4611	-2.64473e-10	7.83026e-05	-1.49258	-2.64473e-10
207879840	chr2:207879840:G:C	3.17755e-05	-1.04327e-10	-1.21318	0.000103872	-1.04327e-10	-1.21
207880256	chr2:207880256:A:C	7.20465e-06	-1.47361	-1.22354	2.42489e-05	-1.44217	-1.22262
207880485	chr2:207880485:C:T	0.000131112	-1.04327e-10	0.204178	0.000444309	-1.04327e-10	0.243359
207880563	chr2:207880563:A:G	7.27472e-05	-1.04327e-10	-0.384882	0.000237541	-1.04327e-10	-0.38282
207881070	chr2:207881070:TTAAA:T	5.53509e-05	-1.04327e-10	-0.658179	0.00018024	-1.04327e-10	-0.658872
207881402	chr2:207881402:C:T	9.16758e-06	-1.50709	-0.949108	3.02276e-05	-1.47409	-0.970318
207881420	chr2:207881420:T:C	5.60306e-05	-1.04327e-10	-0.645975	0.000180802	-1.04327e-10	-0.655757
207881918	chr2:207881918:C:T	2.08195e-05	-1.43224	-0.203739	7.38727e-05	-1.36168	-0.189133
207881968	chr2:207881968:C:T	4.67364e-05	-1.04327e-10	-0.82735	0.000150899	-1.04327e-10	-0.836552
207882321	chr2:207882321:G:C	3.15925e-05	-1.04327e-10	-1.21895	0.000103126	-1.04327e-10	-1.21721
207882474	chr2:207882474:T:C	3.60215e-05	-1.08776	-2.64473e-10	0.000128142	-1.00002	-2.64473e-10
207882724	chr2:207882724:A:C	7.40029e-05	-1.04327e-10	-0.367768	0.000241579	-1.04327e-10	-0.365965
207883111	chr2:207883111:T:C	5.89299e-05	-1.04327e-10	-0.595525	0.000191919	-1.04327e-10	-0.596088
207883836	chr2:207883836:G:A	3.84221e-05	-1.04327e-10	-1.02324	0.000123806	-1.04327e-10	-1.03444
207884036	chr2:207884036:C:T	6.78946e-06	-1.53445	-1.22205	2.21484e-05	-1.53366	-1.22173
207884064	chr2:207884064:C:T	3.14448e-05	-1.04327e-10	-1.22364	0.000102467	-1.04327e-10	-1.22362
207884511	chr2:207884511:A:G	0.000183942	-1.04327e-10	0.542745	0.000630618	-1.04327e-10	0.593539
207884579	chr2:207884579:A:T	4.41329e-05	-1.04327e-10	-0.884667	0.000146722	-1.04327e-10	-0.864624
207885137	chr2:207885137:C:T	4.88134e-05	-1.04327e-10	-0.783868	0.000161694	-1.04327e-10	-0.767453
207885521	chr2:207885521:G:T	6.82766e-05	-1.04327e-10	-0.448306	0.000221671	-1.04327e-10	-0.451965
207885532	chr2:207885532:A:G	3.21288e-05	-1.04327e-10	-1.20212	0.00010519	-1.04327e-10	-1.19739
207885714	chr2:207885714:T:TC	3.311e-05	-1.04327e-10	-1.17204	0.000107513	-1.04327e-10	-1.17555
207885989	chr2:207885989:A:G	3.7313e-05	-1.04327e-10	-1.05253	0.000123254	-1.04327e-10	-1.03891
207886025	chr2:207886025:T:C	1.20129e-05	-1.19443	-0.991455	3.50419e-05	-1.28869	-1.00793
207886248	chr2:207886248:C:T	4.11428e-05	-1.04327e-10	-0.954824	0.000137592	-1.04327e-10	-0.928869
207886472	chr2:207886472:T:C	5.52153e-05	-1.04327e-10	-0.660633	0.00017887	-1.04327e-10	-0.666502
207887245	chr2:207887245:T:C	4.59023e-05	-1.04327e-10	-0.845358	0.000148935	-1.04327e-10	-0.84965
207887427	chr2:207887427:A:G	3.14436e-05	-1.04327e-10	-1.22368	0.000102481	-1.04327e-10	-1.22348
207887599	chr2:207887599:G:C	4.31665e-05	-1.04327e-10	-0.906808	0.000142854	-1.04327e-10	-0.891337
207888312	chr2:207888312:C:T	3.15084e-05	-1.04327e-10	-1.22162	0.000102856	-1.04327e-10	-1.21983
207888384	chr2:207888384:T:C	3.56912e-05	-1.04327e-10	-1.09697	0.000115451	-1.04327e-10	-1.10431
207888505	chr2:207888505:T:C	3.66745e-05	-1.04327e-10	-1.06979	0.000121285	-1.04327e-10	-1.05502
207888542	chr2:207888542:G:A	3.89714e-05	-1.04327e-10	-1.00905	0.00012678	-1.04327e-10	-1.01071
207888543	chr2:207888543:C:T	9.78673e-06	-1.36428	-1.02656	3.18234e-05	-1.38346	-1.0095
207888687	chr2:207888687:C:G	3.98238e-05	-1.04327e-10	-0.987407	0.000133024	-1.04327e-10	-0.962631
207888848	chr2:207888848:G:A	5.00495e-05	-1.04327e-10	-0.75886	0.000166671	-1.04327e-10	-0.737138
207889834	chr2:207889834:C:T	3.23588e-05	-1.04327e-10	-1.19499	0.000105737	-1.04327e-10	-1.1922
207889872	chr2:207889872:C:T	3.14504e-05	-1.04327e-10	-1.22346	0.00010249	-1.04327e-10	-1.22339
207889960	chr2:207889960:C:T	4.25806e-05	-1.04327e-10	-0.920475	0.000137773	-1.04327e-10	-0.927552
207890632	chr2:207890632:T:A	1.31907e-05	-0.980543	-1.11182	3.75504e-05	-1.10333	-1.12415
207891334	chr2:207891334:T:C	3.60532e-05	-1.04327e-10	-1.08688	0.000116506	-1.04327e-10	-1.09522
207891529	chr2:207891529:A:G	2.38055e-05	-1.50195	-2.64473e-10	7.82215e-05	-1.49362	-2.64473e-10
207891628	chr2:207891628:C:T	8.69374e-06	-1.30821	-1.20106	2.79147e-05	-1.33555	-1.18845
207891761	chr2:207891761:T:A	3.14493e-05	-1.04327e-10	-1.2235	0.000102462	-1.04327e-10	-1.22367
207891908	chr2:207891908:G:A	1.86451e-05	-1.20136	-0.54493	6.16184e-05	-1.23113	-0.501074
207891921	chr2:207891921:G:A	3.16262e-05	-1.04327e-10	-1.21789	0.000102877	-1.04327e-10	-1.21963
207892020	chr2:207892020:C:T	1.72996e-05	-1.28985	-0.531341	5.69198e-05	-1.31313	-0.49839
207892640	chr2:207892640:G:A	3.51484e-05	-1.04327e-10	-1.11229	0.000114846	-1.04327e-10	-1.10957
207893051	chr2:207893051:T:C	3.15723e-05	-1.04327e-10	-1.21959	0.000102923	-1.04327e-10	-1.21918
207893100	chr2:207893100:G:A	3.14474e-05	-1.04327e-10	-1.22356	0.000102461	-1.04327e-10	-1.22368
207893110	chr2:207893110:C:T	3.74303e-05	-1.04327e-10	-1.04939	0.000121711	-1.04327e-10	-1.05151
207893125	chr2:207893125:CA:C	7.16102e-06	-1.4961	-1.20712	2.28407e-05	-1.52461	-1.20001
207893345	chr2:207893345:C:G	1.29101e-05	-1.28867	-0.825192	4.24603e-05	-1.31456	-0.790032
207893607	chr2:207893607:C:T	3.18718e-05	-1.04327e-10	-1.21015	0.000103934	-1.04327e-10	-1.20941
207893683	chr2:207893683:G:C	1.37673e-05	-1.2479	-0.801677	4.51749e-05	-1.27555	-0.767066
207893685	chr2:207893685:GAA:G	6.48827e-05	-1.04327e-10	-0.499292	0.000211421	-1.04327e-10	-0.499311
207894641	chr2:207894641:G:C	6.87344e-06	-1.52166	-1.22255	2.2106e-05	-1.53476	-1.22255
207894774	chr2:207894774:C:T	5.41418e-05	-1.04327e-10	-0.680266	0.000175676	-1.04327e-10	-0.684519
207894837	chr2:207894837:G:A	5.39518e-05	-1.04327e-10	-0.683781	0.000172856	-1.04327e-10	-0.700705
207895101	chr2:207895101:A:G	2.36941e-05	-1.50665	-2.64473e-10	7.66184e-05	-1.51432	-2.64473e-10
207895157	chr2:207895157:G:T	3.16465e-05	-1.04327e-10	-1.21724	0.000103071	-1.04327e-10	-1.21775
207895266	chr2:207895266:C:T	3.32871e-05	-1.04327e-10	-1.1667	0.000109255	-1.04327e-10	-1.15948
207895646	chr2:207895646:T:C	3.53847e-05	-1.04327e-10	-1.10559	0.000114631	-1.04327e-10	-1.11144
207895825	chr2:207895825:AT:A	4.32938e-05	-1.04327e-10	-0.903864	0.000145237	-1.04327e-10	-0.874794
207896207	chr2:207896207:C:T	1.06181e-05	-1.19459	-1.11472	3.12111e-05	-1.29408	-1.1183
207896511	chr2:207896511:G:T	9.31382e-06	-1.29548	-1.14489	2.98164e-05	-1.32051	-1.13759
207896624	chr2:207896624:C:T	7.7177e-05	-1.04327e-10	-0.325771	0.000251604	-1.04327e-10	-0.325305
207896938	chr2:207896938:C:T	4.64529e-05	-1.04327e-10	-0.833434	0.000153319	-1.04327e-10	-0.820639
207897155	chr2:207897155:T:C	3.20327e-05	-1.04327e-10	-1.20511	0.000104293	-1.04327e-10	-1.20596
207897401	chr2:207897401:A:G	3.17973e-05	-1.04327e-10	-1.21249	0.000103358	-1.04327e-10	-1.21497
207897932	chr2:207897932:T:G	4.31819e-05	-1.04327e-10	-0.906451	0.00014358	-1.04327e-10	-0.88627
207898095	chr2:207898095:T:C	4.18399e-05	-1.04327e-10	-0.938023	0.000140126	-1.04327e-10	-0.91062
207898140	chr2:207898140:G:A	0.000943236	2.17744	-2.64473e-10	0.00277083	2.07374	-2.64473e-10
207898752	chr2:207898752:G:A	7.31355e-05	-1.04327e-10	-0.379559	0.000239503	-1.04327e-10	-0.374594
207898756	chr2:207898756:C:T	3.14852e-05	-1.04327e-10	-1.22235	0.000102618	-1.04327e-10	-1.22215
207899010	chr2:207899010:T:C	3.14903e-05	-1.04327e-10	-1.22219	0.000102507	-1.04327e-10	-1.22323
207899127	chr2:207899127:C:T	4.35961e-05	-1.04327e-10	-0.896904	0.000146418	-1.04327e-10	-0.866695
207899282	chr2:207899282:T:C	4.14024e-05	-1.04327e-10	-0.948535	0.000138592	-1.04327e-10	-0.921629
207899557	chr2:207899557:T:C	3.4367e-05	-1.04327e-10	-1.13478	0.000111312	-1.04327e-10	-1.14082
207900391	chr2:207900391:T:C	7.51239e-05	-1.04327e-10	-0.352735	0.000243607	-1.04327e-10	-0.357603
207900846	chr2:207900846:C:T	3.62222e-05	-1.04327e-10	-1.0822	0.000115966	-1.04327e-10	-1.09987
207900974	chr2:207900974:T:C	6.87352e-06	-1.53565	-1.20855	2.23726e-05	-1.53107	-1.21426
207901292	chr2:207901292:G:T	7.7177e-05	-1.04327e-10	-0.325771	0.000251604	-1.04327e-10	-0.325305
207901324	chr2:207901324:T:C	6.75624e-05	-1.04327e-10	-0.458821	0.000219239	-1.04327e-10	-0.462999
207901812	chr2:207901812:G:A	6.68333e-05	-1.04327e-10	-0.469671	0.000217231	-1.04327e-10	-0.472198
207902241	chr2:207902241:C:T	9.03572e-06	-1.30418	-1.16651	2.91676e-05	-1.33288	-1.14722
207902261	chr2:207902261:T:C	8.82994e-06	-1.33507	-1.15865	2.79582e-05	-1.3556	-1.16686
207902275	chr2:207902275:T:C	4.51171e-05	-1.04327e-10	-0.862612	0.000145867	-1.04327e-10	-0.870467
207903015	chr2:207903015:CTT:C	9.5154e-05	-1.04327e-10	-0.116377	0.000318664	-1.04327e-10	-0.0890239
207903299	chr2:207903299:G:A	7.7177e-05	-1.04327e-10	-0.325771	0.000251604	-1.04327e-10	-0.325305
207903643	chr2:207903643:G:T	6.87591e-06	-1.52998	-1.21387	2.21753e-05	-1.53589	-1.21829
207903816	chr2:207903816:G:A	7.65711e-06	-1.41965	-1.21659	2.6268e-05	-1.36389	-1.22092
207903860	chr2:207903860:C:T	5.06202e-05	-1.04327e-10	-0.747522	0.00016435	-1.04327e-10	-0.751165
207903977	chr2:207903977:A:T	3.78881e-05	-1.04327e-10	-1.03724	0.000122156	-1.04327e-10	-1.04786
207904087	chr2:207904087:G:A	3.20876e-05	-1.04327e-10	-1.2034	0.000104398	-1.04327e-10	-1.20495
207904173	chr2:207904173:T:C	3.1483e-05	-1.04327e-10	-1.22243	0.000102526	-1.04327e-10	-1.22304
207904233	chr2:207904233:A:G	3.14733e-05	-1.04327e-10	-1.22273	0.000102579	-1.04327e-10	-1.22253
207904472	chr2:207904472:T:C	6.09468e-05	-1.04327e-10	-0.561871	0.000199287	-1.04327e-10	-0.558414
207904619	chr2:207904619:G:A	5.26445e-05	-1.04327e-10	-0.708312	0.000176893	-1.04327e-10	-0.677617
207904836	chr2:207904836:T:C	6.39208e-05	-1.04327e-10	-0.514228	0.000207939	-1.04327e-10	-0.515917
207905070	chr2:207905070:A:G	6.82759e-05	-1.04327e-10	-0.448316	0.000221582	-1.04327e-10	-0.452367
207905103	chr2:207905103:G:A	6.23903e-05	-1.04327e-10	-0.538462	0.000204033	-1.04327e-10	-0.534881
207905373	chr2:207905373:C:T	3.58562e-05	-1.04327e-10	-1.09236	0.000117869	-1.04327e-10	-1.08358
207906134	chr2:207906134:C:T	1.15586e-05	-1.0313	-1.19314	3.32445e-05	-1.15255	-1.19673
207906195	chr2:207906195:CTG:C	8.17085e-05	-1.04327e-10	-0.268714	0.00026633	-1.04327e-10	-0.268427
207906266	chr2:207906266:T:C	4.14863e-05	-1.04327e-10	-0.946508	0.000138931	-1.04327e-10	-0.919185
207906342	chr2:207906342:TATGTA:T	7.99882e-05	-1.04327e-10	-0.289994	0.00026076	-1.04327e-10	-0.289561
207906475	chr2:207906475:C:T	3.15484e-05	-1.04327e-10	-1.22035	0.000102764	-1.04327e-10	-1.22073
207906564	chr2:207906564:G:A	9.02978e-05	-1.04327e-10	-0.16876	0.000301089	-1.04327e-10	-0.145754
207906627	chr2:207906627:A:G	8.10545e-05	-1.04327e-10	-0.276751	0.000264193	-1.04327e-10	-0.276482
207908015	chr2:207908015:A:G	3.56974e-05	-1.04327e-10	-1.0968	0.000117836	-1.04327e-10	-1.08387
207908124	chr2:207908124:C:T	5.0853e-05	-1.04327e-10	-0.742935	0.000165161	-1.04327e-10	-0.746238
207908275	chr2:207908275:G:A	0.000124559	-1.04327e-10	0.152904	0.000417197	-1.04327e-10	0.180397
207908312	chr2:207908312:G:C	8.17085e-05	-1.04327e-10	-0.268714	0.00026633	-1.04327e-10	-0.268427
207909084	chr2:207909084:TGAG:T	5.10859e-05	-1.04327e-10	-0.738365	0.000169469	-1.04327e-10	-0.720491
207909108	chr2:207909108:A:G	4.02154e-05	-1.04327e-10	-0.977624	0.000129582	-1.04327e-10	-0.988851
207909136	chr2:207909136:C:T	1.05036e-05	-1.14554	-1.17462	3.06712e-05	-1.25054	-1.1793
207909161	chr2:207909161:G:A	0.000132398	-1.04327e-10	0.213939	0.00044364	-1.04327e-10	0.241851
207909621	chr2:207909621:C:A	1.13389e-05	-1.06958	-1.17406	3.27672e-05	-1.18512	-1.17861
207909709	chr2:207909709:A:G	3.14713e-05	-1.04327e-10	-1.2228	0.000102572	-1.04327e-10	-1.2226
207910217	chr2:207910217:C:A	8.41016e-06	-1.33647	-1.20596	2.4924e-05	-1.42345	-1.21388
207910709	chr2:207910709:C:T	4.53937e-05	-1.04327e-10	-0.856498	0.000147239	-1.04327e-10	-0.861104
207911113	chr2:207911113:T:A	8.13261e-05	-1.04327e-10	-0.273406	0.000265126	-1.04327e-10	-0.272956
207911132	chr2:207911132:A:G	9.00145e-06	-1.25081	-1.22368	2.66777e-05	-1.34567	-1.22367
207911186	chr2:207911186:G:A	4.45246e-05	-1.04327e-10	-0.875831	0.000147756	-1.04327e-10	-0.857601
207911507	chr2:207911507:C:T	8.17085e-05	-1.04327e-10	-0.268714	0.00026633	-1.04327e-10	-0.268427
207912085	chr2:207912085:C:T	7.82703e-06	-1.4503	-1.16399	2.37552e-05	-1.50574	-1.17962
207912251	chr2:207912251:T:C	3.16458e-05	-1.04327e-10	-1.21727	0.000103166	-1.04327e-10	-1.21682
207912613	chr2:207912613:G:A	3.15406e-05	-1.04327e-10	-1.2206	0.000102605	-1.04327e-10	-1.22228
207912638	chr2:207912638:A:G	6.81639e-06	-1.53583	-1.21671	2.22538e-05	-1.53028	-1.22037
207912643	chr2:207912643:A:G	7.66747e-06	-1.49096	-1.14393	2.36619e-05	-1.52716	-1.16214
207912837	chr2:207912837:C:T	8.17085e-05	-1.04327e-10	-0.268714	0.00026633	-1.04327e-10	-0.268427
207913435	chr2:207913435:G:T	0.000104285	-1.04327e-10	-0.0247498	0.000347991	-1.04327e-10	-0.000983346
207913613	chr2:207913613:G:A	0.000197212	-1.04327e-10	0.612404	0.000656688	-1.04327e-10	0.634048
207913743	chr2:207913743:A:G	6.191e-05	-1.04327e-10	-0.546192	0.000206298	-1.04327e-10	-0.523839
207913874	chr2:207913874:C:T	0.000204446	-1.04327e-10	0.648429	0.00068842	-1.04327e-10	0.681237
207913963	chr2:207913963:G:A	0.000102686	-1.04327e-10	-0.0402017	0.00034258	-1.04327e-10	-0.0166569
207914079	chr2:207914079:G:A	7.01378e-06	-1.52079	-1.2032	2.28777e-05	-1.53532	-1.18768
207914224	chr2:207914224:C:T	3.86336e-05	-1.04327e-10	-1.01775	0.000128681	-1.04327e-10	-0.995822
207914509	chr2:207914509:A:C	3.70755e-05	-1.04327e-10	-1.05892	0.000121273	-1.04327e-10	-1.05512
207914687	chr2:207914687:A:G	5.73548e-05	-1.04327e-10	-0.622617	0.000186125	-1.04327e-10	-0.626744
207914698	chr2:207914698:A:G	3.56996e-05	-1.04327e-10	-1.09673	0.000115622	-1.04327e-10	-1.10283
207914882	chr2:207914882:T:G	3.14704e-05	-1.04327e-10	-1.22283	0.000102561	-1.04327e-10	-1.2227
207915073	chr2:207915073:C:T	4.02312e-05	-1.04327e-10	-0.97723	0.000130355	-1.04327e-10	-0.9829
207915696	chr2:207915696:C:A	4.60358e-05	-1.04327e-10	-0.842454	0.000151917	-1.04327e-10	-0.829826
207915726	chr2:207915726:T:G	8.28703e-05	-1.04327e-10	-0.254596	0.000277673	-1.04327e-10	-0.226717
207916300	chr2:207916300:A:G	5.96319e-05	-1.04327e-10	-0.583682	0.00019354	-1.04327e-10	-0.587675
207916497	chr2:207916497:T:C	6.22864e-05	-1.04327e-10	-0.54013	0.000203692	-1.04327e-10	-0.536552
207917205	chr2:207917205:G:A	5.54406e-05	-1.04327e-10	-0.65656	0.000180285	-1.04327e-10	-0.65862
207917324	chr2:207917324:G:C	3.16173e-05	-1.04327e-10	-1.21817	0.000103201	-1.04327e-10	-1.21648
207917894	chr2:207917894:G:T	1.14019e-05	-1.1379	-1.10019	3.31409e-05	-1.24238	-1.11001
207918100	chr2:207918100:C:G	3.07385e-05	-1.24636	-2.64473e-10	0.000104782	-1.20128	-2.64473e-10
207918116	chr2:207918116:T:G	3.91282e-05	-1.04327e-10	-1.00503	0.00013058	-1.04327e-10	-0.981178
207918244	chr2:207918244:C:T	6.85428e-06	-1.5246	-1.2224	2.21996e-05	-1.53601	-1.21707
207918323	chr2:207918323:C:T	3.87193e-05	-1.04327e-10	-1.01553	0.000123713	-1.04327e-10	-1.0352
207918350	chr2:207918350:G:A	0.000121868	-1.04327e-10	0.131064	0.000392441	-1.04327e-10	0.119224
207918436	chr2:207918436:G:C	3.49796e-05	-1.04327e-10	-1.11711	0.000113772	-1.04327e-10	-1.11897
207918611	chr2:207918611:G:A	6.73678e-05	-1.04327e-10	-0.461705	0.000220372	-1.04327e-10	-0.457846
207918641	chr2:207918641:A:C	9.39664e-05	-1.04327e-10	-0.128935	0.000311615	-1.04327e-10	-0.111392
207918895	chr2:207918895:A:T	5.28769e-05	-1.04327e-10	-0.703907	0.000178103	-1.04327e-10	-0.670797
207918946	chr2:207918946:A:C	5.35644e-05	-1.04327e-10	-0.690988	0.000172715	-1.04327e-10	-0.701517
207919712	chr2:207919712:A:C	3.21048e-05	-1.04327e-10	-1.20287	0.000104213	-1.04327e-10	-1.20672
207920176	chr2:207920176:C:G	5.67874e-05	-1.04327e-10	-0.632559	0.000192277	-1.04327e-10	-0.594223
207920896	chr2:207920896:G:C	3.27925e-05	-1.04327e-10	-1.18167	0.000107457	-1.04327e-10	-1.17607
207921020	chr2:207921020:C:G	3.56497e-05	-1.04327e-10	-1.09813	0.000117203	-1.04327e-10	-1.08925
207921127	chr2:207921127:C:T	3.16e-05	-1.04327e-10	-1.21871	0.000102826	-1.04327e-10	-1.22013
207921172	chr2:207921172:T:C	1.34228e-05	-1.36086	-0.714051	4.75882e-05	-1.26738	-0.723201
207921179	chr2:207921179:G:A	5.70995e-05	-1.04327e-10	-0.627077	0.000191531	-1.04327e-10	-0.598109
207921230	chr2:207921230:G:A	3.17185e-05	-1.04327e-10	-1.21497	0.000103633	-1.04327e-10	-1.21231
207921342	chr2:207921342:T:C	7.70898e-06	-1.47416	-1.15533	2.73888e-05	-1.39165	-1.15138
207922539	chr2:207922539:G:A	3.30351e-05	-1.04327e-10	-1.1743	0.000107363	-1.04327e-10	-1.17695
207922806	chr2:207922806:C:T	9.66999e-05	-1.04327e-10	-0.10026	0.000314846	-1.04327e-10	-0.101078
207922963	chr2:207922963:T:A	3.67333e-05	-1.04327e-10	-1.06819	0.000118566	-1.04327e-10	-1.07769
207923568	chr2:207923568:T:C	5.86679e-05	-1.04327e-10	-0.59998	0.00019105	-1.04327e-10	-0.600626
207924028	chr2:207924028:T:C	7.07538e-06	-1.53555	-1.1797	2.34222e-05	-1.52414	-1.17534
207924264	chr2:207924264:C:T	5.38651e-05	-1.04327e-10	-0.68539	0.000174879	-1.04327e-10	-0.689067
207924270	chr2:207924270:T:C	0.000134622	-1.04327e-10	0.230596	0.000464422	-1.04327e-10	0.287631
207924323	chr2:207924323:G:A	8.94627e-05	-1.04327e-10	-0.178051	0.000293102	-1.04327e-10	-0.17264
207924583	chr2:207924583:G:C	3.36954e-05	-1.04327e-10	-1.15451	0.000110998	-1.04327e-10	-1.14365
207924648	chr2:207924648:G:A	9.79563e-05	-1.04327e-10	-0.0873514	0.0003192	-1.04327e-10	-0.0873429
207925116	chr2:207925116:T:G	6.48736e-05	-1.04327e-10	-0.499433	0.000218474	-1.04327e-10	-0.466493
207925437	chr2:207925437:T:C	3.22306e-05	-1.04327e-10	-1.19896	0.000104843	-1.04327e-10	-1.2007
207925547	chr2:207925547:G:A	3.74927e-05	-1.04327e-10	-1.04773	0.000121095	-1.04327e-10	-1.05658
207925717	chr2:207925717:G:C	2.92992e-05	-1.29431	-2.64473e-10	9.32941e-05	-1.3174	-2.64473e-10
207925751	chr2:207925751:CA:C	3.36191e-05	-1.04327e-10	-1.15678	0.000109205	-1.04327e-10	-1.15994
207925876	chr2:207925876:G:A	7.85977e-06	-1.52217	-1.08794	2.71454e-05	-1.47194	-1.08001
207926028	chr2:207926028:G:A	2.57825e-05	-1.42218	-2.64473e-10	8.6466e-05	-1.39341	-2.64473e-10
207926054	chr2:207926054:T:C	6.65247e-05	-1.04327e-10	-0.474299	0.000221833	-1.04327e-10	-0.451236
207926120	chr2:207926120:T:C	3.84269e-05	-1.04327e-10	-1.02311	0.000125745	-1.04327e-10	-1.0189
207926233	chr2:207926233:A:G	0.000145563	-1.04327e-10	0.308738	0.000502835	-1.04327e-10	0.367101
207926264	chr2:207926264:T:C	1.61428e-05	-0.762436	-1.12796	5.20544e-05	-0.780056	-1.12082
207927077	chr2:207927077:G:A	6.30117e-05	-0.528553	-2.64473e-10	0.000199523	-0.557233	-2.64473e-10
207927101	chr2:207927101:T:C	3.37934e-05	-1.04327e-10	-1.15161	0.000111027	-1.04327e-10	-1.14339
207927640	chr2:207927640:G:A	3.17172e-05	-1.04327e-10	-1.21501	0.000103802	-1.04327e-10	-1.21067
207927785	chr2:207927785:G:A	8.98534e-05	-1.04327e-10	-0.173693	0.000294362	-1.04327e-10	-0.16835
207927895	chr2:207927895:T:G	0.00014599	-1.04327e-10	0.311669	0.000504386	-1.04327e-10	0.370181
207928020	chr2:207928020:T:G	6.80096e-06	-1.5352	-1.21961	2.2742e-05	-1.51009	-1.21886
207928142	chr2:207928142:T:G	6.03217e-05	-0.572182	-2.64473e-10	0.000191049	-0.600629	-2.64473e-10
207928178	chr2:207928178:A:G	7.5467e-06	-1.44707	-1.20369	2.60743e-05	-1.40296	-1.18925
207928497	chr2:207928497:A:C	3.30922e-05	-1.04327e-10	-1.17258	0.00010697	-1.04327e-10	-1.18061
207929020	chr2:207929020:G:A	4.4509e-05	-1.04327e-10	-0.876182	0.000143176	-1.04327e-10	-0.889085
207929229	chr2:207929229:C:T	3.14638e-05	-1.04327e-10	-1.22304	0.000102471	-1.04327e-10	-1.22358
207929333	chr2:207929333:C:T	8.71577e-05	-1.04327e-10	-0.204154	0.000283886	-1.04327e-10	-0.204587
207929513	chr2:207929513:A:G	3.31825e-05	-1.04327e-10	-1.16985	0.000107787	-1.04327e-10	-1.17301
207929777	chr2:207929777:C:T	4.33689e-05	-1.04327e-10	-0.90213	0.000141342	-1.04327e-10	-0.901978
207929898	chr2:207929898:T:A	6.34566e-05	-0.521517	-2.64473e-10	0.000201104	-0.549341	-2.64473e-10
207930361	chr2:207930361:C:T	4.78921e-05	-1.04327e-10	-0.802922	0.000155514	-1.04327e-10	-0.806426
207930607	chr2:207930607:A:G	7.98694e-06	-1.38727	-1.2068	2.86847e-05	-1.29849	-1.1983
207930630	chr2:207930630:C:T	3.65193e-05	-1.04327e-10	-1.07403	0.000118421	-1.04327e-10	-1.07891
207930640	chr2:207930640:T:C	2.69181e-05	-1.37907	-2.64473e-10	8.56982e-05	-1.40233	-2.64473e-10
207930736	chr2:207930736:C:A	3.23118e-05	-1.04327e-10	-1.19644	0.000105531	-1.04327e-10	-1.19416
207931354	chr2:207931354:C:T	7.70498e-06	-1.53344	-1.09657	2.6073e-05	-1.50075	-1.09151
207931394	chr2:207931394:C:T	6.73696e-05	-1.04327e-10	-0.461678	0.000225351	-1.04327e-10	-0.435504
207931606	chr2:207931606:C:T	9.99336e-05	-1.04327e-10	-0.0673667	0.00032555	-1.04327e-10	-0.0676442
207932181	chr2:207932181:T:C	7.22815e-06	-1.53054	-1.16335	2.45557e-05	-1.49232	-1.1599
207932913	chr2:207932913:C:T	0.000117751	-1.04327e-10	0.0967031	0.000410652	-1.04327e-10	0.164584
207933084	chr2:207933084:T:C	3.14777e-05	-1.04327e-10	-1.22259	0.000102505	-1.04327e-10	-1.22325
207933229	chr2:207933229:T:C	3.74729e-05	-1.04327e-10	-1.04825	0.000121033	-1.04327e-10	-1.0571
207933230	chr2:207933230:C:A	3.69822e-05	-1.04327e-10	-1.06144	0.000123694	-1.04327e-10	-1.03535
207933394	chr2:207933394:T:C	8.63717e-06	-1.30108	-1.21472	3.04255e-05	-1.2346	-1.20328
207933471	chr2:207933471:G:A	1.64261e-05	-0.909342	-0.963658	5.6548e-05	-0.889951	-0.928121
207933591	chr2:207933591:G:A	0.000115834	-1.04327e-10	0.0802859	0.000403617	-1.04327e-10	0.147305
207934837	chr2:207934837:G:A	9.77568e-05	-1.04327e-10	-0.0893904	0.000318543	-1.04327e-10	-0.0894039
207934869	chr2:207934869:C:T	8.53857e-05	-1.04327e-10	-0.224694	0.000288284	-1.04327e-10	-0.189215
207935339	chr2:207935339:C:G	5.42346e-05	-1.04327e-10	-0.678554	0.000176407	-1.04327e-10	-0.680365
207935755	chr2:207935755:A:G	4.05947e-05	-1.04327e-10	-0.968235	0.00013426	-1.04327e-10	-0.953384
207935858	chr2:207935858:T:C	3.92764e-05	-1.04327e-10	-1.00125	0.000132672	-1.04327e-10	-0.965283
207936545	chr2:207936545:T:C	5.01356e-05	-1.04327e-10	-0.757141	0.000170805	-1.04327e-10	-0.712637
207937131	chr2:207937131:C:T	5.78839e-05	-1.04327e-10	-0.613433	0.000187876	-1.04327e-10	-0.617382
207937522	chr2:207937522:G:T	3.57647e-05	-1.04327e-10	-1.09491	0.000115648	-1.04327e-10	-1.10261
207938088	chr2:207938088:T:C	9.09797e-05	-1.04327e-10	-0.161236	0.000296427	-1.04327e-10	-0.16136
207938479	chr2:207938479:C:T	3.16943e-05	-1.04327e-10	-1.21574	0.000103051	-1.04327e-10	-1.21794
207938824	chr2:207938824:G:A	4.03675e-05	-1.04327e-10	-0.973849	0.000130022	-1.04327e-10	-0.98546
207939023	chr2:207939023:T:C	5.69295e-05	-1.04327e-10	-0.630059	0.000184756	-1.04327e-10	-0.634123
207939402	chr2:207939402:C:T	4.09279e-05	-1.04327e-10	-0.96006	0.000131783	-1.04327e-10	-0.972007
207940034	chr2:207940034:A:G	9.98592e-05	-1.04327e-10	-0.0681116	0.00032531	-1.04327e-10	-0.0683836
207940436	chr2:207940436:A:G	7.47819e-05	-1.04327e-10	-0.357297	0.000252504	-1.04327e-10	-0.321733
207940868	chr2:207940868:A:G	7.12225e-06	-1.53605	-1.1726	2.36257e-05	-1.5266	-1.16423
207941459	chr2:207941459:AC:A	3.14816e-05	-1.04327e-10	-1.22247	0.00010252	-1.04327e-10	-1.2231
207942216	chr2:207942216:G:T	7.31478e-06	-1.53559	-1.14638	2.44045e-05	-1.52207	-1.13633
207942257	chr2:207942257:C:T	3.29557e-05	-1.04327e-10	-1.17671	0.00010813	-1.04327e-10	-1.16983
207942380	chr2:207942380:T:G	3.48616e-05	-1.04327e-10	-1.12049	0.000113936	-1.04327e-10	-1.11752
207942667	chr2:207942667:G:A	3.97868e-05	-1.04327e-10	-0.988338	0.000129372	-1.04327e-10	-0.990471
207942728	chr2:207942728:G:A	3.72954e-05	-1.04327e-10	-1.053	0.000120465	-1.04327e-10	-1.0618
207942766	chr2:207942766:G:A	7.31344e-05	-1.04327e-10	-0.379574	0.000238122	-1.04327e-10	-0.380379
207943120	chr2:207943120:T:C	7.1633e-06	-1.47927	-1.22363	2.42142e-05	-1.44498	-1.22124
207943363	chr2:207943363:C:G	7.49298e-06	-1.43521	-1.22269	2.57107e-05	-1.38808	-1.21817
207943724	chr2:207943724:C:T	8.06798e-06	-1.53595	-1.04802	2.69623e-05	-1.52466	-1.03407
207943772	chr2:207943772:G:A	8.7985e-05	-1.04327e-10	-0.194707	0.000286637	-1.04327e-10	-0.194946
207944160	chr2:207944160:G:A	2.50133e-05	-1.45246	-2.64473e-10	8.06483e-05	-1.46306	-2.64473e-10
207944182	chr2:207944182:T:C	6.05749e-05	-0.567991	-2.64473e-10	0.000192128	-0.594998	-2.64473e-10
207944383	chr2:207944383:G:A	3.93884e-05	-1.04327e-10	-0.998401	0.000126983	-1.04327e-10	-1.00911
207944845	chr2:207944845:C:G	7.29706e-06	-1.53605	-1.14835	2.42535e-05	-1.52691	-1.13769
207944983	chr2:207944983:T:C	5.68574e-05	-1.04327e-10	-0.631326	0.000184588	-1.04327e-10	-0.635035
207945336	chr2:207945336:T:C	2.37865e-05	-1.50275	-2.64473e-10	7.86497e-05	-1.48816	-2.64473e-10
207945607	chr2:207945607:A:G	5.60989e-05	-1.04327e-10	-0.644757	0.000182059	-1.04327e-10	-0.64883
207945694	chr2:207945694:G:A	7.32469e-06	-1.45763	-1.22299	2.4986e-05	-1.41593	-1.21891
207945756	chr2:207945756:C:T	6.22631e-05	-1.04327e-10	-0.540503	0.0002093	-1.04327e-10	-0.509392
207945914	chr2:207945914:C:T	9.97268e-05	-1.04327e-10	-0.0694384	0.000324871	-1.04327e-10	-0.0697335
207945974	chr2:207945974:T:C	3.88431e-05	-1.01234	-2.64473e-10	0.000122375	-1.04607	-2.64473e-10
207946154	chr2:207946154:T:C	4.72093e-05	-1.04327e-10	-0.817282	0.000153864	-1.04327e-10	-0.817093
207946258	chr2:207946258:A:G	7.1279e-05	-1.04327e-10	-0.405271	0.000234267	-1.04327e-10	-0.3967
207946373	chr2:207946373:C:T	7.82893e-06	-1.53024	-1.08381	2.67168e-05	-1.49023	-1.07764
207946560	chr2:207946560:C:T	7.29406e-06	-1.46133	-1.22348	2.47739e-05	-1.4205	-1.22287
207946914	chr2:207946914:T:A	3.2269e-05	-1.04327e-10	-1.19777	0.000105467	-1.04327e-10	-1.19477
207946960	chr2:207946960:T:G	3.22314e-05	-1.04327e-10	-1.19893	0.000105197	-1.04327e-10	-1.19733
207947158	chr2:207947158:T:C	7.29645e-06	-1.46684	-1.21764	2.4968e-05	-1.42666	-1.20891
207947279	chr2:207947279:C:T	6.39749e-05	-1.04327e-10	-0.513382	0.000210083	-1.04327e-10	-0.505658
207947496	chr2:207947496:C:T	0.00012051	-1.04327e-10	0.119861	0.00042046	-1.04327e-10	0.188187
207947503	chr2:207947503:C:G	0.000137752	-1.04327e-10	0.253585	0.000475258	-1.04327e-10	0.310697
207947654	chr2:207947654:T:G	7.27645e-06	-1.46369	-1.22354	2.47587e-05	-1.42329	-1.2207
207947859	chr2:207947859:A:G	5.93224e-05	-1.04327e-10	-0.588885	0.00019919	-1.04327e-10	-0.558904
207948052	chr2:207948052:A:G	6.44716e-05	-1.04327e-10	-0.505647	0.000209165	-1.04327e-10	-0.510038
207948291	chr2:207948291:AT:A	3.14461e-05	-1.04327e-10	-1.2236	0.000102462	-1.04327e-10	-1.22367
207948605	chr2:207948605:G:A	0.000106877	-1.04327e-10	-0.000191102	0.000348319	-1.04327e-10	-4.1361e-05
207948610	chr2:207948610:T:C	7.9891e-06	-1.53181	-1.06199	2.66333e-05	-1.51157	-1.05943
207948733	chr2:207948733:C:T	7.21947e-06	-1.47141	-1.22368	2.449e-05	-1.43305	-1.22185
207948913	chr2:207948913:G:A	7.28562e-06	-1.46272	-1.22325	2.47623e-05	-1.42065	-1.22318
207948981	chr2:207948981:TC:T	7.35655e-06	-1.53375	-1.14253	2.47004e-05	-1.51475	-1.1316
207949321	chr2:207949321:G:A	7.43546e-06	-1.53601	-1.1296	2.47814e-05	-1.52518	-1.11789
207949774	chr2:207949774:A:T	3.62619e-05	-1.04327e-10	-1.0811	0.000119272	-1.04327e-10	-1.07176
207949785	chr2:207949785:T:A	3.22672e-05	-1.04327e-10	-1.19782	0.00010476	-1.04327e-10	-1.20149
207950503	chr2:207950503:A:G	9.97834e-05	-1.04327e-10	-0.0688713	0.000325064	-1.04327e-10	-0.0691398
207950561	chr2:207950561:G:A	3.36097e-05	-1.04327e-10	-1.15706	0.000110403	-1.04327e-10	-1.14902
207950834	chr2:207950834:C:A	9.1131e-05	-1.04327e-10	-0.159575	0.000296922	-1.04327e-10	-0.159691
207951861	chr2:207951861:G:A	6.20088e-05	-1.04327e-10	-0.544596	0.000208389	-1.04327e-10	-0.513753
207951940	chr2:207951940:G:C	9.99336e-05	-1.04327e-10	-0.0673667	0.00032555	-1.04327e-10	-0.0676442
207952249	chr2:207952249:C:T	6.94145e-05	-0.431777	-2.64473e-10	0.000206339	-0.523641	-2.64473e-10
207952459	chr2:207952459:C:T	3.15627e-05	-1.04327e-10	-1.2199	0.000102694	-1.04327e-10	-1.22141
207952478	chr2:207952478:T:C	7.80925e-06	-1.4054	-1.21116	2.6962e-05	-1.35907	-1.19966
207952548	chr2:207952548:C:T	9.88484e-05	-1.04327e-10	-0.0782852	0.000323878	-1.04327e-10	-0.072794
207953110	chr2:207953110:T:C	8.37338e-06	-1.53273	-1.01409	2.78094e-05	-1.53434	-0.993451
207953169	chr2:207953169:T:C	6.63078e-05	-1.04327e-10	-0.477565	0.000223178	-1.04327e-10	-0.44519
207953274	chr2:207953274:T:C	8.9366e-05	-1.04327e-10	-0.179132	0.000291175	-1.04327e-10	-0.179238
207953454	chr2:207953454:T:C	3.16858e-05	-1.04327e-10	-1.216	0.000103044	-1.04327e-10	-1.218
207953560	chr2:207953560:G:A	6.66784e-05	-1.04327e-10	-0.471991	0.000224443	-1.04327e-10	-0.43954
207953984	chr2:207953984:T:C	7.1877e-06	-1.47616	-1.22335	2.43027e-05	-1.44265	-1.21992
207954141	chr2:207954141:C:T	5.30511e-05	-1.04327e-10	-0.700618	0.000172074	-1.04327e-10	-0.705236
207954306	chr2:207954306:T:C	3.89547e-05	-1.00947	-2.64473e-10	0.000133171	-0.961528	-2.64473e-10
207954374	chr2:207954374:A:C	6.85055e-05	-1.04327e-10	-0.444958	0.000230691	-1.04327e-10	-0.412081
207955764	chr2:207955764:CA:C	5.96381e-05	-1.04327e-10	-0.583577	0.000189193	-1.04327e-10	-0.610395
207955797	chr2:207955797:A:T	8.3509e-05	-1.04327e-10	-0.246918	0.000281817	-1.04327e-10	-0.211903
207956036	chr2:207956036:G:A	7.95096e-05	-1.04327e-10	-0.295995	0.0002681	-1.04327e-10	-0.261801
207956235	chr2:207956235:G:A	6.316e-05	-1.04327e-10	-0.526201	0.000212341	-1.04327e-10	-0.494967
207956316	chr2:207956316:A:C	1.29344e-05	-1.53244	-0.579541	4.53377e-05	-1.49682	-0.542204
207956429	chr2:207956429:A:C	7.54501e-06	-1.43816	-1.21283	2.60077e-05	-1.37934	-1.21543
207956468	chr2:207956468:A:G	7.04613e-06	-1.52369	-1.19571	2.42464e-05	-1.47531	-1.18958
207956556	chr2:207956556:A:T	6.80244e-06	-1.53581	-1.21878	2.2485e-05	-1.52249	-1.21782
207956642	chr2:207956642:C:T	9.93348e-05	-1.04327e-10	-0.0733766	0.000323611	-1.04327e-10	-0.0736201
207956862	chr2:207956862:G:C	6.17577e-05	-1.04327e-10	-0.548653	0.0002075	-1.04327e-10	-0.518029
207957044	chr2:207957044:G:A	7.15077e-05	-1.04327e-10	-0.402067	0.000241004	-1.04327e-10	-0.36835
207957396	chr2:207957396:G:T	9.38625e-06	-1.35943	-1.0732	3.6327e-05	-1.21917	-1.04143
207957714	chr2:207957714:A:C	3.15875e-05	-1.04327e-10	-1.21911	0.000102818	-1.04327e-10	-1.2202
207957846	chr2:207957846:A:G	7.16252e-05	-1.04327e-10	-0.400426	0.000241405	-1.04327e-10	-0.366684
207957927	chr2:207957927:G:A	3.49713e-05	-1.04327e-10	-1.11735	0.000114835	-1.04327e-10	-1.10967
207958200	chr2:207958200:T:G	6.83461e-06	-1.53588	-1.21399	2.27958e-05	-1.51411	-1.21248
207958336	chr2:207958336:ACT:A	7.65413e-05	-1.04327e-10	-0.334042	0.00024483	-1.04327e-10	-0.352598
207958483	chr2:207958483:T:A	3.80571e-05	-1.04327e-10	-1.03278	0.000124177	-1.04327e-10	-1.03146
207958735	chr2:207958735:T:C	7.14371e-05	-1.04327e-10	-0.403056	0.000240773	-1.04327e-10	-0.369307
207958878	chr2:207958878:T:C	5.17491e-05	-1.04327e-10	-0.725466	0.000173699	-1.04327e-10	-0.695836
207959327	chr2:207959327:T:C	8.27241e-06	-1.34877	-1.21017	2.50732e-05	-1.42408	-1.20728
207959973	chr2:207959973:T:C	7.20739e-05	-1.04327e-10	-0.394181	0.000243006	-1.04327e-10	-0.360076
207960230	chr2:207960230:C:T	3.27107e-05	-1.04327e-10	-1.18417	0.00010613	-1.04327e-10	-1.18849
207961019	chr2:207961019:C:T	5.28315e-05	-1.04327e-10	-0.704765	0.000172749	-1.04327e-10	-0.701322
207961701	chr2:207961701:G:A	3.17818e-05	-1.04327e-10	-1.21298	0.00010342	-1.04327e-10	-1.21436
207961732	chr2:207961732:G:C	1.68919e-05	-1.33657	-0.508466	5.85964e-05	-1.33664	-0.445852
207961805	chr2:207961805:C:T	0.000323197	1.10639	-2.64473e-10	0.00114745	1.19213	-2.64473e-10
207962333	chr2:207962333:T:C	6.91447e-06	-1.52046	-1.21779	2.2911e-05	-1.5182	-1.20334
207962399	chr2:207962399:T:C	1.50682e-05	-1.53568	-0.423608	5.17429e-05	-1.5359	-0.370979
207962689	chr2:207962689:G:A	3.81919e-05	-1.04327e-10	-1.02925	0.000122672	-1.04327e-10	-1.04365
207963074	chr2:207963074:G:T	3.17036e-05	-1.04327e-10	-1.21544	0.000103547	-1.04327e-10	-1.21314
207963451	chr2:207963451:C:A	8.52655e-05	-1.04327e-10	-0.226103	0.000286877	-1.04327e-10	-0.194108
207964176	chr2:207964176:C:T	3.27565e-05	-1.04327e-10	-1.18277	0.00010594	-1.04327e-10	-1.19029
207964234	chr2:207964234:A:G	8.24595e-05	-0.259565	-2.64473e-10	0.000269177	-0.257792	-2.64473e-10
207964258	chr2:207964258:A:C	3.93039e-05	-1.04327e-10	-1.00055	0.00012961	-1.04327e-10	-0.988629
207964496	chr2:207964496:G:C	3.92293e-05	-1.04327e-10	-1.00245	0.000129359	-1.04327e-10	-0.990568
207964660	chr2:207964660:C:T	5.73566e-05	-1.04327e-10	-0.622584	0.000186386	-1.04327e-10	-0.62534
207964803	chr2:207964803:A:G	1.57592e-05	-1.53135	-0.383098	5.41547e-05	-1.53239	-0.328932
207964931	chr2:207964931:G:A	3.98974e-05	-1.04327e-10	-0.985563	0.000131616	-1.04327e-10	-0.973275
207965042	chr2:207965042:T:C	3.7012e-05	-1.04327e-10	-1.06063	0.000119731	-1.04327e-10	-1.06791
207965669	chr2:207965669:G:A	3.14438e-05	-1.04327e-10	-1.22367	0.000102461	-1.04327e-10	-1.22368
207965934	chr2:207965934:C:G	3.92273e-05	-1.04327e-10	-1.0025	0.000129352	-1.04327e-10	-0.990622
207966645	chr2:207966645:C:T	3.38729e-05	-1.04327e-10	-1.14926	0.000111396	-1.04327e-10	-1.14007
207966804	chr2:207966804:C:T	3.15255e-05	-1.04327e-10	-1.22108	0.000102868	-1.04327e-10	-1.21971
207966831	chr2:207966831:G:A	7.45337e-06	-1.48518	-1.17803	2.51865e-05	-1.48166	-1.14519
207967657	chr2:207967657:A:G	3.15677e-05	-1.04327e-10	-1.21974	0.000103032	-1.04327e-10	-1.21812
207967722	chr2:207967722:T:C	3.69638e-05	-1.04327e-10	-1.06193	0.000119579	-1.04327e-10	-1.06918
207967737	chr2:207967737:G:A	2.55922e-05	-1.42958	-2.64473e-10	8.23922e-05	-1.44167	-2.64473e-10
207967824	chr2:207967824:C:G	1.33727e-05	-1.45458	-0.624071	4.52757e-05	-1.45674	-0.583646
207967860	chr2:207967860:C:T	5.69876e-05	-1.04327e-10	-0.62904	0.000185351	-1.04327e-10	-0.630911
207968519	chr2:207968519:C:T	1.48422e-05	-1.15563	-0.818766	4.92649e-05	-1.17212	-0.783831
207968533	chr2:207968533:T:C	8.11986e-06	-1.35669	-1.22087	2.76606e-05	-1.31488	-1.21827
207968600	chr2:207968600:G:A	0.000268001	-1.04327e-10	0.919117	0.000876701	-1.04327e-10	0.923005
207968765	chr2:207968765:G:A	4.19845e-05	-1.04327e-10	-0.934573	0.000135071	-1.04327e-10	-0.947362
207969247	chr2:207969247:C:G	3.3254e-05	-1.04327e-10	-1.1677	0.000107795	-1.04327e-10	-1.17293
207969503	chr2:207969503:T:C	1.18601e-05	-1.12974	-1.06895	3.92569e-05	-1.13715	-1.04589
207969536	chr2:207969536:T:C	2.11269e-05	-1.09604	-0.525285	7.75834e-05	-0.964928	-0.53688
207969767	chr2:207969767:C:T	0.000105325	0.187222	-0.202043	0.000374089	0.330661	-0.259329
207969871	chr2:207969871:T:C	0.00018761	-1.04327e-10	0.562494	0.000613551	-1.04327e-10	0.566103
207970141	chr2:207970141:T:C	7.85827e-06	-1.51588	-1.09443	2.63276e-05	-1.50339	-1.07916
207970227	chr2:207970227:A:C	2.39922e-05	-0.990127	-0.504019	8.94545e-05	-0.843642	-0.51579
207970976	chr2:207970976:G:T	8.96561e-06	-1.25603	-1.22245	3.09469e-05	-1.20796	-1.21293
207971459	chr2:207971459:A:G	3.17207e-05	-1.04327e-10	-1.2149	0.000103592	-1.04327e-10	-1.2127
207971546	chr2:207971546:A:G	3.7744e-05	-1.04327e-10	-1.04105	0.000125306	-1.04327e-10	-1.0224
207972535	chr2:207972535:C:T	4.05205e-05	-1.04327e-10	-0.970065	0.000135044	-1.04327e-10	-0.947559
207972662	chr2:207972662:A:C	4.42736e-05	-0.881484	-2.64473e-10	0.00014922	-0.847737	-2.64473e-10
207972975	chr2:207972975:C:T	3.16809e-05	-1.04327e-10	-1.21616	0.00010324	-1.04327e-10	-1.21611
207973098	chr2:207973098:G:A	7.5713e-06	-1.53398	-1.11353	2.52372e-05	-1.52884	-1.096
207973204	chr2:207973204:T:A	3.18878e-05	-1.04327e-10	-1.20965	0.000104197	-1.04327e-10	-1.20688
207973212	chr2:207973212:T:C	3.23341e-05	-1.04327e-10	-1.19575	0.000104828	-1.04327e-10	-1.20084
207973600	chr2:207973600:G:A	3.38503e-05	-1.04327e-10	-1.14992	0.000109375	-1.04327e-10	-1.15838
207973661	chr2:207973661:C:T	8.84356e-06	-1.27388	-1.21831	3.07262e-05	-1.22456	-1.20348
207973674	chr2:207973674:G:C	3.20669e-05	-1.04327e-10	-1.20405	0.000104833	-1.04327e-10	-1.20079
207973770	chr2:207973770:GAGTTCA:G	0.000207324	-1.04327e-10	0.662409	0.000678881	-1.04327e-10	0.667284
207973874	chr2:207973874:C:G	3.6334e-05	-1.04327e-10	-1.07912	0.000118085	-1.04327e-10	-1.08176
207973966	chr2:207973966:T:C	2.48936e-05	-1.45726	-2.64473e-10	8.15266e-05	-1.45223	-2.64473e-10
207974014	chr2:207974014:G:C	1.05055e-05	-1.53159	-0.788378	3.26954e-05	-1.53421	-0.831717
207974071	chr2:207974071:C:T	3.22343e-05	-1.04327e-10	-1.19884	0.000105422	-1.04327e-10	-1.19519
207974433	chr2:207974433:C:T	3.84381e-05	-1.04327e-10	-1.02282	0.000123583	-1.04327e-10	-1.03625
207974596	chr2:207974596:G:A	0.000194276	-1.04327e-10	0.597406	0.000636346	-1.04327e-10	0.602581
207974708	chr2:207974708:T:C	3.20603e-05	-1.20355	-0.000710192	0.000123853	-1.07858	0.0445189
207974797	chr2:207974797:C:T	2.99779e-05	-1.14015	-0.131262	0.000109138	-1.01459	-0.145957
207974872	chr2:207974872:A:C	7.37704e-06	-1.5355	-1.138	2.44682e-05	-1.53206	-1.12373
207976181	chr2:207976181:C:T	3.17368e-05	-1.04327e-10	-1.2144	0.000103516	-1.04327e-10	-1.21344
207976409	chr2:207976409:A:G	7.02422e-06	-1.53557	-1.18694	2.31847e-05	-1.53225	-1.17742
207977227	chr2:207977227:A:T	3.69706e-05	-1.04327e-10	-1.06175	0.000118996	-1.04327e-10	-1.07407
207977240	chr2:207977240:A:G	7.5385e-06	-1.53321	-1.11864	2.51216e-05	-1.52493	-1.10451
207977670	chr2:207977670:A:G	7.66224e-06	-1.53508	-1.10048	2.56092e-05	-1.53175	-1.07846
207977904	chr2:207977904:T:C	7.665e-06	-1.53387	-1.10133	2.56453e-05	-1.52945	-1.07935
207978559	chr2:207978559:C:T	3.16832e-05	-1.04327e-10	-1.21609	0.000103463	-1.04327e-10	-1.21394
207979105	chr2:207979105:C:T	9.05466e-06	-1.26085	-1.20774	3.17245e-05	-1.21062	-1.18545
207979286	chr2:207979286:G:A	3.65178e-05	-1.04327e-10	-1.07407	0.000120995	-1.04327e-10	-1.05742
207979499	chr2:207979499:A:C	3.23725e-05	-1.04327e-10	-1.19456	0.000105924	-1.04327e-10	-1.19044
207979530	chr2:207979530:G:A	3.53008e-05	-1.04327e-10	-1.10797	0.000116733	-1.04327e-10	-1.09327
207980365	chr2:207980365:C:T	0.000203662	-1.04327e-10	0.644587	0.000667248	-1.04327e-10	0.650001
207980773	chr2:207980773:A:C	2.43453e-05	-1.47953	-2.64473e-10	7.87886e-05	-1.48639	-2.64473e-10
207980942	chr2:207980942:A:G	2.25316e-05	-1.14488	-0.412077	8.39473e-05	-1.01813	-0.404838
207981021	chr2:207981021:G:A	3.30806e-05	-1.04327e-10	-1.17292	0.000108159	-1.04327e-10	-1.16956
207981634	chr2:207981634:A:C	3.77442e-05	-1.04327e-10	-1.04104	0.000122719	-1.04327e-10	-1.04327
207981700	chr2:207981700:A:G	2.30127e-05	-1.53582	-2.64473e-10	7.50275e-05	-1.53531	-2.64473e-10
207981873	chr2:207981873:A:G	3.27861e-05	-1.04327e-10	-1.18187	0.000107358	-1.04327e-10	-1.17699
207982511	chr2:207982511:C:CT	0.000205998	-1.04327e-10	0.655994	0.000674715	-1.04327e-10	0.661128
207982513	chr2:207982513:T:TCA	0.000191715	-1.04327e-10	0.584135	0.00062802	-1.04327e-10	0.589411
207982739	chr2:207982739:C:T	0.000312784	1.07364	-2.64473e-10	0.00123513	1.26577	-2.64473e-10
207983121	chr2:207983121:G:A	6.92632e-05	-1.04327e-10	-0.433959	0.000226309	-1.04327e-10	-0.431261
207983138	chr2:207983138:G:A	7.78481e-06	-1.41473	-1.20497	2.68659e-05	-1.38119	-1.18112
207984141	chr2:207984141:T:C	7.99165e-06	-1.53595	-1.05752	2.66286e-05	-1.5352	-1.03597
207984429	chr2:207984429:T:C	8.67443e-06	-1.35964	-1.15186	2.85984e-05	-1.36316	-1.13665
207984526	chr2:207984526:G:A	3.26206e-05	-1.04327e-10	-1.18693	0.000105666	-1.04327e-10	-1.19288
207984601	chr2:207984601:A:G	8.04593e-06	-1.5358	-1.0509	2.68776e-05	-1.53306	-1.02881
207985484	chr2:207985484:A:T	0.000186165	-1.04327e-10	0.554763	0.000610478	-1.04327e-10	0.561082
207985595	chr2:207985595:G:A	2.35326e-05	-1.51348	-2.64473e-10	7.49745e-05	-1.53601	-2.64473e-10
207985763	chr2:207985763:G:C	3.29967e-05	-1.04327e-10	-1.17547	0.000107378	-1.04327e-10	-1.1768
207985937	chr2:207985937:G:A	3.38667e-05	-1.04327e-10	-1.14944	0.000111054	-1.04327e-10	-1.14315
207986024	chr2:207986024:A:C	1.42431e-05	-1.52597	-0.489626	4.29739e-05	-1.52986	-0.562706
207986257	chr2:207986257:C:A	1.45358e-05	-1.52143	-0.473829	4.37884e-05	-1.52625	-0.54754
207986333	chr2:207986333:G:C	0.000222229	-1.04327e-10	0.731836	0.000728524	-1.04327e-10	0.73786
207987019	chr2:207987019:A:G	9.79698e-05	-1.04327e-10	-0.0872136	0.000314982	-1.04327e-10	-0.100646
207987123	chr2:207987123:C:T	5.05396e-05	-0.749115	-2.64473e-10	0.000175503	-0.685506	-2.64473e-10
207987258	chr2:207987258:A:C	7.76707e-06	-1.53521	-1.08677	2.61735e-05	-1.53241	-1.056
207987351	chr2:207987351:C:T	4.89789e-05	0.151122	-0.931604	0.000134812	0.00469674	-0.953979
207987398	chr2:207987398:T:C	9.16963e-06	-1.53604	-0.919939	3.10347e-05	-1.53465	-0.883403
207987665	chr2:207987665:T:C	6.42371e-05	-1.04327e-10	-0.509292	0.000204436	-1.04327e-10	-0.532909
207987730	chr2:207987730:A:G	3.44916e-05	-1.04327e-10	-1.13116	0.000111774	-1.04327e-10	-1.13668
207987774	chr2:207987774:A:G	3.15515e-05	-1.04327e-10	-1.22025	0.000102645	-1.04327e-10	-1.22188
207988053	chr2:207988053:C:A	0.000228568	-1.04327e-10	0.759962	0.000748435	-1.04327e-10	0.764823
207988288	chr2:207988288:G:A	5.12046e-05	-1.04327e-10	-0.736043	0.000165097	-1.04327e-10	-0.746627
207988322	chr2:207988322:C:T	3.38496e-05	-1.04327e-10	-1.14995	0.000111091	-1.04327e-10	-1.14281
207988575	chr2:207988575:T:C	9.74507e-06	-1.53403	-0.861082	3.43692e-05	-1.53089	-0.785115
207989674	chr2:207989674:C:T	2.31641e-05	-1.52927	-2.64473e-10	7.50253e-05	-1.53534	-2.64473e-10
207989722	chr2:207989722:C:T	0.000198937	-1.04327e-10	0.621115	0.000650388	-1.04327e-10	0.624408
207990411	chr2:207990411:A:G	2.09311e-05	-1.10404	-0.526597	7.84155e-05	-0.971379	-0.51976
207993933	chr2:207993933:C:T	6.67368e-05	-1.04327e-10	-0.471116	0.000221394	-1.04327e-10	-0.453219
207995169	chr2:207995169:T:C	1.97138e-05	-1.26363	-0.426921	7.214e-05	-1.15461	-0.419942
207995192	chr2:207995192:C:T	9.21908e-06	-1.25971	-1.19088	3.25498e-05	-1.20938	-1.16101
207995204	chr2:207995204:C:T	3.20877e-05	-1.04327e-10	-1.2034	0.000104311	-1.04327e-10	-1.20578
207995597	chr2:207995597:T:C	3.41643e-05	-1.04327e-10	-1.14069	0.000110879	-1.04327e-10	-1.14472
207995922	chr2:207995922:A:C	0.000190027	-1.04327e-10	0.575291	0.000622021	-1.04327e-10	0.579812
207995970	chr2:207995970:G:A	3.15604e-05	-1.04327e-10	-1.21997	0.00010274	-1.04327e-10	-1.22096
207996077	chr2:207996077:A:G	8.13091e-05	0.449835	-0.72345	0.000298832	0.611963	-0.765245
207996112	chr2:207996112:C:T	5.73405e-05	-1.04327e-10	-0.622865	0.000189435	-1.04327e-10	-0.609115
207997366	chr2:207997366:C:T	8.54924e-06	-1.53447	-0.991557	2.88939e-05	-1.53059	-0.958944
207997726	chr2:207997726:T:C	1.35439e-05	-1.53579	-0.530142	4.65588e-05	-1.53567	-0.476776
207998099	chr2:207998099:TG:T	0.00020582	-1.04327e-10	0.655127	0.000674923	-1.04327e-10	0.661437
207998103	chr2:207998103:C:A	0.00020582	-1.04327e-10	0.655127	0.000674923	-1.04327e-10	0.661437
207998467	chr2:207998467:T:A	6.83915e-05	-1.04327e-10	-0.446624	0.000223544	-1.04327e-10	-0.443555
207998705	chr2:207998705:T:C	0.000178586	-1.04327e-10	0.513198	0.000585426	-1.04327e-10	0.519179
207999500	chr2:207999500:A:G	9.13064e-06	-1.25806	-1.20218	3.20986e-05	-1.2073	-1.17704
207999931	chr2:207999931:T:C	4.74291e-05	-1.04327e-10	-0.812636	0.000157658	-1.04327e-10	-0.792731
208000137	chr2:208000137:T:C	3.16422e-05	-1.04327e-10	-1.21738	0.000103359	-1.04327e-10	-1.21496
208000406	chr2:208000406:C:A	3.86168e-05	-1.04327e-10	-1.01818	0.000127668	-1.04327e-10	-1.00373
208000906	chr2:208000906:G:A	3.71489e-05	-1.04327e-10	-1.05694	0.000119691	-1.04327e-10	-1.06825
208000907	chr2:208000907:A:G	3.70881e-05	-1.04327e-10	-1.05858	0.00011951	-1.04327e-10	-1.06976
208001625	chr2:208001625:T:C	2.33e-05	-1.52342	-2.64473e-10	7.56875e-05	-1.52655	-2.64473e-10
208002000	chr2:208002000:G:C	3.14559e-05	-1.04327e-10	-1.22329	0.0001025	-1.04327e-10	-1.2233
208002280	chr2:208002280:A:C	1.08335e-05	-1.28893	-1.0003	4.02283e-05	-1.17648	-0.982111
208003094	chr2:208003094:C:T	3.24995e-05	-1.04327e-10	-1.19065	0.00010521	-1.04327e-10	-1.1972
208003095	chr2:208003095:G:A	1.52661e-05	-1.44164	-0.5046	5.36008e-05	-1.42215	-0.449452
208003304	chr2:208003304:A:G	0.000151908	-1.04327e-10	0.351401	0.000497121	-1.04327e-10	0.355673
208003755	chr2:208003755:T:C	0.00015571	-1.04327e-10	0.376121	0.000509815	-1.04327e-10	0.380887
208003812	chr2:208003812:C:T	3.57803e-05	-1.04327e-10	-1.09448	0.000114918	-1.04327e-10	-1.10894
208003940	chr2:208003940:T:C	4.64167e-05	-1.04327e-10	-0.834214	0.000150826	-1.04327e-10	-0.837031
208004258	chr2:208004258:T:C	7.38394e-06	-1.52021	-1.15235	2.3777e-05	-1.51496	-1.16948
208004598	chr2:208004598:G:A	0.000206079	-1.04327e-10	0.656385	0.000674983	-1.04327e-10	0.661527
208004713	chr2:208004713:G:A	8.41504e-06	-1.47481	-1.06704	2.85068e-05	-1.45408	-1.04893
208004789	chr2:208004789:C:T	1.56791e-05	-1.42045	-0.499088	5.51671e-05	-1.39941	-0.443387
208004833	chr2:208004833:T:G	3.34905e-05	-1.04327e-10	-1.16061	0.000108972	-1.04327e-10	-1.16207
208004975	chr2:208004975:G:A	8.27838e-06	-1.40386	-1.15437	2.92399e-05	-1.36514	-1.11249
208005037	chr2:208005037:C:T	7.49823e-06	-1.52606	-1.13115	2.40534e-05	-1.52203	-1.15086
208005040	chr2:208005040:GTCTTGAAC:G	7.54964e-06	-1.52535	-1.12503	2.42022e-05	-1.52131	-1.14541
208005254	chr2:208005254:G:C	7.94153e-06	-1.5289	-1.07087	2.53028e-05	-1.53227	-1.08998
208005293	chr2:208005293:A:G	6.95656e-06	-1.51423	-1.21796	2.34618e-05	-1.49537	-1.20242
208006013	chr2:208006013:T:C	2.87233e-05	-1.31416	-2.64473e-10	9.2895e-05	-1.32169	-2.64473e-10
208006717	chr2:208006717:G:A	3.16863e-05	-1.04327e-10	-1.21599	0.00010357	-1.04327e-10	-1.21291
208006905	chr2:208006905:C:T	3.60047e-05	-1.04327e-10	-1.08822	0.000118508	-1.04327e-10	-1.07818
208007262	chr2:208007262:C:T	0.000231653	-1.04327e-10	0.77337	0.000760194	-1.04327e-10	0.780413
208007921	chr2:208007921:C:T	3.69217e-05	-1.04327e-10	-1.06307	0.000121785	-1.04327e-10	-1.0509
208008075	chr2:208008075:C:A	0.000166469	-1.04327e-10	0.442935	0.000542024	-1.04327e-10	0.44215
208008642	chr2:208008642:C:T	0.000197053	-1.04327e-10	0.611601	0.000646344	-1.04327e-10	0.618171
208008990	chr2:208008990:T:C	0.000205524	-1.04327e-10	0.653689	0.000674257	-1.04327e-10	0.660449
208009484	chr2:208009484:G:A	2.90133e-05	-1.4713	0.167179	9.64616e-05	-1.4923	0.208287
208009859	chr2:208009859:A:G	1.46872e-05	-1.52801	-0.45689	5.10017e-05	-1.52127	-0.400036
208009970	chr2:208009970:A:G	7.68806e-06	-1.52872	-1.10348	2.44247e-05	-1.53195	-1.12561
208010454	chr2:208010454:G:A	2.88412e-05	-1.31007	-2.64473e-10	9.62631e-05	-1.28608	-2.64473e-10
208010631	chr2:208010631:C:T	2.6335e-05	-1.40097	-2.64473e-10	8.46452e-05	-1.41469	-2.64473e-10
208011027	chr2:208011027:T:C	3.14539e-05	-1.04327e-10	-1.22335	0.000102536	-1.04327e-10	-1.22295
208011077	chr2:208011077:A:C	0.000247585	-1.04327e-10	0.839881	0.000812278	-1.04327e-10	0.846681
208011299	chr2:208011299:C:T	3.19677e-05	-1.04327e-10	-1.20715	0.000103766	-1.04327e-10	-1.21102
208011732	chr2:208011732:C:T	4.20596e-05	-1.04327e-10	-0.932784	0.0001352	-1.04327e-10	-0.946408
208012018	chr2:208012018:G:A	7.87502e-06	-1.39993	-1.20825	2.72414e-05	-1.3624	-1.18602
208012048	chr2:208012048:T:C	7.46847e-05	-1.04327e-10	-0.358597	0.000242259	-1.04327e-10	-0.363155
208012338	chr2:208012338:G:A	3.62157e-05	-1.04327e-10	-1.08238	0.000119426	-1.04327e-10	-1.07046
208013632	chr2:208013632:T:C	8.89188e-06	-1.40485	-1.08189	2.94351e-05	-1.39925	-1.07173
208013890	chr2:208013890:C:T	3.52827e-05	-1.04327e-10	-1.10848	0.000114126	-1.04327e-10	-1.11586
208014367	chr2:208014367:G:A	0.00031407	-1.04327e-10	1.07774	0.00102887	-1.04327e-10	1.08305
208014434	chr2:208014434:A:G	0.000233684	-1.04327e-10	0.782099	0.000766822	-1.04327e-10	0.789093
208014470	chr2:208014470:C:T	3.2294e-05	-1.04327e-10	-1.19699	0.000104981	-1.04327e-10	-1.19938
208014537	chr2:208014537:G:A	2.10565e-05	-1.3746	-0.250065	6.91609e-05	-1.42805	-0.188675
208014824	chr2:208014824:C:T	0.000312139	-1.04327e-10	1.07158	0.00102208	-1.04327e-10	1.07644
208014879	chr2:208014879:T:C	0.000233173	-1.04327e-10	0.779908	0.000765157	-1.04327e-10	0.78692
208015108	chr2:208015108:C:T	2.62728e-05	-1.40334	-2.64473e-10	8.5285e-05	-1.40716	-2.64473e-10
208015267	chr2:208015267:C:A	9.33558e-05	-1.04327e-10	-0.135454	0.000312714	-1.04327e-10	-0.107871
208015445	chr2:208015445:C:T	3.27355e-05	-1.04327e-10	-1.18341	0.000107481	-1.04327e-10	-1.17585
208015739	chr2:208015739:A:G	1.68086e-05	-1.51847	-0.331516	5.88182e-05	-1.50862	-0.270087
208016310	chr2:208016310:T:C	0.000101862	-1.04327e-10	-0.0482521	0.000344265	-1.04327e-10	-0.0117492
208016605	chr2:208016605:G:A	6.82036e-06	-1.53416	-1.2178	2.2103e-05	-1.53561	-1.22184
208017094	chr2:208017094:G:T	0.000314671	-1.04327e-10	1.07966	0.00103298	-1.04327e-10	1.08704
208017860	chr2:208017860:C:T	2.36927e-05	-1.2471	-0.259604	8.50879e-05	-1.13751	-0.271965
208018154	chr2:208018154:C:T	7.7171e-06	-1.53402	-1.09442	2.45412e-05	-1.5355	-1.1173
208018328	chr2:208018328:A:G	7.55356e-06	-1.43001	-1.21985	2.58268e-05	-1.39554	-1.20621
208018656	chr2:208018656:A:C	1.13049e-05	-1.40043	-0.846207	3.95826e-05	-1.32128	-0.853491
208018671	chr2:208018671:G:A	1.36679e-05	-1.52073	-0.536089	4.74157e-05	-1.51183	-0.482379
208019207	chr2:208019207:G:T	2.30455e-05	-1.5344	-2.64473e-10	7.51508e-05	-1.53367	-2.64473e-10
208019218	chr2:208019218:A:G	8.11134e-05	-1.04327e-10	-0.276025	0.000263181	-1.04327e-10	-0.280319
208019739	chr2:208019739:C:G	4.69856e-05	-1.04327e-10	-0.822031	0.000154804	-1.04327e-10	-0.811
208019916	chr2:208019916:C:T	3.38746e-05	-1.04327e-10	-1.14921	0.000111223	-1.04327e-10	-1.14162
208020838	chr2:208020838:G:A	1.07614e-05	-1.34755	-0.948361	3.8114e-05	-1.25676	-0.955825
208020930	chr2:208020930:A:G	8.78624e-06	-1.3478	-1.15089	3.20247e-05	-1.24706	-1.1396
208021482	chr2:208021482:G:A	1.00498e-05	-1.38191	-0.982414	3.65877e-05	-1.29063	-0.962817
208021862	chr2:208021862:C:T	3.18243e-05	-1.04327e-10	-1.21164	0.000103713	-1.04327e-10	-1.21154
208021957	chr2:208021957:T:C	5.76152e-05	-1.04327e-10	-0.618086	0.000188792	-1.04327e-10	-0.612516
208022573	chr2:208022573:G:T	3.49685e-05	-1.04327e-10	-1.11743	0.000114624	-1.04327e-10	-1.11151
208022900	chr2:208022900:G:A	1.0225e-05	-1.36647	-0.98057	3.73746e-05	-1.27127	-0.960904
208023205	chr2:208023205:G:A	7.74587e-06	-1.41213	-1.21258	2.67147e-05	-1.37508	-1.19287
208023619	chr2:208023619:T:C	3.2248e-05	-1.04327e-10	-1.19842	0.000105461	-1.04327e-10	-1.19482
208023637	chr2:208023637:A:T	5.56307e-05	-1.04327e-10	-0.653138	0.000182277	-1.04327e-10	-0.647636
208023750	chr2:208023750:T:C	3.15031e-05	-1.04327e-10	-1.22179	0.000102739	-1.04327e-10	-1.22097
208023873	chr2:208023873:AT:A	1.05207e-05	-1.53227	-0.786262	3.1733e-05	-1.534	-0.861807
208023945	chr2:208023945:C:T	4.13496e-05	-1.04327e-10	-0.94981	0.000134802	-1.04327e-10	-0.949353
208024009	chr2:208024009:G:A	3.22875e-05	-1.04327e-10	-1.19719	0.000104759	-1.04327e-10	-1.2015
208024160	chr2:208024160:A:G	3.9402e-05	-1.04327e-10	-0.998055	0.000128252	-1.04327e-10	-0.999161
208024518	chr2:208024518:A:T	3.14883e-05	-1.04327e-10	-1.22226	0.000102764	-1.04327e-10	-1.22073
208025462	chr2:208025462:G:A	5.31002e-05	-1.04327e-10	-0.699693	0.000178387	-1.04327e-10	-0.669206
208025490	chr2:208025490:C:T	4.32823e-05	-1.04327e-10	-0.904128	0.000141052	-1.04327e-10	-0.904034
208025649	chr2:208025649:A:G	1.39763e-05	-1.19122	-0.843297	4.95634e-05	-1.14346	-0.806445
208025658	chr2:208025658:C:G	2.55552e-05	-1.43103	-2.64473e-10	7.78e-05	-1.49902	-2.64473e-10
208026546	chr2:208026546:C:T	3.43907e-05	-1.04327e-10	-1.13409	0.000112643	-1.04327e-10	-1.12893
208026754	chr2:208026754:T:C	3.98398e-05	-1.04327e-10	-0.987006	0.000132272	-1.04327e-10	-0.968299
208026937	chr2:208026937:C:T	9.45538e-06	-1.30658	-1.11871	3.30189e-05	-1.26116	-1.09492
208026973	chr2:208026973:A:T	0.000177015	-1.04327e-10	0.504361	0.000568851	-1.04327e-10	0.490458
208027215	chr2:208027215:A:C	8.02032e-06	-1.45291	-1.13699	2.62226e-05	-1.46707	-1.11947
208027328	chr2:208027328:T:A	4.47798e-05	-1.04327e-10	-0.870116	0.000145955	-1.04327e-10	-0.869861
208027398	chr2:208027398:C:T	3.4906e-05	-1.04327e-10	-1.11921	0.000113662	-1.04327e-10	-1.11994
208027521	chr2:208027521:C:G	7.96521e-06	-1.47353	-1.12326	2.5173e-05	-1.48352	-1.14387
208027647	chr2:208027647:C:T	7.5028e-06	-1.4373	-1.21929	2.41987e-05	-1.4524	-1.21446
208027955	chr2:208027955:C:T	4.33234e-05	-1.04327e-10	-0.90318	0.000141257	-1.04327e-10	-0.902583
208028018	chr2:208028018:G:C	9.24605e-06	-1.31913	-1.12854	3.22101e-05	-1.27506	-1.10582
208028092	chr2:208028092:G:A	3.20482e-05	-1.04327e-10	-1.20463	0.000104218	-1.04327e-10	-1.20668
208028112	chr2:208028112:G:A	7.95972e-06	-1.46537	-1.13211	2.51616e-05	-1.47609	-1.15176
208028700	chr2:208028700:G:A	9.51021e-06	-1.2604	-1.15911	3.29317e-05	-1.21858	-1.14015
208028925	chr2:208028925:T:A	2.63367e-05	-1.41494	0.0140327	9.17439e-05	-1.33798	0.00381725
208029323	chr2:208029323:G:A	2.54543e-05	-1.41022	-0.0247654	8.87924e-05	-1.33205	-0.0348088
208029619	chr2:208029619:T:C	2.6064e-05	-1.41132	-2.64473e-10	8.1522e-05	-1.45229	-2.64473e-10
208029714	chr2:208029714:A:G	9.26908e-06	-1.32471	-1.12048	3.23097e-05	-1.28089	-1.0969
208030081	chr2:208030081:G:A	0.000163503	-1.04327e-10	0.424957	0.000556095	-1.04327e-10	0.467779
208030199	chr2:208030199:TAGA:T	4.42203e-05	-1.04327e-10	-0.882689	0.000144191	-1.04327e-10	-0.882025
208030209	chr2:208030209:T:C	4.48308e-05	-1.04327e-10	-0.868978	0.000146124	-1.04327e-10	-0.868705
208030236	chr2:208030236:C:A	4.32645e-05	-1.04327e-10	-0.904541	0.000141074	-1.04327e-10	-0.90388
208030279	chr2:208030279:G:A	2.3032e-05	-1.53499	-2.64473e-10	7.50004e-05	-1.53567	-2.64473e-10
208030704	chr2:208030704:A:G	8.33744e-06	-1.48153	-1.06959	2.62396e-05	-1.49083	-1.09506
208031676	chr2:208031676:C:CAGACCTCATCTTGTAACAGA	4.37847e-05	-1.04327e-10	-0.892589	0.000142766	-1.04327e-10	-0.891952
208031907	chr2:208031907:A:T	4.47841e-05	-1.04327e-10	-0.87002	0.000146027	-1.04327e-10	-0.869368
208032103	chr2:208032103:T:C	6.45281e-05	-1.04327e-10	-0.504772	0.000210703	-1.04327e-10	-0.50271
208032884	chr2:208032884:C:T	3.17697e-05	-1.04327e-10	-1.21336	0.000103382	-1.04327e-10	-1.21473
208033368	chr2:208033368:T:C	4.81771e-05	-1.04327e-10	-0.79699	0.000157111	-1.04327e-10	-0.796209
208033470	chr2:208033470:C:T	4.3755e-05	-1.04327e-10	-0.893266	0.0001461	-1.04327e-10	-0.868869
208033556	chr2:208033556:G:A	9.31302e-06	-1.33986	-1.1006	3.22391e-05	-1.30229	-1.0777
208033820	chr2:208033820:A:T	6.87644e-06	-1.52556	-1.21821	2.24286e-05	-1.53007	-1.21275
208034335	chr2:208034335:G:A	3.34277e-05	-1.04327e-10	-1.16249	0.000108541	-1.04327e-10	-1.16603
208034498	chr2:208034498:C:T	6.94459e-06	-1.5218	-1.21211	2.26794e-05	-1.52722	-1.20449
208034537	chr2:208034537:T:C	7.0515e-06	-1.51141	-1.20722	2.29874e-05	-1.51895	-1.19926
208034622	chr2:208034622:G:A	6.95812e-06	-1.52016	-1.2118	2.27174e-05	-1.5259	-1.20414
208034753	chr2:208034753:A:G	6.96784e-06	-1.52732	-1.20324	2.283e-05	-1.53162	-1.19347
208035386	chr2:208035386:G:A	3.19528e-05	-1.04327e-10	-1.20761	0.000104412	-1.04327e-10	-1.20482
208035688	chr2:208035688:T:C	6.89761e-06	-1.51769	-1.223	2.24e-05	-1.52365	-1.22045
208035914	chr2:208035914:C:T	6.94002e-06	-1.5307	-1.20387	2.27659e-05	-1.53371	-1.19419
208035970	chr2:208035970:A:C	4.96307e-05	-1.04327e-10	-0.767264	0.0001618	-1.04327e-10	-0.766798
208036124	chr2:208036124:A:G	6.90076e-06	-1.52917	-1.21107	2.25833e-05	-1.53269	-1.20326
208036284	chr2:208036284:C:T	7.08035e-06	-1.49122	-1.22333	2.31799e-05	-1.4862	-1.22368
208036470	chr2:208036470:C:T	6.9227e-06	-1.51672	-1.22035	2.25405e-05	-1.52274	-1.2151
208036498	chr2:208036498:C:T	7.12514e-06	-1.51075	-1.19749	2.33099e-05	-1.51783	-1.18645
208036525	chr2:208036525:C:T	7.54265e-06	-1.43241	-1.21889	2.43291e-05	-1.44752	-1.21397
208037090	chr2:208037090:G:A	2.47793e-05	-1.46186	-2.64473e-10	7.90208e-05	-1.48345	-2.64473e-10
208037742	chr2:208037742:C:T	7.19536e-06	-1.47801	-1.22043	2.32769e-05	-1.48944	-1.21626
208038111	chr2:208038111:A:G	7.16656e-06	-1.48053	-1.22191	2.31701e-05	-1.49168	-1.21862
208038405	chr2:208038405:T:A	4.58776e-05	-1.04327e-10	-0.845896	0.000149546	-1.04327e-10	-0.845561
208038419	chr2:208038419:G:A	8.71254e-06	-1.53278	-0.974325	2.68e-05	-1.53426	-1.0305
208038491	chr2:208038491:A:G	3.32546e-05	-1.04327e-10	-1.16768	0.000107985	-1.04327e-10	-1.17117
208038545	chr2:208038545:T:A	5.34197e-05	-1.04327e-10	-0.693694	0.000173723	-1.04327e-10	-0.695699
208038730	chr2:208038730:A:C	3.74003e-05	-1.04327e-10	-1.05019	0.000119756	-1.04327e-10	-1.0677
208039096	chr2:208039096:T:C	8.72651e-06	-1.53287	-0.972635	2.68387e-05	-1.53433	-1.02899
208039143	chr2:208039143:C:G	6.49836e-05	-1.04327e-10	-0.497738	0.000210967	-1.04327e-10	-0.50146
208039270	chr2:208039270:C:T	1.0411e-05	-1.42888	-0.900128	3.64471e-05	-1.35156	-0.905741
208039642	chr2:208039642:T:C	4.54264e-05	-1.04327e-10	-0.855779	0.000148086	-1.04327e-10	-0.855367
208039740	chr2:208039740:G:C	3.24458e-05	-1.04327e-10	-1.1923	0.00010621	-1.04327e-10	-1.18775
208039870	chr2:208039870:G:C	0.000103213	-1.04327e-10	-0.0350775	0.000341305	-1.04327e-10	-0.0203852
208040161	chr2:208040161:A:T	3.2921e-05	-1.04327e-10	-1.17776	0.000106544	-1.04327e-10	-1.1846
208040447	chr2:208040447:C:T	2.42743e-05	-1.48245	-2.64473e-10	7.86214e-05	-1.48852	-2.64473e-10
208040826	chr2:208040826:G:A	3.17043e-05	-1.04327e-10	-1.21542	0.000102863	-1.04327e-10	-1.21977
208041013	chr2:208041013:A:G	8.13279e-05	-1.04327e-10	-0.273384	0.000278055	-1.04327e-10	-0.225344
208041155	chr2:208041155:C:T	4.24457e-05	-1.47475	0.551105	0.00015934	-1.46397	0.681849
208041409	chr2:208041409:A:C	3.1526e-05	-1.04327e-10	-1.22106	0.000102515	-1.04327e-10	-1.22315
208041469	chr2:208041469:G:A	3.66988e-05	-1.04327e-10	-1.06913	0.000118864	-1.04327e-10	-1.07518
208041491	chr2:208041491:A:T	5.34869e-05	-1.52533	0.832896	0.000188002	-1.51784	0.90113
208041584	chr2:208041584:A:G	0.000109922	-1.04327e-10	0.027899	0.000360813	-1.04327e-10	0.0351993
208041749	chr2:208041749:G:A	3.23646e-05	-1.45079	0.255981	0.000120623	-1.43765	0.377162
208041930	chr2:208041930:T:C	3.36476e-05	-1.45654	0.300608	0.000125574	-1.44381	0.423549
208041944	chr2:208041944:C:T	3.47318e-05	-1.04327e-10	-1.12422	0.000114236	-1.04327e-10	-1.11489
208042053	chr2:208042053:A:G	3.44383e-05	-1.45526	0.322561	0.000128631	-1.44245	0.446234
208042290	chr2:208042290:C:T	3.31408e-05	-1.46383	0.292724	0.000123553	-1.45171	0.415222
208042306	chr2:208042306:C:G	3.37379e-05	-1.45596	0.302713	0.000125929	-1.44318	0.425737
208042326	chr2:208042326:A:T	3.23913e-05	-1.04327e-10	-1.19398	0.000106083	-1.04327e-10	-1.18894
208042503	chr2:208042503:C:T	3.38268e-05	-1.04327e-10	-1.15062	0.00011115	-1.04327e-10	-1.14228
208042522	chr2:208042522:C:A	2.12344e-05	-1.47356	-0.142693	7.77291e-05	-1.46277	-0.037158
208042728	chr2:208042728:G:T	3.01528e-05	-1.26559	-2.64473e-10	9.72686e-05	-1.27568	-2.64473e-10
208042885	chr2:208042885:T:C	3.51184e-05	-1.45932	0.346178	0.000131283	-1.44688	0.471069
208043004	chr2:208043004:C:T	3.95507e-05	-0.333997	-0.660293	0.000140674	-0.201313	-0.705404
208043128	chr2:208043128:G:A	3.23777e-05	-1.04327e-10	-1.1944	0.000105539	-1.04327e-10	-1.19408
208043176	chr2:208043176:C:T	6.57963e-05	-1.47479	0.989483	0.000251256	-1.4623	1.13561
208043454	chr2:208043454:T:C	0.00010429	-1.04327e-10	-0.0246943	0.000342227	-1.04327e-10	-0.0176869
208043479	chr2:208043479:C:T	3.39298e-05	-1.04327e-10	-1.14758	0.000111506	-1.04327e-10	-1.13909
208043608	chr2:208043608:T:C	0.000711829	1.89596	-2.64473e-10	0.00256251	1.99558	-2.64473e-10
208043660	chr2:208043660:G:A	3.20387e-05	-1.46167	0.256744	0.000119279	-1.44954	0.377841
208043985	chr2:208043985:C:T	3.1573e-05	-1.04327e-10	-1.21957	0.000102594	-1.04327e-10	-1.22238
208044008	chr2:208044008:C:T	7.29411e-05	-1.04327e-10	-0.382221	0.000236125	-1.04327e-10	-0.3888
208044144	chr2:208044144:T:G	7.21304e-05	-1.4684	1.07501	0.000275546	-1.4559	1.22149
208044317	chr2:208044317:G:T	8.00991e-06	-1.49129	-1.0999	2.76319e-05	-1.42674	-1.10745
208044458	chr2:208044458:T:C	9.7423e-06	-1.53489	-0.860505	3.38646e-05	-1.53357	-0.797224
208044608	chr2:208044608:A:G	6.82364e-05	-1.46141	1.01252	0.000260507	-1.44853	1.158
208044692	chr2:208044692:A:G	6.94373e-05	-1.44987	1.01843	0.000265427	-1.43607	1.16425
208044774	chr2:208044774:C:A	4.04235e-05	-1.04327e-10	-0.972461	0.000128711	-1.04327e-10	-0.995592
208044837	chr2:208044837:G:T	7.28356e-05	-1.44888	1.06521	0.000278792	-1.43508	1.21238
208044900	chr2:208044900:C:T	0.00010845	-1.04327e-10	0.014413	0.000356096	-1.04327e-10	0.0220393
208045005	chr2:208045005:C:T	7.59856e-05	-1.47154	1.13021	0.000291106	-1.4595	1.28003
208045056	chr2:208045056:T:C	3.1896e-05	-1.04327e-10	-1.20939	0.000103668	-1.04327e-10	-1.21197
208045166	chr2:208045166:T:A	6.85966e-05	-1.4312	0.987568	0.000262248	-1.41606	1.13218
208045523	chr2:208045523:C:T	2.85921e-05	-1.31874	-2.64473e-10	9.20702e-05	-1.33061	-2.64473e-10
208045542	chr2:208045542:A:G	9.17477e-05	-1.461	1.30817	0.000352945	-1.44822	1.46137
208046014	chr2:208046014:T:C	1.12259e-05	-1.53425	-0.719394	4.02399e-05	-1.52605	-0.632253
208046132	chr2:208046132:G:A	5.40477e-05	-1.53088	0.848873	0.000189208	-1.52496	0.914649
208046184	chr2:208046184:T:C	0.000111925	-1.42264	1.4686	0.00043368	-1.4069	1.62605
208046371	chr2:208046371:C:T	6.72421e-05	-1.04327e-10	-0.463574	0.000218817	-1.04327e-10	-0.464927
208046448	chr2:208046448:A:G	2.33482e-05	-1.52135	-2.64473e-10	7.54975e-05	-1.52906	-2.64473e-10
208046497	chr2:208046497:T:C	3.17549e-05	-1.04327e-10	-1.21383	0.000103655	-1.04327e-10	-1.21209
208046550	chr2:208046550:G:A	0.000168159	-1.41931	1.87235	0.000658864	-1.40306	2.04041
208046639	chr2:208046639:T:C	0.000145324	-1.44071	1.7478	0.000570424	-1.42596	1.91918
208046669	chr2:208046669:C:T	0.000130394	-1.47711	1.67579	0.00050926	-1.46577	1.84556
208046762	chr2:208046762:C:G	9.60356e-06	-1.53429	-0.875451	3.22565e-05	-1.51419	-0.865252
208046765	chr2:208046765:G:A	0.000120545	-1.42706	1.54721	0.000470226	-1.41154	1.71159
208046775	chr2:208046775:A:C	0.000145327	-1.48143	1.78855	0.000568862	-1.47073	1.96121
208046812	chr2:208046812:TTTA:T	0.000182343	-1.46837	2.00238	0.000709869	-1.45436	2.16628
208046857	chr2:208046857:C:T	1.99037e-05	-1.49437	-0.186594	6.76106e-05	-1.51752	-0.121878
208046978	chr2:208046978:G:A	7.66131e-05	-1.04327e-10	-0.333104	0.000258182	-1.04327e-10	-0.299497
208047094	chr2:208047094:T:G	0.000702808	-1.04327e-10	1.88321	0.0027138	-1.04327e-10	2.05294
208047243	chr2:208047243:AC:A	3.19776e-05	-1.04327e-10	-1.20684	0.000104052	-1.04327e-10	-1.20827
208047246	chr2:208047246:C:T	0.000482718	-1.5055	3.01306	0.00191073	-1.4967	3.19878
208047292	chr2:208047292:A:G	2.27604e-05	-1.53341	-0.0134409	8.35452e-05	-1.53153	0.103752
208047380	chr2:208047380:C:T	3.14673e-05	-1.04327e-10	-1.22292	0.000102593	-1.04327e-10	-1.22239
208047768	chr2:208047768:T:G	2.49111e-05	-1.45656	-2.64473e-10	8.16509e-05	-1.45071	-2.64473e-10
208047910	chr2:208047910:T:C	0.000147737	-1.04327e-10	0.323562	0.000481822	-1.04327e-10	0.324413
208048129	chr2:208048129:C:T	0.000140405	-1.04327e-10	0.272657	0.000442375	-1.04327e-10	0.238997
208048354	chr2:208048354:C:G	8.88793e-05	-1.04327e-10	-0.184594	0.000289427	-1.04327e-10	-0.185258
208048412	chr2:208048412:T:C	4.00691e-05	-1.04327e-10	-0.981268	0.000130506	-1.04327e-10	-0.981739
208048456	chr2:208048456:C:T	0.000141781	-1.46841	1.75083	0.000535351	-1.45328	1.88304
208048650	chr2:208048650:T:C	3.82469e-05	-1.04327e-10	-1.02781	0.000123851	-1.04327e-10	-1.03408
208048657	chr2:208048657:A:C	4.97151e-05	-1.04327e-10	-0.765564	0.000163025	-1.04327e-10	-0.759257
208048669	chr2:208048669:A:C	1.03125e-05	-1.52466	-0.813853	3.51616e-05	-1.49089	-0.802315
208049008	chr2:208049008:C:T	3.37106e-05	-1.04327e-10	-1.15406	0.000109613	-1.04327e-10	-1.1562
208049790	chr2:208049790:G:T	4.26306e-05	-1.04327e-10	-0.919299	0.000137642	-1.04327e-10	-0.928507
208049907	chr2:208049907:A:T	5.35159e-05	-1.04327e-10	-0.691894	0.000174256	-1.04327e-10	-0.692633
208050410	chr2:208050410:C:T	0.000313274	-1.04327e-10	1.07521	0.00102251	-1.04327e-10	1.07686
208050704	chr2:208050704:G:A	1.23023e-05	-1.48781	-0.674276	4.41006e-05	-1.48437	-0.582318
208050739	chr2:208050739:TA:T	3.26104e-05	-1.04327e-10	-1.18724	0.000106091	-1.04327e-10	-1.18887
208050758	chr2:208050758:G:T	3.33158e-05	-1.04327e-10	-1.16584	0.000108355	-1.04327e-10	-1.16775
208051046	chr2:208051046:C:T	3.46583e-05	-1.04327e-10	-1.12634	0.000112662	-1.04327e-10	-1.12877
208051170	chr2:208051170:C:T	3.30298e-05	-1.04327e-10	-1.17446	0.000107448	-1.04327e-10	-1.17616
208051316	chr2:208051316:A:C	6.81076e-05	-1.04327e-10	-0.450783	0.000228525	-1.04327e-10	-0.421515
208051396	chr2:208051396:G:A	0.000112663	-1.04327e-10	0.0525311	0.000370236	-1.04327e-10	0.0609781
208051439	chr2:208051439:T:A	3.34647e-05	-1.04327e-10	-1.16138	0.000108836	-1.04327e-10	-1.16332
208051619	chr2:208051619:C:G	3.33156e-05	-1.04327e-10	-1.16585	0.000108357	-1.04327e-10	-1.16773
208051703	chr2:208051703:G:A	1.5487e-05	-1.53531	-0.396556	5.6348e-05	-1.53471	-0.286907
208051718	chr2:208051718:G:T	3.62323e-05	-1.04327e-10	-1.08192	0.00011774	-1.04327e-10	-1.08468
208051810	chr2:208051810:C:T	0.000119762	-1.04327e-10	0.113631	0.000390621	-1.04327e-10	0.114577
208051829	chr2:208051829:C:T	3.61805e-05	-1.04327e-10	-1.08335	0.000117573	-1.04327e-10	-1.0861
208051919	chr2:208051919:G:A	3.63956e-05	-1.04327e-10	-1.07742	0.000118263	-1.04327e-10	-1.08025
208051956	chr2:208051956:C:T	7.43e-05	-1.04327e-10	-0.363761	0.000242084	-1.04327e-10	-0.363876
208051970	chr2:208051970:A:G	3.55547e-05	-1.04327e-10	-1.1008	0.000115551	-1.04327e-10	-1.10345
208052074	chr2:208052074:T:C	1.94923e-05	-1.53591	-0.16594	7.10782e-05	-1.53605	-0.053331
208052153	chr2:208052153:G:A	0.000107277	-1.04327e-10	0.00353998	0.000352431	-1.04327e-10	0.0116943
208052154	chr2:208052154:T:C	3.14915e-05	-1.04327e-10	-1.22216	0.000102692	-1.04327e-10	-1.22143
208052214	chr2:208052214:A:G	3.64193e-05	-1.04327e-10	-1.07678	0.000118339	-1.04327e-10	-1.07961
208052260	chr2:208052260:T:C	3.63376e-05	-1.04327e-10	-1.07902	0.000118074	-1.04327e-10	-1.08185
208052269	chr2:208052269:G:A	3.22871e-05	-1.04327e-10	-1.1972	0.000105387	-1.04327e-10	-1.19552
208052291	chr2:208052291:T:C	0.000122811	-1.04327e-10	0.138771	0.000400577	-1.04327e-10	0.139745
208052403	chr2:208052403:G:A	3.9852e-05	-1.04327e-10	-0.986701	0.000129264	-1.04327e-10	-0.991306
208052597	chr2:208052597:C:T	3.65358e-05	-1.04327e-10	-1.07358	0.000118716	-1.04327e-10	-1.07642
208052799	chr2:208052799:T:C	3.63468e-05	-1.04327e-10	-1.07877	0.000118109	-1.04327e-10	-1.08156
208052910	chr2:208052910:T:C	3.62108e-05	-1.04327e-10	-1.08252	0.000117673	-1.04327e-10	-1.08525
208052982	chr2:208052982:C:A	8.38424e-06	-1.52408	-1.02144	2.85032e-05	-1.48999	-1.01315
208052991	chr2:208052991:G:C	1.08374e-05	-1.53564	-0.753234	3.72596e-05	-1.53604	-0.699211
208053267	chr2:208053267:T:C	3.14955e-05	-1.04327e-10	-1.22203	0.000102708	-1.04327e-10	-1.22127
208053323	chr2:208053323:T:G	1.51393e-05	-1.53319	-0.421387	5.50197e-05	-1.53205	-0.31342
208053500	chr2:208053500:A:T	6.73398e-05	-1.04327e-10	-0.462121	0.000218907	-1.04327e-10	-0.464512
208053619	chr2:208053619:C:T	3.69406e-05	-1.04327e-10	-1.06256	0.000120018	-1.04327e-10	-1.06552
208053811	chr2:208053811:T:C	3.25176e-05	-1.04327e-10	-1.19009	0.000105985	-1.04327e-10	-1.18986
208053861	chr2:208053861:A:T	8.87403e-05	-1.04327e-10	-0.186159	0.000288856	-1.04327e-10	-0.187232
208053917	chr2:208053917:A:T	3.64065e-05	-1.04327e-10	-1.07713	0.000118309	-1.04327e-10	-1.07986
208053949	chr2:208053949:TA:T	0.0001237	-1.04327e-10	0.145983	0.000403463	-1.04327e-10	0.146922
208053967	chr2:208053967:C:T	3.64385e-05	-1.04327e-10	-1.07625	0.000118405	-1.04327e-10	-1.07905
208054012	chr2:208054012:ATAG:A	3.62076e-05	-1.04327e-10	-1.0826	0.000117661	-1.04327e-10	-1.08536
208054193	chr2:208054193:C:T	1.1422e-05	-1.53586	-0.700464	4.11882e-05	-1.53039	-0.604619
208054616	chr2:208054616:G:A	1.11395e-05	-1.53548	-0.7259	3.83458e-05	-1.53602	-0.6705
208054673	chr2:208054673:T:C	3.63215e-05	-1.04327e-10	-1.07946	0.000118027	-1.04327e-10	-1.08225
208054767	chr2:208054767:CTT:C	4.02649e-05	-1.04327e-10	-0.976392	0.00013019	-1.04327e-10	-0.984166
208054926	chr2:208054926:A:G	1.18014e-05	-1.53598	-0.667675	4.25686e-05	-1.53316	-0.568888
208054986	chr2:208054986:T:G	3.63915e-05	-1.04327e-10	-1.07754	0.000118252	-1.04327e-10	-1.08034
208055061	chr2:208055061:A:G	3.64064e-05	-1.04327e-10	-1.07713	0.0001183	-1.04327e-10	-1.07994
208055173	chr2:208055173:C:T	3.63295e-05	-1.04327e-10	-1.07924	0.000118053	-1.04327e-10	-1.08203
208055208	chr2:208055208:C:T	3.63468e-05	-1.04327e-10	-1.07877	0.000118109	-1.04327e-10	-1.08156
208055439	chr2:208055439:T:C	1.36919e-05	-1.53217	-0.522899	4.94211e-05	-1.53086	-0.421923
208055908	chr2:208055908:T:C	3.63551e-05	-1.04327e-10	-1.07854	0.000118131	-1.04327e-10	-1.08136
208056533	chr2:208056533:T:A	1.23922e-05	-1.45918	-0.695619	4.66677e-05	-1.41386	-0.596253
208056959	chr2:208056959:AT:A	3.66936e-05	-1.04327e-10	-1.06927	0.00011922	-1.04327e-10	-1.07219
208057049	chr2:208057049:TC:T	4.15961e-05	-1.04327e-10	-0.943866	0.00013608	-1.04327e-10	-0.939915
208057188	chr2:208057188:G:T	3.59271e-05	-1.04327e-10	-1.09038	0.000116756	-1.04327e-10	-1.09307
208057208	chr2:208057208:G:A	3.164e-05	-1.04327e-10	-1.21745	0.000103293	-1.04327e-10	-1.2156
208057449	chr2:208057449:T:C	3.8625e-05	-1.04327e-10	-1.01797	0.000126316	-1.04327e-10	-1.01437
208057510	chr2:208057510:G:T	2.91698e-05	-1.49217	0.193432	0.00010049	-1.49702	0.253918
208057583	chr2:208057583:C:A	3.33363e-05	-1.04327e-10	-1.16522	0.000109373	-1.04327e-10	-1.1584
208057731	chr2:208057731:G:A	4.87553e-05	-1.04327e-10	-0.785059	0.000159214	-1.04327e-10	-0.782911
208058360	chr2:208058360:A:G	3.6999e-05	-1.04327e-10	-1.06098	0.000120214	-1.04327e-10	-1.06389
208058685	chr2:208058685:C:G	3.20305e-05	-1.04327e-10	-1.20518	0.00010372	-1.04327e-10	-1.21146
208058878	chr2:208058878:C:T	3.34564e-05	-1.04327e-10	-1.16163	0.0001085	-1.04327e-10	-1.16641
208058880	chr2:208058880:T:C	3.68354e-05	-1.04327e-10	-1.06541	0.000119633	-1.04327e-10	-1.06873
208059080	chr2:208059080:C:T	3.15814e-05	-1.04327e-10	-1.21931	0.000102769	-1.04327e-10	-1.22068
208059245	chr2:208059245:G:A	2.46651e-05	-1.46648	-2.64473e-10	7.58611e-05	-1.52426	-2.64473e-10
208059335	chr2:208059335:C:G	3.68066e-05	-1.04327e-10	-1.0662	0.000119596	-1.04327e-10	-1.06904
208059576	chr2:208059576:T:C	8.64672e-06	-1.4869	-1.02779	2.80724e-05	-1.49914	-1.01923
208059629	chr2:208059629:A:G	1.02039e-05	-1.49489	-0.854213	3.43297e-05	-1.44268	-0.874475
208059857	chr2:208059857:A:G	3.58977e-05	-1.04327e-10	-1.0912	0.000116678	-1.04327e-10	-1.09375
208060098	chr2:208060098:T:C	3.15093e-05	-1.04327e-10	-1.22159	0.000102587	-1.04327e-10	-1.22245
208060186	chr2:208060186:A:G	3.14881e-05	-1.52218	0.299913	0.000107184	-1.51526	0.336644
208060235	chr2:208060235:A:G	8.32323e-05	-1.04327e-10	-0.250237	0.000272873	-1.04327e-10	-0.244156
208060777	chr2:208060777:C:A	0.000347127	-1.04327e-10	1.17782	0.0012185	-1.04327e-10	1.25221
208060995	chr2:208060995:T:C	7.92055e-06	-1.40859	-1.19383	2.39818e-05	-1.46928	-1.20658
208061083	chr2:208061083:AT:A	3.18216e-05	-1.04327e-10	-1.21173	0.000103527	-1.04327e-10	-1.21333
208061209	chr2:208061209:G:A	3.8463e-05	-1.04327e-10	-1.02218	0.000124133	-1.04327e-10	-1.03181
208061400	chr2:208061400:A:C	5.8515e-05	-1.04327e-10	-0.60259	0.000194633	-1.04327e-10	-0.582048
208061636	chr2:208061636:C:T	0.000134416	0.229065	-2.64473e-10	0.000510499	0.382228	-2.64473e-10
208061637	chr2:208061637:G:A	3.36116e-05	-1.04327e-10	-1.157	0.000109154	-1.04327e-10	-1.16041
```
