## Supplementary material for "Characterization of shared and ancestry-specific signals driving complex traits using multi-ancestry fine-mapping": susiex_nc3.cs80.cs

```
CS_ID	SNP	BP	REF_ALLELE	ALT_ALLELE	REF_FRQ	BETA	SE	-LOG10P	CS_PIP	OVRL_PIP
1	chr2:207647658:G:A	207647658	A,A	G,G	1,1	-inf,-inf	inf,inf	4.95973,0.819796	0.108545	0.110754
1	chr2:207469617:T:C	207469617	C,C	T,T	1,1	-inf,-inf	inf,inf	5.24411,0.491336	0.0937153	0.0989108
1	chr2:207629351:TC:T	207629351	T,T	TC,TC	1,1	-inf,-inf	inf,inf	4.70997,0.863911	0.0682025	0.0699973
1	chr2:207634788:G:A	207634788	A,A	G,G	1,1	-inf,-inf	inf,inf	4.54554,0.705603	0.0390284	0.0402363
1	chr2:207498338:C:T	207498338	T,T	C,C	1,1	-inf,-inf	inf,inf	4.4248,0.943691	0.0376523	0.0401866
1	chr2:207479681:A:G	207479681	G,G	A,A	1,1	-inf,-inf	inf,inf	4.60916,0.353091	0.0231861	0.0247579
1	chr2:207478136:A:G	207478136	G,G	A,A	1,1	-inf,-inf	inf,inf	4.52886,0.35404	0.0197948	0.0212159
1	chr2:207459058:G:A	207459058	A,A	G,G	1,1	inf,inf	inf,inf	4.65832,0.239636	0.017873	0.0270556
1	chr2:207647176:A:T	207647176	T,T	A,A	1,1	-inf,-inf	inf,inf	3.98401,0.796979	0.0121783	0.0133232
1	chr2:207427904:G:A	207427904	A,A	G,G	1,1	inf,inf	inf,inf	4.40601,0.30465	0.0107494	0.017929
1	chr2:207251510:C:T	207251510	T,T	C,C	1,1	-inf,inf	inf,inf	5.23179,0.0122876	0.0106874	0.124886
1	chr2:207428078:A:T	207428078	T,T	A,A	1,1	inf,inf	inf,inf	4.38777,0.296264	0.0104646	0.0177761
1	chr2:207648216:A:T	207648216	T,T	A,A	1,1	-inf,-inf	inf,inf	3.96895,0.700015	0.0102506	0.0112504
1	chr2:207429026:A:G	207429026	G,G	A,A	1,1	inf,inf	inf,inf	4.3813,0.27584	0.0101337	0.017243
1	chr2:207662814:C:T	207662814	T,T	C,C	1,1	-inf,-inf	inf,inf	3.80985,0.791204	0.0100145	0.0112662
1	chr2:207434208:G:A	207434208	A,A	G,G	1,1	inf,inf	inf,inf	4.23201,0.441382	0.0089858	0.0152883
1	chr2:207636785:A:T	207636785	T,T	A,A	1,1	-inf,-inf	inf,inf	3.73423,0.867621	0.0080192	0.00893336
1	chr2:207637006:A:G	207637006	G,G	A,A	1,1	-inf,-inf	inf,inf	3.72786,0.871467	0.00796536	0.00887714
1	chr2:207433948:T:C	207433948	C,C	T,T	1,1	inf,inf	inf,inf	4.10232,0.483004	0.00737283	0.0127881
1	chr2:207637014:A:G	207637014	G,G	A,A	1,1	-inf,-inf	inf,inf	3.63239,0.927935	0.00723061	0.00812666
1	chr2:207638834:A:G	207638834	G,G	A,A	1,1	-inf,-inf	inf,inf	3.51543,1.00559	0.00704418	0.00773676
1	chr2:207643671:T:C	207643671	C,C	T,T	1,1	-inf,-inf	inf,inf	3.54492,1.00589	0.0068901	0.0077853
1	chr2:207564627:T:C	207564627	C,C	T,T	1,1	-inf,-inf	inf,inf	3.29125,1.22536	0.00659867	0.0073469
1	chr2:207641672:T:C	207641672	C,C	T,T	1,1	-inf,-inf	inf,inf	3.53556,0.970855	0.0063968	0.00724007
1	chr2:207638487:C:A	207638487	A,A	C,C	1,1	-inf,-inf	inf,inf	3.47125,0.975452	0.0056956	0.00649572
1	chr2:207773109:C:T	207773109	T,T	C,C	1,1	inf,-inf	inf,inf	2.61394,2.0177	0.00546537	0.0357277
1	chr2:207538026:T:C	207538026	C,C	T,T	1,1	-inf,-inf	inf,inf	3.44008,0.905786	0.00517412	0.00576384
1	chr2:207773155:A:G	207773155	G,G	A,A	1,1	inf,-inf	inf,inf	2.80999,1.75315	0.005009	0.0327948
1	chr2:207660224:T:A	207660224	A,A	T,T	1,1	inf,inf	inf,inf	3.55814,0.657095	0.00497843	0.00798159
1	chr2:207593254:G:A	207593254	A,A	G,G	1,1	inf,-inf	inf,inf	4.0012,0.167909	0.00470474	0.00605222
1	chr2:207484463:CTT:C	207484463	C,C	CTT,CTT	1,1	-inf,inf	inf,inf	3.52226,0.366367	0.00445046	0.00798351
1	chr2:207552675:G:A	207552675	A,A	G,G	1,1	inf,-inf	inf,inf	3.98601,0.105492	0.00435755	0.0056033
1	chr2:207613331:A:G	207613331	G,G	A,A	1,1	inf,-inf	inf,inf	3.96643,0.120918	0.00424105	0.00545666
1	chr2:207666829:A:G	207666829	G,G	A,A	1,1	-inf,-inf	inf,inf	3.48894,0.634082	0.00421796	0.00497241
1	chr2:207662079:A:G	207662079	G,G	A,A	1,1	-inf,-inf	inf,inf	3.47948,0.648024	0.00421737	0.00497801
1	chr2:207655319:G:A	207655319	A,A	G,G	1,1	inf,inf	inf,inf	3.63432,0.547828	0.00411876	0.00534969
1	chr2:207640954:T:C	207640954	C,C	T,T	1,1	-inf,-inf	inf,inf	3.3625,0.850671	0.00408507	0.0045714
1	chr2:207561533:G:A	207561533	A,A	G,G	1,1	-inf,-inf	inf,inf	3.1642,1.10796	0.00395894	0.00453082
1	chr2:207663590:A:G	207663590	G,G	A,A	1,1	-inf,-inf	inf,inf	3.43782,0.640195	0.00384344	0.00455578
1	chr2:207634576:G:A	207634576	A,A	G,G	1,1	-inf,-inf	inf,inf	3.33072,0.89526	0.00383479	0.00444194
1	chr2:207467719:G:T	207467719	T,T	G,G	1,1	-inf,-inf	inf,inf	3.48641,0.615055	0.00363106	0.00423326
1	chr2:207667284:C:T	207667284	T,T	C,C	1,1	-inf,-inf	inf,inf	3.25342,0.834156	0.00361401	0.00433805
1	chr2:207133161:C:T	207133161	NA,T	NA,C	NA,1	NA,inf	NA,inf	NA,2.93654	0.0034357	0.0271737
1	chr2:207441365:C:T	207441365	T,T	C,C	1,1	inf,inf	inf,inf	3.85619,0.172083	0.00342341	0.00624209
1	chr2:207541168:G:A	207541168	A,A	G,G	1,1	inf,-inf	inf,inf	3.84712,0.0714942	0.00329655	0.00433534
1	chr2:207465733:T:C	207465733	C,C	T,T	1,1	-inf,-inf	inf,inf	3.47132,0.540888	0.00318859	0.00373587
1	chr2:207562074:T:G	207562074	G,G	T,T	1,1	inf,-inf	inf,inf	3.7304,0.237173	0.00300154	0.00402311
1	chr2:207251305:C:T	207251305	T,T	C,C	1,1	-inf,inf	inf,inf	4.27317,0.357781	0.00295597	0.0270958
1	chr2:207676908:C:T	207676908	T,T	C,C	1,1	inf,-inf	inf,inf	2.01347,2.0182	0.00293232	0.00846193
1	chr2:207673944:T:C	207673944	NA,C	NA,T	NA,1	NA,inf	NA,inf	NA,2.85209	0.00272008	0.0213528
1	chr2:207446561:C:T	207446561	T,T	C,C	1,1	inf,inf	inf,inf	3.72117,0.134917	0.00261763	0.00496574
1	chr2:207661521:T:C	207661521	C,C	T,T	1,1	-inf,-inf	inf,inf	3.08873,0.769542	0.00237258	0.00292231
1	chr2:207443037:C:T	207443037	T,T	C,C	1,1	inf,inf	inf,inf	3.63456,0.193099	0.00231579	0.00444203
1	chr2:207446601:C:T	207446601	T,T	C,C	1,1	inf,inf	inf,inf	3.61253,0.198354	0.00223046	0.00429421
1	chr2:207661967:G:A	207661967	A,A	G,G	1,1	inf,inf	inf,inf	3.54707,0.157993	0.00203781	0.00305355
1	chr2:207666398:T:C	207666398	C,C	T,T	1,1	inf,inf	inf,inf	3.51586,0.121946	0.00187233	0.00282643
1	chr2:207628441:A:G	207628441	G,G	A,A	1,1	-inf,inf	inf,inf	3.13258,0.508205	0.00178681	0.0025701
1	chr2:207346497:T:G	207346497	NA,G	NA,T	NA,1	NA,-inf	NA,inf	NA,2.64108	0.0017731	0.0157577
1	chr2:207481686:C:T	207481686	T,T	C,C	1,1	-inf,inf	inf,inf	3.33025,0.352287	0.00175616	0.00253848
1	chr2:207480517:T:C	207480517	C,C	T,T	1,1	-inf,inf	inf,inf	3.33284,0.297749	0.00166068	0.00238644
1	chr2:207478966:T:C	207478966	C,C	T,T	1,1	-inf,inf	inf,inf	3.32493,0.310485	0.00165816	0.00238985
1	chr2:207479101:G:A	207479101	A,A	G,G	1,1	-inf,inf	inf,inf	3.32665,0.304635	0.00165353	0.00238039
1	chr2:207480656:C:T	207480656	T,T	C,C	1,1	-inf,inf	inf,inf	3.32289,0.30321	0.00163961	0.00236228
1	chr2:207480192:T:C	207480192	C,C	T,T	1,1	-inf,inf	inf,inf	3.32141,0.287545	0.00160784	0.00231317
1	chr2:207479791:C:T	207479791	T,T	C,C	1,1	-inf,inf	inf,inf	3.31489,0.298819	0.0016074	0.00231821
1	chr2:207658026:C:G	207658026	G,G	C,C	1,1	inf,inf	inf,inf	3.15219,0.529324	0.0016047	0.00225153
1	chr2:207474910:T:C	207474910	C,C	T,T	1,1	-inf,inf	inf,inf	3.29904,0.318226	0.00159318	0.00230916
1	chr2:207477991:C:T	207477991	T,T	C,C	1,1	-inf,inf	inf,inf	3.31432,0.287157	0.00158597	0.00228481
1	chr2:207659476:A:G	207659476	G,G	A,A	1,1	inf,inf	inf,inf	3.11341,0.573558	0.00157424	0.00225563
1	chr2:207655738:C:T	207655738	T,T	C,C	1,1	inf,-inf	inf,inf	3.39759,0.182605	0.00155377	0.00230935
1	chr2:207249906:A:C	207249906	C,C	A,A	1,1	-inf,-inf	inf,inf	3.82806,0.0801693	0.00154842	0.0109803
1	chr2:207764469:G:C	207764469	NA,C	NA,G	NA,1	NA,inf	NA,inf	NA,2.53178	0.00154522	0.0124562
1	chr2:207479385:G:A	207479385	A,A	G,G	1,1	-inf,inf	inf,inf	3.28376,0.307351	0.00152822	0.0022196
1	chr2:207481099:T:C	207481099	C,C	T,T	1,1	-inf,inf	inf,inf	3.29219,0.29117	0.00152667	0.00220999
1	chr2:207477322:T:C	207477322	C,C	T,T	1,1	-inf,inf	inf,inf	3.29766,0.277632	0.00152141	0.00219693
1	chr2:207476646:TAA:T	207476646	T,T	TAA,TAA	1,1	-inf,inf	inf,inf	3.2906,0.290563	0.00152117	0.00220272
1	chr2:207669624:G:A	207669624	A,A	G,G	1,1	inf,inf	inf,inf	2.99692,0.679031	0.00150554	0.00272848
1	chr2:207123380:A:C	207123380	NA,C	NA,A	NA,1	NA,-inf	NA,inf	NA,2.37724	0.00149472	0.0118431
1	chr2:207476490:G:A	207476490	A,A	G,G	1,1	-inf,inf	inf,inf	3.28145,0.288391	0.00149172	0.00216355
1	chr2:207454983:C:T	207454983	NA,T	NA,C	NA,1	NA,-inf	NA,inf	NA,2.52295	0.00148142	0.0134579
1	chr2:207479535:A:G	207479535	G,G	A,A	1,1	-inf,inf	inf,inf	3.28067,0.273869	0.0014672	0.00212476
1	chr2:207477560:T:C	207477560	C,C	T,T	1,1	-inf,inf	inf,inf	3.26684,0.288062	0.00145052	0.00211038
1	chr2:207812534:A:G	207812534	NA,G	NA,A	NA,1	NA,inf	NA,inf	NA,2.34905	0.00144802	0.0106332
1	chr2:207127998:A:C	207127998	NA,C	NA,A	NA,1	NA,-inf	NA,inf	NA,2.35247	0.00142131	0.0111791
1	chr2:207642007:A:G	207642007	G,G	A,A	1,1	inf,-inf	inf,inf	3.40563,0.0291079	0.0014157	0.00197382
1	chr2:207579304:C:A	207579304	A,A	C,C	1,1	-inf,inf	inf,inf	3.23723,0.328662	0.00136969	0.00192889
1	chr2:207501095:A:G	207501095	G,G	A,A	1,1	inf,inf	inf,inf	2.74918,0.759899	0.00132405	0.00193293
1	chr2:207782401:AC:A	207782401	NA,A	NA,AC	NA,1	NA,-inf	NA,inf	NA,2.29689	0.00131472	0.0104572
1	chr2:207655558:G:T	207655558	T,T	G,G	1,1	inf,inf	inf,inf	3.19799,0.292783	0.00130298	0.00183961
1	chr2:207669108:T:C	207669108	C,C	T,T	1,1	inf,inf	inf,inf	3.24754,0.229448	0.00128698	0.00223534
1	chr2:207242105:T:C	207242105	C,C	T,T	1,1	-inf,inf	inf,inf	3.65381,0.155448	0.00128525	0.0105361
1	chr2:207384197:C:T	207384197	NA,T	NA,C	NA,1	NA,-inf	NA,inf	NA,2.44126	0.00126056	0.0110943
1	chr2:207340247:C:T	207340247	NA,T	NA,C	NA,1	NA,-inf	NA,inf	NA,2.42783	0.00121072	0.0106641
1	chr2:207176515:A:G	207176515	NA,G	NA,A	NA,1	NA,-inf	NA,inf	NA,2.23259	0.00120958	0.00956594
1	chr2:207650590:C:T	207650590	T,T	C,C	1,1	inf,-inf	inf,inf	3.20381,0.223086	0.00120895	0.00174935
1	chr2:207480164:T:C	207480164	C,C	T,T	1,1	-inf,inf	inf,inf	3.23881,0.137469	0.0012082	0.00173942
1	chr2:207366137:T:C	207366137	NA,C	NA,T	NA,1	NA,-inf	NA,inf	NA,2.42342	0.00119807	0.0105781
1	chr2:207672215:T:C	207672215	C,C	T,T	1,1	inf,-inf	inf,inf	3.15157,0.0736499	0.00119225	0.00174635
1	chr2:207660875:C:T	207660875	T,T	C,C	1,1	inf,inf	inf,inf	3.26686,0.147791	0.00118696	0.00186618
1	chr2:207673294:G:A	207673294	A,A	G,G	1,1	inf,inf	inf,inf	3.21242,0.197253	0.00117332	0.00205883
1	chr2:207783367:G:C	207783367	NA,C	NA,G	NA,1	NA,-inf	NA,inf	NA,2.22793	0.00115449	0.00917276
1	chr2:207898140:G:A	207898140	A,NA	G,NA	1,NA	inf,NA	inf,NA	2.35665,NA	0.001133	0.00751657
1	chr2:207659248:C:G	207659248	G,G	C,C	1,1	inf,-inf	inf,inf	3.21173,0.0795208	0.00112399	0.00162968
1	chr2:207670414:T:A	207670414	A,A	T,T	1,1	-inf,-inf	inf,inf	2.59509,0.852381	0.00111674	0.00164372
1	chr2:207769465:C:G	207769465	G,G	C,C	1,1	inf,-inf	inf,inf	2.78079,0.784867	0.00110655	0.00704584
1	chr2:207654679:T:C	207654679	C,C	T,T	1,1	inf,inf	inf,inf	3.18055,0.00605328	0.00104823	0.00150237
1	chr2:207399852:G:A	207399852	A,NA	G,NA	1,NA	inf,NA	inf,NA	2.33569,NA	0.00104286	0.00498838
1	chr2:207157924:GGAA:G	207157924	G,NA	GGAA,NA	1,NA	inf,NA	inf,NA	2.28478,NA	0.0010268	0.00521889
1	chr2:207672132:G:A	207672132	A,A	G,G	1,1	inf,-inf	inf,inf	3.01796,0.199812	0.00100336	0.00153083
1	chr2:207649738:G:A	207649738	A,A	G,G	1,1	inf,-inf	inf,inf	3.17078,0.0326479	0.00100209	0.00142335
1	chr2:207608460:G:A	207608460	A,A	G,G	1,1	inf,inf	inf,inf	3.14717,0.23835	0.000946069	0.00138259
1	chr2:207655533:A:G	207655533	G,G	A,A	1,1	inf,inf	inf,inf	3.02466,0.28005	0.000924991	0.00135207
1	chr2:207495059:A:G	207495059	G,G	A,A	1,1	inf,inf	inf,inf	2.6507,0.63401	0.000914594	0.00137141
1	chr2:207632563:A:G	207632563	G,G	A,A	1,1	inf,inf	inf,inf	3.02199,0.333609	0.000908202	0.00129405
1	chr2:208043608:T:C	208043608	C,NA	T,NA	1,NA	inf,NA	inf,NA	2.15627,NA	0.000896127	0.00710986
1	chr2:207658377:A:G	207658377	G,G	A,A	1,1	inf,inf	inf,inf	3.03895,0.185834	0.000874116	0.00127689
1	chr2:207335904:A:G	207335904	NA,G	NA,A	NA,1	NA,-inf	NA,inf	NA,2.24173	0.000869604	0.00758241
1	chr2:207646509:C:A	207646509	A,A	C,C	1,1	inf,inf	inf,inf	3.10765,0.0410531	0.000867647	0.00123916
1	chr2:207632303:A:G	207632303	G,G	A,A	1,1	inf,inf	inf,inf	3.00567,0.299649	0.000850033	0.00121745
1	chr2:207632310:G:A	207632310	A,A	G,G	1,1	inf,inf	inf,inf	2.99933,0.297872	0.000838741	0.00120312
1	chr2:207671812:C:A	207671812	A,A	C,C	1,1	inf,inf	inf,inf	2.96534,0.0533357	0.000833859	0.00126436
1	chr2:207864385:A:G	207864385	NA,G	NA,A	NA,1	NA,inf	NA,inf	NA,2.13723	0.000821258	0.00639002
1	chr2:207631310:A:G	207631310	G,G	A,A	1,1	inf,inf	inf,inf	2.99406,0.256871	0.000798335	0.00114859
1	chr2:207631991:G:A	207631991	A,A	G,G	1,1	inf,inf	inf,inf	2.96592,0.285173	0.000777547	0.00112413
1	chr2:207632199:G:A	207632199	A,A	G,G	1,1	inf,inf	inf,inf	2.96298,0.286871	0.00077458	0.00112026
1	chr2:208047094:T:G	208047094	NA,G	NA,T	NA,1	NA,-inf	NA,inf	NA,2.11877	0.000772285	0.00658307
1	chr2:207627419:A:T	207627419	T,T	A,A	1,1	inf,inf	inf,inf	2.97206,0.234699	0.000750164	0.00108667
1	chr2:207127902:T:G	207127902	G,NA	T,NA	1,NA	inf,NA	inf,NA	2.10948,NA	0.000725915	0.00669906
1	chr2:207629510:T:C	207629510	C,C	T,T	1,1	inf,inf	inf,inf	2.95898,0.226297	0.00072586	0.00105407
1	chr2:207224511:C:T	207224511	T,NA	C,NA	1,NA	inf,NA	inf,NA	2.14884,NA	0.00072539	0.00446881
1	chr2:207127126:CAT:C	207127126	C,NA	CAT,NA	1,NA	inf,NA	inf,NA	2.10857,NA	0.000724639	0.00671498
1	chr2:207692058:G:A	207692058	NA,A	NA,G	NA,1	NA,inf	NA,inf	NA,2.10097	0.000722627	0.00598775
1	chr2:207202960:T:C	207202960	C,C	T,T	1,1	-inf,-inf	inf,inf	1.12698,2.17062	0.000714649	0.00435556
1	chr2:207631458:C:G	207631458	G,G	C,C	1,1	inf,inf	inf,inf	2.88508,0.345201	0.00071203	0.00104291
1	chr2:207631686:C:T	207631686	T,T	C,C	1,1	inf,inf	inf,inf	2.91004,0.30095	0.000711442	0.00103894
1	chr2:207631666:A:G	207631666	G,G	A,A	1,1	inf,inf	inf,inf	2.92015,0.279357	0.00070931	0.00103483
1	chr2:207872616:T:A	207872616	NA,A	NA,T	NA,1	NA,inf	NA,inf	NA,2.04953	0.000701333	0.00545067
1	chr2:207875814:A:C	207875814	NA,C	NA,A	NA,1	NA,inf	NA,inf	NA,2.03735	0.00068691	0.00533385
1	chr2:207865378:C:T	207865378	NA,T	NA,C	NA,1	NA,inf	NA,inf	NA,2.0253	0.000671791	0.00521859
1	chr2:207202751:G:A	207202751	A,NA	G,NA	1,NA	inf,NA	inf,NA	2.09688,NA	0.000658099	0.0040652
1	chr2:207249102:C:T	207249102	T,T	C,C	1,1	-inf,inf	inf,inf	3.5064,0.0941097	0.000655004	0.00630065
1	chr2:207543169:G:A	207543169	A,A	G,G	1,1	-inf,inf	inf,inf	2.86237,0.277628	0.00064714	0.00101546
1	chr2:207630327:A:T	207630327	T,T	A,A	1,1	inf,inf	inf,inf	2.89397,0.199733	0.000629184	0.00093047
1	chr2:207874902:A:G	207874902	NA,G	NA,A	NA,1	NA,inf	NA,inf	NA,1.98756	0.000627839	0.00487429
1	chr2:207153257:A:G	207153257	NA,G	NA,A	NA,1	NA,-inf	NA,inf	NA,1.87302	0.000621445	0.00487574
1	chr2:207627845:C:T	207627845	T,T	C,C	1,1	inf,inf	inf,inf	2.88293,0.197004	0.00061521	0.000912595
1	chr2:207208603:A:G	207208603	G,NA	A,NA	1,NA	inf,NA	inf,NA	2.05863,NA	0.000612245	0.00379203
1	chr2:207446103:A:G	207446103	G,G	A,A	1,1	-inf,-inf	inf,inf	2.11268,1.08711	0.0006116	0.000986834
1	chr2:207632018:C:T	207632018	T,T	C,C	1,1	inf,inf	inf,inf	2.86573,0.217479	0.000605663	0.000900319
1	chr2:207718429:G:C	207718429	NA,C	NA,G	NA,1	NA,-inf	NA,inf	NA,1.97539	0.000603927	0.00448306
1	chr2:207629296:C:A	207629296	A,A	C,C	1,1	inf,inf	inf,inf	2.8742,0.18318	0.000598644	0.000890378
1	chr2:207641647:G:A	207641647	A,A	G,G	1,1	inf,inf	inf,inf	2.8566,0.222961	0.000597982	0.00089035
1	chr2:207630335:C:A	207630335	A,A	C,C	1,1	inf,inf	inf,inf	2.8512,0.202501	0.000582166	0.000869283
1	chr2:207783432:C:G	207783432	G,G	C,C	1,1	-inf,-inf	inf,inf	2.50254,0.0579092	0.000575075	0.00508389
1	chr2:207404077:A:G	207404077	NA,G	NA,A	NA,1	NA,-inf	NA,inf	NA,1.83168	0.000569332	0.00438377
1	chr2:207669944:C:T	207669944	T,T	C,C	1,1	-inf,-inf	inf,inf	2.28339,0.767982	0.000559686	0.000891526
1	chr2:207695267:C:T	207695267	NA,T	NA,C	NA,1	NA,inf	NA,inf	NA,1.93779	0.000545613	0.00449582
1	chr2:207077126:C:T	207077126	T,T	C,C	1,1	-inf,-inf	inf,inf	2.49397,0.1853	0.000531041	0.00278209
1	chr2:207727388:G:A	207727388	NA,A	NA,G	NA,1	NA,inf	NA,inf	NA,1.9212	0.00052318	0.00416076
1	chr2:207660444:A:T	207660444	T,T	A,A	1,1	inf,inf	inf,inf	2.80219,0.126012	0.000522301	0.000939172
1	chr2:207135555:C:A	207135555	A,NA	C,NA	1,NA	inf,NA	inf,NA	1.92414,NA	0.00051098	0.00441776
1	chr2:208047246:C:T	208047246	T,T	C,C	1,1	inf,-inf	inf,inf	0.102536,2.72859	0.000508686	0.00443905
1	chr2:207197757:G:A	207197757	A,NA	G,NA	1,NA	inf,NA	inf,NA	1.92335,NA	0.000506353	0.0026842
1	chr2:207707128:T:G	207707128	NA,G	NA,T	NA,1	NA,-inf	NA,inf	NA,1.85272	0.000485926	0.00360982
1	chr2:207398641:A:C	207398641	NA,C	NA,A	NA,1	NA,-inf	NA,inf	NA,1.9292	0.000485793	0.00409499
1	chr2:207410108:C:T	207410108	NA,T	NA,C	NA,1	NA,-inf	NA,inf	NA,1.92866	0.000485124	0.00409081
1	chr2:207416237:C:T	207416237	NA,T	NA,C	NA,1	NA,-inf	NA,inf	NA,1.92687	0.000483465	0.00407752
1	chr2:207125114:T:C	207125114	C,C	T,T	1,1	inf,inf	inf,inf	1.78588,1.12057	0.000480473	0.00391975
1	chr2:207394217:C:T	207394217	NA,T	NA,C	NA,1	NA,-inf	NA,inf	NA,1.90938	0.000469551	0.00395758
1	chr2:207394381:C:T	207394381	NA,T	NA,C	NA,1	NA,-inf	NA,inf	NA,1.90332	0.000464669	0.00391539
1	chr2:207759193:C:T	207759193	NA,T	NA,C	NA,1	NA,-inf	NA,inf	NA,1.82334	0.000462154	0.00343078
1	chr2:207414497:A:G	207414497	NA,G	NA,A	NA,1	NA,-inf	NA,inf	NA,1.89396	0.000456855	0.00384891
1	chr2:207795665:T:C	207795665	NA,C	NA,T	NA,1	NA,-inf	NA,inf	NA,1.72843	0.00045375	0.00366008
1	chr2:207408593:C:A	207408593	NA,A	NA,C	NA,1	NA,-inf	NA,inf	NA,1.88266	0.000448342	0.00377093
1	chr2:208060777:C:A	208060777	NA,A	NA,C	NA,1	NA,-inf	NA,inf	NA,1.67507	0.00043307	0.00340391
1	chr2:207149586:T:C	207149586	C,NA	T,NA	1,NA	-inf,NA	inf,NA	1.95746,NA	0.000431522	0.00282187
1	chr2:207149499:C:T	207149499	T,NA	C,NA	1,NA	inf,NA	inf,NA	1.80802,NA	0.000430579	0.00270348
1	chr2:207479722:TCAA:T	207479722	NA,T	NA,TCAA	NA,1	NA,inf	NA,inf	NA,1.7007	0.00042725	0.00293658
1	chr2:207645222:A:G	207645222	NA,G	NA,A	NA,1	NA,-inf	NA,inf	NA,1.71795	0.000427098	0.00292059
1	chr2:207852562:T:C	207852562	NA,C	NA,T	NA,1	NA,inf	NA,inf	NA,1.65286	0.000416298	0.00310267
1	chr2:207961805:C:T	207961805	T,NA	C,NA	1,NA	inf,NA	inf,NA	1.74969,NA	0.00040843	0.00320872
1	chr2:207277836:C:T	207277836	NA,T	NA,C	NA,1	NA,inf	NA,inf	NA,1.69222	0.000405256	0.0024597
1	chr2:207982739:C:T	207982739	T,NA	C,NA	1,NA	-inf,NA	inf,NA	1.69531,NA	0.000403811	0.00352266
1	chr2:207484043:G:A	207484043	A,A	G,G	1,1	inf,-inf	inf,inf	2.63933,0.030223	0.000398986	0.000822695
1	chr2:207450292:T:C	207450292	NA,C	NA,T	NA,1	NA,-inf	NA,inf	NA,1.6198	0.000388716	0.00298204
1	chr2:207141270:G:C	207141270	C,C	G,G	1,1	-inf,inf	inf,inf	2.88382,0.0467602	0.000388379	0.00282227
1	chr2:207358965:C:T	207358965	T,NA	C,NA	1,NA	inf,NA	inf,NA	1.76475,NA	0.000388016	0.00249092
1	chr2:208050410:C:T	208050410	NA,T	NA,C	NA,1	NA,inf	NA,inf	NA,1.63253	0.000382536	0.00284461
1	chr2:207211561:A:G	207211561	NA,G	NA,A	NA,1	NA,-inf	NA,inf	NA,1.60281	0.000378031	0.00266815
1	chr2:207644514:G:A	207644514	A,A	G,G	1,1	inf,inf	inf,inf	2.5556,0.232153	0.000375425	0.000632135
1	chr2:207137504:C:T	207137504	T,NA	C,NA	1,NA	inf,NA	inf,NA	1.74832,NA	0.000367822	0.00316421
1	chr2:207425436:C:T	207425436	NA,T	NA,C	NA,1	NA,-inf	NA,inf	NA,1.75283	0.000360721	0.00301261
1	chr2:207474913:C:T	207474913	T,T	C,C	1,1	inf,-inf	inf,inf	2.57177,0.0232946	0.000353667	0.0007525
1	chr2:207177251:T:C	207177251	C,NA	T,NA	1,NA	inf,NA	inf,NA	1.77481,NA	0.0003524	0.00211094
1	chr2:208017094:G:T	208017094	NA,T	NA,G	NA,1	NA,inf	NA,inf	NA,1.67315	0.000351714	0.00265395
1	chr2:208014367:G:A	208014367	NA,A	NA,G	NA,1	NA,inf	NA,inf	NA,1.67287	0.000350683	0.00264211
1	chr2:207483644:G:A	207483644	A,A	G,G	1,1	inf,-inf	inf,inf	2.56633,0.00918368	0.000349117	0.00074307
1	chr2:208014824:C:T	208014824	NA,T	NA,C	NA,1	NA,inf	NA,inf	NA,1.66937	0.000348623	0.00262565
1	chr2:207500414:G:A	207500414	NA,A	NA,G	NA,1	NA,inf	NA,inf	NA,1.57781	0.000342643	0.0023641
1	chr2:207145814:GCA:G	207145814	G,G	GCA,GCA	1,1	-inf,inf	inf,inf	2.813,0.100343	0.000340781	0.0023787
1	chr2:207445729:G:A	207445729	NA,A	NA,G	NA,1	NA,-inf	NA,inf	NA,1.71698	0.000340226	0.00283883
1	chr2:207247959:G:A	207247959	A,NA	G,NA	1,NA	-inf,NA	inf,NA	1.80271,NA	0.000336296	0.00292492
1	chr2:207340419:C:T	207340419	NA,T	NA,C	NA,1	NA,-inf	NA,inf	NA,1.6778	0.000334839	0.00282726
1	chr2:207127115:C:T	207127115	T,T	C,C	1,1	inf,inf	inf,inf	1.22422,1.50206	0.000334105	0.00236243
1	chr2:207366691:T:C	207366691	NA,C	NA,T	NA,1	NA,inf	NA,inf	NA,1.53919	0.000333673	0.00241451
1	chr2:207568128:A:T	207568128	NA,T	NA,A	NA,1	NA,inf	NA,inf	NA,1.50995	0.000333266	0.00238036
1	chr2:207567235:C:G	207567235	NA,G	NA,C	NA,1	NA,inf	NA,inf	NA,1.50764	0.000331893	0.00237058
1	chr2:207364517:A:G	207364517	G,NA	A,NA	1,NA	inf,NA	inf,NA	1.72981,NA	0.000331139	0.00189443
1	chr2:207340822:T:C	207340822	NA,C	NA,T	NA,1	NA,inf	NA,inf	NA,1.52816	0.00032696	0.00237581
1	chr2:207385798:T:G	207385798	G,G	T,T	1,1	inf,inf	inf,inf	2.51786,0.248881	0.00032269	0.000861886
1	chr2:207645690:G:T	207645690	NA,T	NA,G	NA,1	NA,inf	NA,inf	NA,1.52252	0.000320432	0.002428
1	chr2:207863613:A:T	207863613	NA,T	NA,A	NA,1	NA,inf	NA,inf	NA,1.54513	0.000319051	0.00239316
1	chr2:207830925:G:A	207830925	NA,A	NA,G	NA,1	NA,-inf	NA,inf	NA,1.47564	0.000319011	0.002391
1	chr2:207485802:G:A	207485802	A,A	G,G	1,1	inf,inf	inf,inf	2.49397,0.124642	0.000317744	0.000685867
1	chr2:207691138:C:T	207691138	T,T	C,C	1,1	inf,-inf	inf,inf	0.91725,1.83112	0.000317678	0.0019937
1	chr2:207071670:A:G	207071670	G,G	A,A	1,1	-inf,inf	inf,inf	2.25799,0.0864686	0.000314259	0.00166513
1	chr2:207333330:A:C	207333330	NA,C	NA,A	NA,1	NA,-inf	NA,inf	NA,1.48853	0.000314151	0.00246168
1	chr2:207642582:C:T	207642582	NA,T	NA,C	NA,1	NA,inf	NA,inf	NA,1.59904	0.000313775	0.00233199
1	chr2:207124821:A:C	207124821	C,C	A,A	1,1	inf,-inf	inf,inf	0.63068,1.93871	0.0003065	0.00193539
2	chr2:207251510:C:T	207251510	T,T	C,C	1,1	-inf,inf	inf,inf	5.23179,0.0122876	0.0833217	0.124886
2	chr2:207251305:C:T	207251305	T,T	C,C	1,1	-inf,inf	inf,inf	4.27317,0.357781	0.0162001	0.0270958
2	chr2:207773109:C:T	207773109	T,T	C,C	1,1	inf,-inf	inf,inf	2.61394,2.0177	0.0145171	0.0357277
2	chr2:207773155:A:G	207773155	G,G	A,A	1,1	inf,-inf	inf,inf	2.80999,1.75315	0.0133265	0.0327948
2	chr2:207133161:C:T	207133161	NA,T	NA,C	NA,1	NA,inf	NA,inf	NA,2.93654	0.0114394	0.0271737
2	chr2:207673944:T:C	207673944	NA,C	NA,T	NA,1	NA,inf	NA,inf	NA,2.85209	0.00894458	0.0213528
2	chr2:207346497:T:G	207346497	NA,G	NA,T	NA,1	NA,-inf	NA,inf	NA,2.64108	0.00668091	0.0157577
2	chr2:207249906:A:C	207249906	C,C	A,A	1,1	-inf,-inf	inf,inf	3.82806,0.0801693	0.00582922	0.0109803
2	chr2:207454983:C:T	207454983	NA,T	NA,C	NA,1	NA,-inf	NA,inf	NA,2.52295	0.005718	0.0134579
2	chr2:207242105:T:C	207242105	C,C	T,T	1,1	-inf,inf	inf,inf	3.65381,0.155448	0.00563801	0.0105361
2	chr2:207764469:G:C	207764469	NA,C	NA,G	NA,1	NA,inf	NA,inf	NA,2.53178	0.00522711	0.0124562
2	chr2:207123380:A:C	207123380	NA,C	NA,A	NA,1	NA,-inf	NA,inf	NA,2.37724	0.00498484	0.0118431
2	chr2:207459058:G:A	207459058	A,A	G,G	1,1	inf,inf	inf,inf	4.65832,0.239636	0.00471284	0.0270556
2	chr2:207127998:A:C	207127998	NA,C	NA,A	NA,1	NA,-inf	NA,inf	NA,2.35247	0.00470002	0.0111791
2	chr2:207384197:C:T	207384197	NA,T	NA,C	NA,1	NA,-inf	NA,inf	NA,2.44126	0.00469624	0.0110943
2	chr2:207340247:C:T	207340247	NA,T	NA,C	NA,1	NA,-inf	NA,inf	NA,2.42783	0.00451176	0.0106641
2	chr2:207366137:T:C	207366137	NA,C	NA,T	NA,1	NA,-inf	NA,inf	NA,2.42342	0.0044767	0.0105781
2	chr2:207812534:A:G	207812534	NA,G	NA,A	NA,1	NA,inf	NA,inf	NA,2.34905	0.00442783	0.0106332
2	chr2:207782401:AC:A	207782401	NA,A	NA,AC	NA,1	NA,-inf	NA,inf	NA,2.29689	0.00440315	0.0104572
2	chr2:207176515:A:G	207176515	NA,G	NA,A	NA,1	NA,-inf	NA,inf	NA,2.23259	0.00403022	0.00956594
2	chr2:207783367:G:C	207783367	NA,C	NA,G	NA,1	NA,-inf	NA,inf	NA,2.22793	0.00386	0.00917276
2	chr2:207428078:A:T	207428078	T,T	A,A	1,1	inf,inf	inf,inf	4.38777,0.296264	0.00373667	0.0177761
2	chr2:207427904:G:A	207427904	A,A	G,G	1,1	inf,inf	inf,inf	4.40601,0.30465	0.00367431	0.017929
2	chr2:207429026:A:G	207429026	G,G	A,A	1,1	inf,inf	inf,inf	4.3813,0.27584	0.00363201	0.017243
2	chr2:207249102:C:T	207249102	T,T	C,C	1,1	-inf,inf	inf,inf	3.5064,0.0941097	0.00363042	0.00630065
2	chr2:207434208:G:A	207434208	A,A	G,G	1,1	inf,inf	inf,inf	4.23201,0.441382	0.00321002	0.0152883
2	chr2:207335904:A:G	207335904	NA,G	NA,A	NA,1	NA,-inf	NA,inf	NA,2.24173	0.00320263	0.00758241
2	chr2:207898140:G:A	207898140	A,NA	G,NA	1,NA	inf,NA	inf,NA	2.35665,NA	0.00309526	0.00751657
2	chr2:208043608:T:C	208043608	C,NA	T,NA	1,NA	inf,NA	inf,NA	2.15627,NA	0.00300393	0.00710986
2	chr2:207127126:CAT:C	207127126	C,NA	CAT,NA	1,NA	inf,NA	inf,NA	2.10857,NA	0.00290895	0.00671498
2	chr2:207127902:T:G	207127902	G,NA	T,NA	1,NA	inf,NA	inf,NA	2.10948,NA	0.00289951	0.00669906
2	chr2:207469617:T:C	207469617	C,C	T,T	1,1	-inf,-inf	inf,inf	5.24411,0.491336	0.00284085	0.0989108
2	chr2:207769465:C:G	207769465	G,G	C,C	1,1	inf,-inf	inf,inf	2.78079,0.784867	0.00283705	0.00704584
2	chr2:208047094:T:G	208047094	NA,G	NA,T	NA,1	NA,-inf	NA,inf	NA,2.11877	0.0027818	0.00658307
2	chr2:207433948:T:C	207433948	C,C	T,T	1,1	inf,inf	inf,inf	4.10232,0.483004	0.00274967	0.0127881
2	chr2:207676908:C:T	207676908	T,T	C,C	1,1	inf,-inf	inf,inf	2.01347,2.0182	0.0027013	0.00846193
2	chr2:207864385:A:G	207864385	NA,G	NA,A	NA,1	NA,inf	NA,inf	NA,2.13723	0.00267084	0.00639002
2	chr2:207692058:G:A	207692058	NA,A	NA,G	NA,1	NA,inf	NA,inf	NA,2.10097	0.00252022	0.00598775
2	chr2:207872616:T:A	207872616	NA,A	NA,T	NA,1	NA,inf	NA,inf	NA,2.04953	0.00227744	0.00545067
2	chr2:207875814:A:C	207875814	NA,C	NA,A	NA,1	NA,inf	NA,inf	NA,2.03735	0.00222835	0.00533385
2	chr2:207865378:C:T	207865378	NA,T	NA,C	NA,1	NA,inf	NA,inf	NA,2.0253	0.00218026	0.00521859
2	chr2:207783432:C:G	207783432	G,G	C,C	1,1	-inf,-inf	inf,inf	2.50254,0.0579092	0.00216997	0.00508389
2	chr2:207153257:A:G	207153257	NA,G	NA,A	NA,1	NA,-inf	NA,inf	NA,1.87302	0.00204878	0.00487574
2	chr2:207157924:GGAA:G	207157924	G,NA	GGAA,NA	1,NA	inf,NA	inf,NA	2.28478,NA	0.00204125	0.00521889
2	chr2:207874902:A:G	207874902	NA,G	NA,A	NA,1	NA,inf	NA,inf	NA,1.98756	0.00203612	0.00487429
2	chr2:207399852:G:A	207399852	A,NA	G,NA	1,NA	inf,NA	inf,NA	2.33569,NA	0.00193288	0.00498838
2	chr2:207135555:C:A	207135555	A,NA	C,NA	1,NA	inf,NA	inf,NA	1.92414,NA	0.00189407	0.00441776
2	chr2:207695267:C:T	207695267	NA,T	NA,C	NA,1	NA,inf	NA,inf	NA,1.93779	0.0018909	0.00449582
2	chr2:208047246:C:T	208047246	T,T	C,C	1,1	inf,-inf	inf,inf	0.102536,2.72859	0.00187711	0.00443905
2	chr2:207202960:T:C	207202960	C,C	T,T	1,1	-inf,-inf	inf,inf	1.12698,2.17062	0.00186231	0.00435556
2	chr2:207718429:G:C	207718429	NA,C	NA,G	NA,1	NA,-inf	NA,inf	NA,1.97539	0.00185661	0.00448306
2	chr2:207404077:A:G	207404077	NA,G	NA,A	NA,1	NA,-inf	NA,inf	NA,1.83168	0.00183701	0.00438377
2	chr2:207224511:C:T	207224511	T,NA	C,NA	1,NA	inf,NA	inf,NA	2.14884,NA	0.00183034	0.00446881
2	chr2:207727388:G:A	207727388	NA,A	NA,G	NA,1	NA,inf	NA,inf	NA,1.9212	0.00174058	0.00416076
2	chr2:207398641:A:C	207398641	NA,C	NA,A	NA,1	NA,-inf	NA,inf	NA,1.9292	0.00171917	0.00409499
2	chr2:207410108:C:T	207410108	NA,T	NA,C	NA,1	NA,-inf	NA,inf	NA,1.92866	0.00171749	0.00409081
2	chr2:207416237:C:T	207416237	NA,T	NA,C	NA,1	NA,-inf	NA,inf	NA,1.92687	0.00171194	0.00407752
2	chr2:207484463:CTT:C	207484463	C,C	CTT,CTT	1,1	-inf,inf	inf,inf	3.52226,0.366367	0.00169794	0.00798351
2	chr2:207125114:T:C	207125114	C,C	T,T	1,1	inf,inf	inf,inf	1.78588,1.12057	0.00167791	0.00391975
2	chr2:207202751:G:A	207202751	A,NA	G,NA	1,NA	inf,NA	inf,NA	2.09688,NA	0.00166518	0.0040652
2	chr2:207394217:C:T	207394217	NA,T	NA,C	NA,1	NA,-inf	NA,inf	NA,1.90938	0.00166153	0.00395758
2	chr2:207394381:C:T	207394381	NA,T	NA,C	NA,1	NA,-inf	NA,inf	NA,1.90332	0.00164377	0.00391539
2	chr2:207414497:A:G	207414497	NA,G	NA,A	NA,1	NA,-inf	NA,inf	NA,1.89396	0.00161581	0.00384891
2	chr2:207408593:C:A	207408593	NA,A	NA,C	NA,1	NA,-inf	NA,inf	NA,1.88266	0.00158278	0.00377093
2	chr2:207208603:A:G	207208603	G,NA	A,NA	1,NA	inf,NA	inf,NA	2.05863,NA	0.0015537	0.00379203
2	chr2:207795665:T:C	207795665	NA,C	NA,T	NA,1	NA,-inf	NA,inf	NA,1.72843	0.00154018	0.00366008
2	chr2:207707128:T:G	207707128	NA,G	NA,T	NA,1	NA,-inf	NA,inf	NA,1.85272	0.0014951	0.00360982
2	chr2:207982739:C:T	207982739	T,NA	C,NA	1,NA	-inf,NA	inf,NA	1.69531,NA	0.00149485	0.00352266
2	chr2:207660224:T:A	207660224	A,A	T,T	1,1	inf,inf	inf,inf	3.55814,0.657095	0.00148099	0.00798159
2	chr2:208060777:C:A	208060777	NA,A	NA,C	NA,1	NA,-inf	NA,inf	NA,1.67507	0.00142907	0.00340391
2	chr2:207441365:C:T	207441365	T,T	C,C	1,1	inf,inf	inf,inf	3.85619,0.172083	0.00142263	0.00624209
2	chr2:207759193:C:T	207759193	NA,T	NA,C	NA,1	NA,-inf	NA,inf	NA,1.82334	0.00142089	0.00343078
2	chr2:207141270:G:C	207141270	C,C	G,G	1,1	-inf,inf	inf,inf	2.88382,0.0467602	0.00138096	0.00282227
2	chr2:207137504:C:T	207137504	T,NA	C,NA	1,NA	inf,NA	inf,NA	1.74832,NA	0.00135462	0.00316421
2	chr2:207961805:C:T	207961805	T,NA	C,NA	1,NA	inf,NA	inf,NA	1.74969,NA	0.00135199	0.00320872
2	chr2:207247959:G:A	207247959	A,NA	G,NA	1,NA	-inf,NA	inf,NA	1.80271,NA	0.00132752	0.00292492
2	chr2:207498338:C:T	207498338	T,T	C,C	1,1	-inf,-inf	inf,inf	4.4248,0.943691	0.00129647	0.0401866
2	chr2:207852562:T:C	207852562	NA,C	NA,T	NA,1	NA,inf	NA,inf	NA,1.65286	0.00129321	0.00310267
2	chr2:207425436:C:T	207425436	NA,T	NA,C	NA,1	NA,-inf	NA,inf	NA,1.75283	0.00126374	0.00301261
2	chr2:207450292:T:C	207450292	NA,C	NA,T	NA,1	NA,-inf	NA,inf	NA,1.6198	0.00124859	0.00298204
2	chr2:207149586:T:C	207149586	C,NA	T,NA	1,NA	-inf,NA	inf,NA	1.95746,NA	0.00122416	0.00282187
2	chr2:207479722:TCAA:T	207479722	NA,T	NA,TCAA	NA,1	NA,inf	NA,inf	NA,1.7007	0.00120802	0.00293658
2	chr2:207647658:G:A	207647658	A,A	G,G	1,1	-inf,-inf	inf,inf	4.95973,0.819796	0.00120046	0.110754
2	chr2:207645222:A:G	207645222	NA,G	NA,A	NA,1	NA,-inf	NA,inf	NA,1.71795	0.0011975	0.00292059
2	chr2:207445729:G:A	207445729	NA,A	NA,G	NA,1	NA,-inf	NA,inf	NA,1.71698	0.00119083	0.00283883
2	chr2:207340419:C:T	207340419	NA,T	NA,C	NA,1	NA,-inf	NA,inf	NA,1.6778	0.00119053	0.00282726
2	chr2:208050410:C:T	208050410	NA,T	NA,C	NA,1	NA,inf	NA,inf	NA,1.63253	0.00118342	0.00284461
2	chr2:207446561:C:T	207446561	T,T	C,C	1,1	inf,inf	inf,inf	3.72117,0.134917	0.00118177	0.00496574
2	chr2:207145814:GCA:G	207145814	G,G	GCA,GCA	1,1	-inf,inf	inf,inf	2.813,0.100343	0.00115459	0.0023787
2	chr2:207149499:C:T	207149499	T,NA	C,NA	1,NA	inf,NA	inf,NA	1.80802,NA	0.00110794	0.00270348
2	chr2:208017094:G:T	208017094	NA,T	NA,G	NA,1	NA,inf	NA,inf	NA,1.67315	0.00110244	0.00265395
2	chr2:207211561:A:G	207211561	NA,G	NA,A	NA,1	NA,-inf	NA,inf	NA,1.60281	0.00110237	0.00266815
2	chr2:208014367:G:A	208014367	NA,A	NA,G	NA,1	NA,inf	NA,inf	NA,1.67287	0.00109717	0.00264211
2	chr2:208014824:C:T	208014824	NA,T	NA,C	NA,1	NA,inf	NA,inf	NA,1.66937	0.00109028	0.00262565
2	chr2:207077126:C:T	207077126	T,T	C,C	1,1	-inf,-inf	inf,inf	2.49397,0.1853	0.0010835	0.00278209
2	chr2:207443037:C:T	207443037	T,T	C,C	1,1	inf,inf	inf,inf	3.63456,0.193099	0.00106887	0.00444203
2	chr2:207197757:G:A	207197757	A,NA	G,NA	1,NA	inf,NA	inf,NA	1.92335,NA	0.00106112	0.0026842
2	chr2:207446601:C:T	207446601	T,T	C,C	1,1	inf,inf	inf,inf	3.61253,0.198354	0.00103714	0.00429421
2	chr2:207333330:A:C	207333330	NA,C	NA,A	NA,1	NA,-inf	NA,inf	NA,1.48853	0.00103333	0.00246168
2	chr2:207645690:G:T	207645690	NA,T	NA,G	NA,1	NA,inf	NA,inf	NA,1.52252	0.00101307	0.002428
2	chr2:207358965:C:T	207358965	T,NA	C,NA	1,NA	inf,NA	inf,NA	1.76475,NA	0.00100857	0.00249092
2	chr2:207366691:T:C	207366691	NA,C	NA,T	NA,1	NA,inf	NA,inf	NA,1.53919	0.00100105	0.00241451
2	chr2:207830925:G:A	207830925	NA,A	NA,G	NA,1	NA,-inf	NA,inf	NA,1.47564	0.000998254	0.002391
2	chr2:207863613:A:T	207863613	NA,T	NA,A	NA,1	NA,inf	NA,inf	NA,1.54513	0.000996841	0.00239316
2	chr2:207277836:C:T	207277836	NA,T	NA,C	NA,1	NA,inf	NA,inf	NA,1.69222	0.000987132	0.0024597
2	chr2:207568128:A:T	207568128	NA,T	NA,A	NA,1	NA,inf	NA,inf	NA,1.50995	0.000986933	0.00238036
2	chr2:207340822:T:C	207340822	NA,C	NA,T	NA,1	NA,inf	NA,inf	NA,1.52816	0.000985498	0.00237581
2	chr2:207127115:C:T	207127115	T,T	C,C	1,1	inf,inf	inf,inf	1.22422,1.50206	0.00098444	0.00236243
2	chr2:207567235:C:G	207567235	NA,G	NA,C	NA,1	NA,inf	NA,inf	NA,1.50764	0.000982875	0.00237058
2	chr2:207500414:G:A	207500414	NA,A	NA,G	NA,1	NA,inf	NA,inf	NA,1.57781	0.000972916	0.0023641
2	chr2:207642582:C:T	207642582	NA,T	NA,C	NA,1	NA,inf	NA,inf	NA,1.59904	0.000967568	0.00233199
2	chr2:207968600:G:A	207968600	NA,A	NA,G	NA,1	NA,inf	NA,inf	NA,1.58244	0.000941367	0.00226702
2	chr2:207629351:TC:T	207629351	T,T	TC,TC	1,1	-inf,-inf	inf,inf	4.70997,0.863911	0.000935486	0.0699973
2	chr2:207463269:T:C	207463269	NA,C	NA,T	NA,1	NA,-inf	NA,inf	NA,1.5468	0.000922238	0.00219737
2	chr2:207489172:C:T	207489172	NA,T	NA,C	NA,1	NA,-inf	NA,inf	NA,1.40589	0.000898707	0.00214193
2	chr2:207463728:T:A	207463728	NA,A	NA,T	NA,1	NA,-inf	NA,inf	NA,1.53058	0.000895905	0.00213515
2	chr2:208011077:A:C	208011077	NA,C	NA,A	NA,1	NA,inf	NA,inf	NA,1.53775	0.00087361	0.00210309
2	chr2:207461858:C:T	207461858	NA,T	NA,C	NA,1	NA,-inf	NA,inf	NA,1.50625	0.000859816	0.00204892
2	chr2:207177251:T:C	207177251	C,NA	T,NA	1,NA	inf,NA	inf,NA	1.77481,NA	0.000859247	0.00211094
2	chr2:207390997:A:G	207390997	NA,G	NA,A	NA,1	NA,-inf	NA,inf	NA,1.52119	0.000849687	0.00202724
2	chr2:208014434:A:G	208014434	NA,G	NA,A	NA,1	NA,inf	NA,inf	NA,1.50508	0.000825963	0.00198833
2	chr2:208014879:T:C	208014879	NA,C	NA,T	NA,1	NA,inf	NA,inf	NA,1.50385	0.000824204	0.00198409
2	chr2:208007262:C:T	208007262	NA,T	NA,C	NA,1	NA,inf	NA,inf	NA,1.50002	0.000819163	0.00197194
2	chr2:207913874:C:T	207913874	NA,T	NA,C	NA,1	NA,-inf	NA,inf	NA,1.37731	0.000818104	0.00195725
2	chr2:207862394:T:C	207862394	NA,C	NA,T	NA,1	NA,inf	NA,inf	NA,1.42991	0.000817434	0.00196149
2	chr2:207237923:C:T	207237923	NA,T	NA,C	NA,1	NA,inf	NA,inf	NA,1.43459	0.000816431	0.00197646
2	chr2:207853439:A:G	207853439	NA,G	NA,A	NA,1	NA,inf	NA,inf	NA,1.42666	0.000812812	0.00195046
2	chr2:207691138:C:T	207691138	T,T	C,C	1,1	inf,-inf	inf,inf	0.91725,1.83112	0.000808384	0.0019937
2	chr2:207856526:T:C	207856526	NA,C	NA,T	NA,1	NA,inf	NA,inf	NA,1.42292	0.000807644	0.00193803
2	chr2:207988053:C:A	207988053	NA,A	NA,C	NA,1	NA,inf	NA,inf	NA,1.49213	0.000807559	0.00194446
2	chr2:207845109:T:C	207845109	NA,C	NA,T	NA,1	NA,inf	NA,inf	NA,1.42246	0.000807004	0.00193649
2	chr2:207156019:G:A	207156019	NA,A	NA,G	NA,1	NA,inf	NA,inf	NA,1.38805	0.000801031	0.00192524
2	chr2:207661077:G:A	207661077	NA,A	NA,G	NA,1	NA,inf	NA,inf	NA,1.48257	0.000799786	0.00192512
2	chr2:207118452:C:T	207118452	NA,T	NA,C	NA,1	NA,-inf	NA,inf	NA,1.41064	0.000798752	0.00193205
2	chr2:207479681:A:G	207479681	G,G	A,A	1,1	-inf,-inf	inf,inf	4.60916,0.353091	0.000792726	0.0247579
2	chr2:207343627:C:T	207343627	NA,T	NA,C	NA,1	NA,-inf	NA,inf	NA,1.32966	0.000787811	0.00187614
2	chr2:207986333:G:C	207986333	NA,C	NA,G	NA,1	NA,inf	NA,inf	NA,1.47645	0.000785995	0.00189234
2	chr2:207913613:G:A	207913613	NA,A	NA,G	NA,1	NA,-inf	NA,inf	NA,1.35849	0.000780189	0.00186934
2	chr2:207209709:G:A	207209709	NA,A	NA,G	NA,1	NA,-inf	NA,inf	NA,1.40457	0.000779732	0.00188829
2	chr2:207656994:G:A	207656994	NA,A	NA,G	NA,1	NA,inf	NA,inf	NA,1.38745	0.000774078	0.0018731
2	chr2:207124821:A:C	207124821	C,C	A,A	1,1	inf,-inf	inf,inf	0.63068,1.93871	0.000769123	0.00193539
2	chr2:207151200:G:A	207151200	A,A	G,G	1,1	-inf,inf	inf,inf	2.59196,0.0719567	0.00076605	0.001566
2	chr2:207130392:T:C	207130392	C,C	T,T	1,1	inf,-inf	inf,inf	1.53581,0.930204	0.000761099	0.00179207
2	chr2:207364517:A:G	207364517	G,NA	A,NA	1,NA	inf,NA	inf,NA	1.72981,NA	0.000760997	0.00189443
2	chr2:207456743:C:T	207456743	NA,T	NA,C	NA,1	NA,-inf	NA,inf	NA,1.43831	0.000760092	0.00181216
2	chr2:207322987:G:A	207322987	A,A	G,G	1,1	inf,inf	inf,inf	0.224976,2.10222	0.000755461	0.00180104
2	chr2:207154540:T:C	207154540	C,C	T,T	1,1	-inf,inf	inf,inf	2.49624,0.255269	0.000747279	0.00164931
2	chr2:207462359:T:C	207462359	NA,C	NA,T	NA,1	NA,-inf	NA,inf	NA,1.31339	0.000738194	0.00176185
2	chr2:207144164:GGGA:G	207144164	G,NA	GGGA,NA	1,NA	inf,NA	inf,NA	1.73911,NA	0.000738069	0.00170129
2	chr2:207144812:C:T	207144812	T,T	C,C	1,1	-inf,inf	inf,inf	2.51317,0.198874	0.000737168	0.00153323
2	chr2:207839109:T:TA	207839109	NA,TA	NA,T	NA,1	NA,inf	NA,inf	NA,1.37408	0.000735134	0.00175847
2	chr2:207884511:A:G	207884511	NA,G	NA,A	NA,1	NA,-inf	NA,inf	NA,1.33065	0.000734661	0.00175671
2	chr2:207973770:GAGTTCA:G	207973770	NA,G	NA,GAGTTCA	NA,1	NA,inf	NA,inf	NA,1.43676	0.000734176	0.00176777
2	chr2:207144564:T:C	207144564	NA,C	NA,T	NA,1	NA,-inf	NA,inf	NA,1.30409	0.000731559	0.00174964
2	chr2:207369113:A:G	207369113	NA,G	NA,A	NA,1	NA,inf	NA,inf	NA,1.358	0.000731146	0.00176273
2	chr2:208004598:G:A	208004598	NA,A	NA,G	NA,1	NA,inf	NA,inf	NA,1.43282	0.000730703	0.00175928
2	chr2:207998103:C:A	207998103	NA,A	NA,C	NA,1	NA,inf	NA,inf	NA,1.43234	0.000730194	0.00175785
2	chr2:207998099:TG:T	207998099	NA,T	NA,TG	NA,1	NA,inf	NA,inf	NA,1.43234	0.000730194	0.00175785
2	chr2:207982511:C:CT	207982511	NA,CT	NA,C	NA,1	NA,inf	NA,inf	NA,1.43317	0.000729658	0.00175684
2	chr2:208008990:T:C	208008990	NA,C	NA,T	NA,1	NA,inf	NA,inf	NA,1.43163	0.000729302	0.00175561
2	chr2:208046812:TTTA:T	208046812	T,T	TTTA,TTTA	1,1	inf,-inf	inf,inf	0.157385,2.17853	0.000728594	0.0017244
2	chr2:207350190:T:G	207350190	NA,G	NA,T	NA,1	NA,inf	NA,inf	NA,1.41903	0.000727485	0.00175337
2	chr2:207456068:T:C	207456068	NA,C	NA,T	NA,1	NA,-inf	NA,inf	NA,1.27915	0.000727381	0.00172715
2	chr2:207691562:T:C	207691562	C,C	T,T	1,1	inf,-inf	inf,inf	0.824812,1.8393	0.000726766	0.00178836
2	chr2:207980365:C:T	207980365	NA,T	NA,C	NA,1	NA,inf	NA,inf	NA,1.4266	0.000721865	0.00173801
2	chr2:207478136:A:G	207478136	G,G	A,A	1,1	-inf,-inf	inf,inf	4.52886,0.35404	0.000713938	0.0212159
2	chr2:207147504:T:C	207147504	NA,C	NA,T	NA,1	NA,-inf	NA,inf	NA,1.30725	0.000713758	0.00170896
2	chr2:207126069:C:T	207126069	T,T	C,C	1,1	inf,-inf	inf,inf	0.480357,2.00826	0.000707913	0.00177018
2	chr2:207989722:C:T	207989722	NA,T	NA,C	NA,1	NA,inf	NA,inf	NA,1.413	0.000704572	0.00169676
2	chr2:207340147:GATCTTTC:G	207340147	NA,G	NA,GATCTTTC	NA,1	NA,-inf	NA,inf	NA,1.26442	0.000701281	0.00167059
2	chr2:208008642:C:T	208008642	NA,T	NA,C	NA,1	NA,inf	NA,inf	NA,1.40749	0.000700045	0.0016852
2	chr2:207214407:AT:A	207214407	A,A	AT,AT	1,1	-inf,-inf	inf,inf	1.17209,1.60773	0.000695116	0.00162546
2	chr2:207178298:C:T	207178298	T,NA	C,NA	1,NA	inf,NA	inf,NA	1.60801,NA	0.000691671	0.00168582
2	chr2:207974596:G:A	207974596	NA,A	NA,G	NA,1	NA,inf	NA,inf	NA,1.39935	0.000689636	0.00166042
2	chr2:207333198:G:A	207333198	NA,A	NA,G	NA,1	NA,-inf	NA,inf	NA,1.28806	0.0006842	0.00163551
2	chr2:207127252:T:C	207127252	C,NA	T,NA	1,NA	-inf,NA	inf,NA	1.66085,NA	0.000682388	0.00162304
2	chr2:207985484:A:T	207985484	NA,T	NA,A	NA,1	NA,inf	NA,inf	NA,1.35932	0.000681007	0.00163798
2	chr2:207982513:T:TCA	207982513	NA,TCA	NA,T	NA,1	NA,inf	NA,inf	NA,1.39185	0.000680714	0.00163892
2	chr2:207593254:G:A	207593254	A,A	G,G	1,1	inf,-inf	inf,inf	4.0012,0.167909	0.000678615	0.00605222
2	chr2:207089165:T:C	207089165	C,C	T,T	1,1	-inf,-inf	inf,inf	2.20273,0.118776	0.000678404	0.00172227
2	chr2:207836327:A:C	207836327	NA,C	NA,A	NA,1	NA,inf	NA,inf	NA,1.32568	0.000675911	0.001617
2	chr2:207995922:A:C	207995922	NA,C	NA,A	NA,1	NA,inf	NA,inf	NA,1.38628	0.00067506	0.0016254
2	chr2:208026973:A:T	208026973	NA,T	NA,A	NA,1	NA,inf	NA,inf	NA,1.3027	0.000674507	0.00162355
2	chr2:207149998:T:C	207149998	NA,C	NA,T	NA,1	NA,inf	NA,inf	NA,1.32672	0.000671963	0.00162733
2	chr2:208046550:G:A	208046550	A,A	G,G	1,1	inf,-inf	inf,inf	0.213967,2.11334	0.000670943	0.0015876
2	chr2:207969871:T:C	207969871	NA,C	NA,T	NA,1	NA,inf	NA,inf	NA,1.37967	0.00066524	0.00160195
2	chr2:207329916:G:A	207329916	NA,A	NA,G	NA,1	NA,inf	NA,inf	NA,1.28443	0.000657483	0.00158615
2	chr2:207375764:G:A	207375764	NA,A	NA,G	NA,1	NA,inf	NA,inf	NA,1.2939	0.000655311	0.00157955
2	chr2:207202605:C:A	207202605	NA,A	NA,C	NA,1	NA,-inf	NA,inf	NA,1.30712	0.000652542	0.00156274
2	chr2:207373048:T:A	207373048	NA,A	NA,T	NA,1	NA,inf	NA,inf	NA,1.29056	0.000651514	0.0015704
2	chr2:207846800:G:A	207846800	A,NA	G,NA	1,NA	-inf,NA	inf,NA	1.32499,NA	0.000651244	0.00155369
2	chr2:207071670:A:G	207071670	G,G	A,A	1,1	-inf,inf	inf,inf	2.25799,0.0864686	0.000648796	0.00166513
2	chr2:208030081:G:A	208030081	NA,A	NA,G	NA,1	NA,-inf	NA,inf	NA,1.26231	0.000647334	0.00154769
2	chr2:207687787:G:A	207687787	A,A	G,G	1,1	inf,-inf	inf,inf	0.81104,1.78578	0.000646909	0.00159184
2	chr2:207998705:T:C	207998705	NA,C	NA,T	NA,1	NA,inf	NA,inf	NA,1.35043	0.000636364	0.00153192
2	chr2:207376357:C:T	207376357	T,NA	C,NA	1,NA	inf,NA	inf,NA	1.10398,NA	0.000634447	0.00145795
2	chr2:207412821:T:C	207412821	C,C	T,T	1,1	-inf,-inf	inf,inf	0.59461,1.9758	0.000632903	0.00161341
2	chr2:207155005:C:T	207155005	NA,T	NA,C	NA,1	NA,inf	NA,inf	NA,1.24537	0.000630017	0.00151477
2	chr2:207508405:G:A	207508405	NA,A	NA,G	NA,1	NA,inf	NA,inf	NA,1.34339	0.000629161	0.00151591
2	chr2:207552675:G:A	207552675	A,A	G,G	1,1	inf,-inf	inf,inf	3.98601,0.105492	0.000627172	0.0056033
2	chr2:207853602:C:T	207853602	NA,T	NA,C	NA,1	NA,inf	NA,inf	NA,1.25255	0.000626434	0.00150591
2	chr2:207547391:G:C	207547391	NA,C	NA,G	NA,1	NA,inf	NA,inf	NA,1.33714	0.000622141	0.0014989
2	chr2:207863868:ATGG:A	207863868	NA,A	NA,ATGG	NA,1	NA,inf	NA,inf	NA,1.25992	0.000617849	0.00148525
2	chr2:207662814:C:T	207662814	T,T	C,C	1,1	-inf,-inf	inf,inf	3.80985,0.791204	0.000617283	0.0112662
2	chr2:208061636:C:T	208061636	T,NA	C,NA	1,NA	-inf,NA	inf,NA	1.25962,NA	0.000614763	0.00145247
2	chr2:207143636:G:A	207143636	A,NA	G,NA	1,NA	inf,NA	inf,NA	1.31705,NA	0.000612939	0.00143354
2	chr2:207613331:A:G	207613331	G,G	A,A	1,1	inf,-inf	inf,inf	3.96643,0.120918	0.000611796	0.00545666
2	chr2:207655319:G:A	207655319	A,A	G,G	1,1	inf,inf	inf,inf	3.63432,0.547828	0.000610485	0.00534969
2	chr2:207669624:G:A	207669624	A,A	G,G	1,1	inf,inf	inf,inf	2.99692,0.679031	0.000608918	0.00272848
2	chr2:207639015:C:T	207639015	NA,T	NA,C	NA,1	NA,inf	NA,inf	NA,1.23102	0.000608308	0.00145864
2	chr2:207634788:G:A	207634788	A,A	G,G	1,1	-inf,-inf	inf,inf	4.54554,0.705603	0.000608063	0.0402363
2	chr2:207675709:CA:C	207675709	NA,C	NA,CA	NA,1	NA,-inf	NA,inf	NA,1.2467	0.00060294	0.00144255
2	chr2:208008075:C:A	208008075	NA,A	NA,C	NA,1	NA,inf	NA,inf	NA,1.30169	0.000599458	0.00144345
2	chr2:207162189:T:C	207162189	C,C	T,T	1,1	-inf,inf	inf,inf	2.42962,0.243852	0.000594578	0.0013561
2	chr2:207191104:AC:A	207191104	NA,A	NA,AC	NA,1	NA,-inf	NA,inf	NA,1.25197	0.00059414	0.00142304
2	chr2:207191103:C:G	207191103	NA,G	NA,C	NA,1	NA,-inf	NA,inf	NA,1.25126	0.000593424	0.00142132
2	chr2:207163524:G:A	207163524	NA,A	NA,G	NA,1	NA,-inf	NA,inf	NA,1.25816	0.000586553	0.00143403
2	chr2:207288862:G:A	207288862	NA,A	NA,G	NA,1	NA,-inf	NA,inf	NA,1.43601	0.000583693	0.00148297
2	chr2:208046639:T:C	208046639	C,C	T,T	1,1	inf,-inf	inf,inf	0.190672,2.04632	0.00058197	0.00137685
2	chr2:208046775:A:C	208046775	C,C	A,A	1,1	inf,-inf	inf,inf	0.140025,2.06836	0.000580684	0.00137427
2	chr2:207159244:T:C	207159244	C,C	T,T	1,1	-inf,-inf	inf,inf	2.16578,0.431989	0.000580507	0.00127729
2	chr2:207837951:T:G	207837951	NA,G	NA,T	NA,1	NA,inf	NA,inf	NA,1.23384	0.000578148	0.00138343
2	chr2:207191102:T:TGGAA	207191102	NA,TGGAA	NA,T	NA,1	NA,-inf	NA,inf	NA,1.23576	0.000578081	0.00138462
2	chr2:207927895:T:G	207927895	NA,G	NA,T	NA,1	NA,-inf	NA,inf	NA,1.20704	0.000575055	0.00137369
2	chr2:207325713:T:C	207325713	NA,C	NA,T	NA,1	NA,inf	NA,inf	NA,1.19603	0.000573769	0.00138256
2	chr2:207926233:A:G	207926233	NA,G	NA,A	NA,1	NA,-inf	NA,inf	NA,1.2053	0.000573354	0.00136965
2	chr2:207182717:T:C	207182717	C,C	T,T	1,1	-inf,-inf	inf,inf	2.2038,0.516159	0.000572303	0.0011864
2	chr2:207575741:G:A	207575741	NA,A	NA,G	NA,1	NA,inf	NA,inf	NA,1.28538	0.000571343	0.00137644
2	chr2:208047910:T:C	208047910	NA,C	NA,T	NA,1	NA,inf	NA,inf	NA,1.19987	0.000568928	0.00136732
2	chr2:207647176:A:T	207647176	T,T	A,A	1,1	-inf,-inf	inf,inf	3.98401,0.796979	0.000567262	0.0133232
2	chr2:207194337:G:A	207194337	NA,A	NA,G	NA,1	NA,-inf	NA,inf	NA,1.18282	0.000566639	0.00136552
2	chr2:207084358:G:A	207084358	A,A	G,G	1,1	-inf,-inf	inf,inf	2.13703,0.0326449	0.000561367	0.00142117
2	chr2:207791236:C:T	207791236	NA,T	NA,C	NA,1	NA,inf	NA,inf	NA,1.16004	0.000557523	0.00134026
2	chr2:208003755:T:C	208003755	NA,C	NA,T	NA,1	NA,inf	NA,inf	NA,1.27019	0.000557161	0.00134132
2	chr2:207167000:G:C	207167000	NA,C	NA,G	NA,1	NA,inf	NA,inf	NA,1.14487	0.000553628	0.00132398
2	chr2:208048456:C:T	208048456	T,T	C,C	1,1	inf,-inf	inf,inf	0.157596,2.04517	0.000552377	0.00131143
2	chr2:207501893:C:A	207501893	NA,A	NA,C	NA,1	NA,inf	NA,inf	NA,1.23521	0.00054857	0.0013316
2	chr2:207467430:C:T	207467430	NA,T	NA,C	NA,1	NA,inf	NA,inf	NA,1.24026	0.000547542	0.00132866
2	chr2:207260001:C:T	207260001	NA,T	NA,C	NA,1	NA,inf	NA,inf	NA,1.22475	0.000547121	0.00132482
2	chr2:207859296:AC:A	207859296	NA,A	NA,AC	NA,1	NA,inf	NA,inf	NA,1.18568	0.000545173	0.00131034
2	chr2:208003304:A:G	208003304	NA,G	NA,A	NA,1	NA,inf	NA,inf	NA,1.25562	0.000543837	0.0013093
2	chr2:207363470:AAC:A	207363470	A,NA	AAC,NA	1,NA	inf,NA	inf,NA	1.54345,NA	0.000542748	0.00139559
2	chr2:207947503:C:G	207947503	NA,G	NA,C	NA,1	NA,-inf	NA,inf	NA,1.17309	0.000542473	0.00129607
2	chr2:207304899:C:A	207304899	A,NA	C,NA	1,NA	-inf,NA	inf,NA	1.27238,NA	0.000541362	0.00122792
2	chr2:207129544:T:C	207129544	NA,C	NA,T	NA,1	NA,-inf	NA,inf	NA,1.12024	0.000541259	0.00129075
2	chr2:207160330:T:C	207160330	C,C	T,T	1,1	-inf,-inf	inf,inf	2.40666,0.00636159	0.000541208	0.00120008
2	chr2:208048129:C:T	208048129	NA,T	NA,C	NA,1	NA,inf	NA,inf	NA,1.16071	0.000534172	0.0012883
2	chr2:207083448:T:C	207083448	C,C	T,T	1,1	-inf,-inf	inf,inf	2.08708,0.113859	0.000531937	0.00134496
2	chr2:207924270:T:C	207924270	NA,C	NA,T	NA,1	NA,-inf	NA,inf	NA,1.15943	0.000530474	0.0012674
2	chr2:207840319:C:T	207840319	NA,T	NA,C	NA,1	NA,inf	NA,inf	NA,1.19233	0.000530261	0.00127043
2	chr2:207767060:G:A	207767060	NA,A	NA,G	NA,1	NA,-inf	NA,inf	NA,1.31949	0.000528774	0.00129933
2	chr2:207671621:G:T	207671621	NA,T	NA,G	NA,1	NA,-inf	NA,inf	NA,1.1101	0.000527364	0.00126211
2	chr2:207083120:G:T	207083120	NA,T	NA,G	NA,1	NA,-inf	NA,inf	NA,1.11667	0.000527316	0.00126221
2	chr2:207909161:G:A	207909161	NA,A	NA,G	NA,1	NA,-inf	NA,inf	NA,1.1349	0.000522624	0.00125197
2	chr2:207316558:C:T	207316558	NA,T	NA,C	NA,1	NA,-inf	NA,inf	NA,1.12523	0.000521856	0.00124692
2	chr2:207541168:G:A	207541168	A,A	G,G	1,1	inf,-inf	inf,inf	3.84712,0.0714942	0.000521805	0.00433534
2	chr2:208046669:C:T	208046669	T,T	C,C	1,1	inf,-inf	inf,inf	0.145878,2.00703	0.000521206	0.00123375
2	chr2:207235575:T:G	207235575	G,NA	T,NA	1,NA	inf,NA	inf,NA	1.44867,NA	0.00051801	0.00126162
2	chr2:207687000:AAGG:A	207687000	NA,A	NA,AAGG	NA,1	NA,inf	NA,inf	NA,1.1916	0.000517621	0.0012513
2	chr2:207686997:AG:A	207686997	NA,A	NA,AG	NA,1	NA,inf	NA,inf	NA,1.18893	0.000515706	0.00124658
2	chr2:207177088:G:A	207177088	NA,A	NA,G	NA,1	NA,inf	NA,inf	NA,1.17232	0.000515167	0.00124503
2	chr2:207417422:G:A	207417422	NA,A	NA,G	NA,1	NA,-inf	NA,inf	NA,1.18361	0.000513737	0.00122417
2	chr2:207253931:A:C	207253931	NA,C	NA,A	NA,1	NA,inf	NA,inf	NA,1.16442	0.000513732	0.00124075
2	chr2:207562074:T:G	207562074	G,G	T,T	1,1	inf,-inf	inf,inf	3.7304,0.237173	0.000512465	0.00402311
2	chr2:207127731:T:C	207127731	NA,C	NA,T	NA,1	NA,-inf	NA,inf	NA,1.08862	0.000512249	0.00122187
2	chr2:207661967:G:A	207661967	A,A	G,G	1,1	inf,inf	inf,inf	3.54707,0.157993	0.000508723	0.00305355
2	chr2:207668125:T:C	207668125	NA,C	NA,T	NA,1	NA,inf	NA,inf	NA,1.20855	0.00050723	0.00122058
2	chr2:207880485:C:T	207880485	NA,T	NA,C	NA,1	NA,inf	NA,inf	NA,1.15646	0.00050036	0.00119899
2	chr2:207103340:G:A	207103340	NA,A	NA,G	NA,1	NA,-inf	NA,inf	NA,1.07085	0.000500339	0.0011941
2	chr2:207618431:A:G	207618431	NA,G	NA,A	NA,1	NA,inf	NA,inf	NA,1.12332	0.000495953	0.00119655
2	chr2:207648216:A:T	207648216	T,T	A,A	1,1	-inf,-inf	inf,inf	3.96895,0.700015	0.000494464	0.0112504
2	chr2:207472433:C:T	207472433	T,NA	C,NA	1,NA	-inf,NA	inf,NA	1.17042,NA	0.000493158	0.00113767
2	chr2:207099897:T:C	207099897	NA,C	NA,T	NA,1	NA,-inf	NA,inf	NA,1.07549	0.000492391	0.00118077
2	chr2:207908275:G:A	207908275	NA,A	NA,G	NA,1	NA,-inf	NA,inf	NA,1.09901	0.000491818	0.00117824
2	chr2:207191542:G:T	207191542	NA,T	NA,G	NA,1	NA,inf	NA,inf	NA,1.12184	0.000486828	0.00117553
2	chr2:207947496:C:T	207947496	NA,T	NA,C	NA,1	NA,-inf	NA,inf	NA,1.08793	0.000484915	0.00115664
2	chr2:207120762:C:T	207120762	NA,T	NA,C	NA,1	NA,-inf	NA,inf	NA,1.09162	0.000483804	0.00115734
2	chr2:207153810:C:T	207153810	T,T	C,C	1,1	-inf,-inf	inf,inf	2.30481,0.179757	0.000483681	0.00108019
2	chr2:207784336:A:G	207784336	NA,G	NA,A	NA,1	NA,inf	NA,inf	NA,1.09037	0.000482752	0.00116308
2	chr2:208046765:G:A	208046765	A,A	G,G	1,1	inf,-inf	inf,inf	0.205743,1.93664	0.00048242	0.00114191
2	chr2:207155906:G:A	207155906	A,A	G,G	1,1	-inf,-inf	inf,inf	2.30797,0.157895	0.000479907	0.00107062
2	chr2:207164786:C:G	207164786	G,G	C,C	1,1	-inf,-inf	inf,inf	2.31797,0.123959	0.000478443	0.000978362
2	chr2:207666398:T:C	207666398	C,C	T,T	1,1	inf,inf	inf,inf	3.51586,0.121946	0.000477658	0.00282643
2	chr2:207661872:G:A	207661872	NA,A	NA,G	NA,1	NA,inf	NA,inf	NA,1.17058	0.000475836	0.00114558
2	chr2:207126730:G:C	207126730	NA,C	NA,G	NA,1	NA,-inf	NA,inf	NA,1.04342	0.000474305	0.00113152
2	chr2:207932913:C:T	207932913	NA,T	NA,C	NA,1	NA,-inf	NA,inf	NA,1.07425	0.000473746	0.00113006
2	chr2:207669108:T:C	207669108	C,C	T,T	1,1	inf,inf	inf,inf	3.24754,0.229448	0.000473714	0.00223534
2	chr2:207215995:A:G	207215995	NA,G	NA,A	NA,1	NA,inf	NA,inf	NA,1.10368	0.000469757	0.0011338
2	chr2:207382493:G:A	207382493	NA,A	NA,G	NA,1	NA,inf	NA,inf	NA,1.09537	0.000469557	0.00113122
2	chr2:208053949:TA:T	208053949	NA,T	NA,TA	NA,1	NA,-inf	NA,inf	NA,1.10433	0.000469285	0.00112836
2	chr2:207187973:T:C	207187973	NA,C	NA,T	NA,1	NA,inf	NA,inf	NA,1.09377	0.00046904	0.00113089
2	chr2:207849099:C:T	207849099	NA,T	NA,C	NA,1	NA,inf	NA,inf	NA,1.11766	0.000468284	0.00112216
2	chr2:207842476:T:C	207842476	NA,C	NA,T	NA,1	NA,inf	NA,inf	NA,1.11741	0.000468093	0.0011217
2	chr2:207849092:T:C	207849092	NA,C	NA,T	NA,1	NA,inf	NA,inf	NA,1.11716	0.0004679	0.00112124
2	chr2:207148034:T:A	207148034	A,A	T,T	1,1	-inf,-inf	inf,inf	1.11538,1.40612	0.000467337	0.00105937
2	chr2:207855353:C:T	207855353	NA,T	NA,C	NA,1	NA,inf	NA,inf	NA,1.1164	0.000467317	0.00111984
2	chr2:208052291:T:C	208052291	NA,C	NA,T	NA,1	NA,-inf	NA,inf	NA,1.10007	0.000465969	0.00112039
2	chr2:207933591:G:A	207933591	NA,A	NA,G	NA,1	NA,-inf	NA,inf	NA,1.06441	0.000465854	0.00111134
2	chr2:207969767:C:T	207969767	T,T	C,C	1,1	inf,-inf	inf,inf	1.22264,0.865625	0.000465663	0.00110809
2	chr2:207658661:T:C	207658661	NA,C	NA,T	NA,1	NA,-inf	NA,inf	NA,1.15293	0.000465495	0.00113022
2	chr2:207188290:C:T	207188290	NA,T	NA,C	NA,1	NA,-inf	NA,inf	NA,1.06955	0.000463848	0.00111719
2	chr2:207856192:G:T	207856192	T,NA	G,NA	1,NA	inf,NA	inf,NA	1.13138,NA	0.000463267	0.00110327
2	chr2:207533088:T:C	207533088	NA,C	NA,T	NA,1	NA,-inf	NA,inf	NA,1.0129	0.000462161	0.00110002
2	chr2:207716912:A:G	207716912	NA,G	NA,A	NA,1	NA,inf	NA,inf	NA,1.12231	0.000455796	0.00109607
2	chr2:207339927:C:T	207339927	NA,T	NA,C	NA,1	NA,inf	NA,inf	NA,1.07792	0.000454732	0.00109591
2	chr2:208051810:C:T	208051810	NA,T	NA,C	NA,1	NA,-inf	NA,inf	NA,1.08509	0.000454625	0.00109311
2	chr2:207194670:A:G	207194670	NA,G	NA,A	NA,1	NA,-inf	NA,inf	NA,1.07811	0.000453733	0.00109619
2	chr2:207918350:G:A	207918350	NA,A	NA,G	NA,1	NA,inf	NA,inf	NA,1.10219	0.000452068	0.00108862
2	chr2:207636785:A:T	207636785	T,T	A,A	1,1	-inf,-inf	inf,inf	3.73423,0.867621	0.00045022	0.00893336
2	chr2:207637006:A:G	207637006	G,G	A,A	1,1	-inf,-inf	inf,inf	3.72786,0.871467	0.000449014	0.00887714
2	chr2:207654891:T:C	207654891	NA,C	NA,T	NA,1	NA,-inf	NA,inf	NA,1.03067	0.000446532	0.00106622
2	chr2:208046184:T:C	208046184	C,C	T,T	1,1	inf,-inf	inf,inf	0.210727,1.89365	0.000445963	0.00105633
2	chr2:207712670:A:G	207712670	NA,G	NA,A	NA,1	NA,inf	NA,inf	NA,1.05709	0.000444905	0.00107008
2	chr2:207127440:T:C	207127440	C,C	T,T	1,1	inf,inf	inf,inf	1.44752,0.682078	0.000442898	0.00103738
2	chr2:207092210:G:A	207092210	NA,A	NA,G	NA,1	NA,-inf	NA,inf	NA,1.01371	0.000442498	0.00106134
2	chr2:207673294:G:A	207673294	A,A	G,G	1,1	inf,inf	inf,inf	3.21242,0.197253	0.000442035	0.00205883
2	chr2:207689608:A:G	207689608	G,G	A,A	1,1	inf,-inf	inf,inf	0.980556,1.48372	0.000440956	0.00112148
2	chr2:207637014:A:G	207637014	G,G	A,A	1,1	-inf,-inf	inf,inf	3.63239,0.927935	0.000440688	0.00812666
2	chr2:207581445:T:C	207581445	NA,C	NA,T	NA,1	NA,inf	NA,inf	NA,1.09087	0.000440121	0.00106452
2	chr2:207643671:T:C	207643671	C,C	T,T	1,1	-inf,-inf	inf,inf	3.54492,1.00589	0.00043977	0.0077853
2	chr2:207820686:C:A	207820686	NA,A	NA,C	NA,1	NA,inf	NA,inf	NA,1.0597	0.000436124	0.00104655
2	chr2:207156217:G:A	207156217	A,A	G,G	1,1	-inf,-inf	inf,inf	2.26294,0.128191	0.00043597	0.000972967
2	chr2:207127253:TGAA:T	207127253	T,T	TGAA,TGAA	1,1	inf,inf	inf,inf	1.43554,0.681773	0.000432782	0.00101375
2	chr2:207818960:T:C	207818960	NA,C	NA,T	NA,1	NA,inf	NA,inf	NA,1.04311	0.00043243	0.0010403
2	chr2:208051396:G:A	208051396	NA,A	NA,G	NA,1	NA,-inf	NA,inf	NA,1.04695	0.00043226	0.00103836
2	chr2:207719028:G:T	207719028	NA,T	NA,G	NA,1	NA,inf	NA,inf	NA,1.03837	0.000431212	0.00103717
2	chr2:207079310:A:G	207079310	NA,G	NA,A	NA,1	NA,-inf	NA,inf	NA,0.997993	0.000429474	0.00103028
2	chr2:207546932:T:C	207546932	NA,C	NA,T	NA,1	NA,-inf	NA,inf	NA,0.95952	0.000425893	0.00101337
2	chr2:207598900:G:A	207598900	NA,A	NA,G	NA,1	NA,inf	NA,inf	NA,1.0317	0.000425625	0.00102671
2	chr2:208041584:A:G	208041584	NA,G	NA,A	NA,1	NA,-inf	NA,inf	NA,1.03207	0.000421549	0.00101278
2	chr2:207390878:G:A	207390878	A,A	G,G	1,1	-inf,-inf	inf,inf	0.534692,1.78333	0.000420159	0.00106485
2	chr2:207614787:G:A	207614787	NA,A	NA,G	NA,1	NA,inf	NA,inf	NA,1.04474	0.000417434	0.00100833
2	chr2:207613173:T:C	207613173	NA,C	NA,T	NA,1	NA,inf	NA,inf	NA,1.01923	0.000417369	0.00100665
2	chr2:208044900:C:T	208044900	NA,T	NA,C	NA,1	NA,-inf	NA,inf	NA,1.02403	0.00041608	0.000999607
2	chr2:207948605:G:A	207948605	NA,A	NA,G	NA,1	NA,inf	NA,inf	NA,1.00205	0.000415755	0.000998557
2	chr2:207641672:T:C	207641672	C,C	T,T	1,1	-inf,-inf	inf,inf	3.53556,0.970855	0.00041409	0.00724007
2	chr2:207118285:T:C	207118285	NA,C	NA,T	NA,1	NA,-inf	NA,inf	NA,0.958824	0.000412547	0.000985118
2	chr2:208052153:G:A	208052153	NA,A	NA,G	NA,1	NA,-inf	NA,inf	NA,1.01754	0.000411806	0.000989254
2	chr2:207462313:A:G	207462313	NA,G	NA,A	NA,1	NA,-inf	NA,inf	NA,0.952601	0.00041177	0.00098082
2	chr2:207809888:C:T	207809888	NA,T	NA,C	NA,1	NA,-inf	NA,inf	NA,0.965906	0.000411535	0.000987293
2	chr2:208039870:G:C	208039870	NA,C	NA,G	NA,1	NA,-inf	NA,inf	NA,0.979224	0.000411417	0.000986826
2	chr2:207913435:G:T	207913435	NA,T	NA,G	NA,1	NA,-inf	NA,inf	NA,0.992962	0.00041133	0.000985823
2	chr2:207167268:T:A	207167268	NA,A	NA,T	NA,1	NA,-inf	NA,inf	NA,0.9392	0.000408985	0.000975835
2	chr2:207131723:T:C	207131723	C,C	T,T	1,1	-inf,inf	inf,inf	1.94423,0.197179	0.000408026	0.00103691
2	chr2:207260283:C:T	207260283	NA,T	NA,C	NA,1	NA,inf	NA,inf	NA,1.04131	0.000405945	0.000981871
2	chr2:207913963:G:A	207913963	NA,A	NA,G	NA,1	NA,-inf	NA,inf	NA,0.983678	0.000404988	0.000970654
2	chr2:207119472:T:C	207119472	NA,C	NA,T	NA,1	NA,-inf	NA,inf	NA,0.947727	0.000404813	0.000966703
2	chr2:207067545:C:T	207067545	NA,T	NA,C	NA,1	NA,-inf	NA,inf	NA,0.97393	0.000404723	0.00096918
2	chr2:208016310:T:C	208016310	NA,C	NA,T	NA,1	NA,-inf	NA,inf	NA,0.983116	0.000403665	0.000965883
2	chr2:208043454:T:C	208043454	NA,C	NA,T	NA,1	NA,-inf	NA,inf	NA,1.00036	0.000400208	0.000961533
2	chr2:207499094:A:G	207499094	NA,G	NA,A	NA,1	NA,-inf	NA,inf	NA,1.00565	0.0003976	0.000949162
2	chr2:207591210:GGA:G	207591210	NA,G	NA,GGA	NA,1	NA,inf	NA,inf	NA,0.986247	0.000395134	0.000953042
2	chr2:207261881:G:A	207261881	NA,A	NA,G	NA,1	NA,inf	NA,inf	NA,1.02543	0.000394928	0.000955489
2	chr2:207184444:G:A	207184444	A,A	G,G	1,1	-inf,inf	inf,inf	1.86123,0.547158	0.000394651	0.000877383
2	chr2:207638487:C:A	207638487	A,A	C,C	1,1	-inf,-inf	inf,inf	3.47125,0.975452	0.000392527	0.00649572
2	chr2:207586777:A:G	207586777	NA,G	NA,A	NA,1	NA,inf	NA,inf	NA,0.980047	0.000391142	0.000943413
2	chr2:207257183:C:T	207257183	NA,T	NA,C	NA,1	NA,inf	NA,inf	NA,1.01751	0.000391095	0.000945718
2	chr2:207575690:T:C	207575690	NA,C	NA,T	NA,1	NA,inf	NA,inf	NA,0.97852	0.000390169	0.000941062
2	chr2:207197480:A:C	207197480	NA,C	NA,A	NA,1	NA,-inf	NA,inf	NA,0.960403	0.000390022	0.000938528
2	chr2:207538634:TGAAA:T	207538634	NA,T	NA,TGAAA	NA,1	NA,inf	NA,inf	NA,0.978211	0.000389972	0.000940584
2	chr2:207562022:A:G	207562022	NA,G	NA,A	NA,1	NA,inf	NA,inf	NA,0.976633	0.000388976	0.000938179
2	chr2:207931606:C:T	207931606	NA,T	NA,C	NA,1	NA,inf	NA,inf	NA,0.961583	0.000388842	0.000933976
2	chr2:207951940:G:C	207951940	NA,C	NA,G	NA,1	NA,inf	NA,inf	NA,0.961583	0.000388842	0.000933976
2	chr2:207940034:A:G	207940034	NA,G	NA,A	NA,1	NA,inf	NA,inf	NA,0.961131	0.000388557	0.000933293
2	chr2:207950503:A:G	207950503	NA,G	NA,A	NA,1	NA,inf	NA,inf	NA,0.960672	0.000388266	0.000932592
2	chr2:207945914:C:T	207945914	NA,T	NA,C	NA,1	NA,inf	NA,inf	NA,0.960316	0.000388046	0.000932066
2	chr2:207251310:G:A	207251310	NA,A	NA,G	NA,1	NA,-inf	NA,inf	NA,0.991566	0.000387772	0.00092922
2	chr2:207830299:A:G	207830299	NA,G	NA,A	NA,1	NA,inf	NA,inf	NA,0.971179	0.00038753	0.000930517
2	chr2:207306229:G:A	207306229	A,NA	G,NA	1,NA	-inf,NA	inf,NA	0.913168,NA	0.000386988	0.000907717
2	chr2:207956642:C:T	207956642	NA,T	NA,C	NA,1	NA,inf	NA,inf	NA,0.957935	0.000386551	0.000928471
2	chr2:207387620:C:T	207387620	T,T	C,C	1,1	inf,inf	inf,inf	0.83621,1.4962	0.000385788	0.00099817
2	chr2:207481686:C:T	207481686	T,T	C,C	1,1	-inf,inf	inf,inf	3.33025,0.352287	0.000385445	0.00253848
2	chr2:207547946:A:G	207547946	NA,G	NA,A	NA,1	NA,inf	NA,inf	NA,0.969863	0.000384715	0.000927887
2	chr2:207952548:C:T	207952548	NA,T	NA,C	NA,1	NA,inf	NA,inf	NA,0.962767	0.000382939	0.000919782
2	chr2:207628441:A:G	207628441	G,G	A,A	1,1	-inf,inf	inf,inf	3.13258,0.508205	0.000382587	0.0025701
2	chr2:207732894:A:G	207732894	NA,G	NA,A	NA,1	NA,inf	NA,inf	NA,0.96466	0.000381995	0.000918819
2	chr2:207817870:C:T	207817870	NA,T	NA,C	NA,1	NA,inf	NA,inf	NA,0.942005	0.000381529	0.000918848
2	chr2:207679059:T:C	207679059	NA,C	NA,T	NA,1	NA,inf	NA,inf	NA,0.954371	0.00038127	0.000916017
2	chr2:207903015:CTT:C	207903015	NA,C	NA,CTT	NA,1	NA,-inf	NA,inf	NA,0.93373	0.000381094	0.00091292
2	chr2:207924648:G:A	207924648	NA,A	NA,G	NA,1	NA,inf	NA,inf	NA,0.94974	0.000381081	0.00091533
2	chr2:207394786:A:G	207394786	G,G	A,A	1,1	-inf,-inf	inf,inf	0.518457,1.73859	0.000380984	0.000964343
2	chr2:207934837:G:A	207934837	NA,A	NA,G	NA,1	NA,inf	NA,inf	NA,0.948438	0.0003804	0.000913689
2	chr2:207684028:C:G	207684028	NA,G	NA,C	NA,1	NA,inf	NA,inf	NA,0.948226	0.00037919	0.000914799
2	chr2:207186907:T:C	207186907	NA,C	NA,T	NA,1	NA,-inf	NA,inf	NA,0.947447	0.000378396	0.00091126
2	chr2:207123328:A:T	207123328	NA,T	NA,A	NA,1	NA,-inf	NA,inf	NA,0.90747	0.000378373	0.000903724
2	chr2:207655738:C:T	207655738	T,T	C,C	1,1	inf,-inf	inf,inf	3.39759,0.182605	0.000377436	0.00230935
2	chr2:207375068:G:C	207375068	C,C	G,G	1,1	-inf,-inf	inf,inf	0.641344,1.64932	0.000376648	0.000958005
2	chr2:207253708:T:C	207253708	C,NA	T,NA	1,NA	inf,NA	inf,NA	1.26849,NA	0.000376207	0.000920879
2	chr2:207922806:C:T	207922806	NA,T	NA,C	NA,1	NA,inf	NA,inf	NA,0.941653	0.000376132	0.000903523
2	chr2:208015267:C:A	208015267	NA,A	NA,C	NA,1	NA,-inf	NA,inf	NA,0.919635	0.000374162	0.000896084
2	chr2:207259488:T:C	207259488	NA,C	NA,T	NA,1	NA,inf	NA,inf	NA,0.991421	0.000374093	0.000904921
2	chr2:207201422:A:G	207201422	NA,G	NA,A	NA,1	NA,inf	NA,inf	NA,0.928841	0.000373766	0.000897906
2	chr2:207571167:T:C	207571167	NA,C	NA,T	NA,1	NA,-inf	NA,inf	NA,0.883516	0.000373239	0.000888421
2	chr2:207662079:A:G	207662079	G,G	A,A	1,1	-inf,-inf	inf,inf	3.47948,0.648024	0.000372293	0.00497801
2	chr2:207987019:A:G	207987019	NA,G	NA,A	NA,1	NA,inf	NA,inf	NA,0.958119	0.000371422	0.000894139
2	chr2:207996077:A:G	207996077	G,G	A,A	1,1	inf,-inf	inf,inf	1.36326,0.525787	0.000370891	0.000879612
2	chr2:207756515:G:A	207756515	NA,A	NA,G	NA,1	NA,inf	NA,inf	NA,0.945016	0.000370119	0.000890231
2	chr2:207666829:A:G	207666829	G,G	A,A	1,1	-inf,-inf	inf,inf	3.48894,0.634082	0.000369367	0.00497241
2	chr2:207305298:T:G	207305298	NA,G	NA,T	NA,1	NA,-inf	NA,inf	NA,0.873066	0.000367714	0.0008768
2	chr2:207564627:T:C	207564627	C,C	T,T	1,1	-inf,-inf	inf,inf	3.29125,1.22536	0.000367298	0.0073469
2	chr2:207784688:G:A	207784688	NA,A	NA,G	NA,1	NA,-inf	NA,inf	NA,0.886555	0.000366697	0.000878679
2	chr2:207848950:G:A	207848950	A,NA	G,NA	1,NA	inf,NA	inf,NA	1.18788,NA	0.000366214	0.000888737
2	chr2:208045542:A:G	208045542	G,G	A,A	1,1	inf,-inf	inf,inf	0.167019,1.8048	0.000365202	0.000865619
2	chr2:207391802:C:T	207391802	T,NA	C,NA	1,NA	inf,NA	inf,NA	1.35221,NA	0.000364455	0.000916866
2	chr2:207481510:T:C	207481510	NA,C	NA,T	NA,1	NA,inf	NA,inf	NA,0.977153	0.000364231	0.000882686
2	chr2:207295280:G:A	207295280	NA,A	NA,G	NA,1	NA,-inf	NA,inf	NA,0.864711	0.000362641	0.00086474
2	chr2:207478966:T:C	207478966	C,C	T,T	1,1	-inf,inf	inf,inf	3.32493,0.310485	0.000360472	0.00238985
2	chr2:207918641:A:C	207918641	NA,C	NA,A	NA,1	NA,inf	NA,inf	NA,0.946618	0.00035979	0.000863581
2	chr2:207481787:C:A	207481787	NA,A	NA,C	NA,1	NA,inf	NA,inf	NA,0.967978	0.000359012	0.000869987
2	chr2:207354082:C:T	207354082	NA,T	NA,C	NA,1	NA,inf	NA,inf	NA,0.950792	0.000358364	0.000868231
2	chr2:207479101:G:A	207479101	A,A	G,G	1,1	-inf,inf	inf,inf	3.32665,0.304635	0.000358089	0.00238039
2	chr2:207480517:T:C	207480517	C,C	T,T	1,1	-inf,inf	inf,inf	3.33284,0.297749	0.000357566	0.00238644
2	chr2:207126252:G:A	207126252	NA,A	NA,G	NA,1	NA,-inf	NA,inf	NA,0.896537	0.000357263	0.000854858
2	chr2:207906564:G:A	207906564	NA,A	NA,G	NA,1	NA,-inf	NA,inf	NA,0.905112	0.000356627	0.000854791
2	chr2:207399901:CA:C	207399901	C,C	CA,CA	1,1	inf,inf	inf,inf	0.725262,1.53155	0.000356041	0.000912843
2	chr2:207480656:C:T	207480656	T,T	C,C	1,1	-inf,inf	inf,inf	3.32289,0.30321	0.000356001	0.00236228
2	chr2:207152448:T:G	207152448	NA,G	NA,T	NA,1	NA,inf	NA,inf	NA,0.937531	0.000355097	0.000857874
2	chr2:207676707:A:G	207676707	NA,G	NA,A	NA,1	NA,inf	NA,inf	NA,0.903765	0.000355036	0.000856658
2	chr2:207950834:C:A	207950834	NA,A	NA,C	NA,1	NA,inf	NA,inf	NA,0.905468	0.00035491	0.000852477
2	chr2:207938088:T:C	207938088	NA,C	NA,T	NA,1	NA,inf	NA,inf	NA,0.904453	0.000354323	0.000851067
2	chr2:207667284:C:T	207667284	T,T	C,C	1,1	-inf,-inf	inf,inf	3.25342,0.834156	0.000353891	0.00433805
2	chr2:207127555:T:C	207127555	NA,C	NA,T	NA,1	NA,inf	NA,inf	NA,0.911275	0.000353131	0.000850813
2	chr2:207713811:T:C	207713811	NA,C	NA,T	NA,1	NA,inf	NA,inf	NA,0.933533	0.000352896	0.000850874
2	chr2:207518904:A:C	207518904	NA,C	NA,A	NA,1	NA,inf	NA,inf	NA,0.915737	0.000352645	0.000850264
2	chr2:207474910:T:C	207474910	C,C	T,T	1,1	-inf,inf	inf,inf	3.29904,0.318226	0.000352629	0.00230916
2	chr2:207119705:T:A	207119705	NA,A	NA,T	NA,1	NA,inf	NA,inf	NA,0.898953	0.00035159	0.000845882
2	chr2:207534971:C:T	207534971	NA,T	NA,C	NA,1	NA,-inf	NA,inf	NA,0.946293	0.000351043	0.000841995
2	chr2:207227113:G:A	207227113	NA,A	NA,G	NA,1	NA,-inf	NA,inf	NA,0.896093	0.000350649	0.000845689
2	chr2:207479791:C:T	207479791	T,T	C,C	1,1	-inf,inf	inf,inf	3.31489,0.298819	0.000350132	0.00231821
2	chr2:207306521:G:A	207306521	NA,A	NA,G	NA,1	NA,inf	NA,inf	NA,0.902866	0.000348802	0.000841553
2	chr2:207927785:G:A	207927785	NA,A	NA,G	NA,1	NA,inf	NA,inf	NA,0.904166	0.000348592	0.000837281
2	chr2:207663590:A:G	207663590	G,G	A,A	1,1	-inf,-inf	inf,inf	3.43782,0.640195	0.000348503	0.00455578
2	chr2:207953274:T:C	207953274	NA,C	NA,T	NA,1	NA,inf	NA,inf	NA,0.893442	0.000348112	0.00083615
2	chr2:207308207:C:T	207308207	NA,T	NA,C	NA,1	NA,-inf	NA,inf	NA,0.840207	0.000348048	0.00083009
2	chr2:207480192:T:C	207480192	C,C	T,T	1,1	-inf,inf	inf,inf	3.32141,0.287545	0.000347461	0.00231317
2	chr2:207924323:G:A	207924323	NA,A	NA,G	NA,1	NA,inf	NA,inf	NA,0.901405	0.000347167	0.000833846
2	chr2:207175046:TA:T	207175046	T,T	TA,TA	1,1	-inf,-inf	inf,inf	2.06453,0.264431	0.000346839	0.000779411
2	chr2:207652974:G:A	207652974	NA,A	NA,G	NA,1	NA,inf	NA,inf	NA,0.893315	0.000344992	0.000831333
2	chr2:207265585:T:G	207265585	NA,G	NA,T	NA,1	NA,-inf	NA,inf	NA,0.847803	0.000344394	0.000822526
2	chr2:207477991:C:T	207477991	T,T	C,C	1,1	-inf,inf	inf,inf	3.31432,0.287157	0.000344228	0.00228481
2	chr2:207621013:T:C	207621013	NA,C	NA,T	NA,1	NA,-inf	NA,inf	NA,0.978659	0.000343962	0.000837877
2	chr2:207145386:C:T	207145386	T,NA	C,NA	1,NA	-inf,NA	inf,NA	1.04276,NA	0.000343907	0.000844495
2	chr2:207653073:T:C	207653073	NA,C	NA,T	NA,1	NA,inf	NA,inf	NA,0.891058	0.000343747	0.000828323
2	chr2:207943772:G:A	207943772	NA,A	NA,G	NA,1	NA,inf	NA,inf	NA,0.88378	0.000342793	0.000823388
2	chr2:207820391:G:A	207820391	NA,A	NA,G	NA,1	NA,inf	NA,inf	NA,0.876028	0.000342555	0.000824909
2	chr2:207062361:T:C	207062361	C,C	T,T	1,1	inf,-inf	inf,inf	1.42644,0.450795	0.000342539	0.000787685
2	chr2:208053861:A:T	208053861	NA,T	NA,A	NA,1	NA,-inf	NA,inf	NA,0.898946	0.000342487	0.000823554
2	chr2:207695503:G:A	207695503	NA,A	NA,G	NA,1	NA,inf	NA,inf	NA,0.882915	0.000342484	0.000826295
2	chr2:207934869:C:T	207934869	NA,T	NA,C	NA,1	NA,-inf	NA,inf	NA,0.868255	0.000342267	0.000819118
2	chr2:207833676:C:T	207833676	NA,T	NA,C	NA,1	NA,inf	NA,inf	NA,0.900923	0.000342031	0.000824962
2	chr2:208048354:C:G	208048354	NA,G	NA,C	NA,1	NA,-inf	NA,inf	NA,0.899964	0.000341404	0.000820779
2	chr2:207479385:G:A	207479385	A,A	G,G	1,1	-inf,inf	inf,inf	3.28376,0.307351	0.000340471	0.0022196
2	chr2:207638834:A:G	207638834	G,G	A,A	1,1	-inf,-inf	inf,inf	3.51543,1.00559	0.000340418	0.00773676
2	chr2:207845007:C:A	207845007	NA,A	NA,C	NA,1	NA,inf	NA,inf	NA,0.916733	0.000339818	0.000814752
2	chr2:207710328:A:G	207710328	NA,G	NA,A	NA,1	NA,inf	NA,inf	NA,0.852522	0.000339528	0.000816672
2	chr2:207929333:C:T	207929333	NA,T	NA,C	NA,1	NA,inf	NA,inf	NA,0.878009	0.000339503	0.000815513
2	chr2:207660875:C:T	207660875	T,T	C,C	1,1	inf,inf	inf,inf	3.26686,0.147791	0.000338964	0.00186618
2	chr2:207963451:C:A	207963451	NA,A	NA,C	NA,1	NA,-inf	NA,inf	NA,0.873637	0.000337574	0.000808135
2	chr2:207307032:C:T	207307032	NA,T	NA,C	NA,1	NA,-inf	NA,inf	NA,0.82076	0.000337145	0.000804163
2	chr2:207659476:A:G	207659476	G,G	A,A	1,1	inf,inf	inf,inf	3.11341,0.573558	0.000336545	0.00225563
2	chr2:207481099:T:C	207481099	C,C	T,T	1,1	-inf,inf	inf,inf	3.29219,0.29117	0.000336522	0.00220999
2	chr2:207476646:TAA:T	207476646	T,T	TAA,TAA	1,1	-inf,inf	inf,inf	3.2906,0.290563	0.000335644	0.00220272
2	chr2:207378952:T:C	207378952	C,C	T,T	1,1	-inf,-inf	inf,inf	0.628361,1.59211	0.00033527	0.000851663
2	chr2:207399261:T:C	207399261	NA,C	NA,T	NA,1	NA,-inf	NA,inf	NA,0.926821	0.000335068	0.000803475
2	chr2:207318933:C:T	207318933	NA,T	NA,C	NA,1	NA,-inf	NA,inf	NA,0.837447	0.000334924	0.000801148
2	chr2:207955797:A:T	207955797	NA,T	NA,A	NA,1	NA,-inf	NA,inf	NA,0.854944	0.000334444	0.000800465
2	chr2:207476946:C:T	207476946	NA,T	NA,C	NA,1	NA,inf	NA,inf	NA,0.921969	0.000334329	0.000809889
2	chr2:207390071:A:G	207390071	G,G	A,A	1,1	-inf,-inf	inf,inf	0.505622,1.67207	0.00033428	0.000844788
2	chr2:207087706:T:C	207087706	NA,C	NA,T	NA,1	NA,-inf	NA,inf	NA,0.844298	0.000334234	0.000801871
2	chr2:207396941:G:A	207396941	NA,A	NA,G	NA,1	NA,-inf	NA,inf	NA,0.922699	0.00033312	0.000798767
2	chr2:207477322:T:C	207477322	C,C	T,T	1,1	-inf,inf	inf,inf	3.29766,0.277632	0.000332689	0.00219693
2	chr2:207191540:G:T	207191540	T,T	G,G	1,1	inf,inf	inf,inf	0.65569,1.49414	0.000332527	0.000787452
2	chr2:207303672:T:G	207303672	NA,G	NA,T	NA,1	NA,-inf	NA,inf	NA,0.81213	0.000332481	0.000793067
2	chr2:207126097:A:T	207126097	NA,T	NA,A	NA,1	NA,-inf	NA,inf	NA,0.894129	0.000332351	0.00080416
2	chr2:207730955:A:T	207730955	NA,T	NA,A	NA,1	NA,inf	NA,inf	NA,0.836467	0.000330916	0.00079593
2	chr2:207476490:G:A	207476490	A,A	G,G	1,1	-inf,inf	inf,inf	3.28145,0.288391	0.000330826	0.00216355
2	chr2:208041013:A:G	208041013	NA,G	NA,A	NA,1	NA,-inf	NA,inf	NA,0.83759	0.000330734	0.000790383
2	chr2:207531345:A:G	207531345	NA,G	NA,A	NA,1	NA,inf	NA,inf	NA,0.867363	0.000330687	0.000797874
2	chr2:207528437:G:C	207528437	NA,C	NA,G	NA,1	NA,inf	NA,inf	NA,0.863194	0.000330621	0.00079302
2	chr2:207161496:A:C	207161496	C,NA	A,NA	1,NA	-inf,NA	inf,NA	1.07396,NA	0.000330284	0.000767808
2	chr2:207915726:T:G	207915726	NA,G	NA,T	NA,1	NA,-inf	NA,inf	NA,0.850173	0.00032986	0.000790122
2	chr2:207704806:A:G	207704806	NA,G	NA,A	NA,1	NA,inf	NA,inf	NA,0.826426	0.000328757	0.000793498
2	chr2:207764111:C:T	207764111	NA,T	NA,C	NA,1	NA,inf	NA,inf	NA,0.870368	0.000328402	0.000789905
2	chr2:207483070:T:C	207483070	NA,C	NA,T	NA,1	NA,inf	NA,inf	NA,0.908851	0.000327427	0.000793156
2	chr2:207654165:T:C	207654165	NA,C	NA,T	NA,1	NA,-inf	NA,inf	NA,0.834055	0.000327406	0.000781594
2	chr2:207415513:C:T	207415513	NA,T	NA,C	NA,1	NA,-inf	NA,inf	NA,0.911019	0.000326955	0.000784034
2	chr2:207685773:G:A	207685773	NA,A	NA,G	NA,1	NA,inf	NA,inf	NA,0.846857	0.000326195	0.000787028
2	chr2:207317182:A:G	207317182	NA,G	NA,A	NA,1	NA,-inf	NA,inf	NA,0.828383	0.000325928	0.000780406
2	chr2:207317185:T:C	207317185	NA,C	NA,T	NA,1	NA,-inf	NA,inf	NA,0.827898	0.000325673	0.000779795
2	chr2:207477560:T:C	207477560	C,C	T,T	1,1	-inf,inf	inf,inf	3.26684,0.288062	0.000324886	0.00211038
2	chr2:207718704:G:A	207718704	NA,A	NA,G	NA,1	NA,inf	NA,inf	NA,0.818574	0.000324539	0.000783316
2	chr2:207695352:A:C	207695352	C,NA	A,NA	1,NA	-inf,NA	inf,NA	0.888856,NA	0.000324425	0.000772661
2	chr2:207389497:G:A	207389497	NA,A	NA,G	NA,1	NA,-inf	NA,inf	NA,0.904716	0.000323994	0.000776926
2	chr2:207964234:A:G	207964234	G,NA	A,NA	1,NA	-inf,NA	inf,NA	1.00783,NA	0.000323841	0.000776858
2	chr2:207479535:A:G	207479535	G,G	A,A	1,1	-inf,inf	inf,inf	3.28067,0.273869	0.000323795	0.00212476
2	chr2:207836288:C:T	207836288	NA,T	NA,C	NA,1	NA,inf	NA,inf	NA,0.870985	0.000323418	0.000779212
2	chr2:207778672:G:C	207778672	NA,C	NA,G	NA,1	NA,inf	NA,inf	NA,0.822377	0.000323415	0.000775233
2	chr2:208060235:A:G	208060235	NA,G	NA,A	NA,1	NA,-inf	NA,inf	NA,0.856416	0.0003233	0.00077649
2	chr2:207805453:T:C	207805453	C,C	T,T	1,1	inf,-inf	inf,inf	0.00407184,1.67978	0.000322947	0.000768508
2	chr2:207592249:T:C	207592249	NA,C	NA,T	NA,1	NA,inf	NA,inf	NA,0.85468	0.00032236	0.000777729
2	chr2:207487571:G:A	207487571	NA,A	NA,G	NA,1	NA,inf	NA,inf	NA,0.898394	0.000322126	0.000780129
2	chr2:207826452:C:T	207826452	NA,T	NA,C	NA,1	NA,-inf	NA,inf	NA,0.828541	0.000321927	0.000772439
2	chr2:208019218:A:G	208019218	NA,G	NA,A	NA,1	NA,-inf	NA,inf	NA,0.8252	0.000321357	0.000772341
2	chr2:207658026:C:G	207658026	G,G	C,C	1,1	inf,inf	inf,inf	3.15219,0.529324	0.000318975	0.00225153
2	chr2:207513069:T:C	207513069	NA,C	NA,T	NA,1	NA,inf	NA,inf	NA,0.874106	0.000318607	0.000770311
2	chr2:207956036:G:A	207956036	NA,A	NA,G	NA,1	NA,-inf	NA,inf	NA,0.824184	0.000318393	0.000762118
2	chr2:207912837:C:T	207912837	NA,T	NA,C	NA,1	NA,inf	NA,inf	NA,0.838761	0.000318256	0.00076447
2	chr2:207911507:C:T	207911507	NA,T	NA,C	NA,1	NA,inf	NA,inf	NA,0.838761	0.000318256	0.00076447
2	chr2:207908312:G:C	207908312	NA,C	NA,G	NA,1	NA,inf	NA,inf	NA,0.838761	0.000318256	0.00076447
2	chr2:207906195:CTG:C	207906195	NA,C	NA,CTG	NA,1	NA,inf	NA,inf	NA,0.838761	0.000318256	0.00076447
2	chr2:207911113:T:A	207911113	NA,A	NA,T	NA,1	NA,inf	NA,inf	NA,0.835821	0.000316828	0.000761031
2	chr2:207777220:C:T	207777220	T,T	C,C	1,1	-inf,inf	inf,inf	1.21684,0.959259	0.000316438	0.000783348
2	chr2:207766487:A:T	207766487	T,T	A,A	1,1	inf,inf	inf,inf	0.048475,1.55075	0.000315918	0.000735471
2	chr2:207906627:A:G	207906627	NA,G	NA,A	NA,1	NA,inf	NA,inf	NA,0.833723	0.000315736	0.000758417
2	chr2:207743720:G:T	207743720	NA,T	NA,G	NA,1	NA,inf	NA,inf	NA,0.800669	0.000315317	0.000761002
2	chr2:207609314:T:C	207609314	NA,C	NA,T	NA,1	NA,-inf	NA,inf	NA,0.779832	0.00031494	0.000750158
2	chr2:207298611:A:G	207298611	NA,G	NA,A	NA,1	NA,-inf	NA,inf	NA,0.805936	0.000314593	0.000753245
2	chr2:207316499:C:G	207316499	NA,G	NA,C	NA,1	NA,-inf	NA,inf	NA,0.805084	0.000314157	0.000752197
2	chr2:207090753:G:A	207090753	A,A	G,G	1,1	-inf,-inf	inf,inf	1.32997,0.765617	0.000314133	0.000789978
2	chr2:207737865:C:T	207737865	NA,T	NA,C	NA,1	NA,inf	NA,inf	NA,0.798236	0.000314093	0.000758041
2	chr2:207307519:C:T	207307519	NA,T	NA,C	NA,1	NA,-inf	NA,inf	NA,0.804917	0.00031408	0.000752021
2	chr2:207470123:C:T	207470123	NA,T	NA,C	NA,1	NA,inf	NA,inf	NA,0.904215	0.000313558	0.000754924
2	chr2:207578785:C:CAAGTG	207578785	NA,CAAGTG	NA,C	NA,1	NA,inf	NA,inf	NA,0.836235	0.00031315	0.000755468
2	chr2:207250114:C:T	207250114	T,T	C,C	1,1	-inf,-inf	inf,inf	1.61119,0.615311	0.000312613	0.000753723
2	chr2:207392637:T:C	207392637	NA,C	NA,T	NA,1	NA,-inf	NA,inf	NA,0.887675	0.00031208	0.000749454
2	chr2:207906342:TATGTA:T	207906342	NA,T	NA,TATGTA	NA,1	NA,inf	NA,inf	NA,0.825478	0.000311657	0.000748611
2	chr2:207252218:A:G	207252218	G,G	A,A	1,1	-inf,-inf	inf,inf	1.74596,0.438823	0.000311541	0.000748817
2	chr2:207821871:G:A	207821871	NA,A	NA,G	NA,1	NA,inf	NA,inf	NA,0.813518	0.000310209	0.000746873
2	chr2:207631710:T:G	207631710	NA,G	NA,T	NA,1	NA,-inf	NA,inf	NA,0.8993	0.000309702	0.000751801
2	chr2:207157103:T:C	207157103	NA,C	NA,T	NA,1	NA,inf	NA,inf	NA,0.816731	0.000309172	0.000744775
2	chr2:207607568:A:G	207607568	NA,G	NA,A	NA,1	NA,inf	NA,inf	NA,0.832972	0.000308934	0.000744031
2	chr2:208046978:G:A	208046978	NA,A	NA,G	NA,1	NA,-inf	NA,inf	NA,0.799841	0.000308248	0.000737983
2	chr2:207335290:T:G	207335290	G,G	T,T	1,1	-inf,-inf	inf,inf	0.179655,1.82427	0.000308206	0.000768607
2	chr2:207475082:C:T	207475082	NA,T	NA,C	NA,1	NA,inf	NA,inf	NA,0.865897	0.000307271	0.00074391
2	chr2:207694960:G:C	207694960	C,C	G,G	1,1	-inf,inf	inf,inf	0.505893,1.531	0.00030615	0.000742335
2	chr2:207393907:C:T	207393907	T,NA	C,NA	1,NA	inf,NA	inf,NA	0.981432,NA	0.000306069	0.000728599
2	chr2:207747358:A:G	207747358	NA,G	NA,A	NA,1	NA,inf	NA,inf	NA,0.780361	0.000305586	0.000737032
2	chr2:207335288:C:CAG	207335288	CAG,CAG	C,C	1,1	-inf,-inf	inf,inf	0.176317,1.81738	0.000304148	0.000758258
2	chr2:208045005:C:T	208045005	T,T	C,C	1,1	inf,-inf	inf,inf	0.153375,1.70471	0.000303515	0.000719567
2	chr2:207815184:G:A	207815184	NA,A	NA,G	NA,1	NA,-inf	NA,inf	NA,0.788947	0.000303328	0.000727622
2	chr2:207169429:C:CA	207169429	CA,NA	C,NA	1,NA	inf,NA	inf,NA	0.955823,NA	0.000302638	0.000715348
2	chr2:207805383:T:C	207805383	C,C	T,T	1,1	inf,-inf	inf,inf	0.0315694,1.64094	0.000302025	0.000718831
2	chr2:207490090:A:G	207490090	NA,G	NA,A	NA,1	NA,inf	NA,inf	NA,0.879736	0.000301646	0.000726246
2	chr2:207778638:T:A	207778638	NA,A	NA,T	NA,1	NA,inf	NA,inf	NA,0.777497	0.000301079	0.000721756
2	chr2:207896624:C:T	207896624	NA,T	NA,C	NA,1	NA,inf	NA,inf	NA,0.802867	0.000300861	0.000722677
2	chr2:207901292:G:T	207901292	NA,T	NA,G	NA,1	NA,inf	NA,inf	NA,0.802867	0.000300861	0.000722677
2	chr2:207903299:G:A	207903299	NA,A	NA,G	NA,1	NA,inf	NA,inf	NA,0.802867	0.000300861	0.000722677
2	chr2:207250279:G:A	207250279	A,A	G,G	1,1	-inf,-inf	inf,inf	1.78175,0.350091	0.0003008	0.000721217
2	chr2:207596410:G:T	207596410	NA,T	NA,G	NA,1	NA,inf	NA,inf	NA,0.812084	0.000299104	0.000720319
2	chr2:207556067:T:A	207556067	NA,A	NA,T	NA,1	NA,-inf	NA,inf	NA,0.842668	0.000298877	0.000716922
2	chr2:207615913:T:G	207615913	NA,G	NA,T	NA,1	NA,inf	NA,inf	NA,0.810686	0.000298355	0.000718539
2	chr2:207132973:G:A	207132973	A,A	G,G	1,1	inf,-inf	inf,inf	1.51735,0.283588	0.00029833	0.000701973
2	chr2:207327983:G:A	207327983	A,NA	G,NA	1,NA	inf,NA	inf,NA	0.69074,NA	0.000297959	0.000673883
2	chr2:207634576:G:A	207634576	A,A	G,G	1,1	-inf,-inf	inf,inf	3.33072,0.89526	0.000297154	0.00444194
2	chr2:207940436:A:G	207940436	NA,G	NA,A	NA,1	NA,-inf	NA,inf	NA,0.793168	0.000296313	0.000709249
2	chr2:207830677:GAAGAAGGACACTTCTTCT:G	207830677	G,G	GAAGAAGGACACTTCTTCT,GAAGAAGGACACTTCTTCT	1,1	-inf,inf	inf,inf	0.24021,1.63483	0.000296198	0.000717705
2	chr2:208012048:T:C	208012048	NA,C	NA,T	NA,1	NA,-inf	NA,inf	NA,0.773161	0.000295912	0.000711215
2	chr2:207348693:G:A	207348693	NA,A	NA,G	NA,1	NA,inf	NA,inf	NA,0.866273	0.000295493	0.000711187
2	chr2:207816145:C:T	207816145	NA,T	NA,C	NA,1	NA,-inf	NA,inf	NA,0.772355	0.000295442	0.000708731
2	chr2:207301256:C:G	207301256	NA,G	NA,C	NA,1	NA,-inf	NA,inf	NA,0.791528	0.000295201	0.000706169
2	chr2:207464006:C:T	207464006	NA,T	NA,C	NA,1	NA,inf	NA,inf	NA,0.861246	0.000294953	0.000710766
2	chr2:207367806:C:T	207367806	NA,T	NA,C	NA,1	NA,inf	NA,inf	NA,0.863994	0.000294919	0.00070995
2	chr2:207467719:G:T	207467719	T,T	G,G	1,1	-inf,-inf	inf,inf	3.48641,0.615055	0.000294904	0.00423326
2	chr2:207214233:T:A	207214233	A,A	T,T	1,1	-inf,-inf	inf,inf	1.57297,0.681639	0.000294716	0.000664758
2	chr2:207501095:A:G	207501095	G,G	A,A	1,1	inf,inf	inf,inf	2.74918,0.759899	0.00029444	0.00193293
2	chr2:207832620:C:T	207832620	T,NA	C,NA	1,NA	inf,NA	inf,NA	0.90667,NA	0.000294204	0.000699979
2	chr2:207193131:T:C	207193131	NA,C	NA,T	NA,1	NA,-inf	NA,inf	NA,0.766698	0.000293003	0.000702013
2	chr2:207236340:A:G	207236340	NA,G	NA,A	NA,1	NA,-inf	NA,inf	NA,0.775692	0.000292842	0.00070355
2	chr2:207113494:T:C	207113494	C,C	T,T	1,1	-inf,-inf	inf,inf	1.62595,0.431844	0.000292517	0.000737067
2	chr2:207200739:A:C	207200739	C,NA	A,NA	1,NA	inf,NA	inf,NA	0.929123,NA	0.000291921	0.000689051
2	chr2:207095291:G:A	207095291	NA,A	NA,G	NA,1	NA,-inf	NA,inf	NA,0.757989	0.000291862	0.000698745
2	chr2:207252166:A:G	207252166	NA,G	NA,A	NA,1	NA,inf	NA,inf	NA,0.778167	0.000291763	0.00070192
2	chr2:207199795:C:T	207199795	NA,T	NA,C	NA,1	NA,inf	NA,inf	NA,0.781521	0.000291107	0.000701176
2	chr2:208044837:G:T	208044837	T,T	G,G	1,1	inf,-inf	inf,inf	0.181389,1.66841	0.000291048	0.000690017
2	chr2:207787242:G:GA	207787242	GA,GA	G,G	1,1	inf,-inf	inf,inf	0.307443,1.52855	0.000290117	0.000692247
2	chr2:207666535:G:T	207666535	NA,T	NA,G	NA,1	NA,inf	NA,inf	NA,0.775188	0.000290091	0.000697428
2	chr2:207588353:T:G	207588353	NA,G	NA,T	NA,1	NA,inf	NA,inf	NA,0.792235	0.000290031	0.000698444
2	chr2:207898752:G:A	207898752	NA,A	NA,G	NA,1	NA,-inf	NA,inf	NA,0.765466	0.000289597	0.000695434
2	chr2:207900391:T:C	207900391	NA,C	NA,T	NA,1	NA,inf	NA,inf	NA,0.790864	0.000289401	0.000695861
2	chr2:207706878:C:T	207706878	T,T	C,C	1,1	inf,-inf	inf,inf	0.436549,1.6324	0.000289397	0.000706072
2	chr2:207882724:A:C	207882724	NA,C	NA,A	NA,1	NA,inf	NA,inf	NA,0.775511	0.000289372	0.000694948
2	chr2:207538026:T:C	207538026	C,C	T,T	1,1	-inf,-inf	inf,inf	3.44008,0.905786	0.00028936	0.00576384
2	chr2:207079011:T:C	207079011	NA,C	NA,T	NA,1	NA,-inf	NA,inf	NA,0.764372	0.000288619	0.000691562
2	chr2:207825741:G:A	207825741	NA,A	NA,G	NA,1	NA,-inf	NA,inf	NA,0.756843	0.000288406	0.000691873
2	chr2:207825973:G:A	207825973	NA,A	NA,G	NA,1	NA,inf	NA,inf	NA,0.766228	0.000288323	0.000694046
2	chr2:207460922:C:T	207460922	T,T	C,C	1,1	inf,inf	inf,inf	1.14104,1.20012	0.000288216	0.000788592
2	chr2:208044144:T:G	208044144	G,G	T,T	1,1	inf,-inf	inf,inf	0.157388,1.67383	0.000287831	0.000682548
2	chr2:207185425:C:T	207185425	T,T	C,C	1,1	-inf,inf	inf,inf	1.89689,0.245412	0.000287639	0.000640022
2	chr2:207559738:G:A	207559738	NA,A	NA,G	NA,1	NA,inf	NA,inf	NA,0.78394	0.000287485	0.000692731
2	chr2:207443892:G:A	207443892	NA,A	NA,G	NA,1	NA,inf	NA,inf	NA,0.847188	0.000287356	0.000691871
2	chr2:207958336:ACT:A	207958336	NA,A	NA,ACT	NA,1	NA,inf	NA,inf	NA,0.813705	0.000286687	0.000690738
2	chr2:208051956:C:T	208051956	NA,T	NA,C	NA,1	NA,inf	NA,inf	NA,0.789351	0.000285645	0.000686653
2	chr2:207942766:G:A	207942766	NA,A	NA,G	NA,1	NA,inf	NA,inf	NA,0.767578	0.000285458	0.00068573
2	chr2:207314637:T:G	207314637	NA,G	NA,T	NA,1	NA,-inf	NA,inf	NA,0.752536	0.000285431	0.000681906
2	chr2:207959973:T:C	207959973	NA,C	NA,T	NA,1	NA,-inf	NA,inf	NA,0.769812	0.000285298	0.000683001
2	chr2:207243774:C:T	207243774	T,T	C,C	1,1	-inf,-inf	inf,inf	1.74088,0.364991	0.000285022	0.000683625
2	chr2:207319078:C:T	207319078	NA,T	NA,C	NA,1	NA,-inf	NA,inf	NA,0.720842	0.000284758	0.00068085
2	chr2:207880563:A:G	207880563	NA,G	NA,A	NA,1	NA,inf	NA,inf	NA,0.764565	0.000284584	0.000683431
2	chr2:207957846:A:G	207957846	NA,G	NA,A	NA,1	NA,-inf	NA,inf	NA,0.765595	0.000283553	0.000678841
2	chr2:207878722:T:C	207878722	NA,C	NA,T	NA,1	NA,inf	NA,inf	NA,0.761336	0.000283114	0.000679913
2	chr2:207957044:G:A	207957044	NA,A	NA,G	NA,1	NA,-inf	NA,inf	NA,0.764534	0.000283092	0.000677738
2	chr2:207958735:T:C	207958735	NA,C	NA,T	NA,1	NA,-inf	NA,inf	NA,0.763919	0.000282813	0.000677069
2	chr2:207568254:G:A	207568254	NA,A	NA,G	NA,1	NA,inf	NA,inf	NA,0.770249	0.00028276	0.000681985
2	chr2:207834063:C:T	207834063	NA,T	NA,C	NA,1	NA,inf	NA,inf	NA,0.753995	0.000281887	0.000678492
2	chr2:207155298:AG:A	207155298	A,NA	AG,NA	1,NA	inf,NA	inf,NA	0.854199,NA	0.000281753	0.000658427
2	chr2:207822784:G:C	207822784	NA,C	NA,G	NA,1	NA,inf	NA,inf	NA,0.751545	0.000281654	0.000678002
2	chr2:207946258:A:G	207946258	NA,G	NA,A	NA,1	NA,inf	NA,inf	NA,0.751689	0.00028142	0.000675477
2	chr2:208044008:C:T	208044008	NA,T	NA,C	NA,1	NA,-inf	NA,inf	NA,0.775203	0.000281055	0.00067618
2	chr2:207458657:A:C	207458657	C,NA	A,NA	1,NA	inf,NA	inf,NA	1.18773,NA	0.000279908	0.00070217
2	chr2:207561533:G:A	207561533	A,A	G,G	1,1	-inf,-inf	inf,inf	3.1642,1.10796	0.00027933	0.00453082
2	chr2:207725269:G:A	207725269	NA,A	NA,G	NA,1	NA,-inf	NA,inf	NA,0.724628	0.00027931	0.000667065
2	chr2:207460116:A:C	207460116	NA,C	NA,A	NA,1	NA,inf	NA,inf	NA,0.771404	0.000279139	0.000672815
2	chr2:207197990:G:A	207197990	NA,A	NA,G	NA,1	NA,inf	NA,inf	NA,0.769214	0.000278987	0.000672523
2	chr2:207642007:A:G	207642007	G,G	A,A	1,1	inf,-inf	inf,inf	3.40563,0.0291079	0.000278254	0.00197382
2	chr2:208044692:A:G	208044692	G,G	A,A	1,1	inf,-inf	inf,inf	0.18021,1.64212	0.000277527	0.000658031
2	chr2:207579304:C:A	207579304	A,A	C,C	1,1	-inf,inf	inf,inf	3.23723,0.328662	0.000276754	0.00192889
2	chr2:207194408:G:A	207194408	A,NA	G,NA	1,NA	inf,NA	inf,NA	0.902849,NA	0.000276083	0.00065349
2	chr2:207154562:T:C	207154562	C,NA	T,NA	1,NA	inf,NA	inf,NA	0.840513,NA	0.000275751	0.000644409
2	chr2:207503964:T:C	207503964	NA,C	NA,T	NA,1	NA,-inf	NA,inf	NA,0.799767	0.000274971	0.000660242
2	chr2:208045166:T:A	208045166	A,A	T,T	1,1	inf,-inf	inf,inf	0.201327,1.62468	0.000274378	0.000650527
2	chr2:207168625:G:T	207168625	T,T	G,G	1,1	-inf,inf	inf,inf	2.00534,0.0283707	0.000274066	0.000612978
2	chr2:207212212:G:A	207212212	A,A	G,G	1,1	inf,-inf	inf,inf	1.75204,0.415706	0.000274008	0.000611743
2	chr2:207672890:A:ACTT	207672890	ACTT,NA	A,NA	1,NA	inf,NA	inf,NA	1.13145,NA	0.000273167	0.000688299
2	chr2:208044608:A:G	208044608	G,G	A,A	1,1	inf,-inf	inf,inf	0.166304,1.63881	0.000272533	0.000646281
2	chr2:207983121:G:A	207983121	NA,A	NA,G	NA,1	NA,inf	NA,inf	NA,0.730652	0.000272406	0.000654104
2	chr2:207672215:T:C	207672215	C,C	T,T	1,1	inf,-inf	inf,inf	3.15157,0.0736499	0.000272291	0.00174635
2	chr2:207653439:G:A	207653439	NA,A	NA,G	NA,1	NA,-inf	NA,inf	NA,0.685839	0.000272201	0.000649095
2	chr2:207954374:A:C	207954374	NA,C	NA,A	NA,1	NA,-inf	NA,inf	NA,0.736492	0.000271312	0.000649588
2	chr2:207166591:G:T	207166591	T,T	G,G	1,1	-inf,-inf	inf,inf	1.9194,0.229658	0.000271297	0.000621429
2	chr2:207321391:T:G	207321391	NA,G	NA,T	NA,1	NA,-inf	NA,inf	NA,0.708196	0.000271269	0.000649354
2	chr2:207295421:A:G	207295421	NA,G	NA,A	NA,1	NA,-inf	NA,inf	NA,0.747609	0.000271149	0.000648788
2	chr2:207132168:A:T	207132168	T,T	A,A	1,1	inf,-inf	inf,inf	0.975313,0.988446	0.000270516	0.000680404
2	chr2:208051316:A:C	208051316	NA,C	NA,A	NA,1	NA,-inf	NA,inf	NA,0.730246	0.000270193	0.000647049
2	chr2:207278674:A:G	207278674	NA,G	NA,A	NA,1	NA,-inf	NA,inf	NA,0.708691	0.000269881	0.000646512
2	chr2:207871184:C:T	207871184	NA,T	NA,C	NA,1	NA,inf	NA,inf	NA,0.728611	0.000269286	0.000646711
2	chr2:207998467:T:A	207998467	NA,A	NA,T	NA,1	NA,inf	NA,inf	NA,0.722573	0.000268991	0.000645872
2	chr2:207385798:T:G	207385798	G,G	T,T	1,1	inf,inf	inf,inf	2.51786,0.248881	0.000268281	0.000861886
2	chr2:207091384:T:C	207091384	C,C	T,T	1,1	-inf,-inf	inf,inf	1.43736,0.53163	0.000268216	0.000676402
2	chr2:207661521:T:C	207661521	C,C	T,T	1,1	-inf,-inf	inf,inf	3.08873,0.769542	0.000268126	0.00292231
2	chr2:207129430:G:C	207129430	C,C	G,G	1,1	inf,-inf	inf,inf	1.50921,0.122704	0.000268077	0.000625988
2	chr2:207282322:G:A	207282322	NA,A	NA,G	NA,1	NA,-inf	NA,inf	NA,0.674884	0.000267964	0.000639447
2	chr2:207195505:T:C	207195505	NA,C	NA,T	NA,1	NA,-inf	NA,inf	NA,0.709468	0.000267935	0.000642078
2	chr2:207277226:G:A	207277226	NA,A	NA,G	NA,1	NA,-inf	NA,inf	NA,0.703915	0.000267899	0.000641773
2	chr2:207465733:T:C	207465733	C,C	T,T	1,1	-inf,-inf	inf,inf	3.47132,0.540888	0.000267877	0.00373587
2	chr2:207678195:CT:C	207678195	NA,C	NA,CT	NA,1	NA,-inf	NA,inf	NA,0.690894	0.000267516	0.000637643
2	chr2:207173606:C:T	207173606	NA,T	NA,C	NA,1	NA,-inf	NA,inf	NA,0.692844	0.000267363	0.000641463
2	chr2:207132441:A:G	207132441	G,NA	A,NA	1,NA	inf,NA	inf,NA	1.01902,NA	0.000266907	0.000650846
2	chr2:207099273:G:C	207099273	NA,C	NA,G	NA,1	NA,inf	NA,inf	NA,0.709512	0.000266861	0.000642299
2	chr2:207650590:C:T	207650590	T,T	C,C	1,1	inf,-inf	inf,inf	3.20381,0.223086	0.000266621	0.00174935
2	chr2:207196551:T:C	207196551	C,C	T,T	1,1	-inf,inf	inf,inf	1.86995,0.210079	0.000265792	0.000592116
2	chr2:207231031:C:G	207231031	NA,G	NA,C	NA,1	NA,-inf	NA,inf	NA,0.707477	0.000265712	0.000636199
2	chr2:207681999:G:A	207681999	NA,A	NA,G	NA,1	NA,-inf	NA,inf	NA,0.68567	0.000265102	0.00063198
2	chr2:207655558:G:T	207655558	T,T	G,G	1,1	inf,inf	inf,inf	3.19799,0.292783	0.000264674	0.00183961
2	chr2:207993933:C:T	207993933	NA,T	NA,C	NA,1	NA,-inf	NA,inf	NA,0.710993	0.000264673	0.000634385
2	chr2:207885521:G:T	207885521	NA,T	NA,G	NA,1	NA,inf	NA,inf	NA,0.729736	0.000264578	0.00063608
2	chr2:207157091:G:A	207157091	NA,A	NA,G	NA,1	NA,-inf	NA,inf	NA,0.694562	0.000264135	0.000632759
2	chr2:207953560:G:A	207953560	NA,A	NA,G	NA,1	NA,-inf	NA,inf	NA,0.718762	0.000264127	0.000632415
2	chr2:207310969:T:C	207310969	NA,C	NA,T	NA,1	NA,inf	NA,inf	NA,0.762919	0.000264074	0.000637718
2	chr2:207918611:G:A	207918611	NA,A	NA,G	NA,1	NA,inf	NA,inf	NA,0.71823	0.000263874	0.000633761
2	chr2:207212187:A:G	207212187	G,G	A,A	1,1	inf,-inf	inf,inf	1.74214,0.398477	0.000263842	0.000589227
2	chr2:207201842:G:T	207201842	NA,T	NA,G	NA,1	NA,inf	NA,inf	NA,0.731562	0.000263835	0.000635813
2	chr2:207905070:A:G	207905070	NA,G	NA,A	NA,1	NA,inf	NA,inf	NA,0.729218	0.000263636	0.000633839
2	chr2:207272927:T:C	207272927	NA,C	NA,T	NA,1	NA,-inf	NA,inf	NA,0.683961	0.000263334	0.000631891
2	chr2:207926054:T:C	207926054	NA,C	NA,T	NA,1	NA,-inf	NA,inf	NA,0.713398	0.000263299	0.000631162
2	chr2:207294234:A:G	207294234	NA,G	NA,A	NA,1	NA,-inf	NA,inf	NA,0.720939	0.000263238	0.000629754
2	chr2:208043176:C:T	208043176	T,T	C,C	1,1	inf,-inf	inf,inf	0.149603,1.62562	0.000263181	0.000624066
2	chr2:207953169:T:C	207953169	NA,C	NA,T	NA,1	NA,-inf	NA,inf	NA,0.715128	0.000262661	0.00062891
2	chr2:207238090:G:C	207238090	NA,C	NA,G	NA,1	NA,-inf	NA,inf	NA,0.74448	0.00026254	0.000634742
2	chr2:208046371:C:T	208046371	NA,T	NA,C	NA,1	NA,-inf	NA,inf	NA,0.715818	0.000262151	0.000630058
2	chr2:207683589:A:G	207683589	NA,G	NA,A	NA,1	NA,-inf	NA,inf	NA,0.678239	0.000262092	0.000624826
2	chr2:207480164:T:C	207480164	C,C	T,T	1,1	-inf,inf	inf,inf	3.23881,0.137469	0.000261518	0.00173942
2	chr2:207804269:G:A	207804269	NA,A	NA,G	NA,1	NA,inf	NA,inf	NA,0.711261	0.000261372	0.00063035
2	chr2:207865340:A:G	207865340	NA,G	NA,A	NA,1	NA,-inf	NA,inf	NA,0.703107	0.000261324	0.000627403
2	chr2:207824691:T:C	207824691	NA,C	NA,T	NA,1	NA,-inf	NA,inf	NA,0.735312	0.000261068	0.000630017
2	chr2:207653993:C:T	207653993	NA,T	NA,C	NA,1	NA,-inf	NA,inf	NA,0.658815	0.000260914	0.000622304
2	chr2:207901324:T:C	207901324	NA,C	NA,T	NA,1	NA,inf	NA,inf	NA,0.722334	0.00026089	0.000627243
2	chr2:207510562:T:A	207510562	NA,A	NA,T	NA,1	NA,inf	NA,inf	NA,0.707327	0.000260871	0.000628159
2	chr2:207931394:C:T	207931394	NA,T	NA,C	NA,1	NA,inf	NA,inf	NA,0.738915	0.000260644	0.000625077
2	chr2:207901812:G:A	207901812	NA,A	NA,G	NA,1	NA,inf	NA,inf	NA,0.710643	0.000260309	0.000625513
2	chr2:207509099:T:C	207509099	NA,C	NA,T	NA,1	NA,inf	NA,inf	NA,0.717287	0.00025983	0.000625919
2	chr2:207672132:G:A	207672132	A,A	G,G	1,1	inf,-inf	inf,inf	3.01796,0.199812	0.000258931	0.00153083
2	chr2:208053500:A:T	208053500	NA,T	NA,A	NA,1	NA,inf	NA,inf	NA,0.724891	0.000258426	0.000621368
2	chr2:207394780:G:A	207394780	NA,A	NA,G	NA,1	NA,-inf	NA,inf	NA,0.688158	0.000258413	0.000619948
2	chr2:207665381:T:C	207665381	NA,C	NA,T	NA,1	NA,-inf	NA,inf	NA,0.778751	0.000258336	0.00062771
2	chr2:208039143:C:G	208039143	NA,G	NA,C	NA,1	NA,-inf	NA,inf	NA,0.68363	0.000257637	0.000619172
2	chr2:207925116:T:G	207925116	NA,G	NA,T	NA,1	NA,-inf	NA,inf	NA,0.700586	0.000257245	0.000615902
2	chr2:207755923:A:G	207755923	NA,G	NA,A	NA,1	NA,inf	NA,inf	NA,0.702318	0.000257218	0.000617998
2	chr2:207868135:C:T	207868135	NA,T	NA,C	NA,1	NA,inf	NA,inf	NA,0.698361	0.000256998	0.000617309
2	chr2:207670414:T:A	207670414	A,A	T,T	1,1	-inf,-inf	inf,inf	2.59509,0.852381	0.000256175	0.00164372
2	chr2:207416643:T:C	207416643	NA,C	NA,T	NA,1	NA,-inf	NA,inf	NA,0.674705	0.000256098	0.0006135
2	chr2:207330294:A:T	207330294	NA,T	NA,A	NA,1	NA,-inf	NA,inf	NA,0.835978	0.000256083	0.000632928
2	chr2:207521098:G:A	207521098	NA,A	NA,G	NA,1	NA,inf	NA,inf	NA,0.707475	0.000256067	0.000616768
2	chr2:207869960:T:C	207869960	NA,C	NA,T	NA,1	NA,inf	NA,inf	NA,0.711422	0.000255618	0.000613075
2	chr2:207534962:A:G	207534962	NA,G	NA,A	NA,1	NA,inf	NA,inf	NA,0.695977	0.000255262	0.000615113
2	chr2:207952249:C:T	207952249	T,NA	C,NA	1,NA	-inf,NA	inf,NA	0.87934,NA	0.000254511	0.000619503
2	chr2:207893685:GAA:G	207893685	NA,G	NA,GAA	NA,1	NA,inf	NA,inf	NA,0.689932	0.000253807	0.000609652
2	chr2:208032103:T:C	208032103	NA,C	NA,T	NA,1	NA,inf	NA,inf	NA,0.684549	0.000253716	0.000609274
2	chr2:207696868:T:C	207696868	NA,C	NA,T	NA,1	NA,-inf	NA,inf	NA,0.738596	0.000253558	0.000609365
2	chr2:207236897:G:T	207236897	NA,T	NA,G	NA,1	NA,inf	NA,inf	NA,0.726666	0.000253429	0.000614936
2	chr2:207652944:C:T	207652944	NA,T	NA,C	NA,1	NA,-inf	NA,inf	NA,0.638925	0.000253027	0.000603576
2	chr2:207792225:C:T	207792225	NA,T	NA,C	NA,1	NA,-inf	NA,inf	NA,0.723034	0.000253025	0.000611544
2	chr2:207213511:C:T	207213511	T,T	C,C	1,1	inf,-inf	inf,inf	0.363003,1.39986	0.000252851	0.000598745
2	chr2:207947279:C:T	207947279	NA,T	NA,C	NA,1	NA,inf	NA,inf	NA,0.681139	0.000252676	0.00060654
2	chr2:207818010:G:A	207818010	NA,A	NA,G	NA,1	NA,-inf	NA,inf	NA,0.656113	0.000252641	0.000606067
2	chr2:207336256:A:T	207336256	NA,T	NA,A	NA,1	NA,inf	NA,inf	NA,0.697186	0.000252202	0.000608307
2	chr2:207553674:A:G	207553674	NA,G	NA,A	NA,1	NA,-inf	NA,inf	NA,0.657478	0.000252042	0.000604347
2	chr2:207112529:A:T	207112529	T,T	A,A	1,1	-inf,-inf	inf,inf	1.27014,0.728669	0.000251934	0.000631046
2	chr2:207682521:A:G	207682521	NA,G	NA,A	NA,1	NA,-inf	NA,inf	NA,0.65234	0.000251826	0.000600498
2	chr2:207956235:G:A	207956235	NA,A	NA,G	NA,1	NA,-inf	NA,inf	NA,0.682787	0.000250233	0.000599222
2	chr2:207863011:C:T	207863011	NA,T	NA,C	NA,1	NA,-inf	NA,inf	NA,0.654986	0.000249991	0.000599418
2	chr2:207190999:T:C	207190999	C,C	T,T	1,1	-inf,inf	inf,inf	1.81639,0.23844	0.000249746	0.000557009
2	chr2:207744671:GGAA:G	207744671	NA,G	NA,GGAA	NA,1	NA,inf	NA,inf	NA,0.681232	0.000249424	0.000599163
2	chr2:207904836:T:C	207904836	NA,C	NA,T	NA,1	NA,inf	NA,inf	NA,0.680879	0.000249392	0.000599199
2	chr2:207659248:C:G	207659248	G,G	C,C	1,1	inf,-inf	inf,inf	3.21173,0.0795208	0.000249347	0.00162968
2	chr2:207715045:G:A	207715045	NA,A	NA,G	NA,1	NA,inf	NA,inf	NA,0.656892	0.000248897	0.000596751
2	chr2:207550176:A:G	207550176	NA,G	NA,A	NA,1	NA,-inf	NA,inf	NA,0.648786	0.000248725	0.00059641
2	chr2:207170626:A:G	207170626	NA,G	NA,A	NA,1	NA,-inf	NA,inf	NA,0.647084	0.000248542	0.000594248
2	chr2:207987665:T:C	207987665	NA,C	NA,T	NA,1	NA,inf	NA,inf	NA,0.679442	0.00024851	0.000598527
2	chr2:207253462:C:T	207253462	NA,T	NA,C	NA,1	NA,inf	NA,inf	NA,0.670908	0.000247935	0.000596332
2	chr2:207128469:C:T	207128469	NA,T	NA,C	NA,1	NA,-inf	NA,inf	NA,0.642554	0.000247759	0.000592226
2	chr2:207127124:C:T	207127124	T,T	C,C	1,1	inf,inf	inf,inf	1.30359,0.452337	0.000247754	0.000580548
2	chr2:207802929:A:G	207802929	NA,G	NA,A	NA,1	NA,-inf	NA,inf	NA,0.708901	0.000247673	0.000598634
2	chr2:207816279:G:C	207816279	NA,C	NA,G	NA,1	NA,-inf	NA,inf	NA,0.656782	0.000247426	0.000593608
2	chr2:207404533:T:C	207404533	C,C	T,T	1,1	-inf,-inf	inf,inf	0.15232,1.60228	0.000247334	0.000600788
2	chr2:207438568:G:C	207438568	NA,C	NA,G	NA,1	NA,inf	NA,inf	NA,0.691496	0.000247293	0.000595939
2	chr2:207813671:C:A	207813671	NA,A	NA,C	NA,1	NA,inf	NA,inf	NA,0.67728	0.000247208	0.000594841
2	chr2:207945756:C:T	207945756	NA,T	NA,C	NA,1	NA,-inf	NA,inf	NA,0.673147	0.000246747	0.000590882
2	chr2:207913743:A:G	207913743	NA,G	NA,A	NA,1	NA,-inf	NA,inf	NA,0.662091	0.000246222	0.000590135
2	chr2:207409983:A:G	207409983	NA,G	NA,A	NA,1	NA,inf	NA,inf	NA,0.737584	0.000245792	0.00059196
2	chr2:207951861:G:A	207951861	NA,A	NA,G	NA,1	NA,-inf	NA,inf	NA,0.670413	0.000245701	0.000588394
2	chr2:207315875:T:C	207315875	NA,C	NA,T	NA,1	NA,-inf	NA,inf	NA,0.645968	0.000245615	0.000588339
2	chr2:207699641:C:T	207699641	NA,T	NA,C	NA,1	NA,inf	NA,inf	NA,0.688792	0.00024559	0.000591165
2	chr2:207948052:A:G	207948052	NA,G	NA,A	NA,1	NA,inf	NA,inf	NA,0.702027	0.000245399	0.000590252
2	chr2:207824164:T:C	207824164	NA,C	NA,T	NA,1	NA,-inf	NA,inf	NA,0.650244	0.000245129	0.000588107
2	chr2:207956862:G:C	207956862	NA,C	NA,G	NA,1	NA,-inf	NA,inf	NA,0.667744	0.00024466	0.000585915
2	chr2:207905103:G:A	207905103	NA,A	NA,G	NA,1	NA,inf	NA,inf	NA,0.667518	0.000244565	0.000587399
2	chr2:207916497:T:C	207916497	NA,C	NA,T	NA,1	NA,inf	NA,inf	NA,0.666406	0.000244162	0.00058643
2	chr2:207273547:T:A	207273547	NA,A	NA,T	NA,1	NA,inf	NA,inf	NA,0.708544	0.000243915	0.000588997
2	chr2:207516300:A:G	207516300	NA,G	NA,A	NA,1	NA,inf	NA,inf	NA,0.674752	0.000243902	0.000587462
2	chr2:207929898:T:A	207929898	A,NA	T,NA	1,NA	-inf,NA	inf,NA	0.850827,NA	0.000243184	0.000585715
2	chr2:207294354:A:T	207294354	NA,T	NA,A	NA,1	NA,-inf	NA,inf	NA,0.643137	0.00024274	0.000580612
2	chr2:207878142:T:C	207878142	NA,C	NA,T	NA,1	NA,-inf	NA,inf	NA,0.623761	0.000242414	0.000579287
2	chr2:207251153:C:T	207251153	T,T	C,C	1,1	inf,-inf	inf,inf	1.4529,0.620564	0.00024234	0.000493039
2	chr2:207487402:T:C	207487402	NA,C	NA,T	NA,1	NA,inf	NA,inf	NA,0.792901	0.000242104	0.000596027
2	chr2:207319936:C:CT	207319936	NA,CT	NA,C	NA,1	NA,-inf	NA,inf	NA,0.636519	0.000241833	0.000579376
2	chr2:207286246:C:T	207286246	NA,T	NA,C	NA,1	NA,inf	NA,inf	NA,0.715867	0.000241468	0.000585107
2	chr2:207523598:G:A	207523598	A,NA	G,NA	1,NA	inf,NA	inf,NA	0.589759,NA	0.000241444	0.000557677
2	chr2:207927077:G:A	207927077	A,NA	G,NA	1,NA	-inf,NA	inf,NA	0.846535,NA	0.000241304	0.000581257
2	chr2:207675891:C:T	207675891	NA,T	NA,C	NA,1	NA,inf	NA,inf	NA,0.646949	0.000241279	0.000581001
2	chr2:207170293:T:C	207170293	NA,C	NA,T	NA,1	NA,-inf	NA,inf	NA,0.627314	0.000241244	0.000576861
2	chr2:207453038:G:C	207453038	NA,C	NA,G	NA,1	NA,-inf	NA,inf	NA,0.627638	0.000241136	0.000576109
2	chr2:207855165:C:T	207855165	NA,T	NA,C	NA,1	NA,-inf	NA,inf	NA,0.630972	0.00024106	0.000578036
2	chr2:207499121:T:C	207499121	NA,C	NA,T	NA,1	NA,-inf	NA,inf	NA,0.709722	0.000240834	0.000578349
2	chr2:207159346:T:C	207159346	NA,C	NA,T	NA,1	NA,-inf	NA,inf	NA,0.606067	0.000240565	0.000575303
2	chr2:207572964:A:G	207572964	NA,G	NA,A	NA,1	NA,-inf	NA,inf	NA,0.647946	0.000239994	0.000574882
2	chr2:207223117:C:T	207223117	NA,T	NA,C	NA,1	NA,inf	NA,inf	NA,0.644121	0.000239672	0.000575528
2	chr2:207502064:G:A	207502064	NA,A	NA,G	NA,1	NA,-inf	NA,inf	NA,0.70595	0.000239518	0.000575197
2	chr2:207486701:A:T	207486701	NA,T	NA,A	NA,1	NA,-inf	NA,inf	NA,0.703916	0.000239512	0.000575232
2	chr2:207827182:T:C	207827182	NA,C	NA,T	NA,1	NA,-inf	NA,inf	NA,0.649053	0.000239273	0.00057334
2	chr2:207116120:G:A	207116120	A,A	G,G	1,1	-inf,-inf	inf,inf	1.39579,0.534375	0.000239258	0.000591813
2	chr2:207904472:T:C	207904472	NA,C	NA,T	NA,1	NA,inf	NA,inf	NA,0.651751	0.00023898	0.000573988
2	chr2:207742285:T:C	207742285	NA,C	NA,T	NA,1	NA,inf	NA,inf	NA,0.669581	0.000238897	0.000575013
2	chr2:207723695:G:A	207723695	NA,A	NA,G	NA,1	NA,inf	NA,inf	NA,0.669269	0.000238785	0.000574744
2	chr2:207640954:T:C	207640954	C,C	T,T	1,1	-inf,-inf	inf,inf	3.3625,0.850671	0.000238171	0.0045714
2	chr2:207176675:A:G	207176675	G,G	A,A	1,1	inf,inf	inf,inf	1.91228,0.0847458	0.000237709	0.000542614
2	chr2:207474657:A:G	207474657	NA,G	NA,A	NA,1	NA,-inf	NA,inf	NA,0.70057	0.000237681	0.000570799
2	chr2:207084178:C:T	207084178	T,NA	C,NA	1,NA	-inf,NA	inf,NA	0.958156,NA	0.000237196	0.000566227
2	chr2:207488686:C:A	207488686	NA,A	NA,C	NA,1	NA,inf	NA,inf	NA,0.77555	0.000237168	0.000583511
2	chr2:207493038:A:G	207493038	NA,G	NA,A	NA,1	NA,inf	NA,inf	NA,0.650077	0.000236464	0.00057133
2	chr2:207100539:A:G	207100539	G,G	A,A	1,1	-inf,-inf	inf,inf	1.62796,0.22867	0.000236353	0.000595405
2	chr2:207681930:G:A	207681930	NA,A	NA,G	NA,1	NA,-inf	NA,inf	NA,0.606445	0.000235938	0.000562749
2	chr2:207151950:C:T	207151950	T,NA	C,NA	1,NA	inf,NA	inf,NA	0.750105,NA	0.000235487	0.000551573
2	chr2:207216106:C:CA	207216106	NA,CA	NA,C	NA,1	NA,inf	NA,inf	NA,0.631881	0.00023546	0.00056619
2	chr2:207346861:A:G	207346861	NA,G	NA,A	NA,1	NA,inf	NA,inf	NA,0.670259	0.000235141	0.000568447
2	chr2:207947859:A:G	207947859	NA,G	NA,A	NA,1	NA,-inf	NA,inf	NA,0.640419	0.000235127	0.000563119
2	chr2:207446627:T:C	207446627	C,C	T,T	1,1	inf,inf	inf,inf	1.04988,0.939538	0.000235111	0.000581691
2	chr2:207072187:A:G	207072187	G,G	A,A	1,1	-inf,inf	inf,inf	1.61228,0.174308	0.00023506	0.000579497
2	chr2:208061400:A:C	208061400	NA,C	NA,A	NA,1	NA,-inf	NA,inf	NA,0.618563	0.00023498	0.000563205
2	chr2:207154672:G:A	207154672	NA,A	NA,G	NA,1	NA,inf	NA,inf	NA,0.625775	0.000234724	0.000564847
2	chr2:207627954:G:A	207627954	NA,A	NA,G	NA,1	NA,inf	NA,inf	NA,0.638635	0.000234299	0.00056385
2	chr2:207815815:G:T	207815815	NA,T	NA,G	NA,1	NA,inf	NA,inf	NA,0.655026	0.000233523	0.000563238
2	chr2:207488004:C:T	207488004	NA,T	NA,C	NA,1	NA,inf	NA,inf	NA,0.689425	0.000233498	0.000565983
2	chr2:207346509:C:T	207346509	NA,T	NA,C	NA,1	NA,inf	NA,inf	NA,0.664865	0.000233334	0.000564056
2	chr2:207306450:C:T	207306450	NA,T	NA,C	NA,1	NA,-inf	NA,inf	NA,0.609997	0.000232962	0.000558083
2	chr2:207527635:T:C	207527635	NA,C	NA,T	NA,1	NA,inf	NA,inf	NA,0.635529	0.000232899	0.000561222
2	chr2:207879280:A:G	207879280	NA,G	NA,A	NA,1	NA,inf	NA,inf	NA,0.628693	0.000232883	0.000559372
2	chr2:207406815:C:G	207406815	NA,G	NA,C	NA,1	NA,inf	NA,inf	NA,0.637367	0.000232375	0.00056035
2	chr2:207944182:T:C	207944182	C,NA	T,NA	1,NA	-inf,NA	inf,NA	0.822864,NA	0.000232375	0.000559642
2	chr2:207482629:T:C	207482629	NA,C	NA,T	NA,1	NA,-inf	NA,inf	NA,0.684595	0.000232374	0.000558063
2	chr2:207137970:A:G	207137970	NA,G	NA,A	NA,1	NA,-inf	NA,inf	NA,0.649323	0.000231818	0.000559295
2	chr2:207476452:C:A	207476452	NA,A	NA,C	NA,1	NA,-inf	NA,inf	NA,0.681531	0.000231375	0.000555664
2	chr2:207883111:T:C	207883111	NA,C	NA,T	NA,1	NA,inf	NA,inf	NA,0.624286	0.000231347	0.000555726
2	chr2:207476599:T:C	207476599	NA,C	NA,T	NA,1	NA,-inf	NA,inf	NA,0.681028	0.000231209	0.000555265
2	chr2:207517818:A:G	207517818	NA,G	NA,A	NA,1	NA,inf	NA,inf	NA,0.712509	0.000231189	0.000561614
2	chr2:207928142:T:G	207928142	G,NA	T,NA	1,NA	-inf,NA	inf,NA	0.821252,NA	0.000231058	0.000556513
2	chr2:207152210:A:G	207152210	NA,G	NA,A	NA,1	NA,-inf	NA,inf	NA,0.601216	0.00023102	0.000552795
2	chr2:207916300:A:G	207916300	NA,G	NA,A	NA,1	NA,inf	NA,inf	NA,0.639139	0.000230835	0.000554942
2	chr2:207875514:G:A	207875514	NA,A	NA,G	NA,1	NA,inf	NA,inf	NA,0.625283	0.000230713	0.000554154
2	chr2:207778145:C:T	207778145	T,NA	C,NA	1,NA	-inf,NA	inf,NA	0.700883,NA	0.000230671	0.000550175
2	chr2:207439854:T:C	207439854	NA,C	NA,T	NA,1	NA,-inf	NA,inf	NA,0.603449	0.000230136	0.000551439
2	chr2:207729384:A:G	207729384	NA,G	NA,A	NA,1	NA,inf	NA,inf	NA,0.689496	0.000230097	0.000557764
2	chr2:207851487:G:A	207851487	NA,A	NA,G	NA,1	NA,-inf	NA,inf	NA,0.596743	0.000229377	0.00055008
2	chr2:207257148:C:T	207257148	NA,T	NA,C	NA,1	NA,-inf	NA,inf	NA,0.573553	0.000229354	0.000547694
2	chr2:207923568:T:C	207923568	NA,C	NA,T	NA,1	NA,inf	NA,inf	NA,0.625889	0.000229339	0.000551086
2	chr2:207483545:G:A	207483545	NA,A	NA,G	NA,1	NA,-inf	NA,inf	NA,0.674873	0.000229278	0.000550617
2	chr2:207996112:C:T	207996112	NA,T	NA,C	NA,1	NA,-inf	NA,inf	NA,0.60469	0.000228877	0.000548963
2	chr2:207179690:C:T	207179690	T,NA	C,NA	1,NA	inf,NA	inf,NA	0.901661,NA	0.000228346	0.000562802
2	chr2:207788340:G:A	207788340	NA,A	NA,G	NA,1	NA,inf	NA,inf	NA,0.643134	0.000228205	0.000550715
2	chr2:207477819:G:A	207477819	NA,A	NA,G	NA,1	NA,-inf	NA,inf	NA,0.670638	0.00022787	0.000547251
2	chr2:207477737:G:A	207477737	NA,A	NA,G	NA,1	NA,-inf	NA,inf	NA,0.670513	0.000227831	0.000547156
2	chr2:207841930:C:T	207841930	T,NA	C,NA	1,NA	-inf,NA	inf,NA	0.707702,NA	0.000227686	0.000546117
2	chr2:207123515:C:T	207123515	NA,T	NA,C	NA,1	NA,-inf	NA,inf	NA,0.598131	0.000227671	0.000546054
2	chr2:207373219:A:G	207373219	G,G	A,A	1,1	inf,-inf	inf,inf	2.03385,0.566811	0.000227531	0.000669587
2	chr2:207867852:T:C	207867852	C,NA	T,NA	1,NA	-inf,NA	inf,NA	0.787316,NA	0.000227366	0.000548988
2	chr2:207789163:C:T	207789163	T,T	C,C	1,1	inf,inf	inf,inf	1.25839,0.239418	0.000227339	0.000537125
2	chr2:207154420:A:C	207154420	C,NA	A,NA	1,NA	inf,NA	inf,NA	0.69753,NA	0.000227278	0.000531383
2	chr2:207269257:T:A	207269257	NA,A	NA,T	NA,1	NA,-inf	NA,inf	NA,0.598794	0.000226971	0.000545155
2	chr2:207693401:G:A	207693401	A,A	G,G	1,1	-inf,inf	inf,inf	0.568421,1.32388	0.000226397	0.000549756
2	chr2:207921179:G:A	207921179	NA,A	NA,G	NA,1	NA,-inf	NA,inf	NA,0.614077	0.000226365	0.000542191
2	chr2:207267608:A:C	207267608	NA,C	NA,A	NA,1	NA,-inf	NA,inf	NA,0.615292	0.000226304	0.000541545
2	chr2:207139087:G:C	207139087	NA,C	NA,G	NA,1	NA,-inf	NA,inf	NA,0.598819	0.00022597	0.000542068
2	chr2:207920176:C:G	207920176	NA,G	NA,C	NA,1	NA,-inf	NA,inf	NA,0.614083	0.000225816	0.000540495
2	chr2:207706259:T:C	207706259	NA,C	NA,T	NA,1	NA,inf	NA,inf	NA,0.568481	0.000225381	0.000539971
2	chr2:207140019:G:C	207140019	NA,C	NA,G	NA,1	NA,-inf	NA,inf	NA,0.59689	0.000225368	0.000540644
2	chr2:207535439:A:G	207535439	NA,G	NA,A	NA,1	NA,-inf	NA,inf	NA,0.576877	0.000225307	0.000538784
2	chr2:207720288:T:A	207720288	NA,A	NA,T	NA,1	NA,-inf	NA,inf	NA,0.570988	0.000225241	0.000538676
2	chr2:207730266:G:A	207730266	NA,A	NA,G	NA,1	NA,inf	NA,inf	NA,0.57518	0.000225096	0.000540192
2	chr2:207359407:G:A	207359407	NA,A	NA,G	NA,1	NA,-inf	NA,inf	NA,0.593891	0.000224764	0.000539115
2	chr2:207868883:GT:G	207868883	NA,G	NA,GT	NA,1	NA,inf	NA,inf	NA,0.591909	0.000224702	0.000540755
2	chr2:207507447:G:A	207507447	NA,A	NA,G	NA,1	NA,-inf	NA,inf	NA,0.598145	0.000224639	0.000538832
2	chr2:207757549:A:G	207757549	NA,G	NA,A	NA,1	NA,-inf	NA,inf	NA,0.570906	0.000224586	0.000536104
2	chr2:207066072:G:A	207066072	NA,A	NA,G	NA,1	NA,inf	NA,inf	NA,0.628713	0.000224038	0.000540132
2	chr2:207955764:CA:C	207955764	NA,C	NA,CA	NA,1	NA,inf	NA,inf	NA,0.647841	0.000223952	0.000540015
2	chr2:207654679:T:C	207654679	C,C	T,T	1,1	inf,inf	inf,inf	3.18055,0.00605328	0.000223646	0.00150237
2	chr2:207308854:T:C	207308854	NA,C	NA,T	NA,1	NA,-inf	NA,inf	NA,0.615274	0.000223119	0.000534138
2	chr2:207293753:G:A	207293753	NA,A	NA,G	NA,1	NA,-inf	NA,inf	NA,0.556206	0.000222919	0.000532643
2	chr2:207454157:C:T	207454157	NA,T	NA,C	NA,1	NA,inf	NA,inf	NA,0.616305	0.000222293	0.000535451
2	chr2:207914687:A:G	207914687	NA,G	NA,A	NA,1	NA,inf	NA,inf	NA,0.612435	0.000222206	0.0005342
2	chr2:207689671:T:C	207689671	NA,C	NA,T	NA,1	NA,inf	NA,inf	NA,0.633847	0.000221785	0.000535525
2	chr2:207475399:C:T	207475399	NA,T	NA,C	NA,1	NA,-inf	NA,inf	NA,0.575786	0.000221482	0.000530651
2	chr2:207937131:C:T	207937131	NA,T	NA,C	NA,1	NA,inf	NA,inf	NA,0.628857	0.000221162	0.000531895
2	chr2:207881420:T:C	207881420	NA,C	NA,T	NA,1	NA,inf	NA,inf	NA,0.583471	0.000221135	0.000531725
2	chr2:207871469:T:A	207871469	NA,A	NA,T	NA,1	NA,-inf	NA,inf	NA,0.562165	0.000220986	0.000528298
2	chr2:207294748:T:A	207294748	NA,A	NA,T	NA,1	NA,inf	NA,inf	NA,0.653198	0.000220911	0.000534977
2	chr2:207495059:A:G	207495059	G,G	A,A	1,1	inf,inf	inf,inf	2.6507,0.63401	0.000220829	0.00137141
2	chr2:207444365:A:T	207444365	NA,T	NA,A	NA,1	NA,inf	NA,inf	NA,0.601184	0.000220679	0.000532038
2	chr2:207219300:T:C	207219300	NA,C	NA,T	NA,1	NA,-inf	NA,inf	NA,0.583578	0.00022042	0.000530912
2	chr2:207368820:C:T	207368820	T,T	C,C	1,1	inf,-inf	inf,inf	0.125803,1.53125	0.000220403	0.000519062
2	chr2:207282175:G:A	207282175	NA,A	NA,G	NA,1	NA,inf	NA,inf	NA,0.636727	0.000220034	0.00053167
2	chr2:207297515:T:C	207297515	NA,C	NA,T	NA,1	NA,inf	NA,inf	NA,0.602167	0.000219909	0.000530156
2	chr2:207208987:T:C	207208987	NA,C	NA,T	NA,1	NA,-inf	NA,inf	NA,0.643958	0.000219906	0.000534305
2	chr2:207296772:T:C	207296772	NA,C	NA,T	NA,1	NA,-inf	NA,inf	NA,0.554903	0.000219325	0.00052455
2	chr2:207613078:C:G	207613078	NA,G	NA,C	NA,1	NA,-inf	NA,inf	NA,0.547625	0.000218943	0.000522615
2	chr2:207755474:CT:C	207755474	NA,C	NA,CT	NA,1	NA,inf	NA,inf	NA,0.576892	0.00021881	0.000525157
2	chr2:207701771:T:A	207701771	NA,A	NA,T	NA,1	NA,inf	NA,inf	NA,0.547907	0.00021863	0.000523835
2	chr2:207124606:C:T	207124606	NA,T	NA,C	NA,1	NA,-inf	NA,inf	NA,0.564837	0.0002184	0.000524217
2	chr2:207608460:G:A	207608460	A,A	G,G	1,1	inf,inf	inf,inf	3.14717,0.23835	0.000217817	0.00138259
2	chr2:207939023:T:C	207939023	NA,C	NA,T	NA,1	NA,inf	NA,inf	NA,0.617398	0.000217604	0.00052334
2	chr2:208021957:T:C	208021957	NA,C	NA,T	NA,1	NA,inf	NA,inf	NA,0.639136	0.000217588	0.000523159
2	chr2:207323199:T:C	207323199	C,NA	T,NA	1,NA	-inf,NA	inf,NA	0.905831,NA	0.000217568	0.000528397
2	chr2:207881070:TTAAA:T	207881070	NA,T	NA,TTAAA	NA,1	NA,inf	NA,inf	NA,0.581347	0.000217419	0.000522281
2	chr2:207944983:T:C	207944983	NA,C	NA,T	NA,1	NA,inf	NA,inf	NA,0.617191	0.000217161	0.000522275
2	chr2:207137691:A:G	207137691	NA,G	NA,A	NA,1	NA,-inf	NA,inf	NA,0.542265	0.000217049	0.00051912
2	chr2:207255484:A:C	207255484	C,C	A,A	1,1	-inf,inf	inf,inf	0.297797,1.36442	0.000217	0.000520219
2	chr2:207689472:A:C	207689472	NA,C	NA,A	NA,1	NA,inf	NA,inf	NA,0.616548	0.000216984	0.000523757
2	chr2:207799287:G:A	207799287	A,NA	G,NA	1,NA	-inf,NA	inf,NA	0.660202,NA	0.0002169	0.000515511
2	chr2:207917205:G:A	207917205	NA,A	NA,G	NA,1	NA,inf	NA,inf	NA,0.586421	0.000216859	0.000521165
2	chr2:207384856:G:T	207384856	T,NA	G,NA	1,NA	inf,NA	inf,NA	0.710246,NA	0.000216755	0.00051624
2	chr2:207689609:G:A	207689609	NA,A	NA,G	NA,1	NA,inf	NA,inf	NA,0.61492	0.000216483	0.000522542
2	chr2:207321329:T:C	207321329	NA,C	NA,T	NA,1	NA,inf	NA,inf	NA,0.608043	0.000216225	0.000522512
2	chr2:207785462:C:T	207785462	NA,T	NA,C	NA,1	NA,inf	NA,inf	NA,0.593541	0.000215985	0.000519291
2	chr2:207752351:T:G	207752351	NA,G	NA,T	NA,1	NA,inf	NA,inf	NA,0.539428	0.00021587	0.000517256
2	chr2:207876798:G:A	207876798	NA,A	NA,G	NA,1	NA,-inf	NA,inf	NA,0.573213	0.000215773	0.000518061
2	chr2:207120106:C:CT	207120106	NA,CT	NA,C	NA,1	NA,-inf	NA,inf	NA,0.565199	0.000215727	0.000517957
2	chr2:207904619:G:A	207904619	NA,A	NA,G	NA,1	NA,-inf	NA,inf	NA,0.541221	0.000215072	0.00051482
2	chr2:207945607:A:G	207945607	NA,G	NA,A	NA,1	NA,inf	NA,inf	NA,0.60721	0.000214501	0.000515871
2	chr2:207071045:AGGCAGT:A	207071045	NA,A	NA,AGGCAGT	NA,1	NA,-inf	NA,inf	NA,0.554758	0.00021437	0.000513805
2	chr2:207886472:T:C	207886472	NA,C	NA,T	NA,1	NA,inf	NA,inf	NA,0.585861	0.000213863	0.00051425
2	chr2:208025462:G:A	208025462	NA,A	NA,G	NA,1	NA,-inf	NA,inf	NA,0.556207	0.000213786	0.000511886
2	chr2:207964660:C:T	207964660	NA,T	NA,C	NA,1	NA,inf	NA,inf	NA,0.639198	0.000213779	0.000514534
2	chr2:207918895:A:T	207918895	NA,T	NA,A	NA,1	NA,-inf	NA,inf	NA,0.551597	0.000213645	0.00051136
2	chr2:207143125:A:G	207143125	NA,G	NA,A	NA,1	NA,-inf	NA,inf	NA,0.544282	0.000213629	0.00051162
2	chr2:207690058:C:T	207690058	NA,T	NA,C	NA,1	NA,inf	NA,inf	NA,0.544911	0.000213608	0.000513555
2	chr2:207662290:A:G	207662290	NA,G	NA,A	NA,1	NA,-inf	NA,inf	NA,0.550826	0.000213596	0.000511467
2	chr2:207282456:T:A	207282456	NA,A	NA,T	NA,1	NA,inf	NA,inf	NA,0.635194	0.000213594	0.000513936
2	chr2:207827985:A:G	207827985	NA,G	NA,A	NA,1	NA,-inf	NA,inf	NA,0.562056	0.000213485	0.000512581
2	chr2:207805244:T:A	207805244	NA,A	NA,T	NA,1	NA,-inf	NA,inf	NA,0.580448	0.000213465	0.000512806
2	chr2:207987123:C:T	207987123	T,NA	C,NA	1,NA	inf,NA	inf,NA	0.702545,NA	0.000213383	0.000508488
2	chr2:207614093:A:C	207614093	NA,C	NA,A	NA,1	NA,-inf	NA,inf	NA,0.550468	0.000213175	0.000511078
2	chr2:207491198:A:C	207491198	NA,C	NA,A	NA,1	NA,-inf	NA,inf	NA,0.534603	0.00021287	0.000509053
2	chr2:207168700:G:A	207168700	NA,A	NA,G	NA,1	NA,-inf	NA,inf	NA,0.525964	0.000212843	0.000508975
2	chr2:207967860:C:T	207967860	NA,T	NA,C	NA,1	NA,inf	NA,inf	NA,0.634355	0.000212736	0.000511964
2	chr2:207104762:C:T	207104762	T,T	C,C	1,1	-inf,-inf	inf,inf	0.99884,0.892112	0.000212734	0.000531843
2	chr2:208049907:A:T	208049907	NA,T	NA,A	NA,1	NA,-inf	NA,inf	NA,0.552327	0.00021273	0.000511057
2	chr2:207869668:C:T	207869668	NA,T	NA,C	NA,1	NA,-inf	NA,inf	NA,0.563138	0.000212678	0.000510651
2	chr2:207802730:G:A	207802730	NA,A	NA,G	NA,1	NA,inf	NA,inf	NA,0.553278	0.000212617	0.000511458
2	chr2:207592896:A:G	207592896	NA,G	NA,A	NA,1	NA,-inf	NA,inf	NA,0.527148	0.000212609	0.00050757
2	chr2:207733854:T:A	207733854	NA,A	NA,T	NA,1	NA,-inf	NA,inf	NA,0.542989	0.000212599	0.000509727
2	chr2:207613839:C:T	207613839	NA,T	NA,C	NA,1	NA,-inf	NA,inf	NA,0.527617	0.000212598	0.000507559
2	chr2:207161548:A:G	207161548	NA,G	NA,A	NA,1	NA,-inf	NA,inf	NA,0.521894	0.000212544	0.000508217
2	chr2:207684803:A:G	207684803	NA,G	NA,A	NA,1	NA,inf	NA,inf	NA,0.560607	0.00021247	0.000510378
2	chr2:207469399:G:A	207469399	NA,A	NA,G	NA,1	NA,-inf	NA,inf	NA,0.539466	0.000212451	0.00050793
2	chr2:207787838:C:T	207787838	T,T	C,C	1,1	-inf,inf	inf,inf	1.34007,0.154508	0.000212109	0.000497887
2	chr2:207935339:C:G	207935339	NA,G	NA,C	NA,1	NA,inf	NA,inf	NA,0.57392	0.000211421	0.000508144
2	chr2:207423918:C:A	207423918	NA,A	NA,C	NA,1	NA,inf	NA,inf	NA,0.562063	0.000211261	0.0005087
2	chr2:207671812:C:A	207671812	A,A	C,C	1,1	inf,inf	inf,inf	2.96534,0.0533357	0.00021123	0.00126436
2	chr2:207587369:G:A	207587369	NA,A	NA,G	NA,1	NA,-inf	NA,inf	NA,0.521777	0.000210881	0.000503492
2	chr2:207832994:C:A	207832994	NA,A	NA,C	NA,1	NA,-inf	NA,inf	NA,0.552072	0.00021044	0.000505257
2	chr2:208023637:A:T	208023637	NA,T	NA,A	NA,1	NA,inf	NA,inf	NA,0.614577	0.000210428	0.000505926
2	chr2:207655533:A:G	207655533	G,G	A,A	1,1	inf,inf	inf,inf	3.02466,0.28005	0.000210325	0.00135207
2	chr2:207130060:A:G	207130060	NA,G	NA,A	NA,1	NA,-inf	NA,inf	NA,0.530251	0.000210182	0.000503688
2	chr2:207095349:G:A	207095349	NA,A	NA,G	NA,1	NA,-inf	NA,inf	NA,0.533356	0.000210097	0.000502725
2	chr2:207709508:C:T	207709508	T,T	C,C	1,1	inf,-inf	inf,inf	0.371346,1.48987	0.000209992	0.000511877
2	chr2:207894774:C:T	207894774	NA,T	NA,C	NA,1	NA,inf	NA,inf	NA,0.572552	0.000209935	0.000504712
2	chr2:207431046:C:T	207431046	T,T	C,C	1,1	inf,inf	inf,inf	0.80227,1.16802	0.000209874	0.000542703
2	chr2:207825391:CAT:C	207825391	NA,C	NA,CAT	NA,1	NA,-inf	NA,inf	NA,0.539817	0.000209559	0.000501376
2	chr2:207799692:T:C	207799692	C,C	T,T	1,1	inf,-inf	inf,inf	0.0475795,1.47896	0.000209039	0.000503132
2	chr2:208038545:T:A	208038545	NA,A	NA,T	NA,1	NA,-inf	NA,inf	NA,0.559607	0.000208948	0.000502196
2	chr2:207924264:C:T	207924264	NA,T	NA,C	NA,1	NA,inf	NA,inf	NA,0.569869	0.000208746	0.000501838
2	chr2:207731718:T:C	207731718	NA,C	NA,T	NA,1	NA,inf	NA,inf	NA,0.516122	0.00020873	0.000500179
2	chr2:207731721:T:G	207731721	NA,G	NA,T	NA,1	NA,inf	NA,inf	NA,0.516122	0.00020873	0.000500179
2	chr2:207687620:A:G	207687620	NA,G	NA,A	NA,1	NA,inf	NA,inf	NA,0.516128	0.000208708	0.000500147
2	chr2:207958878:T:C	207958878	NA,C	NA,T	NA,1	NA,-inf	NA,inf	NA,0.535696	0.000208511	0.00049925
2	chr2:207774765:G:A	207774765	NA,A	NA,G	NA,1	NA,inf	NA,inf	NA,0.515029	0.000208284	0.000499108
2	chr2:207173994:A:C	207173994	NA,C	NA,A	NA,1	NA,-inf	NA,inf	NA,0.526539	0.000208228	0.000498149
2	chr2:207134385:T:C	207134385	NA,C	NA,T	NA,1	NA,-inf	NA,inf	NA,0.514138	0.000208142	0.000497918
2	chr2:207484043:G:A	207484043	A,A	G,G	1,1	inf,-inf	inf,inf	2.63933,0.030223	0.000208106	0.000822695
2	chr2:207328287:T:C	207328287	NA,C	NA,T	NA,1	NA,inf	NA,inf	NA,0.568688	0.000207894	0.000500885
2	chr2:207480578:C:T	207480578	NA,T	NA,C	NA,1	NA,-inf	NA,inf	NA,0.527608	0.000207873	0.000497742
2	chr2:207649738:G:A	207649738	A,A	G,G	1,1	inf,-inf	inf,inf	3.17078,0.0326479	0.00020771	0.00142335
2	chr2:207823688:C:G	207823688	NA,G	NA,C	NA,1	NA,-inf	NA,inf	NA,0.533508	0.000207684	0.000496907
2	chr2:208041491:A:T	208041491	T,T	A,A	1,1	inf,-inf	inf,inf	0.0614756,1.51588	0.000207581	0.000495722
2	chr2:207794861:T:C	207794861	NA,C	NA,T	NA,1	NA,inf	NA,inf	NA,0.573351	0.000207441	0.000500307
2	chr2:207606834:T:C	207606834	NA,C	NA,T	NA,1	NA,-inf	NA,inf	NA,0.510305	0.000207431	0.000495303
2	chr2:207918946:A:C	207918946	NA,C	NA,A	NA,1	NA,inf	NA,inf	NA,0.563817	0.000207019	0.000498031
2	chr2:207660444:A:T	207660444	T,T	A,A	1,1	inf,inf	inf,inf	2.80219,0.126012	0.000206885	0.000939172
2	chr2:208046132:G:A	208046132	A,A	G,G	1,1	inf,-inf	inf,inf	0.0432111,1.53111	0.000206865	0.000494362
2	chr2:207748983:A:G	207748983	NA,G	NA,A	NA,1	NA,inf	NA,inf	NA,0.526948	0.000206857	0.000495784
2	chr2:207268002:T:C	207268002	NA,C	NA,T	NA,1	NA,inf	NA,inf	NA,0.54154	0.000206835	0.000494524
2	chr2:207874600:TC:T	207874600	NA,T	NA,TC	NA,1	NA,-inf	NA,inf	NA,0.542826	0.000206664	0.000496216
2	chr2:207954141:C:T	207954141	NA,T	NA,C	NA,1	NA,-inf	NA,inf	NA,0.559032	0.00020653	0.000496664
2	chr2:207226388:G:A	207226388	A,A	G,G	1,1	-inf,-inf	inf,inf	0.0234538,1.57305	0.000206439	0.000518053
2	chr2:207213868:G:C	207213868	NA,C	NA,G	NA,1	NA,-inf	NA,inf	NA,0.542463	0.000206199	0.000496374
2	chr2:207065586:T:C	207065586	C,C	T,T	1,1	inf,-inf	inf,inf	1.17788,0.468794	0.000206194	0.000475395
2	chr2:207793095:A:T	207793095	NA,T	NA,A	NA,1	NA,-inf	NA,inf	NA,0.549326	0.000205992	0.000496519
2	chr2:207296590:G:A	207296590	NA,A	NA,G	NA,1	NA,-inf	NA,inf	NA,0.556514	0.000205822	0.000492848
2	chr2:207865517:C:T	207865517	NA,T	NA,C	NA,1	NA,-inf	NA,inf	NA,0.513049	0.000205804	0.000492178
2	chr2:207909084:TGAG:T	207909084	NA,T	NA,TGAG	NA,1	NA,-inf	NA,inf	NA,0.521052	0.000205693	0.000493054
2	chr2:207654821:T:C	207654821	C,NA	T,NA	1,NA	inf,NA	inf,NA	0.938218,NA	0.000205367	0.000513851
2	chr2:207860871:A:C	207860871	NA,C	NA,A	NA,1	NA,-inf	NA,inf	NA,0.535746	0.000205363	0.000492682
2	chr2:207322411:A:G	207322411	NA,G	NA,A	NA,1	NA,-inf	NA,inf	NA,0.522473	0.000205359	0.000492034
2	chr2:207961019:C:T	207961019	NA,T	NA,C	NA,1	NA,inf	NA,inf	NA,0.559892	0.000205223	0.000493133
2	chr2:207894837:G:A	207894837	NA,A	NA,G	NA,1	NA,inf	NA,inf	NA,0.578623	0.00020511	0.000494051
2	chr2:207591984:T:C	207591984	NA,C	NA,T	NA,1	NA,-inf	NA,inf	NA,0.502154	0.000205006	0.000489545
2	chr2:207190002:A:C	207190002	NA,C	NA,A	NA,1	NA,-inf	NA,inf	NA,0.514973	0.000204993	0.000491687
2	chr2:207215909:T:C	207215909	NA,C	NA,T	NA,1	NA,-inf	NA,inf	NA,0.531964	0.000204699	0.000490666
2	chr2:207769949:G:A	207769949	NA,A	NA,G	NA,1	NA,inf	NA,inf	NA,0.542701	0.000203622	0.000489925
2	chr2:207123889:C:T	207123889	NA,T	NA,C	NA,1	NA,-inf	NA,inf	NA,0.541089	0.000203517	0.000489798
2	chr2:207936545:T:C	207936545	NA,C	NA,T	NA,1	NA,-inf	NA,inf	NA,0.517555	0.000203208	0.000485807
2	chr2:207429676:A:G	207429676	NA,G	NA,A	NA,1	NA,inf	NA,inf	NA,0.533514	0.000202948	0.000488642
2	chr2:207224263:G:A	207224263	A,A	G,G	1,1	inf,-inf	inf,inf	1.76845,0.114648	0.000202864	0.00044462
2	chr2:207803500:G:A	207803500	NA,A	NA,G	NA,1	NA,inf	NA,inf	NA,0.556635	0.000202783	0.000489029
2	chr2:207558755:C:T	207558755	NA,T	NA,C	NA,1	NA,-inf	NA,inf	NA,0.490996	0.000202686	0.000483882
2	chr2:207250454:G:A	207250454	A,A	G,G	1,1	inf,-inf	inf,inf	1.363,0.596671	0.000202356	0.000415073
2	chr2:207083920:G:C	207083920	NA,C	NA,G	NA,1	NA,inf	NA,inf	NA,0.521066	0.000202334	0.000486578
2	chr2:207300370:A:G	207300370	NA,G	NA,A	NA,1	NA,inf	NA,inf	NA,0.588261	0.000202222	0.000489431
2	chr2:207104302:C:T	207104302	NA,T	NA,C	NA,1	NA,inf	NA,inf	NA,0.526952	0.000202142	0.000486234
2	chr2:207755932:A:G	207755932	NA,G	NA,A	NA,1	NA,-inf	NA,inf	NA,0.498146	0.00020214	0.000482814
2	chr2:207988288:G:A	207988288	NA,A	NA,G	NA,1	NA,inf	NA,inf	NA,0.520646	0.000202053	0.000485904
2	chr2:207595137:A:G	207595137	NA,G	NA,A	NA,1	NA,-inf	NA,inf	NA,0.491373	0.000201885	0.000482141
2	chr2:207659665:G:C	207659665	NA,C	NA,G	NA,1	NA,inf	NA,inf	NA,0.539399	0.000201788	0.000487601
2	chr2:207872696:C:T	207872696	NA,T	NA,C	NA,1	NA,inf	NA,inf	NA,0.517328	0.000201692	0.000484924
2	chr2:207280455:C:A	207280455	NA,A	NA,C	NA,1	NA,inf	NA,inf	NA,0.539616	0.000201539	0.000486691
2	chr2:207688663:G:A	207688663	NA,A	NA,G	NA,1	NA,inf	NA,inf	NA,0.563063	0.000201519	0.000486298
2	chr2:207217056:C:T	207217056	T,T	C,C	1,1	inf,inf	inf,inf	1.62809,0.374211	0.000201395	0.000458381
2	chr2:207756234:G:GTT	207756234	NA,GTT	NA,G	NA,1	NA,-inf	NA,inf	NA,0.49511	0.000201319	0.000480856
2	chr2:207216349:T:C	207216349	NA,C	NA,T	NA,1	NA,-inf	NA,inf	NA,0.510911	0.000200709	0.000481074
2	chr2:207180096:T:C	207180096	NA,C	NA,T	NA,1	NA,-inf	NA,inf	NA,0.498484	0.00020067	0.000481128
2	chr2:207207511:T:C	207207511	NA,C	NA,T	NA,1	NA,-inf	NA,inf	NA,0.522184	0.00020054	0.000482695
2	chr2:207667876:A:G	207667876	NA,G	NA,A	NA,1	NA,-inf	NA,inf	NA,0.491246	0.000200391	0.000479917
2	chr2:207700353:G:A	207700353	NA,A	NA,G	NA,1	NA,-inf	NA,inf	NA,0.491615	0.00020036	0.000478572
2	chr2:207677146:C:A	207677146	A,A	C,C	1,1	inf,inf	inf,inf	1.12003,1.09311	0.000200285	0.000533156
2	chr2:207157161:G:A	207157161	NA,A	NA,G	NA,1	NA,-inf	NA,inf	NA,0.516553	0.000200257	0.000481153
2	chr2:207280339:G:A	207280339	A,NA	G,NA	1,NA	inf,NA	inf,NA	0.892328,NA	0.000200027	0.00049654
2	chr2:207317437:C:A	207317437	NA,A	NA,C	NA,1	NA,-inf	NA,inf	NA,0.509348	0.000199922	0.000480185
2	chr2:207853904:G:T	207853904	NA,T	NA,G	NA,1	NA,-inf	NA,inf	NA,0.501422	0.000199913	0.000479497
2	chr2:207871728:A:C	207871728	NA,C	NA,A	NA,1	NA,-inf	NA,inf	NA,0.513421	0.000199885	0.000479408
2	chr2:207851405:G:A	207851405	NA,A	NA,G	NA,1	NA,inf	NA,inf	NA,0.509909	0.000199689	0.000480062
2	chr2:207312269:C:G	207312269	G,G	C,C	1,1	inf,-inf	inf,inf	0.739879,1.09443	0.000199164	0.00049278
2	chr2:207868062:A:T	207868062	NA,T	NA,A	NA,1	NA,-inf	NA,inf	NA,0.510797	0.000199163	0.000477679
2	chr2:207699479:T:C	207699479	NA,C	NA,T	NA,1	NA,-inf	NA,inf	NA,0.486879	0.000198987	0.000475323
2	chr2:207214996:G:A	207214996	NA,A	NA,G	NA,1	NA,inf	NA,inf	NA,0.528687	0.000198831	0.000479158
2	chr2:207202577:A:G	207202577	G,G	A,A	1,1	-inf,-inf	inf,inf	1.65899,0.306744	0.000198701	0.000448534
2	chr2:207826173:C:T	207826173	NA,T	NA,C	NA,1	NA,-inf	NA,inf	NA,0.502406	0.000198604	0.000476615
2	chr2:207709526:T:G	207709526	NA,G	NA,T	NA,1	NA,-inf	NA,inf	NA,0.484612	0.000198356	0.000473821
2	chr2:207658377:A:G	207658377	G,G	A,A	1,1	inf,inf	inf,inf	3.03895,0.185834	0.000198337	0.00127689
2	chr2:207688518:C:T	207688518	NA,T	NA,C	NA,1	NA,inf	NA,inf	NA,0.550831	0.000198253	0.000478383
2	chr2:208048657:A:C	208048657	NA,C	NA,A	NA,1	NA,-inf	NA,inf	NA,0.50344	0.000197978	0.000475304
2	chr2:207908124:C:T	207908124	NA,T	NA,C	NA,1	NA,inf	NA,inf	NA,0.527688	0.000197672	0.000475161
2	chr2:207589915:C:T	207589915	T,T	C,C	1,1	inf,inf	inf,inf	0.255232,1.5911	0.00019758	0.000500701
2	chr2:207582790:G:A	207582790	A,NA	G,NA	1,NA	inf,NA	inf,NA	0.902438,NA	0.000197302	0.000485765
2	chr2:207308773:C:T	207308773	NA,T	NA,C	NA,1	NA,inf	NA,inf	NA,0.569517	0.000197279	0.000477365
2	chr2:207799268:C:T	207799268	NA,T	NA,C	NA,1	NA,inf	NA,inf	NA,0.535789	0.00019711	0.000475314
2	chr2:207421975:G:A	207421975	NA,A	NA,G	NA,1	NA,inf	NA,inf	NA,0.511409	0.000197017	0.000474305
2	chr2:207741805:C:T	207741805	NA,T	NA,C	NA,1	NA,-inf	NA,inf	NA,0.512059	0.000196692	0.000471674
2	chr2:207903860:C:T	207903860	NA,T	NA,C	NA,1	NA,inf	NA,inf	NA,0.524628	0.000196649	0.000472726
2	chr2:207462646:G:A	207462646	NA,A	NA,G	NA,1	NA,-inf	NA,inf	NA,0.488945	0.000196541	0.000470333
2	chr2:207555560:A:G	207555560	NA,G	NA,A	NA,1	NA,-inf	NA,inf	NA,0.471602	0.000196337	0.000468971
2	chr2:207704145:C:G	207704145	NA,G	NA,C	NA,1	NA,-inf	NA,inf	NA,0.477113	0.000196271	0.000468879
2	chr2:207146827:C:G	207146827	NA,G	NA,C	NA,1	NA,-inf	NA,inf	NA,0.514879	0.000196137	0.000471623
2	chr2:207873362:A:G	207873362	NA,G	NA,A	NA,1	NA,inf	NA,inf	NA,0.498646	0.000196002	0.000471247
2	chr2:207691256:G:A	207691256	NA,A	NA,G	NA,1	NA,inf	NA,inf	NA,0.540463	0.000195749	0.000472277
2	chr2:207101070:C:T	207101070	T,T	C,C	1,1	-inf,-inf	inf,inf	1.08549,0.751147	0.000195746	0.000491186
2	chr2:207474913:C:T	207474913	T,T	C,C	1,1	inf,-inf	inf,inf	2.57177,0.0232946	0.00019574	0.0007525
2	chr2:207885137:C:T	207885137	NA,T	NA,C	NA,1	NA,-inf	NA,inf	NA,0.490762	0.00019573	0.000469333
2	chr2:207669673:A:G	207669673	NA,G	NA,A	NA,1	NA,-inf	NA,inf	NA,0.520001	0.00019571	0.000468751
2	chr2:207406214:A:G	207406214	G,NA	A,NA	1,NA	inf,NA	inf,NA	1.43738,NA	0.000195437	0.000556518
2	chr2:207156815:C:T	207156815	NA,T	NA,C	NA,1	NA,-inf	NA,inf	NA,0.472127	0.000195374	0.000468764
2	chr2:207391998:T:TA	207391998	NA,TA	NA,T	NA,1	NA,inf	NA,inf	NA,0.5028	0.000195307	0.000469946
2	chr2:207725737:A:G	207725737	NA,G	NA,A	NA,1	NA,-inf	NA,inf	NA,0.473268	0.000195211	0.000466364
2	chr2:207888848:G:A	207888848	NA,A	NA,G	NA,1	NA,inf	NA,inf	NA,0.532237	0.000195105	0.000468008
2	chr2:207724778:T:C	207724778	NA,C	NA,T	NA,1	NA,-inf	NA,inf	NA,0.472554	0.000195037	0.000465946
2	chr2:207062615:G:C	207062615	NA,C	NA,G	NA,1	NA,inf	NA,inf	NA,0.488247	0.000195026	0.000468077
2	chr2:207860338:C:T	207860338	T,NA	C,NA	1,NA	inf,NA	inf,NA	0.654432,NA	0.000194898	0.000463713
2	chr2:207754112:C:G	207754112	NA,G	NA,C	NA,1	NA,-inf	NA,inf	NA,0.497487	0.000194863	0.000468031
2	chr2:207740470:G:A	207740470	NA,A	NA,G	NA,1	NA,-inf	NA,inf	NA,0.496444	0.0001938	0.000465644
2	chr2:207708550:A:G	207708550	NA,G	NA,A	NA,1	NA,-inf	NA,inf	NA,0.467327	0.000193742	0.000462852
2	chr2:207715096:C:T	207715096	NA,T	NA,C	NA,1	NA,-inf	NA,inf	NA,0.467463	0.000193623	0.000462593
2	chr2:207210211:G:A	207210211	A,A	G,G	1,1	inf,-inf	inf,inf	0.316602,1.28207	0.000193566	0.000459229
2	chr2:207488283:G:A	207488283	NA,A	NA,G	NA,1	NA,-inf	NA,inf	NA,0.466961	0.000193474	0.000462855
2	chr2:207483644:G:A	207483644	A,A	G,G	1,1	inf,-inf	inf,inf	2.56633,0.00918368	0.000193341	0.00074307
2	chr2:207179678:G:C	207179678	NA,C	NA,G	NA,1	NA,-inf	NA,inf	NA,0.472349	0.000193328	0.000463382
2	chr2:207691050:C:T	207691050	NA,T	NA,C	NA,1	NA,inf	NA,inf	NA,0.531058	0.000193295	0.000466329
2	chr2:207687666:C:T	207687666	NA,T	NA,C	NA,1	NA,inf	NA,inf	NA,0.530564	0.000193177	0.000466042
2	chr2:207199592:G:A	207199592	A,A	G,G	1,1	inf,-inf	inf,inf	0.40428,1.20344	0.000193076	0.000456548
2	chr2:207209200:A:G	207209200	NA,G	NA,A	NA,1	NA,-inf	NA,inf	NA,0.49316	0.000192771	0.000463965
2	chr2:207604321:C:A	207604321	NA,A	NA,C	NA,1	NA,-inf	NA,inf	NA,0.44387	0.000192638	0.00045899
2	chr2:207313295:C:T	207313295	NA,T	NA,C	NA,1	NA,inf	NA,inf	NA,0.50181	0.000192514	0.000463889
2	chr2:207569921:C:T	207569921	T,T	C,C	1,1	inf,inf	inf,inf	0.257622,1.57495	0.000192358	0.000487485
2	chr2:207249521:C:T	207249521	T,T	C,C	1,1	inf,-inf	inf,inf	1.20486,0.7053	0.000192188	0.000401435
2	chr2:207672178:T:C	207672178	C,NA	T,NA	1,NA	-inf,NA	inf,NA	0.576739,NA	0.000192165	0.000458064
2	chr2:207398347:CTG:C	207398347	NA,C	NA,CTG	NA,1	NA,inf	NA,inf	NA,0.552933	0.000192163	0.000462824
2	chr2:208035970:A:C	208035970	NA,C	NA,A	NA,1	NA,inf	NA,inf	NA,0.51747	0.000192005	0.000461503
2	chr2:207210177:C:T	207210177	NA,T	NA,C	NA,1	NA,-inf	NA,inf	NA,0.46755	0.000191976	0.000460123
2	chr2:207752082:A:G	207752082	NA,G	NA,A	NA,1	NA,-inf	NA,inf	NA,0.45935	0.000191552	0.00045767
2	chr2:208057731:G:A	208057731	NA,A	NA,G	NA,1	NA,inf	NA,inf	NA,0.49481	0.000191505	0.000460067
2	chr2:207449161:A:G	207449161	NA,G	NA,A	NA,1	NA,-inf	NA,inf	NA,0.49961	0.000191481	0.000460897
2	chr2:207851822:G:C	207851822	C,NA	G,NA	1,NA	-inf,NA	inf,NA	0.715562,NA	0.00019144	0.000462993
2	chr2:207261199:A:C	207261199	NA,C	NA,A	NA,1	NA,-inf	NA,inf	NA,0.477375	0.000191189	0.000459237
2	chr2:207473293:A:G	207473293	NA,G	NA,A	NA,1	NA,inf	NA,inf	NA,0.504271	0.000191136	0.000460033
2	chr2:207801344:G:C	207801344	NA,C	NA,G	NA,1	NA,-inf	NA,inf	NA,0.501416	0.000191078	0.000459172
2	chr2:207690268:C:T	207690268	NA,T	NA,C	NA,1	NA,inf	NA,inf	NA,0.52232	0.000190971	0.000460722
2	chr2:207204789:C:T	207204789	NA,T	NA,C	NA,1	NA,-inf	NA,inf	NA,0.485869	0.000190872	0.000459392
2	chr2:207290341:C:T	207290341	NA,T	NA,C	NA,1	NA,inf	NA,inf	NA,0.516722	0.000190755	0.000459589
2	chr2:207467527:C:A	207467527	NA,A	NA,C	NA,1	NA,inf	NA,inf	NA,0.528135	0.000190732	0.000459553
2	chr2:207471584:C:T	207471584	T,T	C,C	1,1	inf,inf	inf,inf	1.9617,0.454916	0.00019068	0.000589824
2	chr2:207690699:C:G	207690699	NA,G	NA,C	NA,1	NA,inf	NA,inf	NA,0.521142	0.000190656	0.000459963
2	chr2:207689995:T:C	207689995	NA,C	NA,T	NA,1	NA,inf	NA,inf	NA,0.520999	0.000190612	0.000459859
2	chr2:207729804:C:G	207729804	NA,G	NA,C	NA,1	NA,-inf	NA,inf	NA,0.455851	0.000190498	0.000455189
2	chr2:207767369:G:A	207767369	A,NA	G,NA	1,NA	-inf,NA	inf,NA	0.594983,NA	0.00019031	0.000452303
2	chr2:207632563:A:G	207632563	G,G	A,A	1,1	inf,inf	inf,inf	3.02199,0.333609	0.000190257	0.00129405
2	chr2:207999931:T:C	207999931	NA,C	NA,T	NA,1	NA,-inf	NA,inf	NA,0.472057	0.00019022	0.000456045
2	chr2:207521019:T:G	207521019	NA,G	NA,T	NA,1	NA,inf	NA,inf	NA,0.499424	0.000190139	0.000457631
2	chr2:207701582:T:C	207701582	NA,C	NA,T	NA,1	NA,-inf	NA,inf	NA,0.454058	0.000190104	0.00045424
2	chr2:207690828:T:C	207690828	NA,C	NA,T	NA,1	NA,inf	NA,inf	NA,0.51863	0.000190037	0.00045846
2	chr2:207503008:C:A	207503008	NA,A	NA,C	NA,1	NA,inf	NA,inf	NA,0.496426	0.000189949	0.00045793
2	chr2:207310078:A:G	207310078	NA,G	NA,A	NA,1	NA,-inf	NA,inf	NA,0.461233	0.000189778	0.000454956
2	chr2:207669762:A:G	207669762	NA,G	NA,A	NA,1	NA,-inf	NA,inf	NA,0.541058	0.000189305	0.000458408
2	chr2:207654680:G:A	207654680	NA,A	NA,G	NA,1	NA,-inf	NA,inf	NA,0.459689	0.000189211	0.000453315
2	chr2:207722221:C:T	207722221	NA,T	NA,C	NA,1	NA,inf	NA,inf	NA,0.458976	0.000189185	0.000454821
2	chr2:207392670:G:A	207392670	NA,A	NA,G	NA,1	NA,inf	NA,inf	NA,0.480487	0.000189139	0.000455252
2	chr2:207063028:G:A	207063028	NA,A	NA,G	NA,1	NA,inf	NA,inf	NA,0.48118	0.000189068	0.00045481
2	chr2:207738449:G:A	207738449	NA,A	NA,G	NA,1	NA,-inf	NA,inf	NA,0.447605	0.000188474	0.000450359
2	chr2:207760629:T:C	207760629	NA,C	NA,T	NA,1	NA,-inf	NA,inf	NA,0.44946	0.000188274	0.000449797
2	chr2:207717254:T:C	207717254	NA,C	NA,T	NA,1	NA,-inf	NA,inf	NA,0.474001	0.000188168	0.000452061
2	chr2:207849059:C:T	207849059	NA,T	NA,C	NA,1	NA,inf	NA,inf	NA,0.474533	0.000187356	0.000450246
2	chr2:207209301:T:C	207209301	NA,C	NA,T	NA,1	NA,-inf	NA,inf	NA,0.461189	0.000187206	0.000448946
2	chr2:207084643:T:C	207084643	NA,C	NA,T	NA,1	NA,inf	NA,inf	NA,0.466813	0.000187138	0.000450245
2	chr2:208019739:C:G	208019739	NA,G	NA,C	NA,1	NA,-inf	NA,inf	NA,0.465773	0.000186983	0.000448723
2	chr2:207243292:C:T	207243292	NA,T	NA,C	NA,1	NA,inf	NA,inf	NA,0.465588	0.000186872	0.000449231
2	chr2:207689963:T:C	207689963	NA,C	NA,T	NA,1	NA,inf	NA,inf	NA,0.505826	0.000186858	0.000450762
2	chr2:207447411:A:C	207447411	NA,C	NA,A	NA,1	NA,-inf	NA,inf	NA,0.441523	0.000186666	0.000447244
2	chr2:207875716:T:C	207875716	NA,C	NA,T	NA,1	NA,-inf	NA,inf	NA,0.462335	0.000186627	0.000447643
2	chr2:207310510:A:G	207310510	NA,G	NA,A	NA,1	NA,-inf	NA,inf	NA,0.45275	0.000186594	0.000446367
2	chr2:207152616:A:G	207152616	NA,G	NA,A	NA,1	NA,-inf	NA,inf	NA,0.500259	0.000186338	0.000449002
2	chr2:207450785:C:T	207450785	NA,T	NA,C	NA,1	NA,-inf	NA,inf	NA,0.439715	0.000186211	0.000446157
2	chr2:207776054:G:A	207776054	NA,A	NA,G	NA,1	NA,inf	NA,inf	NA,0.434022	0.000185958	0.000445497
2	chr2:207685474:T:C	207685474	NA,C	NA,T	NA,1	NA,inf	NA,inf	NA,0.434414	0.000185904	0.000445809
2	chr2:208003940:T:C	208003940	NA,C	NA,T	NA,1	NA,inf	NA,inf	NA,0.441913	0.00018585	0.000446365
2	chr2:208033368:T:C	208033368	NA,C	NA,T	NA,1	NA,inf	NA,inf	NA,0.499074	0.000185666	0.000446333
2	chr2:207760442:C:G	207760442	NA,G	NA,C	NA,1	NA,-inf	NA,inf	NA,0.438694	0.000185564	0.000443366
2	chr2:207300986:T:C	207300986	NA,C	NA,T	NA,1	NA,inf	NA,inf	NA,0.521216	0.000185444	0.000448504
2	chr2:207946154:T:C	207946154	NA,C	NA,T	NA,1	NA,inf	NA,inf	NA,0.471148	0.000185159	0.000444881
2	chr2:207881968:C:T	207881968	NA,T	NA,C	NA,1	NA,inf	NA,inf	NA,0.453116	0.00018465	0.000443975
2	chr2:207279934:G:T	207279934	NA,T	NA,G	NA,1	NA,-inf	NA,inf	NA,0.46401	0.000184117	0.000440877
2	chr2:207930361:C:T	207930361	NA,T	NA,C	NA,1	NA,inf	NA,inf	NA,0.493335	0.000184113	0.000442728
2	chr2:207070385:T:A	207070385	NA,A	NA,T	NA,1	NA,-inf	NA,inf	NA,0.449646	0.000183921	0.000441324
2	chr2:207316879:A:G	207316879	NA,G	NA,A	NA,1	NA,-inf	NA,inf	NA,0.453834	0.00018383	0.000440312
2	chr2:207317643:T:C	207317643	NA,C	NA,T	NA,1	NA,-inf	NA,inf	NA,0.453564	0.000183797	0.000440224
2	chr2:207766588:T:TA	207766588	NA,TA	NA,T	NA,1	NA,inf	NA,inf	NA,0.447978	0.000183738	0.000441168
2	chr2:207694090:T:C	207694090	NA,C	NA,T	NA,1	NA,inf	NA,inf	NA,0.423983	0.000183516	0.000439939
2	chr2:207896938:C:T	207896938	NA,T	NA,C	NA,1	NA,-inf	NA,inf	NA,0.463953	0.000183431	0.000440299
2	chr2:207646509:C:A	207646509	A,A	C,C	1,1	inf,inf	inf,inf	3.10765,0.0410531	0.000183379	0.00123916
2	chr2:207401052:A:T	207401052	NA,T	NA,A	NA,1	NA,inf	NA,inf	NA,0.456603	0.000183284	0.000441116
2	chr2:207807078:C:CT	207807078	CT,CT	C,C	1,1	inf,-inf	inf,inf	0.986595,0.215222	0.000183171	0.000423477
2	chr2:207402310:T:C	207402310	NA,C	NA,T	NA,1	NA,inf	NA,inf	NA,0.455905	0.000183115	0.000440708
2	chr2:207584023:C:G	207584023	NA,G	NA,C	NA,1	NA,-inf	NA,inf	NA,0.452213	0.00018305	0.000438556
2	chr2:207316812:C:T	207316812	NA,T	NA,C	NA,1	NA,-inf	NA,inf	NA,0.450394	0.000183001	0.000438334
2	chr2:207295912:C:T	207295912	T,NA	C,NA	1,NA	inf,NA	inf,NA	0.826451,NA	0.000182567	0.000452413
2	chr2:207662063:A:C	207662063	NA,C	NA,A	NA,1	NA,inf	NA,inf	NA,0.425012	0.000182521	0.000438408
2	chr2:207446103:A:G	207446103	G,G	A,A	1,1	-inf,-inf	inf,inf	2.11268,1.08711	0.000182504	0.000986834
2	chr2:207411709:C:T	207411709	T,NA	C,NA	1,NA	-inf,NA	inf,NA	0.585265,NA	0.000182313	0.00043859
2	chr2:207639495:A:G	207639495	NA,G	NA,A	NA,1	NA,inf	NA,inf	NA,0.420271	0.000182091	0.000437219
2	chr2:207446087:C:T	207446087	NA,T	NA,C	NA,1	NA,-inf	NA,inf	NA,0.431979	0.000182052	0.000435905
2	chr2:207972662:A:C	207972662	C,NA	A,NA	1,NA	-inf,NA	inf,NA	0.612744,NA	0.000181843	0.000435245
2	chr2:207915696:C:A	207915696	NA,A	NA,C	NA,1	NA,-inf	NA,inf	NA,0.457237	0.000181764	0.000436306
2	chr2:207634348:G:A	207634348	NA,A	NA,G	NA,1	NA,inf	NA,inf	NA,0.454271	0.000181675	0.000436982
2	chr2:207659353:G:A	207659353	NA,A	NA,G	NA,1	NA,inf	NA,inf	NA,0.457892	0.000181582	0.000437136
2	chr2:207543169:G:A	207543169	A,A	G,G	1,1	-inf,inf	inf,inf	2.86237,0.277628	0.00018132	0.00101546
2	chr2:207647496:T:A	207647496	NA,A	NA,T	NA,1	NA,inf	NA,inf	NA,0.45253	0.000181205	0.000435845
2	chr2:207632303:A:G	207632303	G,G	A,A	1,1	inf,inf	inf,inf	3.00567,0.299649	0.000181134	0.00121745
2	chr2:207842159:G:A	207842159	NA,A	NA,G	NA,1	NA,inf	NA,inf	NA,0.437338	0.00018113	0.000435459
2	chr2:207290540:G:C	207290540	NA,C	NA,G	NA,1	NA,inf	NA,inf	NA,0.468851	0.000180887	0.000436735
2	chr2:207545844:C:T	207545844	NA,T	NA,C	NA,1	NA,inf	NA,inf	NA,0.429708	0.000180684	0.000432549
2	chr2:207208693:G:A	207208693	A,A	G,G	1,1	-inf,-inf	inf,inf	1.57566,0.341596	0.000180639	0.000408758
2	chr2:207820556:A:G	207820556	G,G	A,A	1,1	-inf,inf	inf,inf	0.818177,0.890815	0.000180592	0.000439001
2	chr2:207485802:G:A	207485802	A,A	G,G	1,1	inf,inf	inf,inf	2.49397,0.124642	0.00018055	0.000685867
2	chr2:207791627:AT:A	207791627	A,NA	AT,NA	1,NA	-inf,NA	inf,NA	0.6351,NA	0.000180469	0.000432136
2	chr2:207871679:T:G	207871679	NA,G	NA,T	NA,1	NA,-inf	NA,inf	NA,0.409406	0.000180162	0.00043106
2	chr2:207753941:G:A	207753941	NA,A	NA,G	NA,1	NA,inf	NA,inf	NA,0.431621	0.000180077	0.000432328
2	chr2:207247346:T:C	207247346	C,C	T,T	1,1	inf,-inf	inf,inf	1.1196,0.73969	0.000180037	0.000376313
2	chr2:207152309:A:G	207152309	G,G	A,A	1,1	-inf,inf	inf,inf	1.49019,0.459836	0.000179998	0.000413107
2	chr2:207181992:A:G	207181992	NA,G	NA,A	NA,1	NA,-inf	NA,inf	NA,0.426529	0.000179978	0.000431357
2	chr2:207485144:A:G	207485144	NA,G	NA,A	NA,1	NA,-inf	NA,inf	NA,0.402565	0.000179818	0.00043014
2	chr2:207836008:A:C	207836008	NA,C	NA,A	NA,1	NA,-inf	NA,inf	NA,0.428048	0.000179747	0.000431206
2	chr2:207757657:T:C	207757657	NA,C	NA,T	NA,1	NA,-inf	NA,inf	NA,0.414856	0.000179731	0.000429529
2	chr2:207795907:G:A	207795907	NA,A	NA,G	NA,1	NA,-inf	NA,inf	NA,0.451763	0.000179674	0.00043167
2	chr2:207632310:G:A	207632310	A,A	G,G	1,1	inf,inf	inf,inf	2.99933,0.297872	0.000179622	0.00120312
2	chr2:207504555:G:A	207504555	NA,A	NA,G	NA,1	NA,-inf	NA,inf	NA,0.382439	0.000179355	0.000427591
2	chr2:207213735:T:C	207213735	NA,C	NA,T	NA,1	NA,inf	NA,inf	NA,0.435374	0.000179102	0.000430622
2	chr2:207486591:T:C	207486591	NA,C	NA,T	NA,1	NA,-inf	NA,inf	NA,0.40938	0.000179013	0.000428421
2	chr2:207381326:G:A	207381326	NA,A	NA,G	NA,1	NA,-inf	NA,inf	NA,0.443212	0.000178966	0.000430041
2	chr2:207619343:G:C	207619343	C,NA	G,NA	1,NA	inf,NA	inf,NA	0.838823,NA	0.000178959	0.000446033
2	chr2:207887245:T:C	207887245	NA,C	NA,T	NA,1	NA,inf	NA,inf	NA,0.450892	0.000178843	0.000429926
2	chr2:207435891:G:A	207435891	NA,A	NA,G	NA,1	NA,inf	NA,inf	NA,0.436652	0.000178823	0.000430253
2	chr2:207902275:T:C	207902275	NA,C	NA,T	NA,1	NA,inf	NA,inf	NA,0.426185	0.000178513	0.000429183
2	chr2:207130112:T:C	207130112	NA,C	NA,T	NA,1	NA,inf	NA,inf	NA,0.440107	0.000178339	0.000429066
2	chr2:207478681:G:A	207478681	NA,A	NA,G	NA,1	NA,-inf	NA,inf	NA,0.641832	0.000178217	0.000444293
2	chr2:207870236:T:C	207870236	NA,C	NA,T	NA,1	NA,inf	NA,inf	NA,0.437129	0.000178135	0.000428663
2	chr2:207790746:G:A	207790746	NA,A	NA,G	NA,1	NA,-inf	NA,inf	NA,0.408385	0.00017806	0.000426533
2	chr2:207143042:G:T	207143042	NA,T	NA,G	NA,1	NA,-inf	NA,inf	NA,0.410365	0.000178011	0.000426531
2	chr2:208038405:T:A	208038405	NA,A	NA,T	NA,1	NA,inf	NA,inf	NA,0.458149	0.000177952	0.000427703
2	chr2:207884579:A:T	207884579	NA,T	NA,A	NA,1	NA,-inf	NA,inf	NA,0.413136	0.000177868	0.000426304
2	chr2:207910709:C:T	207910709	NA,T	NA,C	NA,1	NA,-inf	NA,inf	NA,0.440553	0.000177829	0.0004275
2	chr2:207259582:C:T	207259582	T,NA	C,NA	1,NA	inf,NA	inf,NA	0.8056,NA	0.000177741	0.000438836
2	chr2:207101078:T:C	207101078	C,NA	T,NA	1,NA	-inf,NA	inf,NA	0.780574,NA	0.00017773	0.000424624
2	chr2:207536009:C:T	207536009	NA,T	NA,C	NA,1	NA,inf	NA,inf	NA,0.442234	0.000177728	0.00042813
2	chr2:207203710:C:T	207203710	NA,T	NA,C	NA,1	NA,-inf	NA,inf	NA,0.413256	0.000177432	0.00042568
2	chr2:207246833:A:C	207246833	NA,C	NA,A	NA,1	NA,-inf	NA,inf	NA,0.478016	0.000177332	0.000429851
2	chr2:207524734:G:A	207524734	NA,A	NA,G	NA,1	NA,inf	NA,inf	NA,0.443956	0.000177136	0.00042624
2	chr2:207427716:G:A	207427716	NA,A	NA,G	NA,1	NA,inf	NA,inf	NA,0.428831	0.000176919	0.000425671
2	chr2:207698104:C:T	207698104	NA,T	NA,C	NA,1	NA,-inf	NA,inf	NA,0.396921	0.000176862	0.000422925
2	chr2:207225499:G:A	207225499	NA,A	NA,G	NA,1	NA,-inf	NA,inf	NA,0.421268	0.000176577	0.000423898
2	chr2:207453562:A:G	207453562	G,G	A,A	1,1	inf,inf	inf,inf	1.24046,0.828148	0.000176535	0.000485045
2	chr2:207326566:A:C	207326566	NA,C	NA,A	NA,1	NA,-inf	NA,inf	NA,0.399581	0.000176389	0.000422768
2	chr2:207776194:G:A	207776194	NA,A	NA,G	NA,1	NA,-inf	NA,inf	NA,0.394655	0.000176352	0.000423052
2	chr2:208039642:T:C	208039642	NA,C	NA,T	NA,1	NA,inf	NA,inf	NA,0.450631	0.000176249	0.000423604
2	chr2:207493653:T:C	207493653	NA,C	NA,T	NA,1	NA,-inf	NA,inf	NA,0.396893	0.000176117	0.00042173
2	chr2:208033470:C:T	208033470	NA,T	NA,C	NA,1	NA,-inf	NA,inf	NA,0.411899	0.000175784	0.000421166
2	chr2:207690856:T:G	207690856	NA,G	NA,T	NA,1	NA,inf	NA,inf	NA,0.417775	0.000175748	0.000423082
2	chr2:207301929:C:T	207301929	NA,T	NA,C	NA,1	NA,-inf	NA,inf	NA,0.383408	0.00017573	0.000419846
2	chr2:207065661:A:G	207065661	NA,G	NA,A	NA,1	NA,-inf	NA,inf	NA,0.420284	0.000175653	0.000421599
2	chr2:207899127:C:T	207899127	NA,T	NA,C	NA,1	NA,-inf	NA,inf	NA,0.410121	0.000175539	0.000420337
2	chr2:207130873:A:G	207130873	NA,G	NA,A	NA,1	NA,inf	NA,inf	NA,0.410138	0.000175433	0.000421781
2	chr2:207252032:T:C	207252032	C,C	T,T	1,1	inf,-inf	inf,inf	1.09535,0.750562	0.000175284	0.00036715
2	chr2:207655991:G:T	207655991	NA,T	NA,G	NA,1	NA,inf	NA,inf	NA,0.399539	0.000175217	0.00042117
2	chr2:207214105:C:T	207214105	NA,T	NA,C	NA,1	NA,-inf	NA,inf	NA,0.43089	0.000174904	0.000422074
2	chr2:207173073:C:G	207173073	G,G	C,C	1,1	-inf,-inf	inf,inf	1.67969,0.178163	0.000174862	0.000401086
2	chr2:207661981:G:A	207661981	NA,A	NA,G	NA,1	NA,inf	NA,inf	NA,0.392345	0.000174854	0.000419995
2	chr2:207179354:G:A	207179354	NA,A	NA,G	NA,1	NA,-inf	NA,inf	NA,0.461285	0.000174843	0.000423892
2	chr2:207302419:G:A	207302419	NA,A	NA,G	NA,1	NA,inf	NA,inf	NA,0.437657	0.000174735	0.000421736
2	chr2:207484085:T:A	207484085	NA,A	NA,T	NA,1	NA,inf	NA,inf	NA,0.428753	0.000174732	0.000420979
2	chr2:207452401:A:C	207452401	C,C	A,A	1,1	inf,inf	inf,inf	0.661634,1.23422	0.000174692	0.000454596
2	chr2:207895825:AT:A	207895825	NA,A	NA,AT	NA,1	NA,-inf	NA,inf	NA,0.402742	0.000174668	0.000418262
2	chr2:207676362:C:T	207676362	NA,T	NA,C	NA,1	NA,inf	NA,inf	NA,0.457875	0.000174436	0.000420182
2	chr2:207566648:A:G	207566648	G,NA	A,NA	1,NA	inf,NA	inf,NA	1.05192,NA	0.000174407	0.000451342
2	chr2:207317265:C:T	207317265	NA,T	NA,C	NA,1	NA,inf	NA,inf	NA,0.403479	0.000174333	0.000419002
2	chr2:208043004:C:T	208043004	T,T	C,C	1,1	inf,-inf	inf,inf	0.931623,0.570032	0.000174267	0.000414726
2	chr2:207302409:T:C	207302409	NA,C	NA,T	NA,1	NA,inf	NA,inf	NA,0.43521	0.000174249	0.000420547
2	chr2:207476091:G:A	207476091	NA,A	NA,G	NA,1	NA,inf	NA,inf	NA,0.451631	0.000174209	0.000419729
2	chr2:207793729:G:C	207793729	NA,C	NA,G	NA,1	NA,-inf	NA,inf	NA,0.426936	0.000174187	0.000418479
2	chr2:207806393:C:T	207806393	NA,T	NA,C	NA,1	NA,inf	NA,inf	NA,0.438632	0.000174044	0.000419402
2	chr2:207911186:G:A	207911186	NA,A	NA,G	NA,1	NA,inf	NA,inf	NA,0.442742	0.000174006	0.000417504
2	chr2:207834572:T:C	207834572	NA,C	NA,T	NA,1	NA,inf	NA,inf	NA,0.406122	0.00017393	0.000418156
2	chr2:207929020:G:A	207929020	NA,A	NA,G	NA,1	NA,inf	NA,inf	NA,0.421967	0.000173858	0.000418303
2	chr2:207650653:G:A	207650653	NA,A	NA,G	NA,1	NA,inf	NA,inf	NA,0.419791	0.000173856	0.000418117
2	chr2:207647291:T:C	207647291	C,NA	T,NA	1,NA	inf,NA	inf,NA	0.851995,NA	0.000173788	0.000431698
2	chr2:207667040:C:T	207667040	NA,T	NA,C	NA,1	NA,-inf	NA,inf	NA,0.377263	0.000173732	0.000414766
2	chr2:207195596:A:G	207195596	NA,G	NA,A	NA,1	NA,-inf	NA,inf	NA,0.411336	0.00017349	0.000418143
2	chr2:208030209:T:C	208030209	NA,C	NA,T	NA,1	NA,inf	NA,inf	NA,0.443634	0.000173249	0.000416473
2	chr2:208031907:A:T	208031907	NA,T	NA,A	NA,1	NA,inf	NA,inf	NA,0.44305	0.000173075	0.000416039
2	chr2:208027328:T:A	208027328	NA,A	NA,T	NA,1	NA,inf	NA,inf	NA,0.442724	0.000173062	0.000416022
2	chr2:207678362:T:C	207678362	C,C	T,T	1,1	inf,inf	inf,inf	1.43923,0.510669	0.000172986	0.000457385
2	chr2:207728428:A:G	207728428	NA,G	NA,A	NA,1	NA,-inf	NA,inf	NA,0.406671	0.000172939	0.000415388
2	chr2:207631310:A:G	207631310	G,G	A,A	1,1	inf,inf	inf,inf	2.99406,0.256871	0.000172672	0.00114859
2	chr2:207354964:A:G	207354964	G,NA	A,NA	1,NA	inf,NA	inf,NA	0.745176,NA	0.000172269	0.000420964
2	chr2:207653252:G:A	207653252	NA,A	NA,G	NA,1	NA,inf	NA,inf	NA,0.412286	0.000172221	0.000414208
2	chr2:207590447:G:A	207590447	A,NA	G,NA	1,NA	inf,NA	inf,NA	0.814925,NA	0.000172105	0.000429529
2	chr2:207832428:T:A	207832428	NA,A	NA,T	NA,1	NA,inf	NA,inf	NA,0.415339	0.000172013	0.000413981
2	chr2:207455205:G:A	207455205	NA,A	NA,G	NA,1	NA,-inf	NA,inf	NA,0.39593	0.000171865	0.000412478
2	chr2:207644262:T:C	207644262	NA,C	NA,T	NA,1	NA,-inf	NA,inf	NA,0.395225	0.000171858	0.000412168
2	chr2:207249820:G:A	207249820	A,A	G,G	1,1	inf,inf	inf,inf	1.32169,0.487353	0.000171774	0.000410686
2	chr2:207897932:T:G	207897932	NA,G	NA,T	NA,1	NA,-inf	NA,inf	NA,0.405963	0.000171632	0.000411402
2	chr2:207565659:C:T	207565659	T,T	C,C	1,1	inf,inf	inf,inf	0.265363,1.50524	0.000171625	0.000435093
2	chr2:207202171:G:C	207202171	C,C	G,G	1,1	inf,inf	inf,inf	1.27989,0.618066	0.000171365	0.000394767
2	chr2:207108357:A:C	207108357	NA,C	NA,A	NA,1	NA,inf	NA,inf	NA,0.394781	0.000171147	0.000411765
2	chr2:207452646:A:G	207452646	NA,G	NA,A	NA,1	NA,inf	NA,inf	NA,0.455094	0.000170994	0.000413084
2	chr2:208030199:TAGA:T	208030199	NA,T	NA,TAGA	NA,1	NA,inf	NA,inf	NA,0.433031	0.000170991	0.000411025
2	chr2:207631991:G:A	207631991	A,A	G,G	1,1	inf,inf	inf,inf	2.96592,0.285173	0.000170802	0.00112413
2	chr2:208041155:C:T	208041155	T,T	C,C	1,1	inf,-inf	inf,inf	0.150336,1.37119	0.000170724	0.000405323
2	chr2:207693749:T:A	207693749	NA,A	NA,T	NA,1	NA,inf	NA,inf	NA,0.393641	0.000170549	0.000410528
2	chr2:207121385:C:T	207121385	T,T	C,C	1,1	-inf,inf	inf,inf	1.42622,0.0538808	0.000170496	0.000431284
2	chr2:207929777:C:T	207929777	NA,T	NA,C	NA,1	NA,inf	NA,inf	NA,0.405557	0.000170365	0.000409326
2	chr2:207632199:G:A	207632199	A,A	G,G	1,1	inf,inf	inf,inf	2.96298,0.286871	0.00017035	0.00112026
2	chr2:207412680:T:C	207412680	NA,C	NA,T	NA,1	NA,inf	NA,inf	NA,0.396132	0.000170076	0.000409108
2	chr2:207585061:G:C	207585061	NA,C	NA,G	NA,1	NA,-inf	NA,inf	NA,0.425165	0.000170022	0.000408027
2	chr2:207478615:TA:T	207478615	T,NA	TA,NA	1,NA	inf,NA	inf,NA	0.694222,NA	0.00016993	0.000430707
2	chr2:207642919:G:A	207642919	NA,A	NA,G	NA,1	NA,inf	NA,inf	NA,0.41665	0.000169846	0.000409659
2	chr2:207528000:G:C	207528000	NA,C	NA,G	NA,1	NA,-inf	NA,inf	NA,0.361548	0.000169757	0.000405929
2	chr2:207571575:C:T	207571575	T,NA	C,NA	1,NA	inf,NA	inf,NA	0.801192,NA	0.000169711	0.000422481
2	chr2:207435353:G:A	207435353	NA,A	NA,G	NA,1	NA,inf	NA,inf	NA,0.394989	0.000169686	0.000408218
2	chr2:207162067:C:T	207162067	NA,T	NA,C	NA,1	NA,inf	NA,inf	NA,0.361226	0.000169685	0.000406601
2	chr2:207777195:G:A	207777195	NA,A	NA,G	NA,1	NA,inf	NA,inf	NA,0.396832	0.00016952	0.000407698
2	chr2:207780999:A:T	207780999	NA,T	NA,A	NA,1	NA,inf	NA,inf	NA,0.418946	0.00016948	0.000408428
2	chr2:207530607:C:G	207530607	NA,G	NA,C	NA,1	NA,-inf	NA,inf	NA,0.359626	0.000169412	0.000405088
2	chr2:208031676:C:CAGACCTCATCTTGTAACAGA	208031676	NA,CAGACCTCATCTTGTAACAGA	NA,C	NA,1	NA,inf	NA,inf	NA,0.425137	0.000169376	0.000407138
2	chr2:207879787:A:T	207879787	NA,T	NA,A	NA,1	NA,-inf	NA,inf	NA,0.361713	0.000169077	0.000404728
2	chr2:207598729:C:A	207598729	NA,A	NA,C	NA,1	NA,-inf	NA,inf	NA,0.387395	0.000168859	0.000404658
2	chr2:207840617:A:G	207840617	NA,G	NA,A	NA,1	NA,inf	NA,inf	NA,0.398442	0.000168832	0.000406287
2	chr2:207158218:G:C	207158218	C,C	G,G	1,1	inf,inf	inf,inf	0.952361,0.755753	0.000168777	0.000401557
2	chr2:207501046:T:C	207501046	NA,C	NA,T	NA,1	NA,inf	NA,inf	NA,0.388612	0.00016876	0.00040611
2	chr2:207376640:G:A	207376640	A,A	G,G	1,1	inf,-inf	inf,inf	2.24049,0.0140404	0.000168753	0.000512725
2	chr2:207291880:G:A	207291880	NA,A	NA,G	NA,1	NA,inf	NA,inf	NA,0.402106	0.000168742	0.000406442
2	chr2:207887599:G:C	207887599	NA,C	NA,G	NA,1	NA,inf	NA,inf	NA,0.417263	0.000168699	0.000404871
2	chr2:207898095:T:C	207898095	NA,C	NA,T	NA,1	NA,-inf	NA,inf	NA,0.375041	0.000168661	0.000403951
2	chr2:207889960:C:T	207889960	NA,T	NA,C	NA,1	NA,inf	NA,inf	NA,0.380781	0.000168576	0.000405252
2	chr2:207076671:T:A	207076671	NA,A	NA,T	NA,1	NA,inf	NA,inf	NA,0.396397	0.000168562	0.000405228
2	chr2:207640720:C:T	207640720	NA,T	NA,C	NA,1	NA,-inf	NA,inf	NA,0.367079	0.000168512	0.000403446
2	chr2:207173176:T:C	207173176	C,C	T,T	1,1	-inf,-inf	inf,inf	1.66857,0.154655	0.000168316	0.000386184
2	chr2:207158453:G:C	207158453	NA,C	NA,G	NA,1	NA,-inf	NA,inf	NA,0.359367	0.000168294	0.000403858
2	chr2:207224330:C:T	207224330	NA,T	NA,C	NA,1	NA,-inf	NA,inf	NA,0.373637	0.000168276	0.00040386
2	chr2:207301161:TA:T	207301161	NA,T	NA,TA	NA,1	NA,inf	NA,inf	NA,0.398867	0.000168016	0.000404671
2	chr2:207301827:T:A	207301827	NA,A	NA,T	NA,1	NA,inf	NA,inf	NA,0.398163	0.000167862	0.000404297
2	chr2:207523905:G:T	207523905	NA,T	NA,G	NA,1	NA,-inf	NA,inf	NA,0.378699	0.000167858	0.000402936
2	chr2:207844122:C:T	207844122	NA,T	NA,C	NA,1	NA,inf	NA,inf	NA,0.389874	0.000167829	0.000403802
2	chr2:207810516:A:G	207810516	NA,G	NA,A	NA,1	NA,-inf	NA,inf	NA,0.36385	0.000167788	0.000402364
2	chr2:207617720:C:T	207617720	NA,T	NA,C	NA,1	NA,-inf	NA,inf	NA,0.41324	0.000167683	0.000402415
2	chr2:208027955:C:T	208027955	NA,T	NA,C	NA,1	NA,inf	NA,inf	NA,0.416616	0.000167668	0.000403029
2	chr2:207745265:G:A	207745265	NA,A	NA,G	NA,1	NA,inf	NA,inf	NA,0.374205	0.000167527	0.000402245
2	chr2:208025490:C:T	208025490	NA,T	NA,C	NA,1	NA,inf	NA,inf	NA,0.415507	0.000167517	0.000402683
2	chr2:207801768:T:C	207801768	NA,C	NA,T	NA,1	NA,inf	NA,inf	NA,0.379229	0.000167506	0.000402473
2	chr2:208030236:C:A	208030236	NA,A	NA,C	NA,1	NA,inf	NA,inf	NA,0.415515	0.000167457	0.000402518
2	chr2:207906266:T:C	207906266	NA,C	NA,T	NA,1	NA,-inf	NA,inf	NA,0.367992	0.000167256	0.000400588
2	chr2:207899282:T:C	207899282	NA,C	NA,T	NA,1	NA,-inf	NA,inf	NA,0.366339	0.000166857	0.000399653
2	chr2:207125623:A:T	207125623	T,NA	A,NA	1,NA	-inf,NA	inf,NA	0.71289,NA	0.000166713	0.000419905
2	chr2:207987351:C:T	207987351	T,T	C,C	1,1	inf,inf	inf,inf	1.23509,0.364219	0.000166683	0.000409178
2	chr2:207718127:A:C	207718127	NA,C	NA,A	NA,1	NA,inf	NA,inf	NA,0.384106	0.000166638	0.00040089
2	chr2:207395964:C:T	207395964	NA,T	NA,C	NA,1	NA,inf	NA,inf	NA,0.37938	0.000166629	0.000400799
2	chr2:207754054:A:G	207754054	NA,G	NA,A	NA,1	NA,inf	NA,inf	NA,0.364566	0.000166574	0.000399472
2	chr2:207382612:G:T	207382612	NA,T	NA,G	NA,1	NA,-inf	NA,inf	NA,0.365319	0.000166511	0.000399856
2	chr2:207070540:T:C	207070540	NA,C	NA,T	NA,1	NA,inf	NA,inf	NA,0.384893	0.000166497	0.000400595
2	chr2:207614356:G:C	207614356	NA,C	NA,G	NA,1	NA,-inf	NA,inf	NA,0.407228	0.000166454	0.000399475
2	chr2:207817477:T:A	207817477	A,NA	T,NA	1,NA	-inf,NA	inf,NA	0.664477,NA	0.000166363	0.000404503
2	chr2:207397600:G:C	207397600	NA,C	NA,G	NA,1	NA,inf	NA,inf	NA,0.377616	0.000166298	0.000399999
2	chr2:207839423:T:C	207839423	NA,C	NA,T	NA,1	NA,-inf	NA,inf	NA,0.35541	0.000166025	0.000398194
2	chr2:207686138:A:C	207686138	NA,C	NA,A	NA,1	NA,inf	NA,inf	NA,0.394851	0.000166012	0.000399372
2	chr2:207968765:G:A	207968765	NA,A	NA,G	NA,1	NA,inf	NA,inf	NA,0.365387	0.000166008	0.000399194
2	chr2:207886248:C:T	207886248	NA,T	NA,C	NA,1	NA,-inf	NA,inf	NA,0.359867	0.000165991	0.000397591
2	chr2:207627419:A:T	207627419	T,T	A,A	1,1	inf,inf	inf,inf	2.97206,0.234699	0.000165865	0.00108667
2	chr2:208049790:G:T	208049790	NA,T	NA,G	NA,1	NA,-inf	NA,inf	NA,0.395187	0.00016582	0.000398927
2	chr2:207373224:G:A	207373224	NA,A	NA,G	NA,1	NA,inf	NA,inf	NA,0.415978	0.000165668	0.000399487
2	chr2:207685867:T:A	207685867	NA,A	NA,T	NA,1	NA,inf	NA,inf	NA,0.412841	0.000165586	0.000399521
2	chr2:207465147:C:T	207465147	NA,T	NA,C	NA,1	NA,-inf	NA,inf	NA,0.358287	0.000165549	0.000396481
2	chr2:208057049:TC:T	208057049	NA,T	NA,TC	NA,1	NA,-inf	NA,inf	NA,0.366754	0.00016525	0.000396825
2	chr2:207789065:C:T	207789065	NA,T	NA,C	NA,1	NA,inf	NA,inf	NA,0.389537	0.000164908	0.000396766
2	chr2:207751976:A:G	207751976	NA,G	NA,A	NA,1	NA,inf	NA,inf	NA,0.355904	0.000164812	0.000395261
2	chr2:207433620:A:G	207433620	NA,G	NA,A	NA,1	NA,inf	NA,inf	NA,0.369932	0.000164562	0.000395863
2	chr2:207722581:T:G	207722581	NA,G	NA,T	NA,1	NA,inf	NA,inf	NA,0.358813	0.000164463	0.000394888
2	chr2:207431513:T:C	207431513	NA,C	NA,T	NA,1	NA,inf	NA,inf	NA,0.368696	0.00016432	0.000395277
2	chr2:207229713:C:T	207229713	NA,T	NA,C	NA,1	NA,inf	NA,inf	NA,0.376017	0.000164144	0.000395689
2	chr2:207820821:A:AATATTGTAGGTTGATGAATTGTTTTAAAAGTCTATCTGTAAG	207820821	NA,AATATTGTAGGTTGATGAATTGTTTTAAAAGTCTATCTGTAAG	NA,A	NA,1	NA,-inf	NA,inf	NA,0.343971	0.000163954	0.000392672
2	chr2:207520596:A:T	207520596	T,NA	A,NA	1,NA	inf,NA	inf,NA	0.774684,NA	0.000163922	0.000407596
2	chr2:207430242:T:C	207430242	NA,C	NA,T	NA,1	NA,-inf	NA,inf	NA,0.541103	0.000163811	0.000404895
2	chr2:207846673:A:G	207846673	NA,G	NA,A	NA,1	NA,-inf	NA,inf	NA,0.353315	0.000163708	0.000392773
2	chr2:207841372:C:T	207841372	T,NA	C,NA	1,NA	-inf,NA	inf,NA	0.510075,NA	0.000163701	0.000391564
2	chr2:207455105:G:A	207455105	NA,A	NA,G	NA,1	NA,inf	NA,inf	NA,0.396381	0.000163659	0.00039375
2	chr2:207612462:T:C	207612462	NA,C	NA,T	NA,1	NA,-inf	NA,inf	NA,0.351348	0.000163514	0.000392571
2	chr2:207972535:C:T	207972535	NA,T	NA,C	NA,1	NA,-inf	NA,inf	NA,0.346166	0.000163385	0.000391539
2	chr2:207604778:T:G	207604778	NA,G	NA,T	NA,1	NA,-inf	NA,inf	NA,0.39094	0.000163343	0.000392019
2	chr2:207657017:T:C	207657017	NA,C	NA,T	NA,1	NA,inf	NA,inf	NA,0.373954	0.000163309	0.000393138
2	chr2:207460737:C:T	207460737	NA,T	NA,C	NA,1	NA,inf	NA,inf	NA,0.380789	0.000163301	0.000393438
2	chr2:207718356:A:G	207718356	NA,G	NA,A	NA,1	NA,-inf	NA,inf	NA,0.358073	0.000163021	0.000391552
2	chr2:208011732:C:T	208011732	NA,T	NA,C	NA,1	NA,-inf	NA,inf	NA,0.38431	0.000163007	0.000392359
2	chr2:207631458:C:G	207631458	G,G	C,C	1,1	inf,inf	inf,inf	2.88508,0.345201	0.000162941	0.00104291
2	chr2:207656266:T:C	207656266	NA,C	NA,T	NA,1	NA,inf	NA,inf	NA,0.347385	0.000162834	0.000391834
2	chr2:207657431:T:C	207657431	NA,C	NA,T	NA,1	NA,inf	NA,inf	NA,0.371221	0.000162798	0.000391899
2	chr2:207698075:T:C	207698075	NA,C	NA,T	NA,1	NA,-inf	NA,inf	NA,0.400068	0.000162763	0.000391047
2	chr2:207102064:A:G	207102064	G,NA	A,NA	1,NA	inf,NA	inf,NA	0.626107,NA	0.000162744	0.000390256
2	chr2:207235613:C:T	207235613	NA,T	NA,C	NA,1	NA,inf	NA,inf	NA,0.350699	0.000162707	0.000390911
2	chr2:207658115:A:G	207658115	NA,G	NA,A	NA,1	NA,inf	NA,inf	NA,0.370729	0.000162705	0.000391675
2	chr2:207859722:T:C	207859722	NA,C	NA,T	NA,1	NA,-inf	NA,inf	NA,0.353991	0.000162656	0.00039013
2	chr2:207509702:G:A	207509702	NA,A	NA,G	NA,1	NA,inf	NA,inf	NA,0.363732	0.000162622	0.000390417
2	chr2:207396388:TTA:T	207396388	NA,T	NA,TTA	NA,1	NA,inf	NA,inf	NA,0.359692	0.000162621	0.000391153
2	chr2:207657943:TAAAAC:T	207657943	NA,T	NA,TAAAAC	NA,1	NA,inf	NA,inf	NA,0.369699	0.000162505	0.000391192
2	chr2:207232153:TC:T	207232153	NA,T	NA,TC	NA,1	NA,inf	NA,inf	NA,0.352088	0.000162404	0.000390222
2	chr2:207935755:A:G	207935755	NA,G	NA,A	NA,1	NA,-inf	NA,inf	NA,0.350096	0.000162195	0.000389079
2	chr2:207574404:G:T	207574404	NA,T	NA,G	NA,1	NA,inf	NA,inf	NA,0.375861	0.00016218	0.000390062
2	chr2:207810652:C:T	207810652	NA,T	NA,C	NA,1	NA,inf	NA,inf	NA,0.368303	0.000162163	0.000389892
2	chr2:207879662:T:G	207879662	NA,G	NA,T	NA,1	NA,-inf	NA,inf	NA,0.327786	0.00016215	0.00038824
2	chr2:207807993:T:C	207807993	NA,C	NA,T	NA,1	NA,inf	NA,inf	NA,0.367144	0.000161923	0.000389314
2	chr2:207757413:G:A	207757413	NA,A	NA,G	NA,1	NA,inf	NA,inf	NA,0.361773	0.000161855	0.000389412
2	chr2:207598569:G:A	207598569	NA,A	NA,G	NA,1	NA,-inf	NA,inf	NA,0.383227	0.000161831	0.000388412
2	chr2:207209114:A:G	207209114	NA,G	NA,A	NA,1	NA,-inf	NA,inf	NA,0.357623	0.000161816	0.000389651
2	chr2:207629510:T:C	207629510	C,C	T,T	1,1	inf,inf	inf,inf	2.95898,0.226297	0.000161765	0.00105407
2	chr2:207675720:ACTTTTTTTTTTTTTTTT:A	207675720	NA,A	NA,ACTTTTTTTTTTTTTTTT	NA,1	NA,inf	NA,inf	NA,0.329994	0.00016171	0.000388376
2	chr2:207954306:T:C	207954306	C,NA	T,NA	1,NA	-inf,NA	inf,NA	0.531564,NA	0.000161707	0.000386352
2	chr2:207325142:G:A	207325142	A,NA	G,NA	1,NA	-inf,NA	inf,NA	0.510638,NA	0.000161646	0.000375279
2	chr2:207791006:C:T	207791006	T,T	C,C	1,1	-inf,inf	inf,inf	1.24737,0.11071	0.00016161	0.000387222
2	chr2:207423178:T:G	207423178	NA,G	NA,T	NA,1	NA,inf	NA,inf	NA,0.369125	0.000161522	0.000389421
2	chr2:207791669:T:C	207791669	NA,C	NA,T	NA,1	NA,inf	NA,inf	NA,0.37013	0.0001615	0.000388553
2	chr2:207631686:C:T	207631686	T,T	C,C	1,1	inf,inf	inf,inf	2.91004,0.30095	0.000161328	0.00103894
2	chr2:207396033:C:T	207396033	NA,T	NA,C	NA,1	NA,inf	NA,inf	NA,0.351963	0.000161275	0.00038789
2	chr2:207396741:T:C	207396741	NA,C	NA,T	NA,1	NA,inf	NA,inf	NA,0.351907	0.000161265	0.000387866
2	chr2:207419935:G:A	207419935	NA,A	NA,G	NA,1	NA,inf	NA,inf	NA,0.367738	0.000161265	0.000388796
2	chr2:207420280:C:A	207420280	NA,A	NA,C	NA,1	NA,inf	NA,inf	NA,0.351625	0.000161212	0.000387738
2	chr2:207075493:A:G	207075493	NA,G	NA,A	NA,1	NA,-inf	NA,inf	NA,0.346084	0.000161198	0.000386847
2	chr2:207433778:A:T	207433778	NA,T	NA,A	NA,1	NA,inf	NA,inf	NA,0.366865	0.000161097	0.000388381
2	chr2:207200526:C:G	207200526	G,G	C,C	1,1	inf,inf	inf,inf	1.34818,0.507412	0.000161089	0.000370725
2	chr2:207657740:A:C	207657740	NA,C	NA,A	NA,1	NA,inf	NA,inf	NA,0.362142	0.000161088	0.000387766
2	chr2:207198534:T:C	207198534	NA,C	NA,T	NA,1	NA,-inf	NA,inf	NA,0.338904	0.000161082	0.000386381
2	chr2:207397217:G:GT	207397217	NA,GT	NA,G	NA,1	NA,inf	NA,inf	NA,0.350822	0.000161061	0.000387374
2	chr2:207251949:C:T	207251949	T,NA	C,NA	1,NA	inf,NA	inf,NA	0.496007,NA	0.000161042	0.000378823
2	chr2:207405923:G:A	207405923	NA,A	NA,G	NA,1	NA,inf	NA,inf	NA,0.350581	0.000161015	0.000387263
2	chr2:207397136:A:T	207397136	NA,T	NA,A	NA,1	NA,inf	NA,inf	NA,0.350576	0.000161014	0.000387261
2	chr2:207397186:C:G	207397186	NA,G	NA,C	NA,1	NA,inf	NA,inf	NA,0.350576	0.000161014	0.000387261
2	chr2:207397069:G:A	207397069	NA,A	NA,G	NA,1	NA,inf	NA,inf	NA,0.350576	0.000161014	0.000387261
2	chr2:207397047:G:C	207397047	NA,C	NA,G	NA,1	NA,inf	NA,inf	NA,0.350576	0.000161014	0.000387261
2	chr2:207424885:G:A	207424885	NA,A	NA,G	NA,1	NA,inf	NA,inf	NA,0.350576	0.000161014	0.000387261
2	chr2:207397263:A:G	207397263	NA,G	NA,A	NA,1	NA,inf	NA,inf	NA,0.350441	0.000160989	0.000387199
2	chr2:207155345:A:G	207155345	NA,G	NA,A	NA,1	NA,-inf	NA,inf	NA,0.322651	0.000160942	0.000386214
2	chr2:207358899:T:A	207358899	NA,A	NA,T	NA,1	NA,-inf	NA,inf	NA,0.43058	0.000160935	0.000392091
2	chr2:207397498:T:C	207397498	NA,C	NA,T	NA,1	NA,inf	NA,inf	NA,0.350028	0.000160911	0.000387012
2	chr2:207411718:C:T	207411718	NA,T	NA,C	NA,1	NA,inf	NA,inf	NA,0.349827	0.000160873	0.000386922
2	chr2:207669944:C:T	207669944	T,T	C,C	1,1	-inf,-inf	inf,inf	2.28339,0.767982	0.000160873	0.000891526
2	chr2:207809926:G:A	207809926	NA,A	NA,G	NA,1	NA,-inf	NA,inf	NA,0.341196	0.000160737	0.000385027
2	chr2:207495989:T:C	207495989	NA,C	NA,T	NA,1	NA,inf	NA,inf	NA,0.378596	0.000160674	0.000387
2	chr2:207690373:CCTTT:C	207690373	NA,C	NA,CCTTT	NA,1	NA,inf	NA,inf	NA,0.365956	0.000160647	0.000386387
2	chr2:207396476:TA:T	207396476	NA,T	NA,TA	NA,1	NA,inf	NA,inf	NA,0.348261	0.000160579	0.000386212
2	chr2:207309126:T:C	207309126	NA,C	NA,T	NA,1	NA,inf	NA,inf	NA,0.359644	0.000160543	0.000386572
2	chr2:207784424:CA:C	207784424	NA,C	NA,CA	NA,1	NA,inf	NA,inf	NA,0.333933	0.000160458	0.000385632
2	chr2:207631666:A:G	207631666	G,G	A,A	1,1	inf,inf	inf,inf	2.92015,0.279357	0.000160372	0.00103483
2	chr2:208023945:C:T	208023945	NA,T	NA,C	NA,1	NA,inf	NA,inf	NA,0.37811	0.000160364	0.000385456
2	chr2:207888687:C:G	207888687	NA,G	NA,C	NA,1	NA,-inf	NA,inf	NA,0.333113	0.000160353	0.000384159
2	chr2:207124856:A:C	207124856	NA,C	NA,A	NA,1	NA,inf	NA,inf	NA,0.357462	0.00016026	0.000386228
2	chr2:207939402:C:T	207939402	NA,T	NA,C	NA,1	NA,inf	NA,inf	NA,0.354162	0.000160177	0.000385333
2	chr2:207496011:C:T	207496011	NA,T	NA,C	NA,1	NA,inf	NA,inf	NA,0.358382	0.00016015	0.000385544
2	chr2:207442833:A:G	207442833	NA,G	NA,A	NA,1	NA,inf	NA,inf	NA,0.348278	0.000160147	0.000385325
2	chr2:207674939:CT:C	207674939	NA,C	NA,CT	NA,1	NA,inf	NA,inf	NA,0.352629	0.000160114	0.000384944
2	chr2:207572709:G:A	207572709	A,A	G,G	1,1	inf,inf	inf,inf	0.213943,1.46883	0.000160098	0.000402091
2	chr2:207104486:C:A	207104486	NA,A	NA,C	NA,1	NA,inf	NA,inf	NA,0.349347	0.000159911	0.000384733
2	chr2:207856343:G:C	207856343	NA,C	NA,G	NA,1	NA,-inf	NA,inf	NA,0.334787	0.000159783	0.00038344
2	chr2:207452495:C:A	207452495	A,A	C,C	1,1	-inf,inf	inf,inf	0.710815,0.875896	0.000159748	0.000379337
2	chr2:207219435:C:T	207219435	NA,T	NA,C	NA,1	NA,-inf	NA,inf	NA,0.343894	0.000159562	0.000384039
2	chr2:207964931:G:A	207964931	NA,A	NA,G	NA,1	NA,-inf	NA,inf	NA,0.332431	0.000159521	0.000382692
2	chr2:207448143:A:T	207448143	NA,T	NA,A	NA,1	NA,inf	NA,inf	NA,0.385994	0.000159505	0.000384643
2	chr2:207815701:G:A	207815701	NA,A	NA,G	NA,1	NA,inf	NA,inf	NA,0.320244	0.000159494	0.000383105
2	chr2:208054767:CTT:C	208054767	NA,C	NA,CTT	NA,1	NA,inf	NA,inf	NA,0.333415	0.000159472	0.000383367
2	chr2:207879444:T:G	207879444	G,NA	T,NA	1,NA	inf,NA	inf,NA	0.496483,NA	0.000159462	0.00037873
2	chr2:207086423:C:T	207086423	NA,T	NA,C	NA,1	NA,inf	NA,inf	NA,0.346587	0.000159411	0.000383331
2	chr2:207746717:C:T	207746717	NA,T	NA,C	NA,1	NA,-inf	NA,inf	NA,0.337916	0.000159276	0.000382559
2	chr2:208026754:T:C	208026754	NA,C	NA,T	NA,1	NA,-inf	NA,inf	NA,0.335798	0.000159221	0.000381718
2	chr2:207583390:T:G	207583390	NA,G	NA,T	NA,1	NA,inf	NA,inf	NA,0.343657	0.000159173	0.000382916
2	chr2:207935858:T:C	207935858	NA,C	NA,T	NA,1	NA,-inf	NA,inf	NA,0.324014	0.000159104	0.000380732
2	chr2:207448447:G:C	207448447	NA,C	NA,G	NA,1	NA,inf	NA,inf	NA,0.357515	0.000159075	0.000382744
2	chr2:207728877:A:G	207728877	NA,G	NA,A	NA,1	NA,inf	NA,inf	NA,0.328403	0.000159069	0.000382229
2	chr2:207240414:C:T	207240414	NA,T	NA,C	NA,1	NA,-inf	NA,inf	NA,0.328643	0.00015906	0.000382229
2	chr2:207083204:T:A	207083204	NA,A	NA,T	NA,1	NA,inf	NA,inf	NA,0.335488	0.00015902	0.000382583
2	chr2:208044774:C:A	208044774	NA,A	NA,C	NA,1	NA,inf	NA,inf	NA,0.330029	0.000159016	0.000382847
2	chr2:207909108:A:G	207909108	NA,G	NA,A	NA,1	NA,inf	NA,inf	NA,0.329885	0.000158971	0.000382247
2	chr2:207806981:A:C	207806981	NA,C	NA,A	NA,1	NA,inf	NA,inf	NA,0.321196	0.000158963	0.000381751
2	chr2:207578847:A:G	207578847	NA,G	NA,A	NA,1	NA,-inf	NA,inf	NA,0.366598	0.00015888	0.000381329
2	chr2:207254447:G:A	207254447	NA,A	NA,G	NA,1	NA,inf	NA,inf	NA,0.359148	0.000158836	0.000382086
2	chr2:207656529:A:G	207656529	NA,G	NA,A	NA,1	NA,inf	NA,inf	NA,0.349727	0.000158835	0.000382322
2	chr2:207478158:C:T	207478158	NA,T	NA,C	NA,1	NA,inf	NA,inf	NA,0.361633	0.000158792	0.000382979
2	chr2:207859198:C:T	207859198	NA,T	NA,C	NA,1	NA,-inf	NA,inf	NA,0.329057	0.000158661	0.000380758
2	chr2:207695111:T:A	207695111	NA,A	NA,T	NA,1	NA,inf	NA,inf	NA,0.33192	0.00015848	0.000381356
2	chr2:207453320:C:T	207453320	NA,T	NA,C	NA,1	NA,inf	NA,inf	NA,0.351471	0.000158467	0.000381912
2	chr2:207181387:C:A	207181387	NA,A	NA,C	NA,1	NA,-inf	NA,inf	NA,0.328933	0.000158365	0.000380989
2	chr2:207831833:C:T	207831833	NA,T	NA,C	NA,1	NA,-inf	NA,inf	NA,0.325497	0.000158365	0.000380012
2	chr2:207185094:C:T	207185094	T,T	C,C	1,1	inf,-inf	inf,inf	0.411634,1.08122	0.000158329	0.000374135
2	chr2:207696962:C:T	207696962	T,T	C,C	1,1	-inf,inf	inf,inf	0.00108063,1.45294	0.000158279	0.000385022
2	chr2:207578648:T:A	207578648	A,A	T,T	1,1	inf,inf	inf,inf	0.251453,1.45431	0.000158188	0.00039938
2	chr2:207131518:C:T	207131518	NA,T	NA,C	NA,1	NA,-inf	NA,inf	NA,0.318054	0.000158187	0.000379715
2	chr2:207938824:G:A	207938824	NA,A	NA,G	NA,1	NA,inf	NA,inf	NA,0.342493	0.000158053	0.000380208
2	chr2:207555940:A:G	207555940	NA,G	NA,A	NA,1	NA,-inf	NA,inf	NA,0.361702	0.000157995	0.000379202
2	chr2:207839663:T:C	207839663	NA,C	NA,T	NA,1	NA,-inf	NA,inf	NA,0.323366	0.000157956	0.000379174
2	chr2:207860548:G:C	207860548	NA,C	NA,G	NA,1	NA,-inf	NA,inf	NA,0.324711	0.000157938	0.000379023
2	chr2:207567386:AC:A	207567386	NA,A	NA,AC	NA,1	NA,-inf	NA,inf	NA,0.330846	0.000157853	0.000378354
2	chr2:207555123:T:TCC	207555123	NA,TCC	NA,T	NA,1	NA,-inf	NA,inf	NA,0.360432	0.000157775	0.000378674
2	chr2:207562245:A:G	207562245	NA,G	NA,A	NA,1	NA,-inf	NA,inf	NA,0.360068	0.000157687	0.000378468
2	chr2:207819622:T:C	207819622	NA,C	NA,T	NA,1	NA,inf	NA,inf	NA,0.323923	0.000157547	0.000378724
2	chr2:207397142:T:C	207397142	NA,C	NA,T	NA,1	NA,inf	NA,inf	NA,0.331711	0.000157539	0.000378885
2	chr2:207918116:T:G	207918116	NA,G	NA,T	NA,1	NA,-inf	NA,inf	NA,0.317644	0.000157479	0.000377312
2	chr2:207555124:A:T	207555124	NA,T	NA,A	NA,1	NA,-inf	NA,inf	NA,0.358554	0.000157446	0.000377885
2	chr2:207552237:A:G	207552237	NA,G	NA,A	NA,1	NA,-inf	NA,inf	NA,0.35816	0.000157368	0.000377702
2	chr2:207389577:G:A	207389577	NA,A	NA,G	NA,1	NA,-inf	NA,inf	NA,0.321347	0.000157312	0.000377435
2	chr2:207563263:A:G	207563263	NA,G	NA,A	NA,1	NA,-inf	NA,inf	NA,0.357772	0.000157287	0.000377511
2	chr2:207964258:A:C	207964258	NA,C	NA,A	NA,1	NA,-inf	NA,inf	NA,0.319347	0.000157127	0.000376963
2	chr2:207710588:C:T	207710588	NA,T	NA,C	NA,1	NA,inf	NA,inf	NA,0.319605	0.000157056	0.000377697
2	chr2:207807517:G:A	207807517	NA,A	NA,G	NA,1	NA,inf	NA,inf	NA,0.34034	0.000157052	0.000377592
2	chr2:207199531:C:A	207199531	NA,A	NA,C	NA,1	NA,-inf	NA,inf	NA,0.328351	0.000157008	0.000377729
2	chr2:207315100:A:G	207315100	NA,G	NA,A	NA,1	NA,inf	NA,inf	NA,0.32069	0.000156935	0.000377362
2	chr2:207452679:A:G	207452679	NA,G	NA,A	NA,1	NA,inf	NA,inf	NA,0.358831	0.000156879	0.0003774
2	chr2:208048412:T:C	208048412	NA,C	NA,T	NA,1	NA,inf	NA,inf	NA,0.343772	0.000156873	0.000376982
2	chr2:207222470:A:C	207222470	NA,C	NA,A	NA,1	NA,-inf	NA,inf	NA,0.304658	0.000156844	0.000375813
2	chr2:207964496:G:C	207964496	NA,C	NA,G	NA,1	NA,-inf	NA,inf	NA,0.317669	0.000156827	0.000376245
2	chr2:207965934:C:G	207965934	NA,G	NA,C	NA,1	NA,-inf	NA,inf	NA,0.317622	0.000156819	0.000376226
2	chr2:207915073:C:T	207915073	NA,T	NA,C	NA,1	NA,inf	NA,inf	NA,0.348866	0.000156664	0.000376708
2	chr2:207685932:C:T	207685932	NA,T	NA,C	NA,1	NA,inf	NA,inf	NA,0.34076	0.000156637	0.000377342
2	chr2:207458448:C:T	207458448	NA,T	NA,C	NA,1	NA,-inf	NA,inf	NA,0.323182	0.000156629	0.000375898
2	chr2:207823595:T:C	207823595	C,C	T,T	1,1	-inf,inf	inf,inf	0.79487,0.823832	0.000156619	0.000380544
2	chr2:208052403:G:A	208052403	NA,A	NA,G	NA,1	NA,inf	NA,inf	NA,0.334119	0.00015657	0.000376347
2	chr2:207133220:G:A	207133220	NA,A	NA,G	NA,1	NA,-inf	NA,inf	NA,0.319139	0.000156527	0.000375641
2	chr2:207942667:G:A	207942667	NA,A	NA,G	NA,1	NA,inf	NA,inf	NA,0.332398	0.000156483	0.00037607
2	chr2:207685473:G:C	207685473	NA,C	NA,G	NA,1	NA,inf	NA,inf	NA,0.362901	0.000156463	0.000377347
2	chr2:207815575:T:C	207815575	NA,C	NA,T	NA,1	NA,inf	NA,inf	NA,0.303825	0.000156463	0.000375824
2	chr2:207128030:G:A	207128030	NA,A	NA,G	NA,1	NA,inf	NA,inf	NA,0.335652	0.000156325	0.000376687
2	chr2:207509892:G:A	207509892	NA,A	NA,G	NA,1	NA,inf	NA,inf	NA,0.347992	0.000156307	0.000376697
2	chr2:207811540:C:T	207811540	NA,T	NA,C	NA,1	NA,-inf	NA,inf	NA,0.316774	0.000156248	0.000374347
2	chr2:207063729:AC:A	207063729	A,NA	AC,NA	1,NA	inf,NA	inf,NA	0.643036,NA	0.000156227	0.000377324
2	chr2:207253650:G:C	207253650	C,C	G,G	1,1	inf,-inf	inf,inf	0.937213,0.834326	0.000156174	0.00033274
2	chr2:207386287:CACA:C	207386287	NA,C	NA,CACA	NA,1	NA,inf	NA,inf	NA,0.323894	0.000156145	0.00037549
2	chr2:207604670:AACC:A	207604670	NA,A	NA,AACC	NA,1	NA,-inf	NA,inf	NA,0.320047	0.000155981	0.000373915
2	chr2:207520764:T:C	207520764	NA,C	NA,T	NA,1	NA,-inf	NA,inf	NA,0.306293	0.000155824	0.000372411
2	chr2:207551096:A:T	207551096	NA,T	NA,A	NA,1	NA,-inf	NA,inf	NA,0.31563	0.000155813	0.000374056
2	chr2:207372822:A:G	207372822	G,G	A,A	1,1	inf,inf	inf,inf	2.17887,0.0923999	0.000155756	0.000470931
2	chr2:207207851:G:A	207207851	NA,A	NA,G	NA,1	NA,-inf	NA,inf	NA,0.323466	0.000155752	0.000375252
2	chr2:207882474:T:C	207882474	C,NA	T,NA	1,NA	inf,NA	inf,NA	0.481544,NA	0.000155718	0.000369917
2	chr2:207619262:T:C	207619262	C,C	T,T	1,1	-inf,-inf	inf,inf	0.418346,1.39163	0.000155669	0.000402356
2	chr2:207207828:C:T	207207828	NA,T	NA,C	NA,1	NA,-inf	NA,inf	NA,0.322458	0.00015559	0.000374854
2	chr2:207129026:C:T	207129026	NA,T	NA,C	NA,1	NA,-inf	NA,inf	NA,0.296082	0.000155423	0.000372829
2	chr2:207721365:C:T	207721365	NA,T	NA,C	NA,1	NA,inf	NA,inf	NA,0.305976	0.000155406	0.000372774
2	chr2:207391825:G:A	207391825	NA,A	NA,G	NA,1	NA,-inf	NA,inf	NA,0.485145	0.00015534	0.000382716
2	chr2:207914224:C:T	207914224	NA,T	NA,C	NA,1	NA,-inf	NA,inf	NA,0.305985	0.000155313	0.000372196
2	chr2:207840503:G:A	207840503	NA,A	NA,G	NA,1	NA,inf	NA,inf	NA,0.320981	0.000155298	0.000373535
2	chr2:207373622:G:T	207373622	T,T	G,G	1,1	inf,inf	inf,inf	2.18094,0.0747582	0.000155225	0.00046939
2	chr2:207223440:G:T	207223440	NA,T	NA,G	NA,1	NA,-inf	NA,inf	NA,0.305758	0.000155179	0.000372899
2	chr2:207849758:G:C	207849758	NA,C	NA,G	NA,1	NA,inf	NA,inf	NA,0.312974	0.000155152	0.000373169
2	chr2:207074587:C:T	207074587	NA,T	NA,C	NA,1	NA,-inf	NA,inf	NA,0.307509	0.000155145	0.000372481
2	chr2:207350206:C:T	207350206	T,NA	C,NA	1,NA	-inf,NA	inf,NA	0.717528,NA	0.000155122	0.000384076
2	chr2:207651225:G:A	207651225	NA,A	NA,G	NA,1	NA,-inf	NA,inf	NA,0.294277	0.000155034	0.000371804
2	chr2:207818275:C:G	207818275	NA,G	NA,C	NA,1	NA,-inf	NA,inf	NA,0.289474	0.000154951	0.000371047
2	chr2:207743912:C:G	207743912	NA,G	NA,C	NA,1	NA,-inf	NA,inf	NA,0.313359	0.00015489	0.000372022
2	chr2:207252757:T:C	207252757	NA,C	NA,T	NA,1	NA,-inf	NA,inf	NA,0.290514	0.00015489	0.000370452
2	chr2:207212722:G:A	207212722	A,A	G,G	1,1	inf,inf	inf,inf	1.60019,0.108739	0.000154885	0.000348613
2	chr2:207418952:GA:G	207418952	NA,G	NA,GA	NA,1	NA,inf	NA,inf	NA,0.331773	0.000154872	0.00037327
2	chr2:207812316:G:T	207812316	T,NA	G,NA	1,NA	inf,NA	inf,NA	0.657356,NA	0.000154861	0.00038653
2	chr2:207453501:C:A	207453501	NA,A	NA,C	NA,1	NA,inf	NA,inf	NA,0.337532	0.000154824	0.000372837
2	chr2:207563884:C:T	207563884	T,NA	C,NA	1,NA	-inf,NA	inf,NA	0.237355,NA	0.000154727	0.000359923
2	chr2:207565164:A:G	207565164	NA,G	NA,A	NA,1	NA,-inf	NA,inf	NA,0.342129	0.000154645	0.000371177
2	chr2:207378774:A:C	207378774	NA,C	NA,A	NA,1	NA,inf	NA,inf	NA,0.35566	0.000154643	0.00037295
2	chr2:208000406:C:A	208000406	NA,A	NA,C	NA,1	NA,-inf	NA,inf	NA,0.304709	0.000154608	0.000370859
2	chr2:207485380:T:C	207485380	NA,C	NA,T	NA,1	NA,inf	NA,inf	NA,0.30053	0.000154594	0.00037174
2	chr2:207868279:T:A	207868279	NA,A	NA,T	NA,1	NA,inf	NA,inf	NA,0.289922	0.000154557	0.000371844
2	chr2:207353406:C:T	207353406	NA,T	NA,C	NA,1	NA,inf	NA,inf	NA,0.330429	0.00015449	0.00037169
2	chr2:207858269:G:A	207858269	NA,A	NA,G	NA,1	NA,-inf	NA,inf	NA,0.30515	0.000154451	0.00037067
2	chr2:207944383:G:A	207944383	NA,A	NA,G	NA,1	NA,inf	NA,inf	NA,0.321039	0.000154432	0.000371452
2	chr2:207440293:C:T	207440293	NA,T	NA,C	NA,1	NA,inf	NA,inf	NA,0.332635	0.000154412	0.000371332
2	chr2:207419867:A:C	207419867	NA,C	NA,A	NA,1	NA,inf	NA,inf	NA,0.332635	0.000154412	0.000371332
2	chr2:207393455:T:C	207393455	NA,C	NA,T	NA,1	NA,inf	NA,inf	NA,0.325344	0.000154378	0.000371831
2	chr2:207372608:A:C	207372608	C,C	A,A	1,1	inf,inf	inf,inf	2.17246,0.0924309	0.000154339	0.00046666
2	chr2:207215567:C:T	207215567	T,T	C,C	1,1	inf,inf	inf,inf	1.24291,0.586518	0.000154306	0.000355819
2	chr2:207431010:C:T	207431010	NA,T	NA,C	NA,1	NA,inf	NA,inf	NA,0.328074	0.000154276	0.00037181
2	chr2:207122449:T:C	207122449	NA,C	NA,T	NA,1	NA,-inf	NA,inf	NA,0.29093	0.000154254	0.000370273
2	chr2:207071167:A:G	207071167	NA,G	NA,A	NA,1	NA,-inf	NA,inf	NA,0.30544	0.000154252	0.000369949
2	chr2:207461884:G:C	207461884	NA,C	NA,G	NA,1	NA,inf	NA,inf	NA,0.327055	0.000154215	0.000371598
2	chr2:207382728:T:C	207382728	NA,C	NA,T	NA,1	NA,-inf	NA,inf	NA,0.385858	0.000154205	0.000375061
2	chr2:207343023:A:G	207343023	NA,G	NA,A	NA,1	NA,-inf	NA,inf	NA,0.296726	0.000154146	0.000369862
2	chr2:207100795:G:T	207100795	NA,T	NA,G	NA,1	NA,-inf	NA,inf	NA,0.302257	0.000154143	0.000369936
2	chr2:207172096:A:C	207172096	C,C	A,A	1,1	inf,-inf	inf,inf	1.64677,0.0644688	0.000154073	0.000353101
2	chr2:207236412:G:A	207236412	NA,A	NA,G	NA,1	NA,-inf	NA,inf	NA,0.283291	0.00015402	0.000368427
2	chr2:207436118:T:C	207436118	NA,C	NA,T	NA,1	NA,inf	NA,inf	NA,0.330847	0.0001539	0.000370505
2	chr2:207152432:T:A	207152432	NA,A	NA,T	NA,1	NA,-inf	NA,inf	NA,0.284702	0.000153868	0.000369278
2	chr2:207106359:T:C	207106359	NA,C	NA,T	NA,1	NA,inf	NA,inf	NA,0.303671	0.000153847	0.000369984
2	chr2:207445760:C:T	207445760	NA,T	NA,C	NA,1	NA,-inf	NA,inf	NA,0.301066	0.000153818	0.000369057
2	chr2:207790083:A:G	207790083	NA,G	NA,A	NA,1	NA,-inf	NA,inf	NA,0.286963	0.00015381	0.000368796
2	chr2:207486567:T:G	207486567	NA,G	NA,T	NA,1	NA,inf	NA,inf	NA,0.332916	0.000153744	0.00037064
2	chr2:207443311:T:C	207443311	NA,C	NA,T	NA,1	NA,-inf	NA,inf	NA,0.300302	0.000153687	0.000368745
2	chr2:207446825:C:T	207446825	NA,T	NA,C	NA,1	NA,-inf	NA,inf	NA,0.300183	0.000153668	0.000368697
2	chr2:207888542:G:A	207888542	NA,A	NA,G	NA,1	NA,inf	NA,inf	NA,0.313071	0.000153571	0.000369031
2	chr2:208057449:T:C	208057449	NA,C	NA,T	NA,1	NA,-inf	NA,inf	NA,0.302806	0.000153528	0.000368685
2	chr2:207604401:T:G	207604401	NA,G	NA,T	NA,1	NA,-inf	NA,inf	NA,0.335161	0.000153496	0.000368432
2	chr2:207427544:C:T	207427544	NA,T	NA,C	NA,1	NA,-inf	NA,inf	NA,0.478932	0.000153481	0.00037846
2	chr2:207748466:G:A	207748466	NA,A	NA,G	NA,1	NA,inf	NA,inf	NA,0.299306	0.000153477	0.000368556
2	chr2:207815039:G:A	207815039	NA,A	NA,G	NA,1	NA,-inf	NA,inf	NA,0.287399	0.000153463	0.000367692
2	chr2:207397513:T:C	207397513	NA,C	NA,T	NA,1	NA,-inf	NA,inf	NA,0.472731	0.000153406	0.000377753
2	chr2:207402822:T:C	207402822	NA,C	NA,T	NA,1	NA,-inf	NA,inf	NA,0.474299	0.0001534	0.000377849
2	chr2:207443066:T:C	207443066	NA,C	NA,T	NA,1	NA,inf	NA,inf	NA,0.308352	0.00015336	0.000369203
2	chr2:207831224:C:G	207831224	NA,G	NA,C	NA,1	NA,-inf	NA,inf	NA,0.284239	0.000153287	0.000367764
2	chr2:207795912:C:T	207795912	NA,T	NA,C	NA,1	NA,inf	NA,inf	NA,0.304308	0.000153227	0.000368278
2	chr2:207687843:T:C	207687843	NA,C	NA,T	NA,1	NA,inf	NA,inf	NA,0.33644	0.000153224	0.000369144
2	chr2:208024160:A:G	208024160	NA,G	NA,A	NA,1	NA,inf	NA,inf	NA,0.335974	0.000153041	0.000367885
2	chr2:207231945:T:C	207231945	C,C	T,T	1,1	-inf,inf	inf,inf	1.33311,0.376308	0.000152996	0.000321256
2	chr2:207427405:A:G	207427405	NA,G	NA,A	NA,1	NA,inf	NA,inf	NA,0.320461	0.000152978	0.000368672
2	chr2:207734412:G:C	207734412	NA,C	NA,G	NA,1	NA,inf	NA,inf	NA,0.295838	0.000152885	0.000367136
2	chr2:207807298:G:A	207807298	NA,A	NA,G	NA,1	NA,-inf	NA,inf	NA,0.330906	0.000152884	0.000367189
2	chr2:207491057:C:T	207491057	NA,T	NA,C	NA,1	NA,inf	NA,inf	NA,0.284915	0.000152846	0.000365389
2	chr2:207958483:T:A	207958483	NA,A	NA,T	NA,1	NA,-inf	NA,inf	NA,0.279058	0.000152813	0.000366902
2	chr2:207474570:G:A	207474570	NA,A	NA,G	NA,1	NA,inf	NA,inf	NA,0.327493	0.000152783	0.000368409
2	chr2:207497308:G:A	207497308	NA,A	NA,G	NA,1	NA,-inf	NA,inf	NA,0.281576	0.000152729	0.000366056
2	chr2:207673795:T:C	207673795	NA,C	NA,T	NA,1	NA,-inf	NA,inf	NA,0.285281	0.000152719	0.000366069
2	chr2:207365758:C:T	207365758	T,T	C,C	1,1	inf,inf	inf,inf	2.16551,0.084956	0.000152694	0.000460607
2	chr2:207363559:A:C	207363559	NA,C	NA,A	NA,1	NA,inf	NA,inf	NA,0.3411	0.000152533	0.00036762
2	chr2:207396459:A:T	207396459	NA,T	NA,A	NA,1	NA,-inf	NA,inf	NA,0.286589	0.00015253	0.00036575
2	chr2:207503240:G:A	207503240	NA,A	NA,G	NA,1	NA,inf	NA,inf	NA,0.301314	0.000152482	0.000366809
2	chr2:207773071:C:G	207773071	NA,G	NA,C	NA,1	NA,-inf	NA,inf	NA,0.297658	0.000152466	0.000365822
2	chr2:207672727:T:C	207672727	NA,C	NA,T	NA,1	NA,-inf	NA,inf	NA,0.267748	0.000152464	0.000365021
2	chr2:207081620:T:C	207081620	NA,C	NA,T	NA,1	NA,-inf	NA,inf	NA,0.296629	0.000152449	0.000365878
2	chr2:208061209:G:A	208061209	NA,A	NA,G	NA,1	NA,inf	NA,inf	NA,0.290999	0.000152385	0.000366377
2	chr2:207816008:G:A	207816008	NA,A	NA,G	NA,1	NA,inf	NA,inf	NA,0.280284	0.000152361	0.000365974
2	chr2:207546564:T:TA	207546564	NA,TA	NA,T	NA,1	NA,inf	NA,inf	NA,0.314366	0.000152142	0.000366333
2	chr2:207378702:T:C	207378702	NA,C	NA,T	NA,1	NA,inf	NA,inf	NA,0.312997	0.000152137	0.000366496
2	chr2:207926120:T:C	207926120	NA,C	NA,T	NA,1	NA,-inf	NA,inf	NA,0.302427	0.000152011	0.000365065
2	chr2:207675555:G:A	207675555	NA,A	NA,G	NA,1	NA,inf	NA,inf	NA,0.29598	0.000151994	0.000365631
2	chr2:207962689:G:A	207962689	NA,A	NA,G	NA,1	NA,inf	NA,inf	NA,0.276172	0.000151956	0.000365435
2	chr2:207728858:G:A	207728858	NA,A	NA,G	NA,1	NA,-inf	NA,inf	NA,0.295392	0.000151851	0.000364727
2	chr2:207243534:T:C	207243534	NA,C	NA,T	NA,1	NA,inf	NA,inf	NA,0.346674	0.000151835	0.00036497
2	chr2:207366533:G:A	207366533	A,A	G,G	1,1	inf,inf	inf,inf	2.1606,0.0880708	0.000151812	0.000457735
2	chr2:207974433:C:T	207974433	NA,T	NA,C	NA,1	NA,inf	NA,inf	NA,0.290503	0.00015168	0.000364861
2	chr2:208048650:T:C	208048650	NA,C	NA,T	NA,1	NA,inf	NA,inf	NA,0.288321	0.000151642	0.000364485
2	chr2:207903977:A:T	207903977	NA,T	NA,A	NA,1	NA,inf	NA,inf	NA,0.266221	0.000151578	0.000364321
2	chr2:207528461:A:G	207528461	NA,G	NA,A	NA,1	NA,inf	NA,inf	NA,0.283594	0.000151436	0.000364276
2	chr2:207971546:A:G	207971546	NA,G	NA,A	NA,1	NA,-inf	NA,inf	NA,0.284736	0.000151406	0.000362961
2	chr2:207493114:T:C	207493114	NA,C	NA,T	NA,1	NA,inf	NA,inf	NA,0.251699	0.000151335	0.000361023
2	chr2:207350456:C:T	207350456	NA,T	NA,C	NA,1	NA,inf	NA,inf	NA,0.332272	0.000151329	0.000364588
2	chr2:207844142:C:A	207844142	A,NA	C,NA	1,NA	-inf,NA	inf,NA	0.613805,NA	0.000151304	0.000369163
2	chr2:207652933:G:A	207652933	NA,A	NA,G	NA,1	NA,-inf	NA,inf	NA,0.28862	0.000151265	0.000362478
2	chr2:207674563:T:C	207674563	NA,C	NA,T	NA,1	NA,inf	NA,inf	NA,0.291596	0.00015126	0.000363888
2	chr2:207780232:TG:T	207780232	NA,T	NA,TG	NA,1	NA,inf	NA,inf	NA,0.310378	0.000151237	0.000363616
2	chr2:207883836:G:A	207883836	NA,A	NA,G	NA,1	NA,inf	NA,inf	NA,0.295495	0.000151208	0.000363692
2	chr2:207918323:C:T	207918323	NA,T	NA,C	NA,1	NA,inf	NA,inf	NA,0.301042	0.000151208	0.000364004
2	chr2:207199884:T:C	207199884	NA,C	NA,T	NA,1	NA,-inf	NA,inf	NA,0.268258	0.000151181	0.000362863
2	chr2:207190989:G:A	207190989	NA,A	NA,G	NA,1	NA,-inf	NA,inf	NA,0.285083	0.000151176	0.000362727
2	chr2:207106386:T:A	207106386	NA,A	NA,T	NA,1	NA,inf	NA,inf	NA,0.287596	0.000151154	0.000363494
2	chr2:207106474:G:A	207106474	NA,A	NA,G	NA,1	NA,inf	NA,inf	NA,0.287587	0.000151152	0.00036349
2	chr2:207510730:C:T	207510730	T,NA	C,NA	1,NA	inf,NA	inf,NA	0.622042,NA	0.000151117	0.000380846
2	chr2:207383736:T:C	207383736	NA,C	NA,T	NA,1	NA,inf	NA,inf	NA,0.333368	0.000151082	0.000364276
2	chr2:207756189:T:G	207756189	NA,G	NA,T	NA,1	NA,-inf	NA,inf	NA,0.290669	0.000151021	0.000362642
2	chr2:207743576:C:T	207743576	NA,T	NA,C	NA,1	NA,inf	NA,inf	NA,0.284549	0.000150982	0.000363063
2	chr2:207560739:T:A	207560739	NA,A	NA,T	NA,1	NA,inf	NA,inf	NA,0.264844	0.000150969	0.000361097
2	chr2:207129667:T:C	207129667	C,C	T,T	1,1	inf,inf	inf,inf	1.23329,0.0233812	0.000150963	0.000354054
2	chr2:207168952:G:A	207168952	A,A	G,G	1,1	inf,-inf	inf,inf	1.60202,0.147187	0.000150582	0.000345237
2	chr2:207885989:A:G	207885989	NA,G	NA,A	NA,1	NA,-inf	NA,inf	NA,0.264929	0.00015057	0.00036102
2	chr2:207787812:A:G	207787812	NA,G	NA,A	NA,1	NA,inf	NA,inf	NA,0.306686	0.000150431	0.000361825
2	chr2:207117057:T:C	207117057	C,C	T,T	1,1	-inf,-inf	inf,inf	1.0164,0.624996	0.00015032	0.000371537
2	chr2:207698206:G:A	207698206	NA,A	NA,G	NA,1	NA,-inf	NA,inf	NA,0.324525	0.000150277	0.000361009
2	chr2:207538313:A:T	207538313	T,NA	A,NA	1,NA	-inf,NA	inf,NA	0.425859,NA	0.000150266	0.000358684
2	chr2:207345207:G:A	207345207	NA,A	NA,G	NA,1	NA,-inf	NA,inf	NA,0.273065	0.000150251	0.000360374
2	chr2:207367335:A:G	207367335	G,G	A,A	1,1	inf,inf	inf,inf	2.15442,0.0839002	0.000150152	0.000452506
2	chr2:207175083:G:A	207175083	A,NA	G,NA	1,NA	-inf,NA	inf,NA	0.647827,NA	0.000150137	0.000355677
2	chr2:207422930:C:T	207422930	NA,T	NA,C	NA,1	NA,inf	NA,inf	NA,0.297631	0.00015012	0.000361631
2	chr2:207787709:G:A	207787709	NA,A	NA,G	NA,1	NA,inf	NA,inf	NA,0.30446	0.000150082	0.000360983
2	chr2:207409034:A:G	207409034	NA,G	NA,A	NA,1	NA,inf	NA,inf	NA,0.328454	0.000150075	0.000361698
2	chr2:207847062:T:C	207847062	NA,C	NA,T	NA,1	NA,inf	NA,inf	NA,0.306182	0.000150056	0.000360638
2	chr2:207768689:T:C	207768689	NA,C	NA,T	NA,1	NA,inf	NA,inf	NA,0.260913	0.000149938	0.000359772
2	chr2:207108987:C:T	207108987	NA,T	NA,C	NA,1	NA,-inf	NA,inf	NA,0.283058	0.000149875	0.000359759
2	chr2:207763176:T:C	207763176	NA,C	NA,T	NA,1	NA,inf	NA,inf	NA,0.273202	0.000149695	0.000359398
2	chr2:207700972:G:A	207700972	NA,A	NA,G	NA,1	NA,-inf	NA,inf	NA,0.26101	0.00014953	0.000358615
2	chr2:207230744:A:G	207230744	NA,G	NA,A	NA,1	NA,inf	NA,inf	NA,0.27155	0.000149517	0.0003589
2	chr2:207216251:G:A	207216251	A,A	G,G	1,1	inf,inf	inf,inf	1.57909,0.102233	0.000149434	0.000336423
2	chr2:207179189:T:C	207179189	C,C	T,T	1,1	-inf,-inf	inf,inf	1.53206,0.202894	0.000149419	0.000338217
2	chr2:207379851:T:C	207379851	NA,C	NA,T	NA,1	NA,inf	NA,inf	NA,0.322357	0.000149385	0.000360147
2	chr2:207785304:G:A	207785304	NA,A	NA,G	NA,1	NA,inf	NA,inf	NA,0.303496	0.000149225	0.000359346
2	chr2:207202606:C:T	207202606	NA,T	NA,C	NA,1	NA,inf	NA,inf	NA,0.275101	0.000149177	0.000358567
2	chr2:207609349:A:ATG	207609349	NA,ATG	NA,A	NA,1	NA,-inf	NA,inf	NA,0.272625	0.000149103	0.000357678
2	chr2:207933230:C:A	207933230	NA,A	NA,C	NA,1	NA,-inf	NA,inf	NA,0.266523	0.000149079	0.000357101
2	chr2:207582560:A:G	207582560	G,NA	A,NA	1,NA	-inf,NA	inf,NA	0.232008,NA	0.000149069	0.000347251
2	chr2:207945974:T:C	207945974	C,NA	T,NA	1,NA	-inf,NA	inf,NA	0.546041,NA	0.000148897	0.000358729
2	chr2:207485499:G:C	207485499	NA,C	NA,G	NA,1	NA,inf	NA,inf	NA,0.302098	0.000148876	0.000358809
2	chr2:207981634:A:C	207981634	NA,C	NA,A	NA,1	NA,inf	NA,inf	NA,0.284271	0.000148866	0.000357726
2	chr2:207482683:A:C	207482683	NA,C	NA,A	NA,1	NA,-inf	NA,inf	NA,0.263227	0.000148828	0.000356921
2	chr2:207454927:C:T	207454927	NA,T	NA,C	NA,1	NA,-inf	NA,inf	NA,0.263159	0.000148805	0.000356865
2	chr2:207396155:A:G	207396155	NA,G	NA,A	NA,1	NA,inf	NA,inf	NA,0.279052	0.000148726	0.00035764
2	chr2:207696391:G:A	207696391	NA,A	NA,G	NA,1	NA,inf	NA,inf	NA,0.265505	0.000148705	0.000356757
2	chr2:207857627:A:C	207857627	C,NA	A,NA	1,NA	-inf,NA	inf,NA	0.545135,NA	0.000148631	0.000358928
2	chr2:207366131:A:G	207366131	G,G	A,A	1,1	inf,inf	inf,inf	2.1455,0.0856734	0.000148532	0.000447001
2	chr2:207314672:C:T	207314672	NA,T	NA,C	NA,1	NA,-inf	NA,inf	NA,0.335769	0.000148518	0.000358742
2	chr2:207394904:C:T	207394904	NA,T	NA,C	NA,1	NA,inf	NA,inf	NA,0.278038	0.00014844	0.000357303
2	chr2:207630327:A:T	207630327	T,T	A,A	1,1	inf,inf	inf,inf	2.89397,0.199733	0.000148416	0.00093047
2	chr2:207925547:G:A	207925547	NA,A	NA,G	NA,1	NA,inf	NA,inf	NA,0.270137	0.00014841	0.000356829
2	chr2:207933229:T:C	207933229	NA,C	NA,T	NA,1	NA,inf	NA,inf	NA,0.26964	0.000148333	0.000356643
2	chr2:208000906:G:A	208000906	NA,A	NA,G	NA,1	NA,inf	NA,inf	NA,0.249373	0.000148234	0.000356341
2	chr2:207062716:A:T	207062716	NA,T	NA,A	NA,1	NA,inf	NA,inf	NA,0.280575	0.000148233	0.000356506
2	chr2:207370907:T:C	207370907	C,C	T,T	1,1	inf,inf	inf,inf	2.14539,0.0833484	0.000148196	0.000446167
2	chr2:207240753:A:T	207240753	T,T	A,A	1,1	inf,-inf	inf,inf	1.07383,0.652547	0.000148137	0.0003111
2	chr2:207267388:C:G	207267388	NA,G	NA,C	NA,1	NA,inf	NA,inf	NA,0.290594	0.000148127	0.00035648
2	chr2:207109532:T:C	207109532	NA,C	NA,T	NA,1	NA,inf	NA,inf	NA,0.279408	0.000148107	0.000356241
2	chr2:207529379:G:A	207529379	NA,A	NA,G	NA,1	NA,-inf	NA,inf	NA,0.265795	0.000148096	0.000355239
2	chr2:207102592:T:C	207102592	NA,C	NA,T	NA,1	NA,inf	NA,inf	NA,0.264255	0.000148061	0.000355644
2	chr2:207255247:A:G	207255247	NA,G	NA,A	NA,1	NA,-inf	NA,inf	NA,0.255138	0.000148058	0.000355039
2	chr2:208000907:A:G	208000907	NA,G	NA,A	NA,1	NA,inf	NA,inf	NA,0.247857	0.000147995	0.00035576
2	chr2:207576063:G:A	207576063	NA,A	NA,G	NA,1	NA,-inf	NA,inf	NA,0.298561	0.000147976	0.000355186
2	chr2:207786888:C:T	207786888	T,T	C,C	1,1	inf,inf	inf,inf	0.935096,0.388074	0.000147824	0.00034969
2	chr2:207374101:AC:A	207374101	NA,A	NA,AC	NA,1	NA,-inf	NA,inf	NA,0.241459	0.000147797	0.000353896
2	chr2:207893110:C:T	207893110	NA,T	NA,C	NA,1	NA,inf	NA,inf	NA,0.276177	0.000147694	0.000354905
2	chr2:207832359:G:A	207832359	NA,A	NA,G	NA,1	NA,-inf	NA,inf	NA,0.268058	0.000147587	0.000354322
2	chr2:207676398:C:T	207676398	T,T	C,C	1,1	inf,inf	inf,inf	2.15397,0.302122	0.000147532	0.000505665
2	chr2:207888505:T:C	207888505	NA,C	NA,T	NA,1	NA,-inf	NA,inf	NA,0.252953	0.000147455	0.000353624
2	chr2:207513531:A:G	207513531	NA,G	NA,A	NA,1	NA,-inf	NA,inf	NA,0.242433	0.000147435	0.000352965
2	chr2:207375016:G:A	207375016	NA,A	NA,G	NA,1	NA,inf	NA,inf	NA,0.293781	0.00014743	0.000355243
2	chr2:207201952:T:C	207201952	C,C	T,T	1,1	inf,inf	inf,inf	1.29103,0.503678	0.000147284	0.000339306
2	chr2:207592638:T:C	207592638	C,C	T,T	1,1	-inf,-inf	inf,inf	0.222468,1.41725	0.000147252	0.000370098
2	chr2:207914509:A:C	207914509	NA,C	NA,A	NA,1	NA,-inf	NA,inf	NA,0.265204	0.000147244	0.00035358
2	chr2:207670590:C:T	207670590	NA,T	NA,C	NA,1	NA,inf	NA,inf	NA,0.25536	0.000147236	0.000353894
2	chr2:207651031:T:C	207651031	NA,C	NA,T	NA,1	NA,-inf	NA,inf	NA,0.454549	0.000147223	0.000363267
2	chr2:207084194:T:C	207084194	NA,C	NA,T	NA,1	NA,inf	NA,inf	NA,0.264308	0.000147115	0.000353839
2	chr2:207942728:G:A	207942728	NA,A	NA,G	NA,1	NA,inf	NA,inf	NA,0.268525	0.000147009	0.000353512
2	chr2:207204621:T:C	207204621	NA,C	NA,T	NA,1	NA,inf	NA,inf	NA,0.26061	0.00014699	0.000353298
3	chr2:207251510:C:T	207251510	T,T	C,C	1,1	-inf,inf	inf,inf	5.23179,0.0122876	0.0350297	0.124886
3	chr2:207773109:C:T	207773109	T,T	C,C	1,1	inf,-inf	inf,inf	2.61394,2.0177	0.0161459	0.0357277
3	chr2:207773155:A:G	207773155	G,G	A,A	1,1	inf,-inf	inf,inf	2.80999,1.75315	0.0147964	0.0327948
3	chr2:207133161:C:T	207133161	NA,T	NA,C	NA,1	NA,inf	NA,inf	NA,2.93654	0.0125237	0.0271737
3	chr2:207673944:T:C	207673944	NA,C	NA,T	NA,1	NA,inf	NA,inf	NA,2.85209	0.00982686	0.0213528
3	chr2:207251305:C:T	207251305	T,T	C,C	1,1	-inf,inf	inf,inf	4.27317,0.357781	0.00814323	0.0270958
3	chr2:207346497:T:G	207346497	NA,G	NA,T	NA,1	NA,-inf	NA,inf	NA,2.64108	0.0073778	0.0157577
3	chr2:207454983:C:T	207454983	NA,T	NA,C	NA,1	NA,-inf	NA,inf	NA,2.52295	0.00631235	0.0134579
3	chr2:207764469:G:C	207764469	NA,C	NA,G	NA,1	NA,inf	NA,inf	NA,2.53178	0.00573069	0.0124562
3	chr2:207123380:A:C	207123380	NA,C	NA,A	NA,1	NA,-inf	NA,inf	NA,2.37724	0.00540603	0.0118431
3	chr2:207384197:C:T	207384197	NA,T	NA,C	NA,1	NA,-inf	NA,inf	NA,2.44126	0.00517425	0.0110943
3	chr2:207127998:A:C	207127998	NA,C	NA,A	NA,1	NA,-inf	NA,inf	NA,2.35247	0.00509558	0.0111791
3	chr2:207340247:C:T	207340247	NA,T	NA,C	NA,1	NA,-inf	NA,inf	NA,2.42783	0.00497549	0.0106641
3	chr2:207366137:T:C	207366137	NA,C	NA,T	NA,1	NA,-inf	NA,inf	NA,2.42342	0.00493665	0.0105781
3	chr2:207812534:A:G	207812534	NA,G	NA,A	NA,1	NA,inf	NA,inf	NA,2.34905	0.00479191	0.0106332
3	chr2:207782401:AC:A	207782401	NA,A	NA,AC	NA,1	NA,-inf	NA,inf	NA,2.29689	0.0047724	0.0104572
3	chr2:207459058:G:A	207459058	A,A	G,G	1,1	inf,inf	inf,inf	4.65832,0.239636	0.00465876	0.0270556
3	chr2:207176515:A:G	207176515	NA,G	NA,A	NA,1	NA,-inf	NA,inf	NA,2.23259	0.0043538	0.00956594
3	chr2:207783367:G:C	207783367	NA,C	NA,G	NA,1	NA,-inf	NA,inf	NA,2.22793	0.00418368	0.00917276
3	chr2:207428078:A:T	207428078	T,T	A,A	1,1	inf,inf	inf,inf	4.38777,0.296264	0.00366589	0.0177761
3	chr2:207242105:T:C	207242105	C,C	T,T	1,1	-inf,inf	inf,inf	3.65381,0.155448	0.00364528	0.0105361
3	chr2:207249906:A:C	207249906	C,C	A,A	1,1	-inf,-inf	inf,inf	3.82806,0.0801693	0.00363852	0.0109803
3	chr2:207427904:G:A	207427904	A,A	G,G	1,1	inf,inf	inf,inf	4.40601,0.30465	0.00359648	0.017929
3	chr2:207429026:A:G	207429026	G,G	A,A	1,1	inf,inf	inf,inf	4.3813,0.27584	0.00356301	0.017243
3	chr2:207335904:A:G	207335904	NA,G	NA,A	NA,1	NA,-inf	NA,inf	NA,2.24173	0.00352732	0.00758241
3	chr2:207898140:G:A	207898140	A,NA	G,NA	1,NA	inf,NA	inf,NA	2.35665,NA	0.00330578	0.00751657
3	chr2:208043608:T:C	208043608	C,NA	T,NA	1,NA	inf,NA	inf,NA	2.15627,NA	0.00322506	0.00710986
3	chr2:207434208:G:A	207434208	A,A	G,G	1,1	inf,inf	inf,inf	4.23201,0.441382	0.00315977	0.0152883
3	chr2:207769465:C:G	207769465	G,G	C,C	1,1	inf,-inf	inf,inf	2.78079,0.784867	0.00311767	0.00704584
3	chr2:207127126:CAT:C	207127126	C,NA	CAT,NA	1,NA	inf,NA	inf,NA	2.10857,NA	0.00309474	0.00671498
3	chr2:207127902:T:G	207127902	G,NA	T,NA	1,NA	inf,NA	inf,NA	2.10948,NA	0.00308693	0.00669906
3	chr2:208047094:T:G	208047094	NA,G	NA,T	NA,1	NA,-inf	NA,inf	NA,2.11877	0.00304193	0.00658307
3	chr2:207864385:A:G	207864385	NA,G	NA,A	NA,1	NA,inf	NA,inf	NA,2.13723	0.00291027	0.00639002
3	chr2:207469617:T:C	207469617	C,C	T,T	1,1	-inf,-inf	inf,inf	5.24411,0.491336	0.00290015	0.0989108
3	chr2:207676908:C:T	207676908	T,T	C,C	1,1	inf,-inf	inf,inf	2.01347,2.0182	0.00285228	0.00846193
3	chr2:207692058:G:A	207692058	NA,A	NA,G	NA,1	NA,inf	NA,inf	NA,2.10097	0.00275566	0.00598775
3	chr2:207433948:T:C	207433948	C,C	T,T	1,1	inf,inf	inf,inf	4.10232,0.483004	0.00271324	0.0127881
3	chr2:207872616:T:A	207872616	NA,A	NA,T	NA,1	NA,inf	NA,inf	NA,2.04953	0.00248087	0.00545067
3	chr2:207875814:A:C	207875814	NA,C	NA,A	NA,1	NA,inf	NA,inf	NA,2.03735	0.00242719	0.00533385
3	chr2:207865378:C:T	207865378	NA,T	NA,C	NA,1	NA,inf	NA,inf	NA,2.0253	0.00237478	0.00521859
3	chr2:207783432:C:G	207783432	G,G	C,C	1,1	-inf,-inf	inf,inf	2.50254,0.0579092	0.00234653	0.00508389
3	chr2:207874902:A:G	207874902	NA,G	NA,A	NA,1	NA,inf	NA,inf	NA,1.98756	0.00221751	0.00487429
3	chr2:207153257:A:G	207153257	NA,G	NA,A	NA,1	NA,-inf	NA,inf	NA,1.87302	0.00221269	0.00487574
3	chr2:207157924:GGAA:G	207157924	G,NA	GGAA,NA	1,NA	inf,NA	inf,NA	2.28478,NA	0.00215956	0.00521889
3	chr2:207695267:C:T	207695267	NA,T	NA,C	NA,1	NA,inf	NA,inf	NA,1.93779	0.00206537	0.00449582
3	chr2:208047246:C:T	208047246	T,T	C,C	1,1	inf,-inf	inf,inf	0.102536,2.72859	0.00205912	0.00443905
3	chr2:207718429:G:C	207718429	NA,C	NA,G	NA,1	NA,-inf	NA,inf	NA,1.97539	0.00202863	0.00448306
3	chr2:207249102:C:T	207249102	T,T	C,C	1,1	-inf,inf	inf,inf	3.5064,0.0941097	0.00202629	0.00630065
3	chr2:207399852:G:A	207399852	A,NA	G,NA	1,NA	inf,NA	inf,NA	2.33569,NA	0.00202067	0.00498838
3	chr2:207135555:C:A	207135555	A,NA	C,NA	1,NA	inf,NA	inf,NA	1.92414,NA	0.00201853	0.00441776
3	chr2:207404077:A:G	207404077	NA,G	NA,A	NA,1	NA,-inf	NA,inf	NA,1.83168	0.00198324	0.00438377
3	chr2:207224511:C:T	207224511	T,NA	C,NA	1,NA	inf,NA	inf,NA	2.14884,NA	0.00191931	0.00446881
3	chr2:207727388:G:A	207727388	NA,A	NA,G	NA,1	NA,inf	NA,inf	NA,1.9212	0.00190222	0.00416076
3	chr2:207398641:A:C	207398641	NA,C	NA,A	NA,1	NA,-inf	NA,inf	NA,1.9292	0.00189504	0.00409499
3	chr2:207410108:C:T	207410108	NA,T	NA,C	NA,1	NA,-inf	NA,inf	NA,1.92866	0.0018932	0.00409081
3	chr2:207416237:C:T	207416237	NA,T	NA,C	NA,1	NA,-inf	NA,inf	NA,1.92687	0.00188709	0.00407752
3	chr2:207484463:CTT:C	207484463	C,C	CTT,CTT	1,1	-inf,inf	inf,inf	3.52226,0.366367	0.00185405	0.00798351
3	chr2:207394217:C:T	207394217	NA,T	NA,C	NA,1	NA,-inf	NA,inf	NA,1.90938	0.00183118	0.00395758
3	chr2:207394381:C:T	207394381	NA,T	NA,C	NA,1	NA,-inf	NA,inf	NA,1.90332	0.00181153	0.00391539
3	chr2:207202960:T:C	207202960	C,C	T,T	1,1	-inf,-inf	inf,inf	1.12698,2.17062	0.00178453	0.00435556
3	chr2:207414497:A:G	207414497	NA,G	NA,A	NA,1	NA,-inf	NA,inf	NA,1.89396	0.00178068	0.00384891
3	chr2:207125114:T:C	207125114	C,C	T,T	1,1	inf,inf	inf,inf	1.78588,1.12057	0.00176599	0.00391975
3	chr2:207202751:G:A	207202751	A,NA	G,NA	1,NA	inf,NA	inf,NA	2.09688,NA	0.00174708	0.0040652
3	chr2:207408593:C:A	207408593	NA,A	NA,C	NA,1	NA,-inf	NA,inf	NA,1.88266	0.00174406	0.00377093
3	chr2:207795665:T:C	207795665	NA,C	NA,T	NA,1	NA,-inf	NA,inf	NA,1.72843	0.00167018	0.00366008
3	chr2:207707128:T:G	207707128	NA,G	NA,T	NA,1	NA,-inf	NA,inf	NA,1.85272	0.00163275	0.00360982
3	chr2:207208603:A:G	207208603	G,NA	A,NA	1,NA	inf,NA	inf,NA	2.05863,NA	0.00163057	0.00379203
3	chr2:207982739:C:T	207982739	T,NA	C,NA	1,NA	-inf,NA	inf,NA	1.69531,NA	0.0016277	0.00352266
3	chr2:207759193:C:T	207759193	NA,T	NA,C	NA,1	NA,-inf	NA,inf	NA,1.82334	0.00155131	0.00343078
3	chr2:208060777:C:A	208060777	NA,A	NA,C	NA,1	NA,-inf	NA,inf	NA,1.67507	0.00154526	0.00340391
3	chr2:207660224:T:A	207660224	A,A	T,T	1,1	inf,inf	inf,inf	3.55814,0.657095	0.00153948	0.00798159
3	chr2:207961805:C:T	207961805	T,NA	C,NA	1,NA	inf,NA	inf,NA	1.74969,NA	0.0014514	0.00320872
3	chr2:207137504:C:T	207137504	T,NA	C,NA	1,NA	inf,NA	inf,NA	1.74832,NA	0.00144475	0.00316421
3	chr2:207441365:C:T	207441365	T,T	C,C	1,1	inf,inf	inf,inf	3.85619,0.172083	0.00140774	0.00624209
3	chr2:207852562:T:C	207852562	NA,C	NA,T	NA,1	NA,inf	NA,inf	NA,1.65286	0.00139608	0.00310267
3	chr2:207425436:C:T	207425436	NA,T	NA,C	NA,1	NA,-inf	NA,inf	NA,1.75283	0.00139086	0.00301261
3	chr2:207450292:T:C	207450292	NA,C	NA,T	NA,1	NA,-inf	NA,inf	NA,1.6198	0.00134743	0.00298204
3	chr2:207498338:C:T	207498338	T,T	C,C	1,1	-inf,-inf	inf,inf	4.4248,0.943691	0.00133876	0.0401866
3	chr2:207445729:G:A	207445729	NA,A	NA,G	NA,1	NA,-inf	NA,inf	NA,1.71698	0.00131018	0.00283883
3	chr2:207340419:C:T	207340419	NA,T	NA,C	NA,1	NA,-inf	NA,inf	NA,1.6778	0.00130428	0.00282726
3	chr2:207479722:TCAA:T	207479722	NA,T	NA,TCAA	NA,1	NA,inf	NA,inf	NA,1.7007	0.00130395	0.00293658
3	chr2:207645222:A:G	207645222	NA,G	NA,A	NA,1	NA,-inf	NA,inf	NA,1.71795	0.0012986	0.00292059
3	chr2:208050410:C:T	208050410	NA,T	NA,C	NA,1	NA,inf	NA,inf	NA,1.63253	0.00128111	0.00284461
3	chr2:207647658:G:A	207647658	A,A	G,G	1,1	-inf,-inf	inf,inf	4.95973,0.819796	0.00127957	0.110754
3	chr2:207247959:G:A	207247959	A,NA	G,NA	1,NA	-inf,NA	inf,NA	1.80271,NA	0.00126365	0.00292492
3	chr2:208017094:G:T	208017094	NA,T	NA,G	NA,1	NA,inf	NA,inf	NA,1.67315	0.00120193	0.00265395
3	chr2:208014367:G:A	208014367	NA,A	NA,G	NA,1	NA,inf	NA,inf	NA,1.67287	0.00119637	0.00264211
3	chr2:207211561:A:G	207211561	NA,G	NA,A	NA,1	NA,-inf	NA,inf	NA,1.60281	0.00118993	0.00266815
3	chr2:208014824:C:T	208014824	NA,T	NA,C	NA,1	NA,inf	NA,inf	NA,1.66937	0.00118883	0.00262565
3	chr2:207446561:C:T	207446561	T,T	C,C	1,1	inf,inf	inf,inf	3.72117,0.134917	0.00117389	0.00496574
3	chr2:207077126:C:T	207077126	T,T	C,C	1,1	-inf,-inf	inf,inf	2.49397,0.1853	0.00117001	0.00278209
3	chr2:207149586:T:C	207149586	C,NA	T,NA	1,NA	-inf,NA	inf,NA	1.95746,NA	0.00116865	0.00282187
3	chr2:207149499:C:T	207149499	T,NA	C,NA	1,NA	inf,NA	inf,NA	1.80802,NA	0.00116723	0.00270348
3	chr2:207197757:G:A	207197757	A,NA	G,NA	1,NA	inf,NA	inf,NA	1.92335,NA	0.00111903	0.0026842
3	chr2:207333330:A:C	207333330	NA,C	NA,A	NA,1	NA,-inf	NA,inf	NA,1.48853	0.00111603	0.00246168
3	chr2:207645690:G:T	207645690	NA,T	NA,G	NA,1	NA,inf	NA,inf	NA,1.52252	0.00109628	0.002428
3	chr2:207358965:C:T	207358965	T,NA	C,NA	1,NA	inf,NA	inf,NA	1.76475,NA	0.00109626	0.00249092
3	chr2:207366691:T:C	207366691	NA,C	NA,T	NA,1	NA,inf	NA,inf	NA,1.53919	0.00108156	0.00241451
3	chr2:207863613:A:T	207863613	NA,T	NA,A	NA,1	NA,inf	NA,inf	NA,1.54513	0.00107901	0.00239316
3	chr2:207830925:G:A	207830925	NA,A	NA,G	NA,1	NA,-inf	NA,inf	NA,1.47564	0.00107547	0.002391
3	chr2:207277836:C:T	207277836	NA,T	NA,C	NA,1	NA,inf	NA,inf	NA,1.69222	0.0010692	0.0024597
3	chr2:207340822:T:C	207340822	NA,C	NA,T	NA,1	NA,inf	NA,inf	NA,1.52816	0.00106507	0.00237581
3	chr2:207443037:C:T	207443037	T,T	C,C	1,1	inf,inf	inf,inf	3.63456,0.193099	0.00106344	0.00444203
3	chr2:207568128:A:T	207568128	NA,T	NA,A	NA,1	NA,inf	NA,inf	NA,1.50995	0.00106189	0.00238036
3	chr2:207567235:C:G	207567235	NA,G	NA,C	NA,1	NA,inf	NA,inf	NA,1.50764	0.00105752	0.00237058
3	chr2:207141270:G:C	207141270	C,C	G,G	1,1	-inf,inf	inf,inf	2.88382,0.0467602	0.00105533	0.00282227
3	chr2:207642582:C:T	207642582	NA,T	NA,C	NA,1	NA,inf	NA,inf	NA,1.59904	0.0010523	0.00233199
3	chr2:207500414:G:A	207500414	NA,A	NA,G	NA,1	NA,inf	NA,inf	NA,1.57781	0.00105026	0.0023641
3	chr2:207127115:C:T	207127115	T,T	C,C	1,1	inf,inf	inf,inf	1.22422,1.50206	0.00104559	0.00236243
3	chr2:207446601:C:T	207446601	T,T	C,C	1,1	inf,inf	inf,inf	3.61253,0.198354	0.0010323	0.00429421
3	chr2:207968600:G:A	207968600	NA,A	NA,G	NA,1	NA,inf	NA,inf	NA,1.58244	0.00102583	0.00226702
3	chr2:207463269:T:C	207463269	NA,C	NA,T	NA,1	NA,-inf	NA,inf	NA,1.5468	0.00101182	0.00219737
3	chr2:207629351:TC:T	207629351	T,T	TC,TC	1,1	-inf,-inf	inf,inf	4.70997,0.863911	0.000991659	0.0699973
3	chr2:207463728:T:A	207463728	NA,A	NA,T	NA,1	NA,-inf	NA,inf	NA,1.53058	0.000982741	0.00213515
3	chr2:207489172:C:T	207489172	NA,T	NA,C	NA,1	NA,-inf	NA,inf	NA,1.40589	0.000968216	0.00214193
3	chr2:208011077:A:C	208011077	NA,C	NA,A	NA,1	NA,inf	NA,inf	NA,1.53775	0.000951793	0.00210309
3	chr2:207461858:C:T	207461858	NA,T	NA,C	NA,1	NA,-inf	NA,inf	NA,1.50625	0.000943064	0.00204892
3	chr2:207390997:A:G	207390997	NA,G	NA,A	NA,1	NA,-inf	NA,inf	NA,1.52119	0.000933191	0.00202724
3	chr2:207177251:T:C	207177251	C,NA	T,NA	1,NA	inf,NA	inf,NA	1.77481,NA	0.00090069	0.00211094
3	chr2:208014434:A:G	208014434	NA,G	NA,A	NA,1	NA,inf	NA,inf	NA,1.50508	0.000899752	0.00198833
3	chr2:208014879:T:C	208014879	NA,C	NA,T	NA,1	NA,inf	NA,inf	NA,1.50385	0.000897834	0.00198409
3	chr2:208007262:C:T	208007262	NA,T	NA,C	NA,1	NA,inf	NA,inf	NA,1.50002	0.000892315	0.00197194
3	chr2:207145814:GCA:G	207145814	G,G	GCA,GCA	1,1	-inf,inf	inf,inf	2.813,0.100343	0.000885047	0.0023787
3	chr2:207862394:T:C	207862394	NA,C	NA,T	NA,1	NA,inf	NA,inf	NA,1.42991	0.000884649	0.00196149
3	chr2:207237923:C:T	207237923	NA,T	NA,C	NA,1	NA,inf	NA,inf	NA,1.43459	0.000883743	0.00197646
3	chr2:207913874:C:T	207913874	NA,T	NA,C	NA,1	NA,-inf	NA,inf	NA,1.37731	0.000883038	0.00195725
3	chr2:207853439:A:G	207853439	NA,G	NA,A	NA,1	NA,inf	NA,inf	NA,1.42666	0.000879622	0.00195046
3	chr2:207988053:C:A	207988053	NA,A	NA,C	NA,1	NA,inf	NA,inf	NA,1.49213	0.000879599	0.00194446
3	chr2:207856526:T:C	207856526	NA,C	NA,T	NA,1	NA,inf	NA,inf	NA,1.42292	0.000874032	0.00193803
3	chr2:207845109:T:C	207845109	NA,C	NA,T	NA,1	NA,inf	NA,inf	NA,1.42246	0.000873338	0.00193649
3	chr2:207661077:G:A	207661077	NA,A	NA,G	NA,1	NA,inf	NA,inf	NA,1.48257	0.000869618	0.00192512
3	chr2:207691138:C:T	207691138	T,T	C,C	1,1	inf,-inf	inf,inf	0.91725,1.83112	0.000868869	0.0019937
3	chr2:207156019:G:A	207156019	NA,A	NA,G	NA,1	NA,inf	NA,inf	NA,1.38805	0.000865285	0.00192524
3	chr2:207118452:C:T	207118452	NA,T	NA,C	NA,1	NA,-inf	NA,inf	NA,1.41064	0.000860983	0.00193205
3	chr2:207124821:A:C	207124821	C,C	A,A	1,1	inf,-inf	inf,inf	0.63068,1.93871	0.000860925	0.00193539
3	chr2:207986333:G:C	207986333	NA,C	NA,G	NA,1	NA,inf	NA,inf	NA,1.47645	0.000856142	0.00189234
3	chr2:207343627:C:T	207343627	NA,T	NA,C	NA,1	NA,-inf	NA,inf	NA,1.32966	0.000850381	0.00187614
3	chr2:207913613:G:A	207913613	NA,A	NA,G	NA,1	NA,-inf	NA,inf	NA,1.35849	0.000842343	0.00186934
3	chr2:207209709:G:A	207209709	NA,A	NA,G	NA,1	NA,-inf	NA,inf	NA,1.40457	0.000840546	0.00188829
3	chr2:207656994:G:A	207656994	NA,A	NA,G	NA,1	NA,inf	NA,inf	NA,1.38745	0.000833602	0.0018731
3	chr2:207456743:C:T	207456743	NA,T	NA,C	NA,1	NA,-inf	NA,inf	NA,1.43831	0.000833427	0.00181216
3	chr2:207479681:A:G	207479681	G,G	A,A	1,1	-inf,-inf	inf,inf	4.60916,0.353091	0.000817031	0.0247579
3	chr2:207130392:T:C	207130392	C,C	T,T	1,1	inf,-inf	inf,inf	1.53581,0.930204	0.00081444	0.00179207
3	chr2:207322987:G:A	207322987	A,A	G,G	1,1	inf,inf	inf,inf	0.224976,2.10222	0.000809088	0.00180104
3	chr2:207364517:A:G	207364517	G,NA	A,NA	1,NA	inf,NA	inf,NA	1.72981,NA	0.000803425	0.00189443
3	chr2:207973770:GAGTTCA:G	207973770	NA,G	NA,GAGTTCA	NA,1	NA,inf	NA,inf	NA,1.43676	0.000799522	0.00176777
3	chr2:207839109:T:TA	207839109	NA,TA	NA,T	NA,1	NA,inf	NA,inf	NA,1.37408	0.000797783	0.00175847
3	chr2:207462359:T:C	207462359	NA,C	NA,T	NA,1	NA,-inf	NA,inf	NA,1.31339	0.000796096	0.00176185
3	chr2:208046812:TTTA:T	208046812	T,T	TTTA,TTTA	1,1	inf,-inf	inf,inf	0.157385,2.17853	0.000795834	0.0017244
3	chr2:208004598:G:A	208004598	NA,A	NA,G	NA,1	NA,inf	NA,inf	NA,1.43282	0.000795657	0.00175928
3	chr2:207998103:C:A	207998103	NA,A	NA,C	NA,1	NA,inf	NA,inf	NA,1.43234	0.000795138	0.00175785
3	chr2:207998099:TG:T	207998099	NA,T	NA,TG	NA,1	NA,inf	NA,inf	NA,1.43234	0.000795138	0.00175785
3	chr2:207884511:A:G	207884511	NA,G	NA,A	NA,1	NA,-inf	NA,inf	NA,1.33065	0.000795118	0.00175671
3	chr2:207982511:C:CT	207982511	NA,CT	NA,C	NA,1	NA,inf	NA,inf	NA,1.43317	0.000794605	0.00175684
3	chr2:208008990:T:C	208008990	NA,C	NA,T	NA,1	NA,inf	NA,inf	NA,1.43163	0.000794169	0.00175561
3	chr2:207144564:T:C	207144564	NA,C	NA,T	NA,1	NA,-inf	NA,inf	NA,1.30409	0.000790011	0.00174964
3	chr2:207369113:A:G	207369113	NA,G	NA,A	NA,1	NA,inf	NA,inf	NA,1.358	0.000789887	0.00176273
3	chr2:207350190:T:G	207350190	NA,G	NA,T	NA,1	NA,inf	NA,inf	NA,1.41903	0.0007898	0.00175337
3	chr2:207126069:C:T	207126069	T,T	C,C	1,1	inf,-inf	inf,inf	0.480357,2.00826	0.000787944	0.00177018
3	chr2:207980365:C:T	207980365	NA,T	NA,C	NA,1	NA,inf	NA,inf	NA,1.4266	0.000786088	0.00173801
3	chr2:207456068:T:C	207456068	NA,C	NA,T	NA,1	NA,-inf	NA,inf	NA,1.27915	0.000785994	0.00172715
3	chr2:207691562:T:C	207691562	C,C	T,T	1,1	inf,-inf	inf,inf	0.824812,1.8393	0.000782402	0.00178836
3	chr2:207147504:T:C	207147504	NA,C	NA,T	NA,1	NA,-inf	NA,inf	NA,1.30725	0.000768776	0.00170896
3	chr2:207989722:C:T	207989722	NA,T	NA,C	NA,1	NA,inf	NA,inf	NA,1.413	0.000767176	0.00169676
3	chr2:208008642:C:T	208008642	NA,T	NA,C	NA,1	NA,inf	NA,inf	NA,1.40749	0.000762219	0.0016852
3	chr2:207340147:GATCTTTC:G	207340147	NA,G	NA,GATCTTTC	NA,1	NA,-inf	NA,inf	NA,1.26442	0.000756944	0.00167059
3	chr2:207974596:G:A	207974596	NA,A	NA,G	NA,1	NA,inf	NA,inf	NA,1.39935	0.000750875	0.00166042
3	chr2:207089165:T:C	207089165	C,C	T,T	1,1	-inf,-inf	inf,inf	2.20273,0.118776	0.000743255	0.00172227
3	chr2:207982513:T:TCA	207982513	NA,TCA	NA,T	NA,1	NA,inf	NA,inf	NA,1.39185	0.000741147	0.00163892
3	chr2:207985484:A:T	207985484	NA,T	NA,A	NA,1	NA,inf	NA,inf	NA,1.35932	0.000739669	0.00163798
3	chr2:207333198:G:A	207333198	NA,A	NA,G	NA,1	NA,-inf	NA,inf	NA,1.28806	0.000737394	0.00163551
3	chr2:207478136:A:G	207478136	G,G	A,A	1,1	-inf,-inf	inf,inf	4.52886,0.35404	0.000736352	0.0212159
3	chr2:207995922:A:C	207995922	NA,C	NA,A	NA,1	NA,inf	NA,inf	NA,1.38628	0.000734919	0.0016254
3	chr2:207836327:A:C	207836327	NA,C	NA,A	NA,1	NA,inf	NA,inf	NA,1.32568	0.000733395	0.001617
3	chr2:208046550:G:A	208046550	A,A	G,G	1,1	inf,-inf	inf,inf	0.213967,2.11334	0.000733361	0.0015876
3	chr2:207178298:C:T	207178298	T,NA	C,NA	1,NA	inf,NA	inf,NA	1.60801,NA	0.000729292	0.00168582
3	chr2:208026973:A:T	208026973	NA,T	NA,A	NA,1	NA,inf	NA,inf	NA,1.3027	0.000728477	0.00162355
3	chr2:207149998:T:C	207149998	NA,C	NA,T	NA,1	NA,inf	NA,inf	NA,1.32672	0.000726222	0.00162733
3	chr2:207969871:T:C	207969871	NA,C	NA,T	NA,1	NA,inf	NA,inf	NA,1.37967	0.000724266	0.00160195
3	chr2:207329916:G:A	207329916	NA,A	NA,G	NA,1	NA,inf	NA,inf	NA,1.28443	0.000709155	0.00158615
3	chr2:207375764:G:A	207375764	NA,A	NA,G	NA,1	NA,inf	NA,inf	NA,1.2939	0.00070793	0.00157955
3	chr2:207202605:C:A	207202605	NA,A	NA,C	NA,1	NA,-inf	NA,inf	NA,1.30712	0.000707653	0.00156274
3	chr2:207846800:G:A	207846800	A,NA	G,NA	1,NA	-inf,NA	inf,NA	1.32499,NA	0.000705741	0.00155369
3	chr2:207144164:GGGA:G	207144164	G,NA	GGGA,NA	1,NA	inf,NA	inf,NA	1.73911,NA	0.000704445	0.00170129
3	chr2:207373048:T:A	207373048	NA,A	NA,T	NA,1	NA,inf	NA,inf	NA,1.29056	0.000703823	0.0015704
3	chr2:207071670:A:G	207071670	G,G	A,A	1,1	-inf,inf	inf,inf	2.25799,0.0864686	0.000702961	0.00166513
3	chr2:208030081:G:A	208030081	NA,A	NA,G	NA,1	NA,-inf	NA,inf	NA,1.26231	0.000699419	0.00154769
3	chr2:207687787:G:A	207687787	A,A	G,G	1,1	inf,-inf	inf,inf	0.81104,1.78578	0.000696555	0.00159184
3	chr2:207998705:T:C	207998705	NA,C	NA,T	NA,1	NA,inf	NA,inf	NA,1.35043	0.000692667	0.00153192
3	chr2:207376357:C:T	207376357	T,NA	C,NA	1,NA	inf,NA	inf,NA	1.10398,NA	0.000688194	0.00145795
3	chr2:207508405:G:A	207508405	NA,A	NA,G	NA,1	NA,inf	NA,inf	NA,1.34339	0.000683438	0.00151591
3	chr2:207412821:T:C	207412821	C,C	T,T	1,1	-inf,-inf	inf,inf	0.59461,1.9758	0.000682639	0.00161341
3	chr2:207155005:C:T	207155005	NA,T	NA,C	NA,1	NA,inf	NA,inf	NA,1.24537	0.000680083	0.00151477
3	chr2:207853602:C:T	207853602	NA,T	NA,C	NA,1	NA,inf	NA,inf	NA,1.25255	0.000676259	0.00150591
3	chr2:207547391:G:C	207547391	NA,C	NA,G	NA,1	NA,inf	NA,inf	NA,1.33714	0.000675838	0.0014989
3	chr2:207593254:G:A	207593254	A,A	G,G	1,1	inf,-inf	inf,inf	4.0012,0.167909	0.000675695	0.00605222
3	chr2:207127252:T:C	207127252	C,NA	T,NA	1,NA	-inf,NA	inf,NA	1.66085,NA	0.000674418	0.00162304
3	chr2:207863868:ATGG:A	207863868	NA,A	NA,ATGG	NA,1	NA,inf	NA,inf	NA,1.25992	0.000667743	0.00148525
3	chr2:208061636:C:T	208061636	T,NA	C,NA	1,NA	-inf,NA	inf,NA	1.25962,NA	0.000664888	0.00145247
3	chr2:207214407:AT:A	207214407	A,A	AT,AT	1,1	-inf,-inf	inf,inf	1.17209,1.60773	0.000663457	0.00162546
3	chr2:207639015:C:T	207639015	NA,T	NA,C	NA,1	NA,inf	NA,inf	NA,1.23102	0.00065789	0.00145864
3	chr2:207675709:CA:C	207675709	NA,C	NA,CA	NA,1	NA,-inf	NA,inf	NA,1.2467	0.000654297	0.00144255
3	chr2:207143636:G:A	207143636	A,NA	G,NA	1,NA	inf,NA	inf,NA	1.31705,NA	0.000652877	0.00143354
3	chr2:208008075:C:A	208008075	NA,A	NA,C	NA,1	NA,inf	NA,inf	NA,1.30169	0.00065151	0.00144345
3	chr2:207634788:G:A	207634788	A,A	G,G	1,1	-inf,-inf	inf,inf	4.54554,0.705603	0.000649237	0.0402363
3	chr2:207662814:C:T	207662814	T,T	C,C	1,1	-inf,-inf	inf,inf	3.80985,0.791204	0.000647514	0.0112662
3	chr2:207191104:AC:A	207191104	NA,A	NA,AC	NA,1	NA,-inf	NA,inf	NA,1.25197	0.000644196	0.00142304
3	chr2:207191103:C:G	207191103	NA,G	NA,C	NA,1	NA,-inf	NA,inf	NA,1.25126	0.000643418	0.00142132
3	chr2:207154540:T:C	207154540	C,C	T,T	1,1	-inf,inf	inf,inf	2.49624,0.255269	0.000639823	0.00164931
3	chr2:208046639:T:C	208046639	C,C	T,T	1,1	inf,-inf	inf,inf	0.190672,2.04632	0.000636023	0.00137685
3	chr2:208046775:A:C	208046775	C,C	A,A	1,1	inf,-inf	inf,inf	0.140025,2.06836	0.000634722	0.00137427
3	chr2:207163524:G:A	207163524	NA,A	NA,G	NA,1	NA,-inf	NA,inf	NA,1.25816	0.000633125	0.00143403
3	chr2:207288862:G:A	207288862	NA,A	NA,G	NA,1	NA,-inf	NA,inf	NA,1.43601	0.000630787	0.00148297
3	chr2:207837951:T:G	207837951	NA,G	NA,T	NA,1	NA,inf	NA,inf	NA,1.23384	0.000627107	0.00138343
3	chr2:207191102:T:TGGAA	207191102	NA,TGGAA	NA,T	NA,1	NA,-inf	NA,inf	NA,1.23576	0.000626749	0.00138462
3	chr2:207655319:G:A	207655319	A,A	G,G	1,1	inf,inf	inf,inf	3.63432,0.547828	0.000625916	0.00534969
3	chr2:207552675:G:A	207552675	A,A	G,G	1,1	inf,-inf	inf,inf	3.98601,0.105492	0.000624428	0.0056033
3	chr2:207927895:T:G	207927895	NA,G	NA,T	NA,1	NA,-inf	NA,inf	NA,1.20704	0.000622688	0.00137369
3	chr2:207926233:A:G	207926233	NA,G	NA,A	NA,1	NA,-inf	NA,inf	NA,1.2053	0.000620843	0.00136965
3	chr2:207575741:G:A	207575741	NA,A	NA,G	NA,1	NA,inf	NA,inf	NA,1.28538	0.000620496	0.00137644
3	chr2:207325713:T:C	207325713	NA,C	NA,T	NA,1	NA,inf	NA,inf	NA,1.19603	0.000618761	0.00138256
3	chr2:207669624:G:A	207669624	A,A	G,G	1,1	inf,inf	inf,inf	2.99692,0.679031	0.000616232	0.00272848
3	chr2:208047910:T:C	208047910	NA,C	NA,T	NA,1	NA,inf	NA,inf	NA,1.19987	0.000614812	0.00136732
3	chr2:207084358:G:A	207084358	A,A	G,G	1,1	-inf,-inf	inf,inf	2.13703,0.0326449	0.000610862	0.00142117
3	chr2:207613331:A:G	207613331	G,G	A,A	1,1	inf,-inf	inf,inf	3.96643,0.120918	0.00060937	0.00545666
3	chr2:207194337:G:A	207194337	NA,A	NA,G	NA,1	NA,-inf	NA,inf	NA,1.18282	0.000608934	0.00136552
3	chr2:208003755:T:C	208003755	NA,C	NA,T	NA,1	NA,inf	NA,inf	NA,1.27019	0.000606174	0.00134132
3	chr2:208048456:C:T	208048456	T,T	C,C	1,1	inf,-inf	inf,inf	0.157596,2.04517	0.000603029	0.00131143
3	chr2:207791236:C:T	207791236	NA,T	NA,C	NA,1	NA,inf	NA,inf	NA,1.16004	0.000600383	0.00134026
3	chr2:207167000:G:C	207167000	NA,C	NA,G	NA,1	NA,inf	NA,inf	NA,1.14487	0.000598288	0.00132398
3	chr2:207467430:C:T	207467430	NA,T	NA,C	NA,1	NA,inf	NA,inf	NA,1.24026	0.000593198	0.00132866
3	chr2:207647176:A:T	207647176	T,T	A,A	1,1	-inf,-inf	inf,inf	3.98401,0.796979	0.00059206	0.0133232
3	chr2:207260001:C:T	207260001	NA,T	NA,C	NA,1	NA,inf	NA,inf	NA,1.22475	0.000592047	0.00132482
3	chr2:207501893:C:A	207501893	NA,A	NA,C	NA,1	NA,inf	NA,inf	NA,1.23521	0.000592002	0.0013316
3	chr2:208003304:A:G	208003304	NA,G	NA,A	NA,1	NA,inf	NA,inf	NA,1.25562	0.000591628	0.0013093
3	chr2:207859296:AC:A	207859296	NA,A	NA,AC	NA,1	NA,inf	NA,inf	NA,1.18568	0.000589137	0.00131034
3	chr2:207947503:C:G	207947503	NA,G	NA,C	NA,1	NA,-inf	NA,inf	NA,1.17309	0.000587362	0.00129607
3	chr2:207151200:G:A	207151200	A,A	G,G	1,1	-inf,inf	inf,inf	2.59196,0.0719567	0.000586014	0.001566
3	chr2:207129544:T:C	207129544	NA,C	NA,T	NA,1	NA,-inf	NA,inf	NA,1.12024	0.000583431	0.00129075
3	chr2:207144812:C:T	207144812	T,T	C,C	1,1	-inf,inf	inf,inf	2.51317,0.198874	0.000579966	0.00153323
3	chr2:207363470:AAC:A	207363470	A,NA	AAC,NA	1,NA	inf,NA	inf,NA	1.54345,NA	0.000579897	0.00139559
3	chr2:207083448:T:C	207083448	C,C	T,T	1,1	-inf,-inf	inf,inf	2.08708,0.113859	0.000578732	0.00134496
3	chr2:208048129:C:T	208048129	NA,T	NA,C	NA,1	NA,inf	NA,inf	NA,1.16071	0.000576118	0.0012883
3	chr2:207840319:C:T	207840319	NA,T	NA,C	NA,1	NA,inf	NA,inf	NA,1.19233	0.000575264	0.00127043
3	chr2:207767060:G:A	207767060	NA,A	NA,G	NA,1	NA,-inf	NA,inf	NA,1.31949	0.000575027	0.00129933
3	chr2:207924270:T:C	207924270	NA,C	NA,T	NA,1	NA,-inf	NA,inf	NA,1.15943	0.000574334	0.0012674
3	chr2:208046669:C:T	208046669	T,T	C,C	1,1	inf,-inf	inf,inf	0.145878,2.00703	0.000569587	0.00123375
3	chr2:207083120:G:T	207083120	NA,T	NA,G	NA,1	NA,-inf	NA,inf	NA,1.11667	0.000569158	0.00126221
3	chr2:207671621:G:T	207671621	NA,T	NA,G	NA,1	NA,-inf	NA,inf	NA,1.1101	0.000568416	0.00126211
3	chr2:207909161:G:A	207909161	NA,A	NA,G	NA,1	NA,-inf	NA,inf	NA,1.1349	0.000564745	0.00125197
3	chr2:207316558:C:T	207316558	NA,T	NA,C	NA,1	NA,-inf	NA,inf	NA,1.12523	0.000562342	0.00124692
3	chr2:207417422:G:A	207417422	NA,A	NA,G	NA,1	NA,-inf	NA,inf	NA,1.18361	0.000560544	0.00122417
3	chr2:207687000:AAGG:A	207687000	NA,A	NA,AAGG	NA,1	NA,inf	NA,inf	NA,1.1916	0.000560331	0.0012513
3	chr2:207686997:AG:A	207686997	NA,A	NA,AG	NA,1	NA,inf	NA,inf	NA,1.18893	0.000558253	0.00124658
3	chr2:207177088:G:A	207177088	NA,A	NA,G	NA,1	NA,inf	NA,inf	NA,1.17232	0.000556835	0.00124503
3	chr2:207253931:A:C	207253931	NA,C	NA,A	NA,1	NA,inf	NA,inf	NA,1.16442	0.00055603	0.00124075
3	chr2:207127731:T:C	207127731	NA,C	NA,T	NA,1	NA,-inf	NA,inf	NA,1.08862	0.00055217	0.00122187
3	chr2:207668125:T:C	207668125	NA,C	NA,T	NA,1	NA,inf	NA,inf	NA,1.20855	0.000550827	0.00122058
3	chr2:207235575:T:G	207235575	G,NA	T,NA	1,NA	inf,NA	inf,NA	1.44867,NA	0.000545907	0.00126162
3	chr2:207304899:C:A	207304899	A,NA	C,NA	1,NA	-inf,NA	inf,NA	1.27238,NA	0.000543201	0.00122792
3	chr2:207880485:C:T	207880485	NA,T	NA,C	NA,1	NA,inf	NA,inf	NA,1.15646	0.000542677	0.00119899
3	chr2:207103340:G:A	207103340	NA,A	NA,G	NA,1	NA,-inf	NA,inf	NA,1.07085	0.000539025	0.0011941
3	chr2:207618431:A:G	207618431	NA,G	NA,A	NA,1	NA,inf	NA,inf	NA,1.12332	0.00053564	0.00119655
3	chr2:207908275:G:A	207908275	NA,A	NA,G	NA,1	NA,-inf	NA,inf	NA,1.09901	0.000531426	0.00117824
3	chr2:207099897:T:C	207099897	NA,C	NA,T	NA,1	NA,-inf	NA,inf	NA,1.07549	0.000530862	0.00118077
3	chr2:208046765:G:A	208046765	A,A	G,G	1,1	inf,-inf	inf,inf	0.205743,1.93664	0.000526948	0.00114191
3	chr2:207191542:G:T	207191542	NA,T	NA,G	NA,1	NA,inf	NA,inf	NA,1.12184	0.000525112	0.00117553
3	chr2:207947496:C:T	207947496	NA,T	NA,C	NA,1	NA,-inf	NA,inf	NA,1.08793	0.000524546	0.00115664
3	chr2:207120762:C:T	207120762	NA,T	NA,C	NA,1	NA,-inf	NA,inf	NA,1.09162	0.000523126	0.00115734
3	chr2:207541168:G:A	207541168	A,A	G,G	1,1	inf,-inf	inf,inf	3.84712,0.0714942	0.000520692	0.00433534
3	chr2:207784336:A:G	207784336	NA,G	NA,A	NA,1	NA,inf	NA,inf	NA,1.09037	0.000520382	0.00116308
3	chr2:207162189:T:C	207162189	C,C	T,T	1,1	-inf,inf	inf,inf	2.42962,0.243852	0.00052006	0.0013561
3	chr2:207661872:G:A	207661872	NA,A	NA,G	NA,1	NA,inf	NA,inf	NA,1.17058	0.000516695	0.00114558
3	chr2:207648216:A:T	207648216	T,T	A,A	1,1	-inf,-inf	inf,inf	3.96895,0.700015	0.000515928	0.0112504
3	chr2:207472433:C:T	207472433	T,NA	C,NA	1,NA	-inf,NA	inf,NA	1.17042,NA	0.000513341	0.00113767
3	chr2:207932913:C:T	207932913	NA,T	NA,C	NA,1	NA,-inf	NA,inf	NA,1.07425	0.00051245	0.00113006
3	chr2:207562074:T:G	207562074	G,G	T,T	1,1	inf,-inf	inf,inf	3.7304,0.237173	0.000512443	0.00402311
3	chr2:207126730:G:C	207126730	NA,C	NA,G	NA,1	NA,-inf	NA,inf	NA,1.04342	0.000511247	0.00113152
3	chr2:207661967:G:A	207661967	A,A	G,G	1,1	inf,inf	inf,inf	3.54707,0.157993	0.00050935	0.00305355
3	chr2:207159244:T:C	207159244	C,C	T,T	1,1	-inf,-inf	inf,inf	2.16578,0.431989	0.000508525	0.00127729
3	chr2:207849099:C:T	207849099	NA,T	NA,C	NA,1	NA,inf	NA,inf	NA,1.11766	0.000507873	0.00112216
3	chr2:208053949:TA:T	208053949	NA,T	NA,TA	NA,1	NA,-inf	NA,inf	NA,1.10433	0.000507851	0.00112836
3	chr2:207842476:T:C	207842476	NA,C	NA,T	NA,1	NA,inf	NA,inf	NA,1.11741	0.000507665	0.0011217
3	chr2:207215995:A:G	207215995	NA,G	NA,A	NA,1	NA,inf	NA,inf	NA,1.10368	0.000507479	0.0011338
3	chr2:207849092:T:C	207849092	NA,C	NA,T	NA,1	NA,inf	NA,inf	NA,1.11716	0.000507455	0.00112124
3	chr2:207382493:G:A	207382493	NA,A	NA,G	NA,1	NA,inf	NA,inf	NA,1.09537	0.000507125	0.00113122
3	chr2:207855353:C:T	207855353	NA,T	NA,C	NA,1	NA,inf	NA,inf	NA,1.1164	0.000506822	0.00111984
3	chr2:207187973:T:C	207187973	NA,C	NA,T	NA,1	NA,inf	NA,inf	NA,1.09377	0.000506449	0.00113089
3	chr2:208052291:T:C	208052291	NA,C	NA,T	NA,1	NA,-inf	NA,inf	NA,1.10007	0.000504258	0.00112039
3	chr2:207658661:T:C	207658661	NA,C	NA,T	NA,1	NA,-inf	NA,inf	NA,1.15293	0.000504143	0.00113022
3	chr2:207969767:C:T	207969767	T,T	C,C	1,1	inf,-inf	inf,inf	1.22264,0.865625	0.000503903	0.00110809
3	chr2:207933591:G:A	207933591	NA,A	NA,G	NA,1	NA,-inf	NA,inf	NA,1.06441	0.000503897	0.00111134
3	chr2:207856192:G:T	207856192	T,NA	G,NA	1,NA	inf,NA	inf,NA	1.13138,NA	0.000501211	0.00110327
3	chr2:207188290:C:T	207188290	NA,T	NA,C	NA,1	NA,-inf	NA,inf	NA,1.06955	0.000498999	0.00111719
3	chr2:207533088:T:C	207533088	NA,C	NA,T	NA,1	NA,-inf	NA,inf	NA,1.0129	0.000497878	0.00110002
3	chr2:207716912:A:G	207716912	NA,G	NA,A	NA,1	NA,inf	NA,inf	NA,1.12231	0.000494275	0.00109607
3	chr2:208051810:C:T	208051810	NA,T	NA,C	NA,1	NA,-inf	NA,inf	NA,1.08509	0.000491959	0.00109311
3	chr2:207339927:C:T	207339927	NA,T	NA,C	NA,1	NA,inf	NA,inf	NA,1.07792	0.000491051	0.00109591
3	chr2:207918350:G:A	207918350	NA,A	NA,G	NA,1	NA,inf	NA,inf	NA,1.10219	0.000489277	0.00108862
3	chr2:207194670:A:G	207194670	NA,G	NA,A	NA,1	NA,-inf	NA,inf	NA,1.07811	0.000488819	0.00109619
3	chr2:208046184:T:C	208046184	C,C	T,T	1,1	inf,-inf	inf,inf	0.210727,1.89365	0.000487051	0.00105633
3	chr2:207654891:T:C	207654891	NA,C	NA,T	NA,1	NA,-inf	NA,inf	NA,1.03067	0.000482805	0.00106622
3	chr2:207712670:A:G	207712670	NA,G	NA,A	NA,1	NA,inf	NA,inf	NA,1.05709	0.000480752	0.00107008
3	chr2:207666398:T:C	207666398	C,C	T,T	1,1	inf,inf	inf,inf	3.51586,0.121946	0.000478464	0.00282643
3	chr2:207092210:G:A	207092210	NA,A	NA,G	NA,1	NA,-inf	NA,inf	NA,1.01371	0.000477088	0.00106134
3	chr2:207581445:T:C	207581445	NA,C	NA,T	NA,1	NA,inf	NA,inf	NA,1.09087	0.000476218	0.00106452
3	chr2:207669108:T:C	207669108	C,C	T,T	1,1	inf,inf	inf,inf	3.24754,0.229448	0.000476088	0.00223534
3	chr2:207689608:A:G	207689608	G,G	A,A	1,1	inf,-inf	inf,inf	0.980556,1.48372	0.000472762	0.00112148
3	chr2:207820686:C:A	207820686	NA,A	NA,C	NA,1	NA,inf	NA,inf	NA,1.0597	0.000472121	0.00104655
3	chr2:207636785:A:T	207636785	T,T	A,A	1,1	-inf,-inf	inf,inf	3.73423,0.867621	0.000471538	0.00893336
3	chr2:207637006:A:G	207637006	G,G	A,A	1,1	-inf,-inf	inf,inf	3.72786,0.871467	0.000470292	0.00887714
3	chr2:208051396:G:A	208051396	NA,A	NA,G	NA,1	NA,-inf	NA,inf	NA,1.04695	0.000467647	0.00103836
3	chr2:207818960:T:C	207818960	NA,C	NA,T	NA,1	NA,inf	NA,inf	NA,1.04311	0.000467333	0.0010403
3	chr2:207127440:T:C	207127440	C,C	T,T	1,1	inf,inf	inf,inf	1.44752,0.682078	0.000467254	0.00103738
3	chr2:207719028:G:T	207719028	NA,T	NA,G	NA,1	NA,inf	NA,inf	NA,1.03837	0.000465942	0.00103717
3	chr2:207160330:T:C	207160330	C,C	T,T	1,1	-inf,-inf	inf,inf	2.40666,0.00636159	0.000465338	0.00120008
3	chr2:207079310:A:G	207079310	NA,G	NA,A	NA,1	NA,-inf	NA,inf	NA,0.997993	0.00046302	0.00103028
3	chr2:207637014:A:G	207637014	G,G	A,A	1,1	-inf,-inf	inf,inf	3.63239,0.927935	0.000462091	0.00812666
3	chr2:207643671:T:C	207643671	C,C	T,T	1,1	-inf,-inf	inf,inf	3.54492,1.00589	0.000461837	0.0077853
3	chr2:207598900:G:A	207598900	NA,A	NA,G	NA,1	NA,inf	NA,inf	NA,1.0317	0.000459581	0.00102671
3	chr2:207546932:T:C	207546932	NA,C	NA,T	NA,1	NA,-inf	NA,inf	NA,0.95952	0.000458755	0.00101337
3	chr2:207127253:TGAA:T	207127253	T,T	TGAA,TGAA	1,1	inf,inf	inf,inf	1.43554,0.681773	0.000456589	0.00101375
3	chr2:208041584:A:G	208041584	NA,G	NA,A	NA,1	NA,-inf	NA,inf	NA,1.03207	0.000456056	0.00101278
3	chr2:207390878:G:A	207390878	A,A	G,G	1,1	-inf,-inf	inf,inf	0.534692,1.78333	0.000453136	0.00106485
3	chr2:207614787:G:A	207614787	NA,A	NA,G	NA,1	NA,inf	NA,inf	NA,1.04474	0.000451372	0.00100833
3	chr2:207613173:T:C	207613173	NA,C	NA,T	NA,1	NA,inf	NA,inf	NA,1.01923	0.000450673	0.00100665
3	chr2:208044900:C:T	208044900	NA,T	NA,C	NA,1	NA,-inf	NA,inf	NA,1.02403	0.000450134	0.000999607
3	chr2:207948605:G:A	207948605	NA,A	NA,G	NA,1	NA,inf	NA,inf	NA,1.00205	0.000448554	0.000998557
3	chr2:207182717:T:C	207182717	C,C	T,T	1,1	-inf,-inf	inf,inf	2.2038,0.516159	0.000445857	0.0011864
3	chr2:208052153:G:A	208052153	NA,A	NA,G	NA,1	NA,-inf	NA,inf	NA,1.01754	0.000445483	0.000989254
3	chr2:207673294:G:A	207673294	A,A	G,G	1,1	inf,inf	inf,inf	3.21242,0.197253	0.000444705	0.00205883
3	chr2:207462313:A:G	207462313	NA,G	NA,A	NA,1	NA,-inf	NA,inf	NA,0.952601	0.000444592	0.00098082
3	chr2:207118285:T:C	207118285	NA,C	NA,T	NA,1	NA,-inf	NA,inf	NA,0.958824	0.000444572	0.000985118
3	chr2:207913435:G:T	207913435	NA,T	NA,G	NA,1	NA,-inf	NA,inf	NA,0.992962	0.000444351	0.000985823
3	chr2:207131723:T:C	207131723	C,C	T,T	1,1	-inf,inf	inf,inf	1.94423,0.197179	0.000443828	0.00103691
3	chr2:208039870:G:C	208039870	NA,C	NA,G	NA,1	NA,-inf	NA,inf	NA,0.979224	0.00044372	0.000986826
3	chr2:207809888:C:T	207809888	NA,T	NA,C	NA,1	NA,-inf	NA,inf	NA,0.965906	0.000443274	0.000987293
3	chr2:207260283:C:T	207260283	NA,T	NA,C	NA,1	NA,inf	NA,inf	NA,1.04131	0.00043935	0.000981871
3	chr2:207167268:T:A	207167268	NA,A	NA,T	NA,1	NA,-inf	NA,inf	NA,0.9392	0.000438775	0.000975835
3	chr2:207913963:G:A	207913963	NA,A	NA,G	NA,1	NA,-inf	NA,inf	NA,0.983678	0.000437499	0.000970654
3	chr2:207119472:T:C	207119472	NA,C	NA,T	NA,1	NA,-inf	NA,inf	NA,0.947727	0.000436247	0.000966703
3	chr2:207067545:C:T	207067545	NA,T	NA,C	NA,1	NA,-inf	NA,inf	NA,0.97393	0.000436051	0.00096918
3	chr2:208016310:T:C	208016310	NA,C	NA,T	NA,1	NA,-inf	NA,inf	NA,0.983116	0.000435954	0.000965883
3	chr2:207641672:T:C	207641672	C,C	T,T	1,1	-inf,-inf	inf,inf	3.53556,0.970855	0.000434795	0.00724007
3	chr2:207148034:T:A	207148034	A,A	T,T	1,1	-inf,-inf	inf,inf	1.11538,1.40612	0.000433773	0.00105937
3	chr2:208043454:T:C	208043454	NA,C	NA,T	NA,1	NA,-inf	NA,inf	NA,1.00036	0.000432931	0.000961533
3	chr2:207499094:A:G	207499094	NA,G	NA,A	NA,1	NA,-inf	NA,inf	NA,1.00565	0.000431986	0.000949162
3	chr2:207261881:G:A	207261881	NA,A	NA,G	NA,1	NA,inf	NA,inf	NA,1.02543	0.000427126	0.000955489
3	chr2:207591210:GGA:G	207591210	NA,G	NA,GGA	NA,1	NA,inf	NA,inf	NA,0.986247	0.000426623	0.000953042
3	chr2:207306229:G:A	207306229	A,NA	G,NA	1,NA	-inf,NA	inf,NA	0.913168,NA	0.000423335	0.000907717
3	chr2:207257183:C:T	207257183	NA,T	NA,C	NA,1	NA,inf	NA,inf	NA,1.01751	0.000423217	0.000945718
3	chr2:207586777:A:G	207586777	NA,G	NA,A	NA,1	NA,inf	NA,inf	NA,0.980047	0.000422311	0.000943413
3	chr2:207575690:T:C	207575690	NA,C	NA,T	NA,1	NA,inf	NA,inf	NA,0.97852	0.000421258	0.000941062
3	chr2:207538634:TGAAA:T	207538634	NA,T	NA,TGAAA	NA,1	NA,inf	NA,inf	NA,0.978211	0.000421044	0.000940584
3	chr2:207387620:C:T	207387620	T,T	C,C	1,1	inf,inf	inf,inf	0.83621,1.4962	0.000419976	0.00099817
3	chr2:207562022:A:G	207562022	NA,G	NA,A	NA,1	NA,inf	NA,inf	NA,0.976633	0.000419968	0.000938179
3	chr2:207251310:G:A	207251310	NA,A	NA,G	NA,1	NA,-inf	NA,inf	NA,0.991566	0.000419868	0.00092922
3	chr2:207931606:C:T	207931606	NA,T	NA,C	NA,1	NA,inf	NA,inf	NA,0.961583	0.000419498	0.000933976
3	chr2:207951940:G:C	207951940	NA,C	NA,G	NA,1	NA,inf	NA,inf	NA,0.961583	0.000419498	0.000933976
3	chr2:207197480:A:C	207197480	NA,C	NA,A	NA,1	NA,-inf	NA,inf	NA,0.960403	0.000419383	0.000938528
3	chr2:207940034:A:G	207940034	NA,G	NA,A	NA,1	NA,inf	NA,inf	NA,0.961131	0.000419191	0.000933293
3	chr2:207830299:A:G	207830299	NA,G	NA,A	NA,1	NA,inf	NA,inf	NA,0.971179	0.000418999	0.000930517
3	chr2:207950503:A:G	207950503	NA,G	NA,A	NA,1	NA,inf	NA,inf	NA,0.960672	0.000418877	0.000932592
3	chr2:207153810:C:T	207153810	T,T	C,C	1,1	-inf,-inf	inf,inf	2.30481,0.179757	0.000418789	0.00108019
3	chr2:207945914:C:T	207945914	NA,T	NA,C	NA,1	NA,inf	NA,inf	NA,0.960316	0.000418639	0.000932066
3	chr2:207956642:C:T	207956642	NA,T	NA,C	NA,1	NA,inf	NA,inf	NA,0.957935	0.000417025	0.000928471
3	chr2:207547946:A:G	207547946	NA,G	NA,A	NA,1	NA,inf	NA,inf	NA,0.969863	0.000415363	0.000927887
3	chr2:207155906:G:A	207155906	A,A	G,G	1,1	-inf,-inf	inf,inf	2.30797,0.157895	0.000415338	0.00107062
3	chr2:207952548:C:T	207952548	NA,T	NA,C	NA,1	NA,inf	NA,inf	NA,0.962767	0.000413638	0.000919782
3	chr2:207732894:A:G	207732894	NA,G	NA,A	NA,1	NA,inf	NA,inf	NA,0.96466	0.000412687	0.000918819
3	chr2:207638487:C:A	207638487	A,A	C,C	1,1	-inf,-inf	inf,inf	3.47125,0.975452	0.000412332	0.00649572
3	chr2:207679059:T:C	207679059	NA,C	NA,T	NA,1	NA,inf	NA,inf	NA,0.954371	0.000411542	0.000916017
3	chr2:207903015:CTT:C	207903015	NA,C	NA,CTT	NA,1	NA,-inf	NA,inf	NA,0.93373	0.000411243	0.00091292
3	chr2:207924648:G:A	207924648	NA,A	NA,G	NA,1	NA,inf	NA,inf	NA,0.94974	0.000411155	0.00091533
3	chr2:207817870:C:T	207817870	NA,T	NA,C	NA,1	NA,inf	NA,inf	NA,0.942005	0.000410925	0.000918848
3	chr2:207394786:A:G	207394786	G,G	A,A	1,1	-inf,-inf	inf,inf	0.518457,1.73859	0.000410899	0.000964343
3	chr2:207934837:G:A	207934837	NA,A	NA,G	NA,1	NA,inf	NA,inf	NA,0.948438	0.000410401	0.000913689
3	chr2:207684028:C:G	207684028	NA,G	NA,C	NA,1	NA,inf	NA,inf	NA,0.948226	0.000408778	0.000914799
3	chr2:207123328:A:T	207123328	NA,T	NA,A	NA,1	NA,-inf	NA,inf	NA,0.90747	0.000407757	0.000903724
3	chr2:207186907:T:C	207186907	NA,C	NA,T	NA,1	NA,-inf	NA,inf	NA,0.947447	0.00040712	0.00091126
3	chr2:207375068:G:C	207375068	C,C	G,G	1,1	-inf,-inf	inf,inf	0.641344,1.64932	0.000406182	0.000958005
3	chr2:207922806:C:T	207922806	NA,T	NA,C	NA,1	NA,inf	NA,inf	NA,0.941653	0.000405796	0.000903523
3	chr2:207259488:T:C	207259488	NA,C	NA,T	NA,1	NA,inf	NA,inf	NA,0.991421	0.000404557	0.000904921
3	chr2:208015267:C:A	208015267	NA,A	NA,C	NA,1	NA,-inf	NA,inf	NA,0.919635	0.000403804	0.000896084
3	chr2:207201422:A:G	207201422	NA,G	NA,A	NA,1	NA,inf	NA,inf	NA,0.928841	0.000402431	0.000897906
3	chr2:207628441:A:G	207628441	G,G	A,A	1,1	-inf,inf	inf,inf	3.13258,0.508205	0.000402258	0.0025701
3	chr2:207571167:T:C	207571167	NA,C	NA,T	NA,1	NA,-inf	NA,inf	NA,0.883516	0.000402253	0.000888421
3	chr2:207996077:A:G	207996077	G,G	A,A	1,1	inf,-inf	inf,inf	1.36326,0.525787	0.000401723	0.000879612
3	chr2:207987019:A:G	207987019	NA,G	NA,A	NA,1	NA,inf	NA,inf	NA,0.958119	0.000401441	0.000894139
3	chr2:207756515:G:A	207756515	NA,A	NA,G	NA,1	NA,inf	NA,inf	NA,0.945016	0.000399841	0.000890231
3	chr2:208045542:A:G	208045542	G,G	A,A	1,1	inf,-inf	inf,inf	0.167019,1.8048	0.000398711	0.000865619
3	chr2:207481686:C:T	207481686	T,T	C,C	1,1	-inf,inf	inf,inf	3.33025,0.352287	0.00039841	0.00253848
3	chr2:207305298:T:G	207305298	NA,G	NA,T	NA,1	NA,-inf	NA,inf	NA,0.873066	0.000395688	0.0008768
3	chr2:207784688:G:A	207784688	NA,A	NA,G	NA,1	NA,-inf	NA,inf	NA,0.886555	0.000394819	0.000878679
3	chr2:207253708:T:C	207253708	C,NA	T,NA	1,NA	inf,NA	inf,NA	1.26849,NA	0.000394458	0.000920879
3	chr2:207481510:T:C	207481510	NA,C	NA,T	NA,1	NA,inf	NA,inf	NA,0.977153	0.000392813	0.000882686
3	chr2:207848950:G:A	207848950	A,NA	G,NA	1,NA	inf,NA	inf,NA	1.18788,NA	0.000392702	0.000888737
3	chr2:207662079:A:G	207662079	G,G	A,A	1,1	-inf,-inf	inf,inf	3.47948,0.648024	0.000391711	0.00497801
3	chr2:207295280:G:A	207295280	NA,A	NA,G	NA,1	NA,-inf	NA,inf	NA,0.864711	0.000390232	0.00086474
3	chr2:207918641:A:C	207918641	NA,C	NA,A	NA,1	NA,inf	NA,inf	NA,0.946618	0.000389275	0.000863581
3	chr2:207666829:A:G	207666829	G,G	A,A	1,1	-inf,-inf	inf,inf	3.48894,0.634082	0.000388425	0.00497241
3	chr2:207481787:C:A	207481787	NA,A	NA,C	NA,1	NA,inf	NA,inf	NA,0.967978	0.000387182	0.000869987
3	chr2:207399901:CA:C	207399901	C,C	CA,CA	1,1	inf,inf	inf,inf	0.725262,1.53155	0.000387064	0.000912843
3	chr2:207354082:C:T	207354082	NA,T	NA,C	NA,1	NA,inf	NA,inf	NA,0.950792	0.000386207	0.000868231
3	chr2:207564627:T:C	207564627	C,C	T,T	1,1	-inf,-inf	inf,inf	3.29125,1.22536	0.000386045	0.0073469
3	chr2:207906564:G:A	207906564	NA,A	NA,G	NA,1	NA,-inf	NA,inf	NA,0.905112	0.000385189	0.000854791
3	chr2:207126252:G:A	207126252	NA,A	NA,G	NA,1	NA,-inf	NA,inf	NA,0.896537	0.000384889	0.000854858
3	chr2:207391802:C:T	207391802	T,NA	C,NA	1,NA	inf,NA	inf,NA	1.35221,NA	0.000383649	0.000916866
3	chr2:207152448:T:G	207152448	NA,G	NA,T	NA,1	NA,inf	NA,inf	NA,0.937531	0.000383359	0.000857874
3	chr2:207950834:C:A	207950834	NA,A	NA,C	NA,1	NA,inf	NA,inf	NA,0.905468	0.000382874	0.000852477
3	chr2:207676707:A:G	207676707	NA,G	NA,A	NA,1	NA,inf	NA,inf	NA,0.903765	0.000382576	0.000856658
3	chr2:207938088:T:C	207938088	NA,C	NA,T	NA,1	NA,inf	NA,inf	NA,0.904453	0.00038224	0.000851067
3	chr2:207127555:T:C	207127555	NA,C	NA,T	NA,1	NA,inf	NA,inf	NA,0.911275	0.000381237	0.000850813
3	chr2:207713811:T:C	207713811	NA,C	NA,T	NA,1	NA,inf	NA,inf	NA,0.933533	0.000381218	0.000850874
3	chr2:207534971:C:T	207534971	NA,T	NA,C	NA,1	NA,-inf	NA,inf	NA,0.946293	0.000380766	0.000841995
3	chr2:207518904:A:C	207518904	NA,C	NA,A	NA,1	NA,inf	NA,inf	NA,0.915737	0.000380715	0.000850264
3	chr2:207655738:C:T	207655738	T,T	C,C	1,1	inf,-inf	inf,inf	3.39759,0.182605	0.000379454	0.00230935
3	chr2:207227113:G:A	207227113	NA,A	NA,G	NA,1	NA,-inf	NA,inf	NA,0.896093	0.000379351	0.000845689
3	chr2:207119705:T:A	207119705	NA,A	NA,T	NA,1	NA,inf	NA,inf	NA,0.898953	0.000378851	0.000845882
3	chr2:207145386:C:T	207145386	T,NA	C,NA	1,NA	-inf,NA	inf,NA	1.04276,NA	0.000378548	0.000844495
3	chr2:207156217:G:A	207156217	A,A	G,G	1,1	-inf,-inf	inf,inf	2.26294,0.128191	0.000378469	0.000972967
3	chr2:207927785:G:A	207927785	NA,A	NA,G	NA,1	NA,inf	NA,inf	NA,0.904166	0.000376483	0.000837281
3	chr2:207306521:G:A	207306521	NA,A	NA,G	NA,1	NA,inf	NA,inf	NA,0.902866	0.000376134	0.000841553
3	chr2:207953274:T:C	207953274	NA,C	NA,T	NA,1	NA,inf	NA,inf	NA,0.893442	0.000375534	0.00083615
3	chr2:207924323:G:A	207924323	NA,A	NA,G	NA,1	NA,inf	NA,inf	NA,0.901405	0.000374936	0.000833846
3	chr2:207308207:C:T	207308207	NA,T	NA,C	NA,1	NA,-inf	NA,inf	NA,0.840207	0.000374545	0.00083009
3	chr2:207667284:C:T	207667284	T,T	C,C	1,1	-inf,-inf	inf,inf	3.25342,0.834156	0.000372902	0.00433805
3	chr2:207478966:T:C	207478966	C,C	T,T	1,1	-inf,inf	inf,inf	3.32493,0.310485	0.000372567	0.00238985
3	chr2:207652974:G:A	207652974	NA,A	NA,G	NA,1	NA,inf	NA,inf	NA,0.893315	0.000372243	0.000831333
3	chr2:207621013:T:C	207621013	NA,C	NA,T	NA,1	NA,-inf	NA,inf	NA,0.978659	0.000372134	0.000837877
3	chr2:207265585:T:G	207265585	NA,G	NA,T	NA,1	NA,-inf	NA,inf	NA,0.847803	0.000370943	0.000822526
3	chr2:207653073:T:C	207653073	NA,C	NA,T	NA,1	NA,inf	NA,inf	NA,0.891058	0.000370899	0.000828323
3	chr2:207479101:G:A	207479101	A,A	G,G	1,1	-inf,inf	inf,inf	3.32665,0.304635	0.000370111	0.00238039
3	chr2:208053861:A:T	208053861	NA,T	NA,A	NA,1	NA,-inf	NA,inf	NA,0.898946	0.000369957	0.000823554
3	chr2:207943772:G:A	207943772	NA,A	NA,G	NA,1	NA,inf	NA,inf	NA,0.88378	0.00036979	0.000823388
3	chr2:207934869:C:T	207934869	NA,T	NA,C	NA,1	NA,-inf	NA,inf	NA,0.868255	0.000369593	0.000819118
3	chr2:207480517:T:C	207480517	C,C	T,T	1,1	-inf,inf	inf,inf	3.33284,0.297749	0.000369526	0.00238644
3	chr2:207695503:G:A	207695503	NA,A	NA,G	NA,1	NA,inf	NA,inf	NA,0.882915	0.00036912	0.000826295
3	chr2:207833676:C:T	207833676	NA,T	NA,C	NA,1	NA,inf	NA,inf	NA,0.900923	0.000368983	0.000824962
3	chr2:208048354:C:G	208048354	NA,G	NA,C	NA,1	NA,-inf	NA,inf	NA,0.899964	0.000368978	0.000820779
3	chr2:207820391:G:A	207820391	NA,A	NA,G	NA,1	NA,inf	NA,inf	NA,0.876028	0.000368961	0.000824909
3	chr2:207845007:C:A	207845007	NA,A	NA,C	NA,1	NA,inf	NA,inf	NA,0.916733	0.000368142	0.000814752
3	chr2:207164786:C:G	207164786	G,G	C,C	1,1	-inf,-inf	inf,inf	2.31797,0.123959	0.000368036	0.000978362
3	chr2:207480656:C:T	207480656	T,T	C,C	1,1	-inf,inf	inf,inf	3.32289,0.30321	0.000367982	0.00236228
3	chr2:207663590:A:G	207663590	G,G	A,A	1,1	-inf,-inf	inf,inf	3.43782,0.640195	0.000366714	0.00455578
3	chr2:207929333:C:T	207929333	NA,T	NA,C	NA,1	NA,inf	NA,inf	NA,0.878009	0.000366245	0.000815513
3	chr2:207710328:A:G	207710328	NA,G	NA,A	NA,1	NA,inf	NA,inf	NA,0.852522	0.000366197	0.000816672
3	chr2:207474910:T:C	207474910	C,C	T,T	1,1	-inf,inf	inf,inf	3.29904,0.318226	0.000364628	0.00230916
3	chr2:207399261:T:C	207399261	NA,C	NA,T	NA,1	NA,-inf	NA,inf	NA,0.926821	0.000364543	0.000803475
3	chr2:207963451:C:A	207963451	NA,A	NA,C	NA,1	NA,-inf	NA,inf	NA,0.873637	0.000364485	0.000808135
3	chr2:207307032:C:T	207307032	NA,T	NA,C	NA,1	NA,-inf	NA,inf	NA,0.82076	0.000362815	0.000804163
3	chr2:207396941:G:A	207396941	NA,A	NA,G	NA,1	NA,-inf	NA,inf	NA,0.922699	0.000362406	0.000798767
3	chr2:207479791:C:T	207479791	T,T	C,C	1,1	-inf,inf	inf,inf	3.31489,0.298819	0.000361945	0.00231821
3	chr2:207378952:T:C	207378952	C,C	T,T	1,1	-inf,-inf	inf,inf	0.628361,1.59211	0.000361548	0.000851663
3	chr2:207955797:A:T	207955797	NA,T	NA,A	NA,1	NA,-inf	NA,inf	NA,0.854944	0.000361162	0.000800465
3	chr2:207318933:C:T	207318933	NA,T	NA,C	NA,1	NA,-inf	NA,inf	NA,0.837447	0.000360926	0.000801148
3	chr2:207476946:C:T	207476946	NA,T	NA,C	NA,1	NA,inf	NA,inf	NA,0.921969	0.000360548	0.000809889
3	chr2:207390071:A:G	207390071	G,G	A,A	1,1	-inf,-inf	inf,inf	0.505622,1.67207	0.000360496	0.000844788
3	chr2:207087706:T:C	207087706	NA,C	NA,T	NA,1	NA,-inf	NA,inf	NA,0.844298	0.000360326	0.000801871
3	chr2:207480192:T:C	207480192	C,C	T,T	1,1	-inf,inf	inf,inf	3.32141,0.287545	0.000359138	0.00231317
3	chr2:207126097:A:T	207126097	NA,T	NA,A	NA,1	NA,-inf	NA,inf	NA,0.894129	0.000359077	0.00080416
3	chr2:207303672:T:G	207303672	NA,G	NA,T	NA,1	NA,-inf	NA,inf	NA,0.81213	0.000357796	0.000793067
3	chr2:207528437:G:C	207528437	NA,C	NA,G	NA,1	NA,inf	NA,inf	NA,0.863194	0.000357218	0.00079302
3	chr2:207638834:A:G	207638834	G,G	A,A	1,1	-inf,-inf	inf,inf	3.51543,1.00559	0.0003572	0.00773676
3	chr2:208041013:A:G	208041013	NA,G	NA,A	NA,1	NA,-inf	NA,inf	NA,0.83759	0.000357013	0.000790383
3	chr2:207730955:A:T	207730955	NA,T	NA,A	NA,1	NA,inf	NA,inf	NA,0.836467	0.000356902	0.00079593
3	chr2:207531345:A:G	207531345	NA,G	NA,A	NA,1	NA,inf	NA,inf	NA,0.867363	0.000356608	0.000797874
3	chr2:207915726:T:G	207915726	NA,G	NA,T	NA,1	NA,-inf	NA,inf	NA,0.850173	0.000356177	0.000790122
3	chr2:207477991:C:T	207477991	T,T	C,C	1,1	-inf,inf	inf,inf	3.31432,0.287157	0.000355841	0.00228481
3	chr2:207415513:C:T	207415513	NA,T	NA,C	NA,1	NA,-inf	NA,inf	NA,0.911019	0.000355672	0.000784034
3	chr2:207695352:A:C	207695352	C,NA	A,NA	1,NA	-inf,NA	inf,NA	0.888856,NA	0.000354977	0.000772661
3	chr2:207764111:C:T	207764111	NA,T	NA,C	NA,1	NA,inf	NA,inf	NA,0.870368	0.00035471	0.000789905
3	chr2:207062361:T:C	207062361	C,C	T,T	1,1	inf,-inf	inf,inf	1.42644,0.450795	0.000354285	0.000787685
3	chr2:207654165:T:C	207654165	NA,C	NA,T	NA,1	NA,-inf	NA,inf	NA,0.834055	0.000353785	0.000781594
3	chr2:207483070:T:C	207483070	NA,C	NA,T	NA,1	NA,inf	NA,inf	NA,0.908851	0.000353097	0.000793156
3	chr2:207704806:A:G	207704806	NA,G	NA,A	NA,1	NA,inf	NA,inf	NA,0.826426	0.00035283	0.000793498
3	chr2:207184444:G:A	207184444	A,A	G,G	1,1	-inf,inf	inf,inf	1.86123,0.547158	0.000352774	0.000877383
3	chr2:207389497:G:A	207389497	NA,A	NA,G	NA,1	NA,-inf	NA,inf	NA,0.904716	0.000352422	0.000776926
3	chr2:207479385:G:A	207479385	A,A	G,G	1,1	-inf,inf	inf,inf	3.28376,0.307351	0.000352085	0.0022196
3	chr2:207317182:A:G	207317182	NA,G	NA,A	NA,1	NA,-inf	NA,inf	NA,0.828383	0.000351329	0.000780406
3	chr2:207685773:G:A	207685773	NA,A	NA,G	NA,1	NA,inf	NA,inf	NA,0.846857	0.000351279	0.000787028
3	chr2:207317185:T:C	207317185	NA,C	NA,T	NA,1	NA,-inf	NA,inf	NA,0.827898	0.000351053	0.000779795
3	chr2:207836288:C:T	207836288	NA,T	NA,C	NA,1	NA,inf	NA,inf	NA,0.870985	0.000349288	0.000779212
3	chr2:208060235:A:G	208060235	NA,G	NA,A	NA,1	NA,-inf	NA,inf	NA,0.856416	0.000349232	0.00077649
3	chr2:207805453:T:C	207805453	C,C	T,T	1,1	inf,-inf	inf,inf	0.00407184,1.67978	0.000348944	0.000768508
3	chr2:207778672:G:C	207778672	NA,C	NA,G	NA,1	NA,inf	NA,inf	NA,0.822377	0.000348684	0.000775233
3	chr2:207718704:G:A	207718704	NA,A	NA,G	NA,1	NA,inf	NA,inf	NA,0.818574	0.000348312	0.000783316
3	chr2:207481099:T:C	207481099	C,C	T,T	1,1	-inf,inf	inf,inf	3.29219,0.29117	0.000347964	0.00220999
3	chr2:207964234:A:G	207964234	G,NA	A,NA	1,NA	-inf,NA	inf,NA	1.00783,NA	0.000347446	0.000776858
3	chr2:207487571:G:A	207487571	NA,A	NA,G	NA,1	NA,inf	NA,inf	NA,0.898394	0.000347372	0.000780129
3	chr2:207826452:C:T	207826452	NA,T	NA,C	NA,1	NA,-inf	NA,inf	NA,0.828541	0.000347076	0.000772439
3	chr2:207476646:TAA:T	207476646	T,T	TAA,TAA	1,1	-inf,inf	inf,inf	3.2906,0.290563	0.00034706	0.00220272
3	chr2:207592249:T:C	207592249	NA,C	NA,T	NA,1	NA,inf	NA,inf	NA,0.85468	0.000346987	0.000777729
3	chr2:208019218:A:G	208019218	NA,G	NA,A	NA,1	NA,-inf	NA,inf	NA,0.8252	0.000346303	0.000772341
3	chr2:207090753:G:A	207090753	A,A	G,G	1,1	-inf,-inf	inf,inf	1.32997,0.765617	0.000346152	0.000789978
3	chr2:207659476:A:G	207659476	G,G	A,A	1,1	inf,inf	inf,inf	3.11341,0.573558	0.000346036	0.00225563
3	chr2:207477322:T:C	207477322	C,C	T,T	1,1	-inf,inf	inf,inf	3.29766,0.277632	0.000343978	0.00219693
3	chr2:207956036:G:A	207956036	NA,A	NA,G	NA,1	NA,-inf	NA,inf	NA,0.824184	0.000343807	0.000762118
3	chr2:207513069:T:C	207513069	NA,C	NA,T	NA,1	NA,inf	NA,inf	NA,0.874106	0.000343416	0.000770311
3	chr2:207912837:C:T	207912837	NA,T	NA,C	NA,1	NA,inf	NA,inf	NA,0.838761	0.000343358	0.00076447
3	chr2:207911507:C:T	207911507	NA,T	NA,C	NA,1	NA,inf	NA,inf	NA,0.838761	0.000343358	0.00076447
3	chr2:207908312:G:C	207908312	NA,C	NA,G	NA,1	NA,inf	NA,inf	NA,0.838761	0.000343358	0.00076447
3	chr2:207906195:CTG:C	207906195	NA,C	NA,CTG	NA,1	NA,inf	NA,inf	NA,0.838761	0.000343358	0.00076447
3	chr2:207476490:G:A	207476490	A,A	G,G	1,1	-inf,inf	inf,inf	3.28145,0.288391	0.000342122	0.00216355
3	chr2:207911113:T:A	207911113	NA,A	NA,T	NA,1	NA,inf	NA,inf	NA,0.835821	0.000341823	0.000761031
3	chr2:207660875:C:T	207660875	T,T	C,C	1,1	inf,inf	inf,inf	3.26686,0.147791	0.000341182	0.00186618
3	chr2:207906627:A:G	207906627	NA,G	NA,A	NA,1	NA,inf	NA,inf	NA,0.833723	0.000340637	0.000758417
3	chr2:207766487:A:T	207766487	T,T	A,A	1,1	inf,inf	inf,inf	0.048475,1.55075	0.000340417	0.000735471
3	chr2:207470123:C:T	207470123	NA,T	NA,C	NA,1	NA,inf	NA,inf	NA,0.904215	0.000339781	0.000754924
3	chr2:207609314:T:C	207609314	NA,C	NA,T	NA,1	NA,-inf	NA,inf	NA,0.779832	0.000339406	0.000750158
3	chr2:207392637:T:C	207392637	NA,C	NA,T	NA,1	NA,-inf	NA,inf	NA,0.887675	0.000339372	0.000749454
3	chr2:207777220:C:T	207777220	T,T	C,C	1,1	-inf,inf	inf,inf	1.21684,0.959259	0.000339206	0.000783348
3	chr2:207298611:A:G	207298611	NA,G	NA,A	NA,1	NA,-inf	NA,inf	NA,0.805936	0.000339106	0.000753245
3	chr2:207316499:C:G	207316499	NA,G	NA,C	NA,1	NA,-inf	NA,inf	NA,0.805084	0.000338639	0.000752197
3	chr2:207191540:G:T	207191540	T,T	G,G	1,1	inf,inf	inf,inf	0.65569,1.49414	0.000338617	0.000787452
3	chr2:207307519:C:T	207307519	NA,T	NA,C	NA,1	NA,-inf	NA,inf	NA,0.804917	0.000338553	0.000752021
3	chr2:207743720:G:T	207743720	NA,T	NA,G	NA,1	NA,inf	NA,inf	NA,0.800669	0.000338433	0.000761002
3	chr2:207737865:C:T	207737865	NA,T	NA,C	NA,1	NA,inf	NA,inf	NA,0.798236	0.000337122	0.000758041
3	chr2:207578785:C:CAAGTG	207578785	NA,CAAGTG	NA,C	NA,1	NA,inf	NA,inf	NA,0.836235	0.000337079	0.000755468
3	chr2:207906342:TATGTA:T	207906342	NA,T	NA,TATGTA	NA,1	NA,inf	NA,inf	NA,0.825478	0.000336237	0.000748611
3	chr2:207477560:T:C	207477560	C,C	T,T	1,1	-inf,inf	inf,inf	3.26684,0.288062	0.000336041	0.00211038
3	chr2:207631710:T:G	207631710	NA,G	NA,T	NA,1	NA,-inf	NA,inf	NA,0.8993	0.000334972	0.000751801
3	chr2:207479535:A:G	207479535	G,G	A,A	1,1	-inf,inf	inf,inf	3.28067,0.273869	0.000334835	0.00212476
3	chr2:207161496:A:C	207161496	C,NA	A,NA	1,NA	-inf,NA	inf,NA	1.07396,NA	0.000334807	0.000767808
3	chr2:207821871:G:A	207821871	NA,A	NA,G	NA,1	NA,inf	NA,inf	NA,0.813518	0.000334127	0.000746873
3	chr2:207607568:A:G	207607568	NA,G	NA,A	NA,1	NA,inf	NA,inf	NA,0.832972	0.000333036	0.000744031
3	chr2:207157103:T:C	207157103	NA,C	NA,T	NA,1	NA,inf	NA,inf	NA,0.816731	0.000333016	0.000744775
3	chr2:208046978:G:A	208046978	NA,A	NA,G	NA,1	NA,-inf	NA,inf	NA,0.799841	0.000332802	0.000737983
3	chr2:207335290:T:G	207335290	G,G	T,T	1,1	-inf,-inf	inf,inf	0.179655,1.82427	0.000332496	0.000768607
3	chr2:207475082:C:T	207475082	NA,T	NA,C	NA,1	NA,inf	NA,inf	NA,0.865897	0.000331307	0.00074391
3	chr2:207694960:G:C	207694960	C,C	G,G	1,1	-inf,inf	inf,inf	0.505893,1.531	0.000331162	0.000742335
3	chr2:208045005:C:T	208045005	T,T	C,C	1,1	inf,-inf	inf,inf	0.153375,1.70471	0.000331157	0.000719567
3	chr2:207658026:C:G	207658026	G,G	C,C	1,1	inf,inf	inf,inf	3.15219,0.529324	0.000329	0.00225153
3	chr2:207335288:C:CAG	207335288	CAG,CAG	C,C	1,1	-inf,-inf	inf,inf	0.176317,1.81738	0.000328138	0.000758258
3	chr2:207747358:A:G	207747358	NA,G	NA,A	NA,1	NA,inf	NA,inf	NA,0.780361	0.000328128	0.000737032
3	chr2:207815184:G:A	207815184	NA,A	NA,G	NA,1	NA,-inf	NA,inf	NA,0.788947	0.000327009	0.000727622
3	chr2:207490090:A:G	207490090	NA,G	NA,A	NA,1	NA,inf	NA,inf	NA,0.879736	0.000326907	0.000726246
3	chr2:207805383:T:C	207805383	C,C	T,T	1,1	inf,-inf	inf,inf	0.0315694,1.64094	0.00032639	0.000718831
3	chr2:207778638:T:A	207778638	NA,A	NA,T	NA,1	NA,inf	NA,inf	NA,0.777497	0.000324589	0.000721756
3	chr2:207896624:C:T	207896624	NA,T	NA,C	NA,1	NA,inf	NA,inf	NA,0.802867	0.000324577	0.000722677
3	chr2:207901292:G:T	207901292	NA,T	NA,G	NA,1	NA,inf	NA,inf	NA,0.802867	0.000324577	0.000722677
3	chr2:207903299:G:A	207903299	NA,A	NA,G	NA,1	NA,inf	NA,inf	NA,0.802867	0.000324577	0.000722677
3	chr2:207556067:T:A	207556067	NA,A	NA,T	NA,1	NA,-inf	NA,inf	NA,0.842668	0.000324015	0.000716922
3	chr2:207596410:G:T	207596410	NA,T	NA,G	NA,1	NA,inf	NA,inf	NA,0.812084	0.000322436	0.000720319
3	chr2:207393907:C:T	207393907	T,NA	C,NA	1,NA	inf,NA	inf,NA	0.981432,NA	0.000321906	0.000728599
3	chr2:207615913:T:G	207615913	NA,G	NA,T	NA,1	NA,inf	NA,inf	NA,0.810686	0.000321629	0.000718539
3	chr2:207348693:G:A	207348693	NA,A	NA,G	NA,1	NA,inf	NA,inf	NA,0.866273	0.000320256	0.000711187
3	chr2:207940436:A:G	207940436	NA,G	NA,A	NA,1	NA,-inf	NA,inf	NA,0.793168	0.000320093	0.000709249
3	chr2:207830677:GAAGAAGGACACTTCTTCT:G	207830677	G,G	GAAGAAGGACACTTCTTCT,GAAGAAGGACACTTCTTCT	1,1	-inf,inf	inf,inf	0.24021,1.63483	0.000319871	0.000717705
3	chr2:207301256:C:G	207301256	NA,G	NA,C	NA,1	NA,-inf	NA,inf	NA,0.791528	0.000319646	0.000706169
3	chr2:207367806:C:T	207367806	NA,T	NA,C	NA,1	NA,inf	NA,inf	NA,0.863994	0.000319564	0.00070995
3	chr2:207169429:C:CA	207169429	CA,NA	C,NA	1,NA	inf,NA	inf,NA	0.955823,NA	0.000319468	0.000715348
3	chr2:207464006:C:T	207464006	NA,T	NA,C	NA,1	NA,inf	NA,inf	NA,0.861246	0.000319338	0.000710766
3	chr2:208012048:T:C	208012048	NA,C	NA,T	NA,1	NA,-inf	NA,inf	NA,0.773161	0.000318872	0.000711215
3	chr2:207816145:C:T	207816145	NA,T	NA,C	NA,1	NA,-inf	NA,inf	NA,0.772355	0.000318507	0.000708731
3	chr2:208044837:G:T	208044837	T,T	G,G	1,1	inf,-inf	inf,inf	0.181389,1.66841	0.000317476	0.000690017
3	chr2:207706878:C:T	207706878	T,T	C,C	1,1	inf,-inf	inf,inf	0.436549,1.6324	0.000317249	0.000706072
3	chr2:207236340:A:G	207236340	NA,G	NA,A	NA,1	NA,-inf	NA,inf	NA,0.775692	0.000315479	0.00070355
3	chr2:207501095:A:G	207501095	G,G	A,A	1,1	inf,inf	inf,inf	2.74918,0.759899	0.000315344	0.00193293
3	chr2:207132973:G:A	207132973	A,A	G,G	1,1	inf,-inf	inf,inf	1.51735,0.283588	0.000315007	0.000701973
3	chr2:207113494:T:C	207113494	C,C	T,T	1,1	-inf,-inf	inf,inf	1.62595,0.431844	0.000314696	0.000737067
3	chr2:207193131:T:C	207193131	NA,C	NA,T	NA,1	NA,-inf	NA,inf	NA,0.766698	0.000314672	0.000702013
3	chr2:207095291:G:A	207095291	NA,A	NA,G	NA,1	NA,-inf	NA,inf	NA,0.757989	0.000314378	0.000698745
3	chr2:207199795:C:T	207199795	NA,T	NA,C	NA,1	NA,inf	NA,inf	NA,0.781521	0.000314132	0.000701176
3	chr2:207832620:C:T	207832620	T,NA	C,NA	1,NA	inf,NA	inf,NA	0.90667,NA	0.000314099	0.000699979
3	chr2:207252166:A:G	207252166	NA,G	NA,A	NA,1	NA,inf	NA,inf	NA,0.778167	0.000314024	0.00070192
3	chr2:208044144:T:G	208044144	G,G	T,T	1,1	inf,-inf	inf,inf	0.157388,1.67383	0.00031399	0.000682548
3	chr2:207666535:G:T	207666535	NA,T	NA,G	NA,1	NA,inf	NA,inf	NA,0.775188	0.000313062	0.000697428
3	chr2:207787242:G:GA	207787242	GA,GA	G,G	1,1	inf,-inf	inf,inf	0.307443,1.52855	0.000313055	0.000692247
3	chr2:207588353:T:G	207588353	NA,G	NA,T	NA,1	NA,inf	NA,inf	NA,0.792235	0.000312652	0.000698444
3	chr2:207327983:G:A	207327983	A,NA	G,NA	1,NA	inf,NA	inf,NA	0.69074,NA	0.000312601	0.000673883
3	chr2:207460922:C:T	207460922	T,T	C,C	1,1	inf,inf	inf,inf	1.14104,1.20012	0.000312511	0.000788592
3	chr2:207900391:T:C	207900391	NA,C	NA,T	NA,1	NA,inf	NA,inf	NA,0.790864	0.000312498	0.000695861
3	chr2:207634576:G:A	207634576	A,A	G,G	1,1	-inf,-inf	inf,inf	3.33072,0.89526	0.000312428	0.00444194
3	chr2:207898752:G:A	207898752	NA,A	NA,G	NA,1	NA,-inf	NA,inf	NA,0.765466	0.000312341	0.000695434
3	chr2:207882724:A:C	207882724	NA,C	NA,A	NA,1	NA,inf	NA,inf	NA,0.775511	0.000312126	0.000694948
3	chr2:207443892:G:A	207443892	NA,A	NA,G	NA,1	NA,inf	NA,inf	NA,0.847188	0.000311319	0.000691871
3	chr2:207079011:T:C	207079011	NA,C	NA,T	NA,1	NA,-inf	NA,inf	NA,0.764372	0.000310971	0.000691562
3	chr2:207825741:G:A	207825741	NA,A	NA,G	NA,1	NA,-inf	NA,inf	NA,0.756843	0.000310915	0.000691873
3	chr2:207825973:G:A	207825973	NA,A	NA,G	NA,1	NA,inf	NA,inf	NA,0.766228	0.000310549	0.000694046
3	chr2:207250114:C:T	207250114	T,T	C,C	1,1	-inf,-inf	inf,inf	1.61119,0.615311	0.000310472	0.000753723
3	chr2:207559738:G:A	207559738	NA,A	NA,G	NA,1	NA,inf	NA,inf	NA,0.78394	0.000310314	0.000692731
3	chr2:207958336:ACT:A	207958336	NA,A	NA,ACT	NA,1	NA,inf	NA,inf	NA,0.813705	0.000309891	0.000690738
3	chr2:207467719:G:T	207467719	T,T	G,G	1,1	-inf,-inf	inf,inf	3.48641,0.615055	0.000309585	0.00423326
3	chr2:208051956:C:T	208051956	NA,T	NA,C	NA,1	NA,inf	NA,inf	NA,0.789351	0.000308586	0.000686653
3	chr2:207314637:T:G	207314637	NA,G	NA,T	NA,1	NA,-inf	NA,inf	NA,0.752536	0.000308288	0.000681906
3	chr2:207959973:T:C	207959973	NA,C	NA,T	NA,1	NA,-inf	NA,inf	NA,0.769812	0.000308184	0.000683001
3	chr2:207942766:G:A	207942766	NA,A	NA,G	NA,1	NA,inf	NA,inf	NA,0.767578	0.000307887	0.00068573
3	chr2:207252218:A:G	207252218	G,G	A,A	1,1	-inf,-inf	inf,inf	1.74596,0.438823	0.000307595	0.000748817
3	chr2:207319078:C:T	207319078	NA,T	NA,C	NA,1	NA,-inf	NA,inf	NA,0.720842	0.00030721	0.00068085
3	chr2:207200739:A:C	207200739	C,NA	A,NA	1,NA	inf,NA	inf,NA	0.929123,NA	0.000307065	0.000689051
3	chr2:207880563:A:G	207880563	NA,G	NA,A	NA,1	NA,inf	NA,inf	NA,0.764565	0.000306959	0.000683431
3	chr2:207957846:A:G	207957846	NA,G	NA,A	NA,1	NA,-inf	NA,inf	NA,0.765595	0.000306283	0.000678841
3	chr2:207957044:G:A	207957044	NA,A	NA,G	NA,1	NA,-inf	NA,inf	NA,0.764534	0.000305784	0.000677738
3	chr2:207175046:TA:T	207175046	T,T	TA,TA	1,1	-inf,-inf	inf,inf	2.06453,0.264431	0.000305495	0.000779411
3	chr2:207958735:T:C	207958735	NA,C	NA,T	NA,1	NA,-inf	NA,inf	NA,0.763919	0.000305484	0.000677069
3	chr2:207878722:T:C	207878722	NA,C	NA,T	NA,1	NA,inf	NA,inf	NA,0.761336	0.000305373	0.000679913
3	chr2:207568254:G:A	207568254	NA,A	NA,G	NA,1	NA,inf	NA,inf	NA,0.770249	0.000304379	0.000681985
3	chr2:207132168:A:T	207132168	T,T	A,A	1,1	inf,-inf	inf,inf	0.975313,0.988446	0.000304152	0.000680404
3	chr2:207834063:C:T	207834063	NA,T	NA,C	NA,1	NA,inf	NA,inf	NA,0.753995	0.000303654	0.000678492
3	chr2:207946258:A:G	207946258	NA,G	NA,A	NA,1	NA,inf	NA,inf	NA,0.751689	0.000303595	0.000675477
3	chr2:207538026:T:C	207538026	C,C	T,T	1,1	-inf,-inf	inf,inf	3.44008,0.905786	0.000303522	0.00576384
3	chr2:208044008:C:T	208044008	NA,T	NA,C	NA,1	NA,-inf	NA,inf	NA,0.775203	0.000303465	0.00067618
3	chr2:207822784:G:C	207822784	NA,C	NA,G	NA,1	NA,inf	NA,inf	NA,0.751545	0.000303374	0.000678002
3	chr2:208044692:A:G	208044692	G,G	A,A	1,1	inf,-inf	inf,inf	0.18021,1.64212	0.000302691	0.000658031
3	chr2:207725269:G:A	207725269	NA,A	NA,G	NA,1	NA,-inf	NA,inf	NA,0.724628	0.000301592	0.000667065
3	chr2:207197990:G:A	207197990	NA,A	NA,G	NA,1	NA,inf	NA,inf	NA,0.769214	0.000301025	0.000672523
3	chr2:207460116:A:C	207460116	NA,C	NA,A	NA,1	NA,inf	NA,inf	NA,0.771404	0.000300896	0.000672815
3	chr2:207155298:AG:A	207155298	A,NA	AG,NA	1,NA	inf,NA	inf,NA	0.854199,NA	0.000299424	0.000658427
3	chr2:208045166:T:A	208045166	A,A	T,T	1,1	inf,-inf	inf,inf	0.201327,1.62468	0.000299219	0.000650527
3	chr2:207503964:T:C	207503964	NA,C	NA,T	NA,1	NA,-inf	NA,inf	NA,0.799767	0.000298759	0.000660242
3	chr2:208044608:A:G	208044608	G,G	A,A	1,1	inf,-inf	inf,inf	0.166304,1.63881	0.000297248	0.000646281
3	chr2:207250279:G:A	207250279	A,A	G,G	1,1	-inf,-inf	inf,inf	1.78175,0.350091	0.00029646	0.000721217
3	chr2:207091384:T:C	207091384	C,C	T,T	1,1	-inf,-inf	inf,inf	1.43736,0.53163	0.000295855	0.000676402
3	chr2:207458657:A:C	207458657	C,NA	A,NA	1,NA	inf,NA	inf,NA	1.18773,NA	0.000295332	0.00070217
3	chr2:207561533:G:A	207561533	A,A	G,G	1,1	-inf,-inf	inf,inf	3.1642,1.10796	0.00029491	0.00453082
3	chr2:207983121:G:A	207983121	NA,A	NA,G	NA,1	NA,inf	NA,inf	NA,0.730652	0.000293737	0.000654104
3	chr2:207295421:A:G	207295421	NA,G	NA,A	NA,1	NA,-inf	NA,inf	NA,0.747609	0.000293486	0.000648788
3	chr2:207653439:G:A	207653439	NA,A	NA,G	NA,1	NA,-inf	NA,inf	NA,0.685839	0.000293215	0.000649095
3	chr2:207154562:T:C	207154562	C,NA	T,NA	1,NA	inf,NA	inf,NA	0.840513,NA	0.00029308	0.000644409
3	chr2:207954374:A:C	207954374	NA,C	NA,A	NA,1	NA,-inf	NA,inf	NA,0.736492	0.000293034	0.000649588
3	chr2:207321391:T:G	207321391	NA,G	NA,T	NA,1	NA,-inf	NA,inf	NA,0.708196	0.000292376	0.000649354
3	chr2:207194408:G:A	207194408	A,NA	G,NA	1,NA	inf,NA	inf,NA	0.902849,NA	0.000291882	0.00065349
3	chr2:208051316:A:C	208051316	NA,C	NA,A	NA,1	NA,-inf	NA,inf	NA,0.730246	0.000291661	0.000647049
3	chr2:207278674:A:G	207278674	NA,G	NA,A	NA,1	NA,-inf	NA,inf	NA,0.708691	0.000290878	0.000646512
3	chr2:207871184:C:T	207871184	NA,T	NA,C	NA,1	NA,inf	NA,inf	NA,0.728611	0.000290445	0.000646711
3	chr2:207998467:T:A	207998467	NA,A	NA,T	NA,1	NA,inf	NA,inf	NA,0.722573	0.000290058	0.000645872
3	chr2:207672890:A:ACTT	207672890	ACTT,NA	A,NA	1,NA	inf,NA	inf,NA	1.13145,NA	0.000289263	0.000688299
3	chr2:207277226:G:A	207277226	NA,A	NA,G	NA,1	NA,-inf	NA,inf	NA,0.703915	0.000288742	0.000641773
3	chr2:207678195:CT:C	207678195	NA,C	NA,CT	NA,1	NA,-inf	NA,inf	NA,0.690894	0.000288562	0.000637643
3	chr2:207282322:G:A	207282322	NA,A	NA,G	NA,1	NA,-inf	NA,inf	NA,0.674884	0.000288366	0.000639447
3	chr2:207195505:T:C	207195505	NA,C	NA,T	NA,1	NA,-inf	NA,inf	NA,0.709468	0.000287803	0.000642078
3	chr2:207173606:C:T	207173606	NA,T	NA,C	NA,1	NA,-inf	NA,inf	NA,0.692844	0.000287319	0.000641463
3	chr2:207099273:G:C	207099273	NA,C	NA,G	NA,1	NA,inf	NA,inf	NA,0.709512	0.00028729	0.000642299
3	chr2:208043176:C:T	208043176	T,T	C,C	1,1	inf,-inf	inf,inf	0.149603,1.62562	0.000287007	0.000624066
3	chr2:207231031:C:G	207231031	NA,G	NA,C	NA,1	NA,-inf	NA,inf	NA,0.707477	0.000286003	0.000636199
3	chr2:207681999:G:A	207681999	NA,A	NA,G	NA,1	NA,-inf	NA,inf	NA,0.68567	0.000285934	0.00063198
3	chr2:207885521:G:T	207885521	NA,T	NA,G	NA,1	NA,inf	NA,inf	NA,0.729736	0.00028565	0.00063608
3	chr2:207310969:T:C	207310969	NA,C	NA,T	NA,1	NA,inf	NA,inf	NA,0.762919	0.000285557	0.000637718
3	chr2:207993933:C:T	207993933	NA,T	NA,C	NA,1	NA,-inf	NA,inf	NA,0.710993	0.00028539	0.000634385
3	chr2:207953560:G:A	207953560	NA,A	NA,G	NA,1	NA,-inf	NA,inf	NA,0.718762	0.000285262	0.000632415
3	chr2:207157091:G:A	207157091	NA,A	NA,G	NA,1	NA,-inf	NA,inf	NA,0.694562	0.000284937	0.000632759
3	chr2:207294234:A:G	207294234	NA,G	NA,A	NA,1	NA,-inf	NA,inf	NA,0.720939	0.000284811	0.000629754
3	chr2:207918611:G:A	207918611	NA,A	NA,G	NA,1	NA,inf	NA,inf	NA,0.71823	0.000284673	0.000633761
3	chr2:207201842:G:T	207201842	NA,T	NA,G	NA,1	NA,inf	NA,inf	NA,0.731562	0.000284665	0.000635813
3	chr2:207905070:A:G	207905070	NA,G	NA,A	NA,1	NA,inf	NA,inf	NA,0.729218	0.000284638	0.000633839
3	chr2:207926054:T:C	207926054	NA,C	NA,T	NA,1	NA,-inf	NA,inf	NA,0.713398	0.000284327	0.000631162
3	chr2:207953169:T:C	207953169	NA,C	NA,T	NA,1	NA,-inf	NA,inf	NA,0.715128	0.000283678	0.00062891
3	chr2:207272927:T:C	207272927	NA,C	NA,T	NA,1	NA,-inf	NA,inf	NA,0.683961	0.000283609	0.000631891
3	chr2:207579304:C:A	207579304	A,A	C,C	1,1	-inf,inf	inf,inf	3.23723,0.328662	0.000283283	0.00192889
3	chr2:207661521:T:C	207661521	C,C	T,T	1,1	-inf,-inf	inf,inf	3.08873,0.769542	0.000282985	0.00292231
3	chr2:208046371:C:T	208046371	NA,T	NA,C	NA,1	NA,-inf	NA,inf	NA,0.715818	0.000282964	0.000630058
3	chr2:207683589:A:G	207683589	NA,G	NA,A	NA,1	NA,-inf	NA,inf	NA,0.678239	0.000282687	0.000624826
3	chr2:207238090:G:C	207238090	NA,C	NA,G	NA,1	NA,-inf	NA,inf	NA,0.74448	0.000282631	0.000634742
3	chr2:207672215:T:C	207672215	C,C	T,T	1,1	inf,-inf	inf,inf	3.15157,0.0736499	0.000282546	0.00174635
3	chr2:207132441:A:G	207132441	G,NA	A,NA	1,NA	inf,NA	inf,NA	1.01902,NA	0.000282365	0.000650846
3	chr2:207129430:G:C	207129430	C,C	G,G	1,1	inf,-inf	inf,inf	1.50921,0.122704	0.000282132	0.000625988
3	chr2:207931394:C:T	207931394	NA,T	NA,C	NA,1	NA,inf	NA,inf	NA,0.738915	0.000282025	0.000625077
3	chr2:207865340:A:G	207865340	NA,G	NA,A	NA,1	NA,-inf	NA,inf	NA,0.703107	0.000281926	0.000627403
3	chr2:207804269:G:A	207804269	NA,A	NA,G	NA,1	NA,inf	NA,inf	NA,0.711261	0.000281725	0.00063035
3	chr2:207824691:T:C	207824691	NA,C	NA,T	NA,1	NA,-inf	NA,inf	NA,0.735312	0.0002817	0.000630017
3	chr2:207901324:T:C	207901324	NA,C	NA,T	NA,1	NA,inf	NA,inf	NA,0.722334	0.00028167	0.000627243
3	chr2:207243774:C:T	207243774	T,T	C,C	1,1	-inf,-inf	inf,inf	1.74088,0.364991	0.000281428	0.000683625
3	chr2:207465733:T:C	207465733	C,C	T,T	1,1	-inf,-inf	inf,inf	3.47132,0.540888	0.000281235	0.00373587
3	chr2:207653993:C:T	207653993	NA,T	NA,C	NA,1	NA,-inf	NA,inf	NA,0.658815	0.000281056	0.000622304
3	chr2:207510562:T:A	207510562	NA,A	NA,T	NA,1	NA,inf	NA,inf	NA,0.707327	0.000280982	0.000628159
3	chr2:207901812:G:A	207901812	NA,A	NA,G	NA,1	NA,inf	NA,inf	NA,0.710643	0.000280795	0.000625513
3	chr2:207642007:A:G	207642007	G,G	A,A	1,1	inf,-inf	inf,inf	3.40563,0.0291079	0.000280739	0.00197382
3	chr2:207509099:T:C	207509099	NA,C	NA,T	NA,1	NA,inf	NA,inf	NA,0.717287	0.000280427	0.000625919
3	chr2:208053500:A:T	208053500	NA,T	NA,A	NA,1	NA,inf	NA,inf	NA,0.724891	0.000279265	0.000621368
3	chr2:207665381:T:C	207665381	NA,C	NA,T	NA,1	NA,-inf	NA,inf	NA,0.778751	0.000279209	0.00062771
3	chr2:207394780:G:A	207394780	NA,A	NA,G	NA,1	NA,-inf	NA,inf	NA,0.688158	0.000278143	0.000619948
3	chr2:207925116:T:G	207925116	NA,G	NA,T	NA,1	NA,-inf	NA,inf	NA,0.700586	0.000277821	0.000615902
3	chr2:208039143:C:G	208039143	NA,G	NA,C	NA,1	NA,-inf	NA,inf	NA,0.68363	0.000277627	0.000619172
3	chr2:207755923:A:G	207755923	NA,G	NA,A	NA,1	NA,inf	NA,inf	NA,0.702318	0.000277514	0.000617998
3	chr2:207868135:C:T	207868135	NA,T	NA,C	NA,1	NA,inf	NA,inf	NA,0.698361	0.000277178	0.000617309
3	chr2:207521098:G:A	207521098	NA,A	NA,G	NA,1	NA,inf	NA,inf	NA,0.707475	0.000276374	0.000616768
3	chr2:207952249:C:T	207952249	T,NA	C,NA	1,NA	-inf,NA	inf,NA	0.87934,NA	0.000276324	0.000619503
3	chr2:207330294:A:T	207330294	NA,T	NA,A	NA,1	NA,-inf	NA,inf	NA,0.835978	0.000276304	0.000632928
3	chr2:207869960:T:C	207869960	NA,C	NA,T	NA,1	NA,inf	NA,inf	NA,0.711422	0.000276226	0.000613075
3	chr2:207416643:T:C	207416643	NA,C	NA,T	NA,1	NA,-inf	NA,inf	NA,0.674705	0.000276034	0.0006135
3	chr2:207534962:A:G	207534962	NA,G	NA,A	NA,1	NA,inf	NA,inf	NA,0.695977	0.000275192	0.000615113
3	chr2:207696868:T:C	207696868	NA,C	NA,T	NA,1	NA,-inf	NA,inf	NA,0.738596	0.000274664	0.000609365
3	chr2:207650590:C:T	207650590	T,T	C,C	1,1	inf,-inf	inf,inf	3.20381,0.223086	0.000274513	0.00174935
3	chr2:207236897:G:T	207236897	NA,T	NA,G	NA,1	NA,inf	NA,inf	NA,0.726666	0.000274024	0.000614936
3	chr2:207893685:GAA:G	207893685	NA,G	NA,GAA	NA,1	NA,inf	NA,inf	NA,0.689932	0.000273719	0.000609652
3	chr2:208032103:T:C	208032103	NA,C	NA,T	NA,1	NA,inf	NA,inf	NA,0.684549	0.000273578	0.000609274
3	chr2:207792225:C:T	207792225	NA,T	NA,C	NA,1	NA,-inf	NA,inf	NA,0.723034	0.000273057	0.000611544
3	chr2:207655558:G:T	207655558	T,T	G,G	1,1	inf,inf	inf,inf	3.19799,0.292783	0.000272728	0.00183961
3	chr2:207652944:C:T	207652944	NA,T	NA,C	NA,1	NA,-inf	NA,inf	NA,0.638925	0.00027256	0.000603576
3	chr2:207947279:C:T	207947279	NA,T	NA,C	NA,1	NA,inf	NA,inf	NA,0.681139	0.000272559	0.00060654
3	chr2:207818010:G:A	207818010	NA,A	NA,G	NA,1	NA,-inf	NA,inf	NA,0.656113	0.000272129	0.000606067
3	chr2:207112529:A:T	207112529	T,T	A,A	1,1	-inf,-inf	inf,inf	1.27014,0.728669	0.000271956	0.000631046
3	chr2:207336256:A:T	207336256	NA,T	NA,A	NA,1	NA,inf	NA,inf	NA,0.697186	0.0002719	0.000608307
3	chr2:207682521:A:G	207682521	NA,G	NA,A	NA,1	NA,-inf	NA,inf	NA,0.65234	0.000271604	0.000600498
3	chr2:207553674:A:G	207553674	NA,G	NA,A	NA,1	NA,-inf	NA,inf	NA,0.657478	0.000271466	0.000604347
3	chr2:207670414:T:A	207670414	A,A	T,T	1,1	-inf,-inf	inf,inf	2.59509,0.852381	0.00027146	0.00164372
3	chr2:207385798:T:G	207385798	G,G	T,T	1,1	inf,inf	inf,inf	2.51786,0.248881	0.000271162	0.000861886
3	chr2:207480164:T:C	207480164	C,C	T,T	1,1	-inf,inf	inf,inf	3.23881,0.137469	0.000270413	0.00173942
3	chr2:207956235:G:A	207956235	NA,A	NA,G	NA,1	NA,-inf	NA,inf	NA,0.682787	0.00027023	0.000599222
3	chr2:207213511:C:T	207213511	T,T	C,C	1,1	inf,-inf	inf,inf	0.363003,1.39986	0.00026948	0.000598745
3	chr2:207863011:C:T	207863011	NA,T	NA,C	NA,1	NA,-inf	NA,inf	NA,0.654986	0.000269403	0.000599418
3	chr2:207744671:GGAA:G	207744671	NA,G	NA,GGAA	NA,1	NA,inf	NA,inf	NA,0.681232	0.000269161	0.000599163
3	chr2:207672132:G:A	207672132	A,A	G,G	1,1	inf,-inf	inf,inf	3.01796,0.199812	0.000269134	0.00153083
3	chr2:207904836:T:C	207904836	NA,C	NA,T	NA,1	NA,inf	NA,inf	NA,0.680879	0.000268995	0.000599199
3	chr2:207214233:T:A	207214233	A,A	T,T	1,1	-inf,-inf	inf,inf	1.57297,0.681639	0.000268632	0.000664758
3	chr2:207715045:G:A	207715045	NA,A	NA,G	NA,1	NA,inf	NA,inf	NA,0.656892	0.000268317	0.000596751
3	chr2:207550176:A:G	207550176	NA,G	NA,A	NA,1	NA,-inf	NA,inf	NA,0.648786	0.000267894	0.00059641
3	chr2:207987665:T:C	207987665	NA,C	NA,T	NA,1	NA,inf	NA,inf	NA,0.679442	0.000267788	0.000598527
3	chr2:207170626:A:G	207170626	NA,G	NA,A	NA,1	NA,-inf	NA,inf	NA,0.647084	0.000267326	0.000594248
3	chr2:207404533:T:C	207404533	C,C	T,T	1,1	-inf,-inf	inf,inf	0.15232,1.60228	0.000267297	0.000600788
3	chr2:207802929:A:G	207802929	NA,G	NA,A	NA,1	NA,-inf	NA,inf	NA,0.708901	0.000267269	0.000598634
3	chr2:207128469:C:T	207128469	NA,T	NA,C	NA,1	NA,-inf	NA,inf	NA,0.642554	0.000266996	0.000592226
3	chr2:207253462:C:T	207253462	NA,T	NA,C	NA,1	NA,inf	NA,inf	NA,0.670908	0.00026688	0.000596332
3	chr2:207816279:G:C	207816279	NA,C	NA,G	NA,1	NA,-inf	NA,inf	NA,0.656782	0.000266723	0.000593608
3	chr2:207438568:G:C	207438568	NA,C	NA,G	NA,1	NA,inf	NA,inf	NA,0.691496	0.000266568	0.000595939
3	chr2:207813671:C:A	207813671	NA,A	NA,C	NA,1	NA,inf	NA,inf	NA,0.67728	0.000266505	0.000594841
3	chr2:207945756:C:T	207945756	NA,T	NA,C	NA,1	NA,-inf	NA,inf	NA,0.673147	0.00026646	0.000590882
3	chr2:207409983:A:G	207409983	NA,G	NA,A	NA,1	NA,inf	NA,inf	NA,0.737584	0.000266079	0.00059196
3	chr2:207913743:A:G	207913743	NA,G	NA,A	NA,1	NA,-inf	NA,inf	NA,0.662091	0.000265762	0.000590135
3	chr2:207951861:G:A	207951861	NA,A	NA,G	NA,1	NA,-inf	NA,inf	NA,0.670413	0.000265328	0.000588394
3	chr2:207948052:A:G	207948052	NA,G	NA,A	NA,1	NA,inf	NA,inf	NA,0.702027	0.000265213	0.000590252
3	chr2:207699641:C:T	207699641	NA,T	NA,C	NA,1	NA,inf	NA,inf	NA,0.688792	0.000265164	0.000591165
3	chr2:207315875:T:C	207315875	NA,C	NA,T	NA,1	NA,-inf	NA,inf	NA,0.645968	0.000264725	0.000588339
3	chr2:207824164:T:C	207824164	NA,C	NA,T	NA,1	NA,-inf	NA,inf	NA,0.650244	0.00026424	0.000588107
3	chr2:207956862:G:C	207956862	NA,C	NA,G	NA,1	NA,-inf	NA,inf	NA,0.667744	0.000264202	0.000585915
3	chr2:207905103:G:A	207905103	NA,A	NA,G	NA,1	NA,inf	NA,inf	NA,0.667518	0.000263822	0.000587399
3	chr2:207273547:T:A	207273547	NA,A	NA,T	NA,1	NA,inf	NA,inf	NA,0.708544	0.000263674	0.000588997
3	chr2:207916497:T:C	207916497	NA,C	NA,T	NA,1	NA,inf	NA,inf	NA,0.666406	0.000263387	0.00058643
3	chr2:207516300:A:G	207516300	NA,G	NA,A	NA,1	NA,inf	NA,inf	NA,0.674752	0.000263218	0.000587462
3	chr2:207487402:T:C	207487402	NA,C	NA,T	NA,1	NA,inf	NA,inf	NA,0.792901	0.000261532	0.000596027
3	chr2:207127124:C:T	207127124	T,T	C,C	1,1	inf,inf	inf,inf	1.30359,0.452337	0.000261489	0.000580548
3	chr2:207499121:T:C	207499121	NA,C	NA,T	NA,1	NA,-inf	NA,inf	NA,0.709722	0.000261484	0.000578349
3	chr2:207294354:A:T	207294354	NA,T	NA,A	NA,1	NA,-inf	NA,inf	NA,0.643137	0.000261468	0.000580612
3	chr2:207878142:T:C	207878142	NA,C	NA,T	NA,1	NA,-inf	NA,inf	NA,0.623761	0.000261319	0.000579287
3	chr2:207929898:T:A	207929898	A,NA	T,NA	1,NA	-inf,NA	inf,NA	0.850827,NA	0.000261273	0.000585715
3	chr2:207286246:C:T	207286246	NA,T	NA,C	NA,1	NA,inf	NA,inf	NA,0.715867	0.000260887	0.000585107
3	chr2:207319936:C:CT	207319936	NA,CT	NA,C	NA,1	NA,-inf	NA,inf	NA,0.636519	0.000260654	0.000579376
3	chr2:207523598:G:A	207523598	A,NA	G,NA	1,NA	inf,NA	inf,NA	0.589759,NA	0.000260178	0.000557677
3	chr2:207453038:G:C	207453038	NA,C	NA,G	NA,1	NA,-inf	NA,inf	NA,0.627638	0.000260126	0.000576109
3	chr2:207675891:C:T	207675891	NA,T	NA,C	NA,1	NA,inf	NA,inf	NA,0.646949	0.000260061	0.000581001
3	chr2:207502064:G:A	207502064	NA,A	NA,G	NA,1	NA,-inf	NA,inf	NA,0.70595	0.000260046	0.000575197
3	chr2:207486701:A:T	207486701	NA,T	NA,A	NA,1	NA,-inf	NA,inf	NA,0.703916	0.000259967	0.000575232
3	chr2:207855165:C:T	207855165	NA,T	NA,C	NA,1	NA,-inf	NA,inf	NA,0.630972	0.000259777	0.000578036
3	chr2:207170293:T:C	207170293	NA,C	NA,T	NA,1	NA,-inf	NA,inf	NA,0.627314	0.000259483	0.000576861
3	chr2:207927077:G:A	207927077	A,NA	G,NA	1,NA	-inf,NA	inf,NA	0.846535,NA	0.000259268	0.000581257
3	chr2:207572964:A:G	207572964	NA,G	NA,A	NA,1	NA,-inf	NA,inf	NA,0.647946	0.000259137	0.000574882
3	chr2:207159346:T:C	207159346	NA,C	NA,T	NA,1	NA,-inf	NA,inf	NA,0.606067	0.000258382	0.000575303
3	chr2:207827182:T:C	207827182	NA,C	NA,T	NA,1	NA,-inf	NA,inf	NA,0.649053	0.000258205	0.00057334
3	chr2:207223117:C:T	207223117	NA,T	NA,C	NA,1	NA,inf	NA,inf	NA,0.644121	0.000258057	0.000575528
3	chr2:207474657:A:G	207474657	NA,G	NA,A	NA,1	NA,-inf	NA,inf	NA,0.70057	0.00025804	0.000570799
3	chr2:207742285:T:C	207742285	NA,C	NA,T	NA,1	NA,inf	NA,inf	NA,0.669581	0.000257923	0.000575013
3	chr2:207723695:G:A	207723695	NA,A	NA,G	NA,1	NA,inf	NA,inf	NA,0.669269	0.000257802	0.000574744
3	chr2:207904472:T:C	207904472	NA,C	NA,T	NA,1	NA,inf	NA,inf	NA,0.651751	0.000257788	0.000573988
3	chr2:207659248:C:G	207659248	G,G	C,C	1,1	inf,-inf	inf,inf	3.21173,0.0795208	0.000256983	0.00162968
3	chr2:207488686:C:A	207488686	NA,A	NA,C	NA,1	NA,inf	NA,inf	NA,0.77555	0.000256182	0.000583511
3	chr2:207185425:C:T	207185425	T,T	C,C	1,1	-inf,inf	inf,inf	1.89689,0.245412	0.000255916	0.000640022
3	chr2:207116120:G:A	207116120	A,A	G,G	1,1	-inf,-inf	inf,inf	1.39579,0.534375	0.000255583	0.000591813
3	chr2:207100539:A:G	207100539	G,G	A,A	1,1	-inf,-inf	inf,inf	1.62796,0.22867	0.000254912	0.000595405
3	chr2:207493038:A:G	207493038	NA,G	NA,A	NA,1	NA,inf	NA,inf	NA,0.650077	0.000254859	0.00057133
3	chr2:207681930:G:A	207681930	NA,A	NA,G	NA,1	NA,-inf	NA,inf	NA,0.606445	0.00025445	0.000562749
3	chr2:207947859:A:G	207947859	NA,G	NA,A	NA,1	NA,-inf	NA,inf	NA,0.640419	0.000253888	0.000563119
3	chr2:207216106:C:CA	207216106	NA,CA	NA,C	NA,1	NA,inf	NA,inf	NA,0.631881	0.000253495	0.00056619
3	chr2:208061400:A:C	208061400	NA,C	NA,A	NA,1	NA,-inf	NA,inf	NA,0.618563	0.000253438	0.000563205
3	chr2:207346861:A:G	207346861	NA,G	NA,A	NA,1	NA,inf	NA,inf	NA,0.670259	0.000253383	0.000568447
3	chr2:207627954:G:A	207627954	NA,A	NA,G	NA,1	NA,inf	NA,inf	NA,0.638635	0.000252788	0.00056385
3	chr2:207154672:G:A	207154672	NA,A	NA,G	NA,1	NA,inf	NA,inf	NA,0.625775	0.000252622	0.000564847
3	chr2:207482629:T:C	207482629	NA,C	NA,T	NA,1	NA,-inf	NA,inf	NA,0.684595	0.000252242	0.000558063
3	chr2:207488004:C:T	207488004	NA,T	NA,C	NA,1	NA,inf	NA,inf	NA,0.689425	0.000251969	0.000565983
3	chr2:207815815:G:T	207815815	NA,T	NA,G	NA,1	NA,inf	NA,inf	NA,0.655026	0.000251893	0.000563238
3	chr2:207778145:C:T	207778145	T,NA	C,NA	1,NA	-inf,NA	inf,NA	0.700883,NA	0.000251735	0.000550175
3	chr2:207346509:C:T	207346509	NA,T	NA,C	NA,1	NA,inf	NA,inf	NA,0.664865	0.000251435	0.000564056
3	chr2:207476452:C:A	207476452	NA,A	NA,C	NA,1	NA,-inf	NA,inf	NA,0.681531	0.000251152	0.000555664
3	chr2:207527635:T:C	207527635	NA,C	NA,T	NA,1	NA,inf	NA,inf	NA,0.635529	0.000251114	0.000561222
3	chr2:207879280:A:G	207879280	NA,G	NA,A	NA,1	NA,inf	NA,inf	NA,0.628693	0.00025108	0.000559372
3	chr2:207306450:C:T	207306450	NA,T	NA,C	NA,1	NA,-inf	NA,inf	NA,0.609997	0.000251058	0.000558083
3	chr2:207476599:T:C	207476599	NA,C	NA,T	NA,1	NA,-inf	NA,inf	NA,0.681028	0.000250969	0.000555265
3	chr2:207072187:A:G	207072187	G,G	A,A	1,1	-inf,inf	inf,inf	1.61228,0.174308	0.000250638	0.000579497
3	chr2:207151950:C:T	207151950	T,NA	C,NA	1,NA	inf,NA	inf,NA	0.750105,NA	0.000250589	0.000551573
3	chr2:207406815:C:G	207406815	NA,G	NA,C	NA,1	NA,inf	NA,inf	NA,0.637367	0.000250547	0.00056035
3	chr2:207640954:T:C	207640954	C,C	T,T	1,1	-inf,-inf	inf,inf	3.3625,0.850671	0.000250211	0.0045714
3	chr2:207517818:A:G	207517818	NA,G	NA,A	NA,1	NA,inf	NA,inf	NA,0.712509	0.000249999	0.000561614
3	chr2:207137970:A:G	207137970	NA,G	NA,A	NA,1	NA,-inf	NA,inf	NA,0.649323	0.000249828	0.000559295
3	chr2:207944182:T:C	207944182	C,NA	T,NA	1,NA	-inf,NA	inf,NA	0.822864,NA	0.000249686	0.000559642
3	chr2:207883111:T:C	207883111	NA,C	NA,T	NA,1	NA,inf	NA,inf	NA,0.624286	0.00024942	0.000555726
3	chr2:207916300:A:G	207916300	NA,G	NA,A	NA,1	NA,inf	NA,inf	NA,0.639139	0.000249164	0.000554942
3	chr2:207483545:G:A	207483545	NA,A	NA,G	NA,1	NA,-inf	NA,inf	NA,0.674873	0.000248858	0.000550617
3	chr2:207875514:G:A	207875514	NA,A	NA,G	NA,1	NA,inf	NA,inf	NA,0.625283	0.000248808	0.000554154
3	chr2:207729384:A:G	207729384	NA,G	NA,A	NA,1	NA,inf	NA,inf	NA,0.689496	0.000248744	0.000557764
3	chr2:207152210:A:G	207152210	NA,G	NA,A	NA,1	NA,-inf	NA,inf	NA,0.601216	0.000248472	0.000552795
3	chr2:207928142:T:G	207928142	G,NA	T,NA	1,NA	-inf,NA	inf,NA	0.821252,NA	0.000248167	0.000556513
3	chr2:207439854:T:C	207439854	NA,C	NA,T	NA,1	NA,-inf	NA,inf	NA,0.603449	0.00024804	0.000551439
3	chr2:207789163:C:T	207789163	T,T	C,C	1,1	inf,inf	inf,inf	1.25839,0.239418	0.000247804	0.000537125
3	chr2:207841930:C:T	207841930	T,NA	C,NA	1,NA	-inf,NA	inf,NA	0.707702,NA	0.000247659	0.000546117
3	chr2:207923568:T:C	207923568	NA,C	NA,T	NA,1	NA,inf	NA,inf	NA,0.625889	0.000247373	0.000551086
3	chr2:207477819:G:A	207477819	NA,A	NA,G	NA,1	NA,-inf	NA,inf	NA,0.670638	0.000247322	0.000547251
3	chr2:207477737:G:A	207477737	NA,A	NA,G	NA,1	NA,-inf	NA,inf	NA,0.670513	0.000247279	0.000547156
3	chr2:207446627:T:C	207446627	C,C	T,T	1,1	inf,inf	inf,inf	1.04988,0.939538	0.000247225	0.000581691
3	chr2:207851487:G:A	207851487	NA,A	NA,G	NA,1	NA,-inf	NA,inf	NA,0.596743	0.000247143	0.00055008
3	chr2:207257148:C:T	207257148	NA,T	NA,C	NA,1	NA,-inf	NA,inf	NA,0.573553	0.000246951	0.000547694
3	chr2:207996112:C:T	207996112	NA,T	NA,C	NA,1	NA,-inf	NA,inf	NA,0.60469	0.000246803	0.000548963
3	chr2:207179690:C:T	207179690	T,NA	C,NA	1,NA	inf,NA	inf,NA	0.901661,NA	0.000246585	0.000562802
3	chr2:207166591:G:T	207166591	T,T	G,G	1,1	-inf,-inf	inf,inf	1.9194,0.229658	0.000246291	0.000621429
3	chr2:207788340:G:A	207788340	NA,A	NA,G	NA,1	NA,inf	NA,inf	NA,0.643134	0.000246215	0.000550715
3	chr2:207212212:G:A	207212212	A,A	G,G	1,1	inf,-inf	inf,inf	1.75204,0.415706	0.000246039	0.000611743
3	chr2:207867852:T:C	207867852	C,NA	T,NA	1,NA	-inf,NA	inf,NA	0.787316,NA	0.000246014	0.000548988
3	chr2:207123515:C:T	207123515	NA,T	NA,C	NA,1	NA,-inf	NA,inf	NA,0.598131	0.000245309	0.000546054
3	chr2:207693401:G:A	207693401	A,A	G,G	1,1	-inf,inf	inf,inf	0.568421,1.32388	0.000244914	0.000549756
3	chr2:207267608:A:C	207267608	NA,C	NA,A	NA,1	NA,-inf	NA,inf	NA,0.615292	0.00024467	0.000541545
3	chr2:207921179:G:A	207921179	NA,A	NA,G	NA,1	NA,-inf	NA,inf	NA,0.614077	0.000244408	0.000542191
3	chr2:207269257:T:A	207269257	NA,A	NA,T	NA,1	NA,-inf	NA,inf	NA,0.598794	0.000244395	0.000545155
3	chr2:207084178:C:T	207084178	T,NA	C,NA	1,NA	-inf,NA	inf,NA	0.958156,NA	0.000244288	0.000566227
3	chr2:207920176:C:G	207920176	NA,G	NA,C	NA,1	NA,-inf	NA,inf	NA,0.614083	0.000243993	0.000540495
3	chr2:207139087:G:C	207139087	NA,C	NA,G	NA,1	NA,-inf	NA,inf	NA,0.598819	0.000243532	0.000542068
3	chr2:207140019:G:C	207140019	NA,C	NA,G	NA,1	NA,-inf	NA,inf	NA,0.59689	0.000242878	0.000540644
3	chr2:207535439:A:G	207535439	NA,G	NA,A	NA,1	NA,-inf	NA,inf	NA,0.576877	0.000242805	0.000538784
3	chr2:207720288:T:A	207720288	NA,A	NA,T	NA,1	NA,-inf	NA,inf	NA,0.570988	0.000242487	0.000538676
3	chr2:207706259:T:C	207706259	NA,C	NA,T	NA,1	NA,inf	NA,inf	NA,0.568481	0.000242427	0.000539971
3	chr2:207359407:G:A	207359407	NA,A	NA,G	NA,1	NA,-inf	NA,inf	NA,0.593891	0.000242326	0.000539115
3	chr2:207168625:G:T	207168625	T,T	G,G	1,1	-inf,inf	inf,inf	2.00534,0.0283707	0.000242265	0.000612978
3	chr2:207730266:G:A	207730266	NA,A	NA,G	NA,1	NA,inf	NA,inf	NA,0.57518	0.00024214	0.000540192
3	chr2:207757549:A:G	207757549	NA,G	NA,A	NA,1	NA,-inf	NA,inf	NA,0.570906	0.00024206	0.000536104
3	chr2:207507447:G:A	207507447	NA,A	NA,G	NA,1	NA,-inf	NA,inf	NA,0.598145	0.00024195	0.000538832
3	chr2:207868883:GT:G	207868883	NA,G	NA,GT	NA,1	NA,inf	NA,inf	NA,0.591909	0.000241918	0.000540755
3	chr2:207955764:CA:C	207955764	NA,C	NA,CA	NA,1	NA,inf	NA,inf	NA,0.647841	0.000241868	0.000540015
3	chr2:207066072:G:A	207066072	NA,A	NA,G	NA,1	NA,inf	NA,inf	NA,0.628713	0.000241842	0.000540132
3	chr2:207308854:T:C	207308854	NA,C	NA,T	NA,1	NA,-inf	NA,inf	NA,0.615274	0.00024135	0.000534138
3	chr2:207154420:A:C	207154420	C,NA	A,NA	1,NA	inf,NA	inf,NA	0.69753,NA	0.000241041	0.000531383
3	chr2:207293753:G:A	207293753	NA,A	NA,G	NA,1	NA,-inf	NA,inf	NA,0.556206	0.00023996	0.000532643
3	chr2:207368820:C:T	207368820	T,T	C,C	1,1	inf,-inf	inf,inf	0.125803,1.53125	0.00023989	0.000519062
3	chr2:207914687:A:G	207914687	NA,G	NA,A	NA,1	NA,inf	NA,inf	NA,0.612435	0.000239832	0.0005342
3	chr2:207454157:C:T	207454157	NA,T	NA,C	NA,1	NA,inf	NA,inf	NA,0.616305	0.000239614	0.000535451
3	chr2:207689671:T:C	207689671	NA,C	NA,T	NA,1	NA,inf	NA,inf	NA,0.633847	0.000239528	0.000535525
3	chr2:207937131:C:T	207937131	NA,T	NA,C	NA,1	NA,inf	NA,inf	NA,0.628857	0.000238955	0.000531895
3	chr2:207475399:C:T	207475399	NA,T	NA,C	NA,1	NA,-inf	NA,inf	NA,0.575786	0.000238716	0.000530651
3	chr2:207294748:T:A	207294748	NA,A	NA,T	NA,1	NA,inf	NA,inf	NA,0.653198	0.000238628	0.000534977
3	chr2:207871469:T:A	207871469	NA,A	NA,T	NA,1	NA,-inf	NA,inf	NA,0.562165	0.00023821	0.000528298
3	chr2:207881420:T:C	207881420	NA,C	NA,T	NA,1	NA,inf	NA,inf	NA,0.583471	0.0002382	0.000531725
3	chr2:207444365:A:T	207444365	NA,T	NA,A	NA,1	NA,inf	NA,inf	NA,0.601184	0.000237927	0.000532038
3	chr2:207282175:G:A	207282175	NA,A	NA,G	NA,1	NA,inf	NA,inf	NA,0.636727	0.000237551	0.00053167
3	chr2:207208987:T:C	207208987	NA,C	NA,T	NA,1	NA,-inf	NA,inf	NA,0.643958	0.000237367	0.000534305
3	chr2:207212187:A:G	207212187	G,G	A,A	1,1	inf,-inf	inf,inf	1.74214,0.398477	0.000237095	0.000589227
3	chr2:207297515:T:C	207297515	NA,C	NA,T	NA,1	NA,inf	NA,inf	NA,0.602167	0.00023706	0.000530156
3	chr2:207196551:T:C	207196551	C,C	T,T	1,1	-inf,inf	inf,inf	1.86995,0.210079	0.000236969	0.000592116
3	chr2:207219300:T:C	207219300	NA,C	NA,T	NA,1	NA,-inf	NA,inf	NA,0.583578	0.000236664	0.000530912
3	chr2:207495059:A:G	207495059	G,G	A,A	1,1	inf,inf	inf,inf	2.6507,0.63401	0.000236459	0.00137141
3	chr2:207255484:A:C	207255484	C,C	A,A	1,1	-inf,inf	inf,inf	0.297797,1.36442	0.000236276	0.000520219
3	chr2:207296772:T:C	207296772	NA,C	NA,T	NA,1	NA,-inf	NA,inf	NA,0.554903	0.000236256	0.00052455
3	chr2:207613078:C:G	207613078	NA,G	NA,C	NA,1	NA,-inf	NA,inf	NA,0.547625	0.000235924	0.000522615
3	chr2:207755474:CT:C	207755474	NA,C	NA,CT	NA,1	NA,inf	NA,inf	NA,0.576892	0.000235916	0.000525157
3	chr2:208021957:T:C	208021957	NA,C	NA,T	NA,1	NA,inf	NA,inf	NA,0.639136	0.000235602	0.000523159
3	chr2:207799287:G:A	207799287	A,NA	G,NA	1,NA	-inf,NA	inf,NA	0.660202,NA	0.000235505	0.000515511
3	chr2:207124606:C:T	207124606	NA,T	NA,C	NA,1	NA,-inf	NA,inf	NA,0.564837	0.000235411	0.000524217
3	chr2:207701771:T:A	207701771	NA,A	NA,T	NA,1	NA,inf	NA,inf	NA,0.547907	0.000235175	0.000523835
3	chr2:207939023:T:C	207939023	NA,C	NA,T	NA,1	NA,inf	NA,inf	NA,0.617398	0.0002351	0.00052334
3	chr2:207944983:T:C	207944983	NA,C	NA,T	NA,1	NA,inf	NA,inf	NA,0.617191	0.000234652	0.000522275
3	chr2:207881070:TTAAA:T	207881070	NA,T	NA,TTAAA	NA,1	NA,inf	NA,inf	NA,0.581347	0.000234394	0.000522281
3	chr2:207689472:A:C	207689472	NA,C	NA,A	NA,1	NA,inf	NA,inf	NA,0.616548	0.00023434	0.000523757
3	chr2:207137691:A:G	207137691	NA,G	NA,A	NA,1	NA,-inf	NA,inf	NA,0.542265	0.000233937	0.00051912
3	chr2:207917205:G:A	207917205	NA,A	NA,G	NA,1	NA,inf	NA,inf	NA,0.586421	0.000233864	0.000521165
3	chr2:207689609:G:A	207689609	NA,A	NA,G	NA,1	NA,inf	NA,inf	NA,0.61492	0.0002338	0.000522542
3	chr2:207321329:T:C	207321329	NA,C	NA,T	NA,1	NA,inf	NA,inf	NA,0.608043	0.000233183	0.000522512
3	chr2:207104762:C:T	207104762	T,T	C,C	1,1	-inf,-inf	inf,inf	0.99884,0.892112	0.000233167	0.000531843
3	chr2:207785462:C:T	207785462	NA,T	NA,C	NA,1	NA,inf	NA,inf	NA,0.593541	0.000233129	0.000519291
3	chr2:207876798:G:A	207876798	NA,A	NA,G	NA,1	NA,-inf	NA,inf	NA,0.573213	0.000232745	0.000518061
3	chr2:207120106:C:CT	207120106	NA,CT	NA,C	NA,1	NA,-inf	NA,inf	NA,0.565199	0.000232413	0.000517957
3	chr2:207384856:G:T	207384856	T,NA	G,NA	1,NA	inf,NA	inf,NA	0.710246,NA	0.00023241	0.00051624
3	chr2:207752351:T:G	207752351	NA,G	NA,T	NA,1	NA,inf	NA,inf	NA,0.539428	0.000232213	0.000517256
3	chr2:207904619:G:A	207904619	NA,A	NA,G	NA,1	NA,-inf	NA,inf	NA,0.541221	0.000231801	0.00051482
3	chr2:207945607:A:G	207945607	NA,G	NA,A	NA,1	NA,inf	NA,inf	NA,0.60721	0.00023174	0.000515871
3	chr2:207964660:C:T	207964660	NA,T	NA,C	NA,1	NA,inf	NA,inf	NA,0.639198	0.0002316	0.000514534
3	chr2:207373219:A:G	207373219	G,G	A,A	1,1	inf,-inf	inf,inf	2.03385,0.566811	0.000231116	0.000669587
3	chr2:207282456:T:A	207282456	NA,A	NA,T	NA,1	NA,inf	NA,inf	NA,0.635194	0.000231114	0.000513936
3	chr2:207654679:T:C	207654679	C,C	T,T	1,1	inf,inf	inf,inf	3.18055,0.00605328	0.000231025	0.00150237
3	chr2:207071045:AGGCAGT:A	207071045	NA,A	NA,AGGCAGT	NA,1	NA,-inf	NA,inf	NA,0.554758	0.000230998	0.000513805
3	chr2:207886472:T:C	207886472	NA,C	NA,T	NA,1	NA,inf	NA,inf	NA,0.585861	0.00023081	0.00051425
3	chr2:208025462:G:A	208025462	NA,A	NA,G	NA,1	NA,-inf	NA,inf	NA,0.556207	0.000230621	0.000511886
3	chr2:207918895:A:T	207918895	NA,T	NA,A	NA,1	NA,-inf	NA,inf	NA,0.551597	0.00023048	0.00051136
3	chr2:207967860:C:T	207967860	NA,T	NA,C	NA,1	NA,inf	NA,inf	NA,0.634355	0.000230456	0.000511964
3	chr2:207662290:A:G	207662290	NA,G	NA,A	NA,1	NA,-inf	NA,inf	NA,0.550826	0.00023041	0.000511467
3	chr2:207805244:T:A	207805244	NA,A	NA,T	NA,1	NA,-inf	NA,inf	NA,0.580448	0.00023034	0.000512806
3	chr2:207143125:A:G	207143125	NA,G	NA,A	NA,1	NA,-inf	NA,inf	NA,0.544282	0.000230285	0.00051162
3	chr2:207827985:A:G	207827985	NA,G	NA,A	NA,1	NA,-inf	NA,inf	NA,0.562056	0.000230152	0.000512581
3	chr2:207226388:G:A	207226388	A,A	G,G	1,1	-inf,-inf	inf,inf	0.0234538,1.57305	0.000230011	0.000518053
3	chr2:207709508:C:T	207709508	T,T	C,C	1,1	inf,-inf	inf,inf	0.371346,1.48987	0.000229865	0.000511877
3	chr2:207614093:A:C	207614093	NA,C	NA,A	NA,1	NA,-inf	NA,inf	NA,0.550468	0.000229836	0.000511078
3	chr2:207690058:C:T	207690058	NA,T	NA,C	NA,1	NA,inf	NA,inf	NA,0.544911	0.000229658	0.000513555
3	chr2:207987123:C:T	207987123	T,NA	C,NA	1,NA	inf,NA	inf,NA	0.702545,NA	0.000229613	0.000508488
3	chr2:207869668:C:T	207869668	NA,T	NA,C	NA,1	NA,-inf	NA,inf	NA,0.563138	0.000229402	0.000510651
3	chr2:208049907:A:T	208049907	NA,T	NA,A	NA,1	NA,-inf	NA,inf	NA,0.552327	0.000229225	0.000511057
3	chr2:207491198:A:C	207491198	NA,C	NA,A	NA,1	NA,-inf	NA,inf	NA,0.534603	0.000229124	0.000509053
3	chr2:207592896:A:G	207592896	NA,G	NA,A	NA,1	NA,-inf	NA,inf	NA,0.527148	0.000229095	0.00050757
3	chr2:207613839:C:T	207613839	NA,T	NA,C	NA,1	NA,-inf	NA,inf	NA,0.527617	0.000229085	0.000507559
3	chr2:207684803:A:G	207684803	NA,G	NA,A	NA,1	NA,inf	NA,inf	NA,0.560607	0.00022908	0.000510378
3	chr2:207802730:G:A	207802730	NA,A	NA,G	NA,1	NA,inf	NA,inf	NA,0.553278	0.000229009	0.000511458
3	chr2:207733854:T:A	207733854	NA,A	NA,T	NA,1	NA,-inf	NA,inf	NA,0.542989	0.000228994	0.000509727
3	chr2:207431046:C:T	207431046	T,T	C,C	1,1	inf,inf	inf,inf	0.80227,1.16802	0.000228887	0.000542703
3	chr2:207469399:G:A	207469399	NA,A	NA,G	NA,1	NA,-inf	NA,inf	NA,0.539466	0.000228882	0.00050793
3	chr2:207168700:G:A	207168700	NA,A	NA,G	NA,1	NA,-inf	NA,inf	NA,0.525964	0.000228697	0.000508975
3	chr2:207323199:T:C	207323199	C,NA	T,NA	1,NA	-inf,NA	inf,NA	0.905831,NA	0.000228438	0.000528397
3	chr2:207161548:A:G	207161548	NA,G	NA,A	NA,1	NA,-inf	NA,inf	NA,0.521894	0.000228355	0.000508217
3	chr2:207935339:C:G	207935339	NA,G	NA,C	NA,1	NA,inf	NA,inf	NA,0.57392	0.000228164	0.000508144
3	chr2:208023637:A:T	208023637	NA,T	NA,A	NA,1	NA,inf	NA,inf	NA,0.614577	0.000227815	0.000505926
3	chr2:207423918:C:A	207423918	NA,A	NA,C	NA,1	NA,inf	NA,inf	NA,0.562063	0.00022756	0.0005087
3	chr2:207587369:G:A	207587369	NA,A	NA,G	NA,1	NA,-inf	NA,inf	NA,0.521777	0.000227231	0.000503492
3	chr2:207832994:C:A	207832994	NA,A	NA,C	NA,1	NA,-inf	NA,inf	NA,0.552072	0.000226872	0.000505257
3	chr2:207894774:C:T	207894774	NA,T	NA,C	NA,1	NA,inf	NA,inf	NA,0.572552	0.000226577	0.000504712
3	chr2:207095349:G:A	207095349	NA,A	NA,G	NA,1	NA,-inf	NA,inf	NA,0.533356	0.000226433	0.000502725
3	chr2:207130060:A:G	207130060	NA,G	NA,A	NA,1	NA,-inf	NA,inf	NA,0.530251	0.000226366	0.000503688
3	chr2:207825391:CAT:C	207825391	NA,C	NA,CAT	NA,1	NA,-inf	NA,inf	NA,0.539817	0.000226259	0.000501376
3	chr2:207799692:T:C	207799692	C,C	T,T	1,1	inf,-inf	inf,inf	0.0475795,1.47896	0.000225557	0.000503132
3	chr2:208041491:A:T	208041491	T,T	A,A	1,1	inf,-inf	inf,inf	0.0614756,1.51588	0.000225493	0.000495722
3	chr2:208038545:T:A	208038545	NA,A	NA,T	NA,1	NA,-inf	NA,inf	NA,0.559607	0.000225456	0.000502196
3	chr2:207924264:C:T	207924264	NA,T	NA,C	NA,1	NA,inf	NA,inf	NA,0.569869	0.00022531	0.000501838
3	chr2:207958878:T:C	207958878	NA,C	NA,T	NA,1	NA,-inf	NA,inf	NA,0.535696	0.000224935	0.00049925
3	chr2:207787838:C:T	207787838	T,T	C,C	1,1	-inf,inf	inf,inf	1.34007,0.154508	0.000224894	0.000497887
3	chr2:208046132:G:A	208046132	A,A	G,G	1,1	inf,-inf	inf,inf	0.0432111,1.53111	0.000224872	0.000494362
3	chr2:207731718:T:C	207731718	NA,C	NA,T	NA,1	NA,inf	NA,inf	NA,0.516122	0.000224542	0.000500179
3	chr2:207731721:T:G	207731721	NA,G	NA,T	NA,1	NA,inf	NA,inf	NA,0.516122	0.000224542	0.000500179
3	chr2:207687620:A:G	207687620	NA,G	NA,A	NA,1	NA,inf	NA,inf	NA,0.516128	0.0002245	0.000500147
3	chr2:207134385:T:C	207134385	NA,C	NA,T	NA,1	NA,-inf	NA,inf	NA,0.514138	0.000224332	0.000497918
3	chr2:207480578:C:T	207480578	NA,T	NA,C	NA,1	NA,-inf	NA,inf	NA,0.527608	0.000224239	0.000497742
3	chr2:207823688:C:G	207823688	NA,G	NA,C	NA,1	NA,-inf	NA,inf	NA,0.533508	0.00022423	0.000496907
3	chr2:207774765:G:A	207774765	NA,A	NA,G	NA,1	NA,inf	NA,inf	NA,0.515029	0.000224076	0.000499108
3	chr2:207328287:T:C	207328287	NA,C	NA,T	NA,1	NA,inf	NA,inf	NA,0.568688	0.000224003	0.000500885
3	chr2:207173994:A:C	207173994	NA,C	NA,A	NA,1	NA,-inf	NA,inf	NA,0.526539	0.000223996	0.000498149
3	chr2:207794861:T:C	207794861	NA,C	NA,T	NA,1	NA,inf	NA,inf	NA,0.573351	0.000223783	0.000500307
3	chr2:207190999:T:C	207190999	C,C	T,T	1,1	-inf,inf	inf,inf	1.81639,0.23844	0.000223531	0.000557009
3	chr2:207606834:T:C	207606834	NA,C	NA,T	NA,1	NA,-inf	NA,inf	NA,0.510305	0.000223513	0.000495303
3	chr2:207918946:A:C	207918946	NA,C	NA,A	NA,1	NA,inf	NA,inf	NA,0.563817	0.000223373	0.000498031
3	chr2:207268002:T:C	207268002	NA,C	NA,T	NA,1	NA,inf	NA,inf	NA,0.54154	0.00022336	0.000494524
3	chr2:207748983:A:G	207748983	NA,G	NA,A	NA,1	NA,inf	NA,inf	NA,0.526948	0.000222985	0.000495784
3	chr2:207874600:TC:T	207874600	NA,T	NA,TC	NA,1	NA,-inf	NA,inf	NA,0.542826	0.000222911	0.000496216
3	chr2:207954141:C:T	207954141	NA,T	NA,C	NA,1	NA,-inf	NA,inf	NA,0.559032	0.000222853	0.000496664
3	chr2:207296590:G:A	207296590	NA,A	NA,G	NA,1	NA,-inf	NA,inf	NA,0.556514	0.000222566	0.000492848
3	chr2:207793095:A:T	207793095	NA,T	NA,A	NA,1	NA,-inf	NA,inf	NA,0.549326	0.000222072	0.000496519
3	chr2:207213868:G:C	207213868	NA,C	NA,G	NA,1	NA,-inf	NA,inf	NA,0.542463	0.000221937	0.000496374
3	chr2:207865517:C:T	207865517	NA,T	NA,C	NA,1	NA,-inf	NA,inf	NA,0.513049	0.000221833	0.000492178
3	chr2:207909084:TGAG:T	207909084	NA,T	NA,TGAG	NA,1	NA,-inf	NA,inf	NA,0.521052	0.000221711	0.000493054
3	chr2:207961019:C:T	207961019	NA,T	NA,C	NA,1	NA,inf	NA,inf	NA,0.559892	0.000221671	0.000493133
3	chr2:207860871:A:C	207860871	NA,C	NA,A	NA,1	NA,-inf	NA,inf	NA,0.535746	0.00022152	0.000492682
3	chr2:207894837:G:A	207894837	NA,A	NA,G	NA,1	NA,inf	NA,inf	NA,0.578623	0.000221516	0.000494051
3	chr2:207322411:A:G	207322411	NA,G	NA,A	NA,1	NA,-inf	NA,inf	NA,0.522473	0.000221327	0.000492034
3	chr2:207190002:A:C	207190002	NA,C	NA,A	NA,1	NA,-inf	NA,inf	NA,0.514973	0.000221049	0.000491687
3	chr2:207591984:T:C	207591984	NA,C	NA,T	NA,1	NA,-inf	NA,inf	NA,0.502154	0.000220899	0.000489545
3	chr2:207215909:T:C	207215909	NA,C	NA,T	NA,1	NA,-inf	NA,inf	NA,0.531964	0.000220448	0.000490666
3	chr2:207671812:C:A	207671812	A,A	C,C	1,1	inf,inf	inf,inf	2.96534,0.0533357	0.000219678	0.00126436
3	chr2:207769949:G:A	207769949	NA,A	NA,G	NA,1	NA,inf	NA,inf	NA,0.542701	0.0002195	0.000489925
3	chr2:207936545:T:C	207936545	NA,C	NA,T	NA,1	NA,-inf	NA,inf	NA,0.517555	0.000219322	0.000485807
3	chr2:207123889:C:T	207123889	NA,T	NA,C	NA,1	NA,-inf	NA,inf	NA,0.541089	0.000219232	0.000489798
3	chr2:207608460:G:A	207608460	A,A	G,G	1,1	inf,inf	inf,inf	3.14717,0.23835	0.000219169	0.00138259
3	chr2:207803500:G:A	207803500	NA,A	NA,G	NA,1	NA,inf	NA,inf	NA,0.556635	0.000218751	0.000489029
3	chr2:207429676:A:G	207429676	NA,G	NA,A	NA,1	NA,inf	NA,inf	NA,0.533514	0.000218609	0.000488642
3	chr2:207558755:C:T	207558755	NA,T	NA,C	NA,1	NA,-inf	NA,inf	NA,0.490996	0.000218444	0.000483882
3	chr2:207300370:A:G	207300370	NA,G	NA,A	NA,1	NA,inf	NA,inf	NA,0.588261	0.000218398	0.000489431
3	chr2:207654821:T:C	207654821	C,NA	T,NA	1,NA	inf,NA	inf,NA	0.938218,NA	0.000217995	0.000513851
3	chr2:207083920:G:C	207083920	NA,C	NA,G	NA,1	NA,inf	NA,inf	NA,0.521066	0.00021795	0.000486578
3	chr2:207755932:A:G	207755932	NA,G	NA,A	NA,1	NA,-inf	NA,inf	NA,0.498146	0.000217861	0.000482814
3	chr2:207104302:C:T	207104302	NA,T	NA,C	NA,1	NA,inf	NA,inf	NA,0.526952	0.000217772	0.000486234
3	chr2:207988288:G:A	207988288	NA,A	NA,G	NA,1	NA,inf	NA,inf	NA,0.520646	0.000217635	0.000485904
3	chr2:207688663:G:A	207688663	NA,A	NA,G	NA,1	NA,inf	NA,inf	NA,0.563063	0.00021759	0.000486298
3	chr2:207595137:A:G	207595137	NA,G	NA,A	NA,1	NA,-inf	NA,inf	NA,0.491373	0.000217536	0.000482141
3	chr2:207872696:C:T	207872696	NA,T	NA,C	NA,1	NA,inf	NA,inf	NA,0.517328	0.000217288	0.000484924
3	chr2:207655533:A:G	207655533	G,G	A,A	1,1	inf,inf	inf,inf	3.02466,0.28005	0.000217191	0.00135207
3	chr2:207659665:G:C	207659665	NA,C	NA,G	NA,1	NA,inf	NA,inf	NA,0.539399	0.000217172	0.000487601
3	chr2:207280455:C:A	207280455	NA,A	NA,C	NA,1	NA,inf	NA,inf	NA,0.539616	0.00021699	0.000486691
3	chr2:207756234:G:GTT	207756234	NA,GTT	NA,G	NA,1	NA,-inf	NA,inf	NA,0.49511	0.000216975	0.000480856
3	chr2:207312269:C:G	207312269	G,G	C,C	1,1	inf,-inf	inf,inf	0.739879,1.09443	0.000216621	0.00049278
3	chr2:207180096:T:C	207180096	NA,C	NA,T	NA,1	NA,-inf	NA,inf	NA,0.498484	0.000216346	0.000481128
3	chr2:207667876:A:G	207667876	NA,G	NA,A	NA,1	NA,-inf	NA,inf	NA,0.491246	0.000215953	0.000479917
3	chr2:207700353:G:A	207700353	NA,A	NA,G	NA,1	NA,-inf	NA,inf	NA,0.491615	0.00021594	0.000478572
3	chr2:207207511:T:C	207207511	NA,C	NA,T	NA,1	NA,-inf	NA,inf	NA,0.522184	0.000215855	0.000482695
3	chr2:207484043:G:A	207484043	A,A	G,G	1,1	inf,-inf	inf,inf	2.63933,0.030223	0.000215816	0.000822695
3	chr2:207157161:G:A	207157161	NA,A	NA,G	NA,1	NA,-inf	NA,inf	NA,0.516553	0.000215777	0.000481153
3	chr2:207216349:T:C	207216349	NA,C	NA,T	NA,1	NA,-inf	NA,inf	NA,0.510911	0.000215684	0.000481074
3	chr2:207871728:A:C	207871728	NA,C	NA,A	NA,1	NA,-inf	NA,inf	NA,0.513421	0.000215579	0.000479408
3	chr2:207853904:G:T	207853904	NA,T	NA,G	NA,1	NA,-inf	NA,inf	NA,0.501422	0.00021542	0.000479497
3	chr2:207317437:C:A	207317437	NA,A	NA,C	NA,1	NA,-inf	NA,inf	NA,0.509348	0.000215277	0.000480185
3	chr2:207280339:G:A	207280339	A,NA	G,NA	1,NA	inf,NA	inf,NA	0.892328,NA	0.000215265	0.00049654
3	chr2:207851405:G:A	207851405	NA,A	NA,G	NA,1	NA,inf	NA,inf	NA,0.509909	0.000215083	0.000480062
3	chr2:207589915:C:T	207589915	T,T	C,C	1,1	inf,inf	inf,inf	0.255232,1.5911	0.000214808	0.000500701
3	chr2:207868062:A:T	207868062	NA,T	NA,A	NA,1	NA,-inf	NA,inf	NA,0.510797	0.000214799	0.000477679
3	chr2:207176675:A:G	207176675	G,G	A,A	1,1	inf,inf	inf,inf	1.91228,0.0847458	0.000214779	0.000542614
3	chr2:207214996:G:A	207214996	NA,A	NA,G	NA,1	NA,inf	NA,inf	NA,0.528687	0.00021453	0.000479158
3	chr2:207677146:C:A	207677146	A,A	C,C	1,1	inf,inf	inf,inf	1.12003,1.09311	0.000214495	0.000533156
3	chr2:207101070:C:T	207101070	T,T	C,C	1,1	-inf,-inf	inf,inf	1.08549,0.751147	0.000214468	0.000491186
3	chr2:207699479:T:C	207699479	NA,C	NA,T	NA,1	NA,-inf	NA,inf	NA,0.486879	0.000214461	0.000475323
3	chr2:207688518:C:T	207688518	NA,T	NA,C	NA,1	NA,inf	NA,inf	NA,0.550831	0.000214055	0.000478383
3	chr2:207826173:C:T	207826173	NA,T	NA,C	NA,1	NA,-inf	NA,inf	NA,0.502406	0.00021403	0.000476615
3	chr2:207649738:G:A	207649738	A,A	G,G	1,1	inf,-inf	inf,inf	3.17078,0.0326479	0.000214025	0.00142335
3	chr2:207709526:T:G	207709526	NA,G	NA,T	NA,1	NA,-inf	NA,inf	NA,0.484612	0.00021378	0.000473821
3	chr2:208048657:A:C	208048657	NA,C	NA,A	NA,1	NA,-inf	NA,inf	NA,0.50344	0.000213415	0.000475304
3	chr2:207908124:C:T	207908124	NA,T	NA,C	NA,1	NA,inf	NA,inf	NA,0.527688	0.000213309	0.000475161
3	chr2:207308773:C:T	207308773	NA,T	NA,C	NA,1	NA,inf	NA,inf	NA,0.569517	0.000213047	0.000477365
3	chr2:207799268:C:T	207799268	NA,T	NA,C	NA,1	NA,inf	NA,inf	NA,0.535789	0.000212621	0.000475314
3	chr2:207741805:C:T	207741805	NA,T	NA,C	NA,1	NA,-inf	NA,inf	NA,0.512059	0.000212305	0.000471674
3	chr2:207421975:G:A	207421975	NA,A	NA,G	NA,1	NA,inf	NA,inf	NA,0.511409	0.000212216	0.000474305
3	chr2:207903860:C:T	207903860	NA,T	NA,C	NA,1	NA,inf	NA,inf	NA,0.524628	0.000212212	0.000472726
3	chr2:207462646:G:A	207462646	NA,A	NA,G	NA,1	NA,-inf	NA,inf	NA,0.488945	0.000211931	0.000470333
3	chr2:207669673:A:G	207669673	NA,G	NA,A	NA,1	NA,-inf	NA,inf	NA,0.520001	0.000211583	0.000468751
3	chr2:207555560:A:G	207555560	NA,G	NA,A	NA,1	NA,-inf	NA,inf	NA,0.471602	0.000211557	0.000468971
3	chr2:207704145:C:G	207704145	NA,G	NA,C	NA,1	NA,-inf	NA,inf	NA,0.477113	0.000211533	0.000468879
3	chr2:207146827:C:G	207146827	NA,G	NA,C	NA,1	NA,-inf	NA,inf	NA,0.514879	0.000211439	0.000471623
3	chr2:207065586:T:C	207065586	C,C	T,T	1,1	inf,-inf	inf,inf	1.17788,0.468794	0.000211405	0.000475395
3	chr2:207691256:G:A	207691256	NA,A	NA,G	NA,1	NA,inf	NA,inf	NA,0.540463	0.000211354	0.000472277
3	chr2:207873362:A:G	207873362	NA,G	NA,A	NA,1	NA,inf	NA,inf	NA,0.498646	0.000211144	0.000471247
3	chr2:207582790:G:A	207582790	A,NA	G,NA	1,NA	inf,NA	inf,NA	0.902438,NA	0.000211125	0.000485765
3	chr2:207885137:C:T	207885137	NA,T	NA,C	NA,1	NA,-inf	NA,inf	NA,0.490762	0.000211019	0.000469333
3	chr2:207888848:G:A	207888848	NA,A	NA,G	NA,1	NA,inf	NA,inf	NA,0.532237	0.000210894	0.000468008
3	chr2:207156815:C:T	207156815	NA,T	NA,C	NA,1	NA,-inf	NA,inf	NA,0.472127	0.000210424	0.000468764
3	chr2:207725737:A:G	207725737	NA,G	NA,A	NA,1	NA,-inf	NA,inf	NA,0.473268	0.00021039	0.000466364
3	chr2:207391998:T:TA	207391998	NA,TA	NA,T	NA,1	NA,inf	NA,inf	NA,0.5028	0.000210362	0.000469946
3	chr2:207660444:A:T	207660444	T,T	A,A	1,1	inf,inf	inf,inf	2.80219,0.126012	0.000210247	0.000939172
3	chr2:207724778:T:C	207724778	NA,C	NA,T	NA,1	NA,-inf	NA,inf	NA,0.472554	0.000210201	0.000465946
3	chr2:207754112:C:G	207754112	NA,G	NA,C	NA,1	NA,-inf	NA,inf	NA,0.497487	0.000210171	0.000468031
3	chr2:207062615:G:C	207062615	NA,C	NA,G	NA,1	NA,inf	NA,inf	NA,0.488247	0.000210027	0.000468077
3	chr2:207672178:T:C	207672178	C,NA	T,NA	1,NA	-inf,NA	inf,NA	0.576739,NA	0.00020984	0.000458064
3	chr2:207569921:C:T	207569921	T,T	C,C	1,1	inf,inf	inf,inf	0.257622,1.57495	0.000209142	0.000487485
3	chr2:207740470:G:A	207740470	NA,A	NA,G	NA,1	NA,-inf	NA,inf	NA,0.496444	0.000209033	0.000465644
3	chr2:207708550:A:G	207708550	NA,G	NA,A	NA,1	NA,-inf	NA,inf	NA,0.467327	0.000208803	0.000462852
3	chr2:207691050:C:T	207691050	NA,T	NA,C	NA,1	NA,inf	NA,inf	NA,0.531058	0.000208701	0.000466329
3	chr2:207715096:C:T	207715096	NA,T	NA,C	NA,1	NA,-inf	NA,inf	NA,0.467463	0.000208678	0.000462593
3	chr2:207860338:C:T	207860338	T,NA	C,NA	1,NA	inf,NA	inf,NA	0.654432,NA	0.000208586	0.000463713
3	chr2:207687666:C:T	207687666	NA,T	NA,C	NA,1	NA,inf	NA,inf	NA,0.530564	0.000208572	0.000466042
3	chr2:207179678:G:C	207179678	NA,C	NA,G	NA,1	NA,-inf	NA,inf	NA,0.472349	0.000208468	0.000463382
3	chr2:207488283:G:A	207488283	NA,A	NA,G	NA,1	NA,-inf	NA,inf	NA,0.466961	0.000208263	0.000462855
3	chr2:207398347:CTG:C	207398347	NA,C	NA,CTG	NA,1	NA,inf	NA,inf	NA,0.552933	0.00020771	0.000462824
3	chr2:207604321:C:A	207604321	NA,A	NA,C	NA,1	NA,-inf	NA,inf	NA,0.44387	0.000207629	0.00045899
3	chr2:207209200:A:G	207209200	NA,G	NA,A	NA,1	NA,-inf	NA,inf	NA,0.49316	0.000207501	0.000463965
3	chr2:207313295:C:T	207313295	NA,T	NA,C	NA,1	NA,inf	NA,inf	NA,0.50181	0.000207461	0.000463889
3	chr2:208035970:A:C	208035970	NA,C	NA,A	NA,1	NA,inf	NA,inf	NA,0.51747	0.000207336	0.000461503
3	chr2:207210177:C:T	207210177	NA,T	NA,C	NA,1	NA,-inf	NA,inf	NA,0.46755	0.000206895	0.000460123
3	chr2:208057731:G:A	208057731	NA,A	NA,G	NA,1	NA,inf	NA,inf	NA,0.49481	0.000206616	0.000460067
3	chr2:207449161:A:G	207449161	NA,G	NA,A	NA,1	NA,-inf	NA,inf	NA,0.49961	0.000206532	0.000460897
3	chr2:207752082:A:G	207752082	NA,G	NA,A	NA,1	NA,-inf	NA,inf	NA,0.45935	0.000206443	0.00045767
3	chr2:207210211:G:A	207210211	A,A	G,G	1,1	inf,-inf	inf,inf	0.316602,1.28207	0.000206404	0.000459229
3	chr2:207851822:G:C	207851822	C,NA	G,NA	1,NA	-inf,NA	inf,NA	0.715562,NA	0.000206177	0.000462993
3	chr2:207690268:C:T	207690268	NA,T	NA,C	NA,1	NA,inf	NA,inf	NA,0.52232	0.000206174	0.000460722
3	chr2:207801344:G:C	207801344	NA,C	NA,G	NA,1	NA,-inf	NA,inf	NA,0.501416	0.000206144	0.000459172
3	chr2:207473293:A:G	207473293	NA,G	NA,A	NA,1	NA,inf	NA,inf	NA,0.504271	0.000205988	0.000460033
3	chr2:207767369:G:A	207767369	A,NA	G,NA	1,NA	-inf,NA	inf,NA	0.594983,NA	0.000205987	0.000452303
3	chr2:207290341:C:T	207290341	NA,T	NA,C	NA,1	NA,inf	NA,inf	NA,0.516722	0.000205975	0.000459589
3	chr2:207467527:C:A	207467527	NA,A	NA,C	NA,1	NA,inf	NA,inf	NA,0.528135	0.000205969	0.000459553
3	chr2:207261199:A:C	207261199	NA,C	NA,A	NA,1	NA,-inf	NA,inf	NA,0.477375	0.000205881	0.000459237
3	chr2:207690699:C:G	207690699	NA,G	NA,C	NA,1	NA,inf	NA,inf	NA,0.521142	0.000205833	0.000459963
3	chr2:207689995:T:C	207689995	NA,C	NA,T	NA,1	NA,inf	NA,inf	NA,0.520999	0.000205784	0.000459859
3	chr2:207199592:G:A	207199592	A,A	G,G	1,1	inf,-inf	inf,inf	0.40428,1.20344	0.00020571	0.000456548
3	chr2:207204789:C:T	207204789	NA,T	NA,C	NA,1	NA,-inf	NA,inf	NA,0.485869	0.000205456	0.000459392
3	chr2:207729804:C:G	207729804	NA,G	NA,C	NA,1	NA,-inf	NA,inf	NA,0.455851	0.00020531	0.000455189
3	chr2:207999931:T:C	207999931	NA,C	NA,T	NA,1	NA,-inf	NA,inf	NA,0.472057	0.000205187	0.000456045
3	chr2:207690828:T:C	207690828	NA,C	NA,T	NA,1	NA,inf	NA,inf	NA,0.51863	0.000205162	0.00045846
3	chr2:207521019:T:G	207521019	NA,G	NA,T	NA,1	NA,inf	NA,inf	NA,0.499424	0.000204937	0.000457631
3	chr2:207701582:T:C	207701582	NA,C	NA,T	NA,1	NA,-inf	NA,inf	NA,0.454058	0.000204883	0.00045424
3	chr2:207406214:A:G	207406214	G,NA	A,NA	1,NA	inf,NA	inf,NA	1.43738,NA	0.000204875	0.000556518
3	chr2:207658377:A:G	207658377	G,G	A,A	1,1	inf,inf	inf,inf	3.03895,0.185834	0.000204829	0.00127689
3	chr2:207503008:C:A	207503008	NA,A	NA,C	NA,1	NA,inf	NA,inf	NA,0.496426	0.000204598	0.00045793
3	chr2:207310078:A:G	207310078	NA,G	NA,A	NA,1	NA,-inf	NA,inf	NA,0.461233	0.000204431	0.000454956
3	chr2:207669762:A:G	207669762	NA,G	NA,A	NA,1	NA,-inf	NA,inf	NA,0.541058	0.000204294	0.000458408
3	chr2:207654680:G:A	207654680	NA,A	NA,G	NA,1	NA,-inf	NA,inf	NA,0.459689	0.000203905	0.000453315
3	chr2:207063028:G:A	207063028	NA,A	NA,G	NA,1	NA,inf	NA,inf	NA,0.48118	0.000203904	0.00045481
3	chr2:207392670:G:A	207392670	NA,A	NA,G	NA,1	NA,inf	NA,inf	NA,0.480487	0.000203738	0.000455252
3	chr2:207722221:C:T	207722221	NA,T	NA,C	NA,1	NA,inf	NA,inf	NA,0.458976	0.000203448	0.000454821
3	chr2:207474913:C:T	207474913	T,T	C,C	1,1	inf,-inf	inf,inf	2.57177,0.0232946	0.000203274	0.0007525
3	chr2:207738449:G:A	207738449	NA,A	NA,G	NA,1	NA,-inf	NA,inf	NA,0.447605	0.000203125	0.000450359
3	chr2:207760629:T:C	207760629	NA,C	NA,T	NA,1	NA,-inf	NA,inf	NA,0.44946	0.000202964	0.000449797
3	chr2:207717254:T:C	207717254	NA,C	NA,T	NA,1	NA,-inf	NA,inf	NA,0.474001	0.00020295	0.000452061
3	chr2:207849059:C:T	207849059	NA,T	NA,C	NA,1	NA,inf	NA,inf	NA,0.474533	0.000202015	0.000450246
3	chr2:207689963:T:C	207689963	NA,C	NA,T	NA,1	NA,inf	NA,inf	NA,0.505826	0.000201723	0.000450762
3	chr2:207084643:T:C	207084643	NA,C	NA,T	NA,1	NA,inf	NA,inf	NA,0.466813	0.000201684	0.000450245
3	chr2:208019739:C:G	208019739	NA,G	NA,C	NA,1	NA,-inf	NA,inf	NA,0.465773	0.000201626	0.000448723
3	chr2:207310510:A:G	207310510	NA,G	NA,A	NA,1	NA,-inf	NA,inf	NA,0.45275	0.000201464	0.000446367
3	chr2:207875716:T:C	207875716	NA,C	NA,T	NA,1	NA,-inf	NA,inf	NA,0.462335	0.000201262	0.000447643
3	chr2:207209301:T:C	207209301	NA,C	NA,T	NA,1	NA,-inf	NA,inf	NA,0.461189	0.00020121	0.000448946
3	chr2:207447411:A:C	207447411	NA,C	NA,A	NA,1	NA,-inf	NA,inf	NA,0.441523	0.000201128	0.000447244
3	chr2:207243292:C:T	207243292	NA,T	NA,C	NA,1	NA,inf	NA,inf	NA,0.465588	0.000201072	0.000449231
3	chr2:207807078:C:CT	207807078	CT,CT	C,C	1,1	inf,-inf	inf,inf	0.986595,0.215222	0.000201064	0.000423477
3	chr2:207152616:A:G	207152616	NA,G	NA,A	NA,1	NA,-inf	NA,inf	NA,0.500259	0.000200799	0.000449002
3	chr2:207483644:G:A	207483644	A,A	G,G	1,1	inf,-inf	inf,inf	2.56633,0.00918368	0.000200788	0.00074307
3	chr2:207450785:C:T	207450785	NA,T	NA,C	NA,1	NA,-inf	NA,inf	NA,0.439715	0.000200638	0.000446157
3	chr2:208033368:T:C	208033368	NA,C	NA,T	NA,1	NA,inf	NA,inf	NA,0.499074	0.000200589	0.000446333
3	chr2:207411709:C:T	207411709	T,NA	C,NA	1,NA	-inf,NA	inf,NA	0.585265,NA	0.000200365	0.00043859
3	chr2:207300986:T:C	207300986	NA,C	NA,T	NA,1	NA,inf	NA,inf	NA,0.521216	0.000200232	0.000448504
3	chr2:207776054:G:A	207776054	NA,A	NA,G	NA,1	NA,inf	NA,inf	NA,0.434022	0.000200201	0.000445497
3	chr2:207760442:C:G	207760442	NA,G	NA,C	NA,1	NA,-inf	NA,inf	NA,0.438694	0.000200039	0.000443366
3	chr2:208003940:T:C	208003940	NA,C	NA,T	NA,1	NA,inf	NA,inf	NA,0.441913	0.000200034	0.000446365
3	chr2:207685474:T:C	207685474	NA,C	NA,T	NA,1	NA,inf	NA,inf	NA,0.434414	0.000200031	0.000445809
3	chr2:207946154:T:C	207946154	NA,C	NA,T	NA,1	NA,inf	NA,inf	NA,0.471148	0.000199712	0.000444881
3	chr2:207279934:G:T	207279934	NA,T	NA,G	NA,1	NA,-inf	NA,inf	NA,0.46401	0.000198909	0.000440877
3	chr2:207881968:C:T	207881968	NA,T	NA,C	NA,1	NA,inf	NA,inf	NA,0.453116	0.000198902	0.000443975
3	chr2:207930361:C:T	207930361	NA,T	NA,C	NA,1	NA,inf	NA,inf	NA,0.493335	0.000198841	0.000442728
3	chr2:207070385:T:A	207070385	NA,A	NA,T	NA,1	NA,-inf	NA,inf	NA,0.449646	0.000198498	0.000441324
3	chr2:207316879:A:G	207316879	NA,G	NA,A	NA,1	NA,-inf	NA,inf	NA,0.453834	0.000198435	0.000440312
3	chr2:207317643:T:C	207317643	NA,C	NA,T	NA,1	NA,-inf	NA,inf	NA,0.453564	0.0001984	0.000440224
3	chr2:207471584:C:T	207471584	T,T	C,C	1,1	inf,inf	inf,inf	1.9617,0.454916	0.000198071	0.000589824
3	chr2:207766588:T:TA	207766588	NA,TA	NA,T	NA,1	NA,inf	NA,inf	NA,0.447978	0.00019806	0.000441168
3	chr2:207896938:C:T	207896938	NA,T	NA,C	NA,1	NA,-inf	NA,inf	NA,0.463953	0.000198024	0.000440299
3	chr2:207584023:C:G	207584023	NA,G	NA,C	NA,1	NA,-inf	NA,inf	NA,0.452213	0.000197552	0.000438556
3	chr2:207316812:C:T	207316812	NA,T	NA,C	NA,1	NA,-inf	NA,inf	NA,0.450394	0.000197538	0.000438334
3	chr2:207694090:T:C	207694090	NA,C	NA,T	NA,1	NA,inf	NA,inf	NA,0.423983	0.000197443	0.000439939
3	chr2:207401052:A:T	207401052	NA,T	NA,A	NA,1	NA,inf	NA,inf	NA,0.456603	0.000197432	0.000441116
3	chr2:207402310:T:C	207402310	NA,C	NA,T	NA,1	NA,inf	NA,inf	NA,0.455905	0.000197251	0.000440708
3	chr2:207295912:C:T	207295912	T,NA	C,NA	1,NA	inf,NA	inf,NA	0.826451,NA	0.000196602	0.000452413
3	chr2:207972662:A:C	207972662	C,NA	A,NA	1,NA	-inf,NA	inf,NA	0.612744,NA	0.000196351	0.000435245
3	chr2:207446087:C:T	207446087	NA,T	NA,C	NA,1	NA,-inf	NA,inf	NA,0.431979	0.000196273	0.000435905
3	chr2:207915696:C:A	207915696	NA,A	NA,C	NA,1	NA,-inf	NA,inf	NA,0.457237	0.000196221	0.000436306
3	chr2:207662063:A:C	207662063	NA,C	NA,A	NA,1	NA,inf	NA,inf	NA,0.425012	0.000196162	0.000438408
3	chr2:207632563:A:G	207632563	G,G	A,A	1,1	inf,inf	inf,inf	3.02199,0.333609	0.00019598	0.00129405
3	chr2:207634348:G:A	207634348	NA,A	NA,G	NA,1	NA,inf	NA,inf	NA,0.454271	0.000195948	0.000436982
3	chr2:207659353:G:A	207659353	NA,A	NA,G	NA,1	NA,inf	NA,inf	NA,0.457892	0.000195787	0.000437136
3	chr2:207639495:A:G	207639495	NA,G	NA,A	NA,1	NA,inf	NA,inf	NA,0.420271	0.000195674	0.000437219
3	chr2:207647496:T:A	207647496	NA,A	NA,T	NA,1	NA,inf	NA,inf	NA,0.45253	0.000195444	0.000435845
3	chr2:207842159:G:A	207842159	NA,A	NA,G	NA,1	NA,inf	NA,inf	NA,0.437338	0.000195129	0.000435459
3	chr2:207290540:G:C	207290540	NA,C	NA,G	NA,1	NA,inf	NA,inf	NA,0.468851	0.0001948	0.000436735
3	chr2:207545844:C:T	207545844	NA,T	NA,C	NA,1	NA,inf	NA,inf	NA,0.429708	0.000194726	0.000432549
3	chr2:207871679:T:G	207871679	NA,G	NA,T	NA,1	NA,-inf	NA,inf	NA,0.409406	0.000194134	0.00043106
3	chr2:207753941:G:A	207753941	NA,A	NA,G	NA,1	NA,inf	NA,inf	NA,0.431621	0.000194115	0.000432328
3	chr2:207795907:G:A	207795907	NA,A	NA,G	NA,1	NA,-inf	NA,inf	NA,0.451763	0.000193811	0.00043167
3	chr2:207836008:A:C	207836008	NA,C	NA,A	NA,1	NA,-inf	NA,inf	NA,0.428048	0.000193779	0.000431206
3	chr2:207757657:T:C	207757657	NA,C	NA,T	NA,1	NA,-inf	NA,inf	NA,0.414856	0.000193747	0.000429529
3	chr2:207485144:A:G	207485144	NA,G	NA,A	NA,1	NA,-inf	NA,inf	NA,0.402565	0.000193677	0.00043014
3	chr2:207791627:AT:A	207791627	A,NA	AT,NA	1,NA	-inf,NA	inf,NA	0.6351,NA	0.000193625	0.000432136
3	chr2:207181992:A:G	207181992	NA,G	NA,A	NA,1	NA,-inf	NA,inf	NA,0.426529	0.000193546	0.000431357
3	chr2:207820556:A:G	207820556	G,G	A,A	1,1	-inf,inf	inf,inf	0.818177,0.890815	0.000193334	0.000439001
3	chr2:207381326:G:A	207381326	NA,A	NA,G	NA,1	NA,-inf	NA,inf	NA,0.443212	0.000193176	0.000430041
3	chr2:207504555:G:A	207504555	NA,A	NA,G	NA,1	NA,-inf	NA,inf	NA,0.382439	0.000193114	0.000427591
3	chr2:207446103:A:G	207446103	G,G	A,A	1,1	-inf,-inf	inf,inf	2.11268,1.08711	0.000192995	0.000986834
3	chr2:207887245:T:C	207887245	NA,C	NA,T	NA,1	NA,inf	NA,inf	NA,0.450892	0.000192942	0.000429926
3	chr2:207251153:C:T	207251153	T,T	C,C	1,1	inf,-inf	inf,inf	1.4529,0.620564	0.000192932	0.000493039
3	chr2:207213735:T:C	207213735	NA,C	NA,T	NA,1	NA,inf	NA,inf	NA,0.435374	0.000192805	0.000430622
3	chr2:207486591:T:C	207486591	NA,C	NA,T	NA,1	NA,-inf	NA,inf	NA,0.40938	0.000192712	0.000428421
3	chr2:207435891:G:A	207435891	NA,A	NA,G	NA,1	NA,inf	NA,inf	NA,0.436652	0.000192606	0.000430253
3	chr2:207478681:G:A	207478681	NA,A	NA,G	NA,1	NA,-inf	NA,inf	NA,0.641832	0.000192396	0.000444293
3	chr2:207902275:T:C	207902275	NA,C	NA,T	NA,1	NA,inf	NA,inf	NA,0.426185	0.000192317	0.000429183
3	chr2:207130112:T:C	207130112	NA,C	NA,T	NA,1	NA,inf	NA,inf	NA,0.440107	0.000192196	0.000429066
3	chr2:208038405:T:A	208038405	NA,A	NA,T	NA,1	NA,inf	NA,inf	NA,0.458149	0.000192117	0.000427703
3	chr2:207790746:G:A	207790746	NA,A	NA,G	NA,1	NA,-inf	NA,inf	NA,0.408385	0.000191922	0.000426533
3	chr2:207870236:T:C	207870236	NA,C	NA,T	NA,1	NA,inf	NA,inf	NA,0.437129	0.000191921	0.000428663
3	chr2:207143042:G:T	207143042	NA,T	NA,G	NA,1	NA,-inf	NA,inf	NA,0.410365	0.000191873	0.000426531
3	chr2:207910709:C:T	207910709	NA,T	NA,C	NA,1	NA,-inf	NA,inf	NA,0.440553	0.000191749	0.0004275
3	chr2:207884579:A:T	207884579	NA,T	NA,A	NA,1	NA,-inf	NA,inf	NA,0.413136	0.000191728	0.000426304
3	chr2:207453562:A:G	207453562	G,G	A,A	1,1	inf,inf	inf,inf	1.24046,0.828148	0.000191502	0.000485045
3	chr2:207536009:C:T	207536009	NA,T	NA,C	NA,1	NA,inf	NA,inf	NA,0.442234	0.000191366	0.00042813
3	chr2:207203710:C:T	207203710	NA,T	NA,C	NA,1	NA,-inf	NA,inf	NA,0.413256	0.000191314	0.00042568
3	chr2:207246833:A:C	207246833	NA,C	NA,A	NA,1	NA,-inf	NA,inf	NA,0.478016	0.000191277	0.000429851
3	chr2:207259582:C:T	207259582	T,NA	C,NA	1,NA	inf,NA	inf,NA	0.8056,NA	0.000190916	0.000438836
3	chr2:207524734:G:A	207524734	NA,A	NA,G	NA,1	NA,inf	NA,inf	NA,0.443956	0.000190912	0.00042624
3	chr2:207452401:A:C	207452401	C,C	A,A	1,1	inf,inf	inf,inf	0.661634,1.23422	0.00019067	0.000454596
3	chr2:207427716:G:A	207427716	NA,A	NA,G	NA,1	NA,inf	NA,inf	NA,0.428831	0.000190557	0.000425671
3	chr2:207698104:C:T	207698104	NA,T	NA,C	NA,1	NA,-inf	NA,inf	NA,0.396921	0.000190529	0.000422925
3	chr2:207121385:C:T	207121385	T,T	C,C	1,1	-inf,inf	inf,inf	1.42622,0.0538808	0.000190277	0.000431284
3	chr2:208039642:T:C	208039642	NA,C	NA,T	NA,1	NA,inf	NA,inf	NA,0.450631	0.000190275	0.000423604
3	chr2:207619343:G:C	207619343	C,NA	G,NA	1,NA	inf,NA	inf,NA	0.838823,NA	0.000190245	0.000446033
3	chr2:207326566:A:C	207326566	NA,C	NA,A	NA,1	NA,-inf	NA,inf	NA,0.399581	0.000190237	0.000422768
3	chr2:207225499:G:A	207225499	NA,A	NA,G	NA,1	NA,-inf	NA,inf	NA,0.421268	0.000190176	0.000423898
3	chr2:207493653:T:C	207493653	NA,C	NA,T	NA,1	NA,-inf	NA,inf	NA,0.396893	0.000189818	0.00042173
3	chr2:207776194:G:A	207776194	NA,A	NA,G	NA,1	NA,-inf	NA,inf	NA,0.394655	0.000189751	0.000423052
3	chr2:208033470:C:T	208033470	NA,T	NA,C	NA,1	NA,-inf	NA,inf	NA,0.411899	0.000189573	0.000421166
3	chr2:207065661:A:G	207065661	NA,G	NA,A	NA,1	NA,-inf	NA,inf	NA,0.420284	0.000189502	0.000421599
3	chr2:207301929:C:T	207301929	NA,T	NA,C	NA,1	NA,-inf	NA,inf	NA,0.383408	0.000189429	0.000419846
3	chr2:207899127:C:T	207899127	NA,T	NA,C	NA,1	NA,-inf	NA,inf	NA,0.410121	0.000189386	0.000420337
3	chr2:207690856:T:G	207690856	NA,G	NA,T	NA,1	NA,inf	NA,inf	NA,0.417775	0.000189104	0.000423082
3	chr2:207130873:A:G	207130873	NA,G	NA,A	NA,1	NA,inf	NA,inf	NA,0.410138	0.00018903	0.000421781
3	chr2:207478615:TA:T	207478615	T,NA	TA,NA	1,NA	inf,NA	inf,NA	0.694222,NA	0.000189022	0.000430707
3	chr2:207214105:C:T	207214105	NA,T	NA,C	NA,1	NA,-inf	NA,inf	NA,0.43089	0.000188624	0.000422074
3	chr2:208043004:C:T	208043004	T,T	C,C	1,1	inf,-inf	inf,inf	0.931623,0.570032	0.000188559	0.000414726
3	chr2:207179354:G:A	207179354	NA,A	NA,G	NA,1	NA,-inf	NA,inf	NA,0.461285	0.000188522	0.000423892
3	chr2:207646509:C:A	207646509	A,A	C,C	1,1	inf,inf	inf,inf	3.10765,0.0410531	0.000188489	0.00123916
3	chr2:207895825:AT:A	207895825	NA,A	NA,AT	NA,1	NA,-inf	NA,inf	NA,0.402742	0.000188393	0.000418262
3	chr2:207655991:G:T	207655991	NA,T	NA,G	NA,1	NA,inf	NA,inf	NA,0.399539	0.000188359	0.00042117
3	chr2:207676362:C:T	207676362	NA,T	NA,C	NA,1	NA,inf	NA,inf	NA,0.457875	0.000188337	0.000420182
3	chr2:207484085:T:A	207484085	NA,A	NA,T	NA,1	NA,inf	NA,inf	NA,0.428753	0.000188238	0.000420979
3	chr2:207302419:G:A	207302419	NA,A	NA,G	NA,1	NA,inf	NA,inf	NA,0.437657	0.000188147	0.000421736
3	chr2:207911186:G:A	207911186	NA,A	NA,G	NA,1	NA,inf	NA,inf	NA,0.442742	0.000187997	0.000417504
3	chr2:207661981:G:A	207661981	NA,A	NA,G	NA,1	NA,inf	NA,inf	NA,0.392345	0.000187948	0.000419995
3	chr2:207317265:C:T	207317265	NA,T	NA,C	NA,1	NA,inf	NA,inf	NA,0.403479	0.000187909	0.000419002
3	chr2:207476091:G:A	207476091	NA,A	NA,G	NA,1	NA,inf	NA,inf	NA,0.451631	0.000187891	0.000419729
3	chr2:207793729:G:C	207793729	NA,C	NA,G	NA,1	NA,-inf	NA,inf	NA,0.426936	0.00018788	0.000418479
3	chr2:207485802:G:A	207485802	A,A	G,G	1,1	inf,inf	inf,inf	2.49397,0.124642	0.000187724	0.000685867
3	chr2:207806393:C:T	207806393	NA,T	NA,C	NA,1	NA,inf	NA,inf	NA,0.438632	0.000187709	0.000419402
3	chr2:207302409:T:C	207302409	NA,C	NA,T	NA,1	NA,inf	NA,inf	NA,0.43521	0.000187623	0.000420547
3	chr2:207678362:T:C	207678362	C,C	T,T	1,1	inf,inf	inf,inf	1.43923,0.510669	0.000187593	0.000457385
3	chr2:207650653:G:A	207650653	NA,A	NA,G	NA,1	NA,inf	NA,inf	NA,0.419791	0.000187509	0.000418117
3	chr2:207929020:G:A	207929020	NA,A	NA,G	NA,1	NA,inf	NA,inf	NA,0.421967	0.000187388	0.000418303
3	chr2:207834572:T:C	207834572	NA,C	NA,T	NA,1	NA,inf	NA,inf	NA,0.406122	0.000187385	0.000418156
3	chr2:207543169:G:A	207543169	A,A	G,G	1,1	-inf,inf	inf,inf	2.86237,0.277628	0.000187275	0.00101546
3	chr2:207667040:C:T	207667040	NA,T	NA,C	NA,1	NA,-inf	NA,inf	NA,0.377263	0.000187222	0.000414766
3	chr2:208030209:T:C	208030209	NA,C	NA,T	NA,1	NA,inf	NA,inf	NA,0.443634	0.000187122	0.000416473
3	chr2:207195596:A:G	207195596	NA,G	NA,A	NA,1	NA,-inf	NA,inf	NA,0.411336	0.000187037	0.000418143
3	chr2:208031907:A:T	208031907	NA,T	NA,A	NA,1	NA,inf	NA,inf	NA,0.44305	0.000186938	0.000416039
3	chr2:208027328:T:A	208027328	NA,A	NA,T	NA,1	NA,inf	NA,inf	NA,0.442724	0.000186918	0.000416022
3	chr2:207632303:A:G	207632303	G,G	A,A	1,1	inf,inf	inf,inf	3.00567,0.299649	0.00018663	0.00121745
3	chr2:207565659:C:T	207565659	T,T	C,C	1,1	inf,inf	inf,inf	0.265363,1.50524	0.000186587	0.000435093
3	chr2:207728428:A:G	207728428	NA,G	NA,A	NA,1	NA,-inf	NA,inf	NA,0.406671	0.000186494	0.000415388
3	chr2:208041155:C:T	208041155	T,T	C,C	1,1	inf,-inf	inf,inf	0.150336,1.37119	0.000185846	0.000405323
3	chr2:207653252:G:A	207653252	NA,A	NA,G	NA,1	NA,inf	NA,inf	NA,0.412286	0.000185736	0.000414208
3	chr2:207832428:T:A	207832428	NA,A	NA,T	NA,1	NA,inf	NA,inf	NA,0.415339	0.000185501	0.000413981
3	chr2:207644262:T:C	207644262	NA,C	NA,T	NA,1	NA,-inf	NA,inf	NA,0.395225	0.000185314	0.000412168
3	chr2:207455205:G:A	207455205	NA,A	NA,G	NA,1	NA,-inf	NA,inf	NA,0.39593	0.000185241	0.000412478
3	chr2:207897932:T:G	207897932	NA,G	NA,T	NA,1	NA,-inf	NA,inf	NA,0.405963	0.000185127	0.000411402
3	chr2:207632310:G:A	207632310	A,A	G,G	1,1	inf,inf	inf,inf	2.99933,0.297872	0.000185096	0.00120312
3	chr2:207125623:A:T	207125623	T,NA	A,NA	1,NA	-inf,NA	inf,NA	0.71289,NA	0.000184718	0.000419905
3	chr2:208030199:TAGA:T	208030199	NA,T	NA,TAGA	NA,1	NA,inf	NA,inf	NA,0.433031	0.000184679	0.000411025
3	chr2:207452646:A:G	207452646	NA,G	NA,A	NA,1	NA,inf	NA,inf	NA,0.455094	0.000184585	0.000413084
3	chr2:207647291:T:C	207647291	C,NA	T,NA	1,NA	inf,NA	inf,NA	0.851995,NA	0.00018441	0.000431698
3	chr2:207354964:A:G	207354964	G,NA	A,NA	1,NA	inf,NA	inf,NA	0.745176,NA	0.000184342	0.000420964
3	chr2:207108357:A:C	207108357	NA,C	NA,A	NA,1	NA,inf	NA,inf	NA,0.394781	0.000184299	0.000411765
3	chr2:207585061:G:C	207585061	NA,C	NA,G	NA,1	NA,-inf	NA,inf	NA,0.425165	0.000183939	0.000408027
3	chr2:207929777:C:T	207929777	NA,T	NA,C	NA,1	NA,inf	NA,inf	NA,0.405557	0.00018373	0.000409326
3	chr2:207101078:T:C	207101078	C,NA	T,NA	1,NA	-inf,NA	inf,NA	0.780574,NA	0.0001837	0.000424624
3	chr2:207217056:C:T	207217056	T,T	C,C	1,1	inf,inf	inf,inf	1.62809,0.374211	0.000183635	0.000458381
3	chr2:207590447:G:A	207590447	A,NA	G,NA	1,NA	inf,NA	inf,NA	0.814925,NA	0.000183531	0.000429529
3	chr2:207693749:T:A	207693749	NA,A	NA,T	NA,1	NA,inf	NA,inf	NA,0.393641	0.000183519	0.000410528
3	chr2:207566648:A:G	207566648	G,NA	A,NA	1,NA	inf,NA	inf,NA	1.05192,NA	0.000183191	0.000451342
3	chr2:207412680:T:C	207412680	NA,C	NA,T	NA,1	NA,inf	NA,inf	NA,0.396132	0.000183191	0.000409108
3	chr2:207642919:G:A	207642919	NA,A	NA,G	NA,1	NA,inf	NA,inf	NA,0.41665	0.000183127	0.000409659
3	chr2:208031676:C:CAGACCTCATCTTGTAACAGA	208031676	NA,CAGACCTCATCTTGTAACAGA	NA,C	NA,1	NA,inf	NA,inf	NA,0.425137	0.000182928	0.000407138
3	chr2:207528000:G:C	207528000	NA,C	NA,G	NA,1	NA,-inf	NA,inf	NA,0.361548	0.000182909	0.000405929
3	chr2:207780999:A:T	207780999	NA,T	NA,A	NA,1	NA,inf	NA,inf	NA,0.418946	0.000182803	0.000408428
3	chr2:207435353:G:A	207435353	NA,A	NA,G	NA,1	NA,inf	NA,inf	NA,0.394989	0.000182768	0.000408218
3	chr2:207777195:G:A	207777195	NA,A	NA,G	NA,1	NA,inf	NA,inf	NA,0.396832	0.000182744	0.000407698
3	chr2:207162067:C:T	207162067	NA,T	NA,C	NA,1	NA,inf	NA,inf	NA,0.361226	0.000182555	0.000406601
3	chr2:207530607:C:G	207530607	NA,G	NA,C	NA,1	NA,-inf	NA,inf	NA,0.359626	0.000182544	0.000405088
3	chr2:207887599:G:C	207887599	NA,C	NA,G	NA,1	NA,inf	NA,inf	NA,0.417263	0.000182226	0.000404871
3	chr2:207879787:A:T	207879787	NA,T	NA,A	NA,1	NA,-inf	NA,inf	NA,0.361713	0.000182196	0.000404728
3	chr2:207598729:C:A	207598729	NA,A	NA,C	NA,1	NA,-inf	NA,inf	NA,0.387395	0.000182187	0.000404658
3	chr2:207840617:A:G	207840617	NA,G	NA,A	NA,1	NA,inf	NA,inf	NA,0.398442	0.000182045	0.000406287
3	chr2:207898095:T:C	207898095	NA,C	NA,T	NA,1	NA,-inf	NA,inf	NA,0.375041	0.000181902	0.000403951
3	chr2:207291880:G:A	207291880	NA,A	NA,G	NA,1	NA,inf	NA,inf	NA,0.402106	0.000181871	0.000406442
3	chr2:207076671:T:A	207076671	NA,A	NA,T	NA,1	NA,inf	NA,inf	NA,0.396397	0.000181742	0.000405228
3	chr2:207501046:T:C	207501046	NA,C	NA,T	NA,1	NA,inf	NA,inf	NA,0.388612	0.000181723	0.00040611
3	chr2:207889960:C:T	207889960	NA,T	NA,C	NA,1	NA,inf	NA,inf	NA,0.380781	0.000181607	0.000405252
3	chr2:207640720:C:T	207640720	NA,T	NA,C	NA,1	NA,-inf	NA,inf	NA,0.367079	0.000181585	0.000403446
3	chr2:207617720:C:T	207617720	NA,T	NA,C	NA,1	NA,-inf	NA,inf	NA,0.41324	0.000181389	0.000402415
3	chr2:207224330:C:T	207224330	NA,T	NA,C	NA,1	NA,-inf	NA,inf	NA,0.373637	0.000181362	0.00040386
3	chr2:207158453:G:C	207158453	NA,C	NA,G	NA,1	NA,-inf	NA,inf	NA,0.359367	0.000181266	0.000403858
3	chr2:207301161:TA:T	207301161	NA,T	NA,TA	NA,1	NA,inf	NA,inf	NA,0.398867	0.000181087	0.000404671
3	chr2:208027955:C:T	208027955	NA,T	NA,C	NA,1	NA,inf	NA,inf	NA,0.416616	0.000181075	0.000403029
3	chr2:207301827:T:A	207301827	NA,A	NA,T	NA,1	NA,inf	NA,inf	NA,0.398163	0.000180921	0.000404297
3	chr2:208025490:C:T	208025490	NA,T	NA,C	NA,1	NA,inf	NA,inf	NA,0.415507	0.000180904	0.000402683
3	chr2:208030236:C:A	208030236	NA,A	NA,C	NA,1	NA,inf	NA,inf	NA,0.415515	0.000180846	0.000402518
3	chr2:207810516:A:G	207810516	NA,G	NA,A	NA,1	NA,-inf	NA,inf	NA,0.36385	0.000180839	0.000402364
3	chr2:207844122:C:T	207844122	NA,T	NA,C	NA,1	NA,inf	NA,inf	NA,0.389874	0.000180824	0.000403802
3	chr2:207523905:G:T	207523905	NA,T	NA,G	NA,1	NA,-inf	NA,inf	NA,0.378699	0.000180759	0.000402936
3	chr2:207745265:G:A	207745265	NA,A	NA,G	NA,1	NA,inf	NA,inf	NA,0.374205	0.0001805	0.000402245
3	chr2:207571575:C:T	207571575	T,NA	C,NA	1,NA	inf,NA	inf,NA	0.801192,NA	0.000180494	0.000422481
3	chr2:207801768:T:C	207801768	NA,C	NA,T	NA,1	NA,inf	NA,inf	NA,0.379229	0.000180487	0.000402473
3	chr2:207906266:T:C	207906266	NA,C	NA,T	NA,1	NA,-inf	NA,inf	NA,0.367992	0.000180383	0.000400588
3	chr2:207614356:G:C	207614356	NA,C	NA,G	NA,1	NA,-inf	NA,inf	NA,0.407228	0.000180053	0.000399475
3	chr2:207202577:A:G	207202577	G,G	A,A	1,1	-inf,-inf	inf,inf	1.65899,0.306744	0.000179987	0.000448534
3	chr2:207899282:T:C	207899282	NA,C	NA,T	NA,1	NA,-inf	NA,inf	NA,0.366339	0.000179954	0.000399653
3	chr2:207718127:A:C	207718127	NA,C	NA,A	NA,1	NA,inf	NA,inf	NA,0.384106	0.000179655	0.00040089
3	chr2:207070540:T:C	207070540	NA,C	NA,T	NA,1	NA,inf	NA,inf	NA,0.384893	0.000179548	0.000400595
3	chr2:207754054:A:G	207754054	NA,G	NA,A	NA,1	NA,inf	NA,inf	NA,0.364566	0.000179537	0.000399472
3	chr2:207395964:C:T	207395964	NA,T	NA,C	NA,1	NA,inf	NA,inf	NA,0.37938	0.00017948	0.000400799
3	chr2:207987351:C:T	207987351	T,T	C,C	1,1	inf,inf	inf,inf	1.23509,0.364219	0.000179406	0.000409178
3	chr2:207382612:G:T	207382612	NA,T	NA,G	NA,1	NA,-inf	NA,inf	NA,0.365319	0.000179295	0.000399856
3	chr2:207397600:G:C	207397600	NA,C	NA,G	NA,1	NA,inf	NA,inf	NA,0.377616	0.000179122	0.000399999
3	chr2:207686138:A:C	207686138	NA,C	NA,A	NA,1	NA,inf	NA,inf	NA,0.394851	0.000179068	0.000399372
3	chr2:207886248:C:T	207886248	NA,T	NA,C	NA,1	NA,-inf	NA,inf	NA,0.359867	0.000178987	0.000397591
3	chr2:207839423:T:C	207839423	NA,C	NA,T	NA,1	NA,-inf	NA,inf	NA,0.35541	0.00017886	0.000398194
3	chr2:208049790:G:T	208049790	NA,T	NA,G	NA,1	NA,-inf	NA,inf	NA,0.395187	0.000178858	0.000398927
3	chr2:207373224:G:A	207373224	NA,A	NA,G	NA,1	NA,inf	NA,inf	NA,0.415978	0.000178838	0.000399487
3	chr2:207968765:G:A	207968765	NA,A	NA,G	NA,1	NA,inf	NA,inf	NA,0.365387	0.000178709	0.000399194
3	chr2:207685867:T:A	207685867	NA,A	NA,T	NA,1	NA,inf	NA,inf	NA,0.412841	0.000178675	0.000399521
3	chr2:207465147:C:T	207465147	NA,T	NA,C	NA,1	NA,-inf	NA,inf	NA,0.358287	0.000178497	0.000396481
3	chr2:207817477:T:A	207817477	A,NA	T,NA	1,NA	-inf,NA	inf,NA	0.664477,NA	0.000178435	0.000404503
3	chr2:208057049:TC:T	208057049	NA,T	NA,TC	NA,1	NA,-inf	NA,inf	NA,0.366754	0.000178133	0.000396825
3	chr2:207841372:C:T	207841372	T,NA	C,NA	1,NA	-inf,NA	inf,NA	0.510075,NA	0.000177973	0.000391564
3	chr2:207789065:C:T	207789065	NA,T	NA,C	NA,1	NA,inf	NA,inf	NA,0.389537	0.000177896	0.000396766
3	chr2:207631310:A:G	207631310	G,G	A,A	1,1	inf,inf	inf,inf	2.99406,0.256871	0.000177892	0.00114859
3	chr2:207751976:A:G	207751976	NA,G	NA,A	NA,1	NA,inf	NA,inf	NA,0.355904	0.000177635	0.000395261
3	chr2:207433620:A:G	207433620	NA,G	NA,A	NA,1	NA,inf	NA,inf	NA,0.369932	0.000177253	0.000395863
3	chr2:207722581:T:G	207722581	NA,G	NA,T	NA,1	NA,inf	NA,inf	NA,0.358813	0.000177196	0.000394888
3	chr2:207431513:T:C	207431513	NA,C	NA,T	NA,1	NA,inf	NA,inf	NA,0.368696	0.000176992	0.000395277
3	chr2:207229713:C:T	207229713	NA,T	NA,C	NA,1	NA,inf	NA,inf	NA,0.376017	0.000176831	0.000395689
3	chr2:207820821:A:AATATTGTAGGTTGATGAATTGTTTTAAAAGTCTATCTGTAAG	207820821	NA,AATATTGTAGGTTGATGAATTGTTTTAAAAGTCTATCTGTAAG	NA,A	NA,1	NA,-inf	NA,inf	NA,0.343971	0.000176802	0.000392672
3	chr2:207430242:T:C	207430242	NA,C	NA,T	NA,1	NA,-inf	NA,inf	NA,0.541103	0.000176752	0.000404895
3	chr2:207604778:T:G	207604778	NA,G	NA,T	NA,1	NA,-inf	NA,inf	NA,0.39094	0.000176663	0.000392019
3	chr2:207455105:G:A	207455105	NA,A	NA,G	NA,1	NA,inf	NA,inf	NA,0.396381	0.000176658	0.00039375
3	chr2:207846673:A:G	207846673	NA,G	NA,A	NA,1	NA,-inf	NA,inf	NA,0.353315	0.000176474	0.000392773
3	chr2:207972535:C:T	207972535	NA,T	NA,C	NA,1	NA,-inf	NA,inf	NA,0.346166	0.000176179	0.000391539
3	chr2:207460737:C:T	207460737	NA,T	NA,C	NA,1	NA,inf	NA,inf	NA,0.380789	0.00017612	0.000393438
3	chr2:207612462:T:C	207612462	NA,C	NA,T	NA,1	NA,-inf	NA,inf	NA,0.351348	0.000176089	0.000392571
3	chr2:207631991:G:A	207631991	A,A	G,G	1,1	inf,inf	inf,inf	2.96592,0.285173	0.000176078	0.00112413
3	chr2:207657017:T:C	207657017	NA,C	NA,T	NA,1	NA,inf	NA,inf	NA,0.373954	0.000176066	0.000393138
3	chr2:207698075:T:C	207698075	NA,C	NA,T	NA,1	NA,-inf	NA,inf	NA,0.400068	0.000175928	0.000391047
3	chr2:208011732:C:T	208011732	NA,T	NA,C	NA,1	NA,-inf	NA,inf	NA,0.38431	0.000175815	0.000392359
3	chr2:207718356:A:G	207718356	NA,G	NA,A	NA,1	NA,-inf	NA,inf	NA,0.358073	0.000175787	0.000391552
3	chr2:207224263:G:A	207224263	A,A	G,G	1,1	inf,-inf	inf,inf	1.76845,0.114648	0.000175658	0.00044462
3	chr2:207632199:G:A	207632199	A,A	G,G	1,1	inf,inf	inf,inf	2.96298,0.286871	0.000175627	0.00112026
3	chr2:207657431:T:C	207657431	NA,C	NA,T	NA,1	NA,inf	NA,inf	NA,0.371221	0.000175514	0.000391899
3	chr2:207859722:T:C	207859722	NA,C	NA,T	NA,1	NA,-inf	NA,inf	NA,0.353991	0.000175428	0.00039013
3	chr2:207658115:A:G	207658115	NA,G	NA,A	NA,1	NA,inf	NA,inf	NA,0.370729	0.000175414	0.000391675
3	chr2:207509702:G:A	207509702	NA,A	NA,G	NA,1	NA,inf	NA,inf	NA,0.363732	0.000175404	0.000390417
3	chr2:207158218:G:C	207158218	C,C	G,G	1,1	inf,inf	inf,inf	0.952361,0.755753	0.00017522	0.000401557
3	chr2:207657943:TAAAAC:T	207657943	NA,T	NA,TAAAAC	NA,1	NA,inf	NA,inf	NA,0.369699	0.000175198	0.000391192
3	chr2:207396388:TTA:T	207396388	NA,T	NA,TTA	NA,1	NA,inf	NA,inf	NA,0.359692	0.000175167	0.000391153
3	chr2:207656266:T:C	207656266	NA,C	NA,T	NA,1	NA,inf	NA,inf	NA,0.347385	0.000175163	0.000391834
3	chr2:207598569:G:A	207598569	NA,A	NA,G	NA,1	NA,-inf	NA,inf	NA,0.383227	0.000175016	0.000388412
3	chr2:207935755:A:G	207935755	NA,G	NA,A	NA,1	NA,-inf	NA,inf	NA,0.350096	0.000174931	0.000389079
3	chr2:207574404:G:T	207574404	NA,T	NA,G	NA,1	NA,inf	NA,inf	NA,0.375861	0.00017491	0.000390062
3	chr2:207810652:C:T	207810652	NA,T	NA,C	NA,1	NA,inf	NA,inf	NA,0.368303	0.000174845	0.000389892
3	chr2:207232153:TC:T	207232153	NA,T	NA,TC	NA,1	NA,inf	NA,inf	NA,0.352088	0.000174835	0.000390222
3	chr2:207235613:C:T	207235613	NA,T	NA,C	NA,1	NA,inf	NA,inf	NA,0.350699	0.000174791	0.000390911
3	chr2:207879662:T:G	207879662	NA,G	NA,T	NA,1	NA,-inf	NA,inf	NA,0.327786	0.000174728	0.00038824
3	chr2:207807993:T:C	207807993	NA,C	NA,T	NA,1	NA,inf	NA,inf	NA,0.367144	0.000174586	0.000389314
3	chr2:207757413:G:A	207757413	NA,A	NA,G	NA,1	NA,inf	NA,inf	NA,0.361773	0.000174503	0.000389412
3	chr2:207954306:T:C	207954306	C,NA	T,NA	1,NA	-inf,NA	inf,NA	0.531564,NA	0.000174439	0.000386352
3	chr2:207791006:C:T	207791006	T,T	C,C	1,1	-inf,inf	inf,inf	1.24737,0.11071	0.000174406	0.000387222
3	chr2:207520596:A:T	207520596	T,NA	A,NA	1,NA	inf,NA	inf,NA	0.774684,NA	0.000174397	0.000407596
3	chr2:207791669:T:C	207791669	NA,C	NA,T	NA,1	NA,inf	NA,inf	NA,0.37013	0.000174153	0.000388553
3	chr2:207209114:A:G	207209114	NA,G	NA,A	NA,1	NA,-inf	NA,inf	NA,0.357623	0.000174074	0.000389651
3	chr2:207423178:T:G	207423178	NA,G	NA,T	NA,1	NA,inf	NA,inf	NA,0.369125	0.000174039	0.000389421
3	chr2:207572709:G:A	207572709	A,A	G,G	1,1	inf,inf	inf,inf	0.213943,1.46883	0.000173887	0.000402091
3	chr2:207675720:ACTTTTTTTTTTTTTTTT:A	207675720	NA,A	NA,ACTTTTTTTTTTTTTTTT	NA,1	NA,inf	NA,inf	NA,0.329994	0.000173884	0.000388376
3	chr2:207075493:A:G	207075493	NA,G	NA,A	NA,1	NA,-inf	NA,inf	NA,0.346084	0.00017385	0.000386847
3	chr2:207419935:G:A	207419935	NA,A	NA,G	NA,1	NA,inf	NA,inf	NA,0.367738	0.000173761	0.000388796
3	chr2:207396033:C:T	207396033	NA,T	NA,C	NA,1	NA,inf	NA,inf	NA,0.351963	0.000173715	0.00038789
3	chr2:207396741:T:C	207396741	NA,C	NA,T	NA,1	NA,inf	NA,inf	NA,0.351907	0.000173704	0.000387866
3	chr2:207657740:A:C	207657740	NA,C	NA,A	NA,1	NA,inf	NA,inf	NA,0.362142	0.000173668	0.000387766
3	chr2:207420280:C:A	207420280	NA,A	NA,C	NA,1	NA,inf	NA,inf	NA,0.351625	0.000173647	0.000387738
3	chr2:207433778:A:T	207433778	NA,T	NA,A	NA,1	NA,inf	NA,inf	NA,0.366865	0.000173583	0.000388381
3	chr2:207198534:T:C	207198534	NA,C	NA,T	NA,1	NA,-inf	NA,inf	NA,0.338904	0.000173517	0.000386381
3	chr2:207358899:T:A	207358899	NA,A	NA,T	NA,1	NA,-inf	NA,inf	NA,0.43058	0.000173491	0.000392091
3	chr2:207397217:G:GT	207397217	NA,GT	NA,G	NA,1	NA,inf	NA,inf	NA,0.350822	0.000173484	0.000387374
3	chr2:207809926:G:A	207809926	NA,A	NA,G	NA,1	NA,-inf	NA,inf	NA,0.341196	0.00017345	0.000385027
3	chr2:207405923:G:A	207405923	NA,A	NA,G	NA,1	NA,inf	NA,inf	NA,0.350581	0.000173435	0.000387263
3	chr2:207397069:G:A	207397069	NA,A	NA,G	NA,1	NA,inf	NA,inf	NA,0.350576	0.000173434	0.000387261
3	chr2:207424885:G:A	207424885	NA,A	NA,G	NA,1	NA,inf	NA,inf	NA,0.350576	0.000173434	0.000387261
3	chr2:207397047:G:C	207397047	NA,C	NA,G	NA,1	NA,inf	NA,inf	NA,0.350576	0.000173434	0.000387261
3	chr2:207397136:A:T	207397136	NA,T	NA,A	NA,1	NA,inf	NA,inf	NA,0.350576	0.000173434	0.000387261
3	chr2:207397186:C:G	207397186	NA,G	NA,C	NA,1	NA,inf	NA,inf	NA,0.350576	0.000173434	0.000387261
3	chr2:207397263:A:G	207397263	NA,G	NA,A	NA,1	NA,inf	NA,inf	NA,0.350441	0.000173406	0.000387199
3	chr2:207495989:T:C	207495989	NA,C	NA,T	NA,1	NA,inf	NA,inf	NA,0.378596	0.000173383	0.000387
3	chr2:207155345:A:G	207155345	NA,G	NA,A	NA,1	NA,-inf	NA,inf	NA,0.322651	0.000173355	0.000386214
3	chr2:207397498:T:C	207397498	NA,C	NA,T	NA,1	NA,inf	NA,inf	NA,0.350028	0.000173323	0.000387012
3	chr2:207411718:C:T	207411718	NA,T	NA,C	NA,1	NA,inf	NA,inf	NA,0.349827	0.000173282	0.000386922
3	chr2:207690373:CCTTT:C	207690373	NA,C	NA,CCTTT	NA,1	NA,inf	NA,inf	NA,0.365956	0.000173282	0.000386387
3	chr2:207249820:G:A	207249820	A,A	G,G	1,1	inf,inf	inf,inf	1.32169,0.487353	0.000173231	0.000410686
3	chr2:208023945:C:T	208023945	NA,T	NA,C	NA,1	NA,inf	NA,inf	NA,0.37811	0.000173154	0.000385456
3	chr2:207309126:T:C	207309126	NA,C	NA,T	NA,1	NA,inf	NA,inf	NA,0.359644	0.000173028	0.000386572
3	chr2:207396476:TA:T	207396476	NA,T	NA,TA	NA,1	NA,inf	NA,inf	NA,0.348261	0.000172965	0.000386212
3	chr2:207888687:C:G	207888687	NA,G	NA,C	NA,1	NA,-inf	NA,inf	NA,0.333113	0.000172921	0.000384159
3	chr2:207124856:A:C	207124856	NA,C	NA,A	NA,1	NA,inf	NA,inf	NA,0.357462	0.000172799	0.000386228
3	chr2:207784424:CA:C	207784424	NA,C	NA,CA	NA,1	NA,inf	NA,inf	NA,0.333933	0.000172758	0.000385632
3	chr2:207939402:C:T	207939402	NA,T	NA,C	NA,1	NA,inf	NA,inf	NA,0.354162	0.000172626	0.000385333
3	chr2:207496011:C:T	207496011	NA,T	NA,C	NA,1	NA,inf	NA,inf	NA,0.358382	0.00017257	0.000385544
3	chr2:207674939:CT:C	207674939	NA,C	NA,CT	NA,1	NA,inf	NA,inf	NA,0.352629	0.000172553	0.000384944
3	chr2:207102064:A:G	207102064	G,NA	A,NA	1,NA	inf,NA	inf,NA	0.626107,NA	0.00017255	0.000390256
3	chr2:207442833:A:G	207442833	NA,G	NA,A	NA,1	NA,inf	NA,inf	NA,0.348278	0.000172513	0.000385325
3	chr2:207856343:G:C	207856343	NA,C	NA,G	NA,1	NA,-inf	NA,inf	NA,0.334787	0.000172239	0.00038344
3	chr2:207104486:C:A	207104486	NA,A	NA,C	NA,1	NA,inf	NA,inf	NA,0.349347	0.000172221	0.000384733
3	chr2:207448143:A:T	207448143	NA,T	NA,A	NA,1	NA,inf	NA,inf	NA,0.385994	0.000172175	0.000384643
3	chr2:207964931:G:A	207964931	NA,A	NA,G	NA,1	NA,-inf	NA,inf	NA,0.332431	0.000171977	0.000382692
3	chr2:207578648:T:A	207578648	A,A	T,T	1,1	inf,inf	inf,inf	0.251453,1.45431	0.000171935	0.00039938
3	chr2:207696962:C:T	207696962	T,T	C,C	1,1	-inf,inf	inf,inf	0.00108063,1.45294	0.000171904	0.000385022
3	chr2:207578847:A:G	207578847	NA,G	NA,A	NA,1	NA,-inf	NA,inf	NA,0.366598	0.000171798	0.000381329
3	chr2:207086423:C:T	207086423	NA,T	NA,C	NA,1	NA,inf	NA,inf	NA,0.346587	0.000171765	0.000383331
3	chr2:208054767:CTT:C	208054767	NA,C	NA,CTT	NA,1	NA,inf	NA,inf	NA,0.333415	0.000171755	0.000383367
3	chr2:207746717:C:T	207746717	NA,T	NA,C	NA,1	NA,-inf	NA,inf	NA,0.337916	0.000171737	0.000382559
3	chr2:208026754:T:C	208026754	NA,C	NA,T	NA,1	NA,-inf	NA,inf	NA,0.335798	0.00017169	0.000381718
3	chr2:207815701:G:A	207815701	NA,A	NA,G	NA,1	NA,inf	NA,inf	NA,0.320244	0.00017167	0.000383105
3	chr2:207935858:T:C	207935858	NA,C	NA,T	NA,1	NA,-inf	NA,inf	NA,0.324014	0.000171633	0.000380732
3	chr2:207240414:C:T	207240414	NA,T	NA,C	NA,1	NA,-inf	NA,inf	NA,0.328643	0.000171629	0.000382229
3	chr2:207448447:G:C	207448447	NA,C	NA,G	NA,1	NA,inf	NA,inf	NA,0.357515	0.000171518	0.000382744
3	chr2:207219435:C:T	207219435	NA,T	NA,C	NA,1	NA,-inf	NA,inf	NA,0.343894	0.0001715	0.000384039
3	chr2:207583390:T:G	207583390	NA,G	NA,T	NA,1	NA,inf	NA,inf	NA,0.343657	0.000171461	0.000382916
3	chr2:207728877:A:G	207728877	NA,G	NA,A	NA,1	NA,inf	NA,inf	NA,0.328403	0.000171367	0.000382229
3	chr2:207879444:T:G	207879444	G,NA	T,NA	1,NA	inf,NA	inf,NA	0.496483,NA	0.000171282	0.00037873
3	chr2:207083204:T:A	207083204	NA,A	NA,T	NA,1	NA,inf	NA,inf	NA,0.335488	0.000171267	0.000382583
3	chr2:207656529:A:G	207656529	NA,G	NA,A	NA,1	NA,inf	NA,inf	NA,0.349727	0.000171234	0.000382322
3	chr2:207254447:G:A	207254447	NA,A	NA,G	NA,1	NA,inf	NA,inf	NA,0.359148	0.000171224	0.000382086
3	chr2:207909108:A:G	207909108	NA,G	NA,A	NA,1	NA,inf	NA,inf	NA,0.329885	0.000171191	0.000382247
3	chr2:207669944:C:T	207669944	T,T	C,C	1,1	-inf,-inf	inf,inf	2.28339,0.767982	0.00017118	0.000891526
3	chr2:207478158:C:T	207478158	NA,T	NA,C	NA,1	NA,inf	NA,inf	NA,0.361633	0.000171158	0.000382979
3	chr2:207806981:A:C	207806981	NA,C	NA,A	NA,1	NA,inf	NA,inf	NA,0.321196	0.000171146	0.000381751
3	chr2:208044774:C:A	208044774	NA,A	NA,C	NA,1	NA,inf	NA,inf	NA,0.330029	0.000171119	0.000382847
3	chr2:207859198:C:T	207859198	NA,T	NA,C	NA,1	NA,-inf	NA,inf	NA,0.329057	0.000171033	0.000380758
3	chr2:207251949:C:T	207251949	T,NA	C,NA	1,NA	inf,NA	inf,NA	0.496007,NA	0.000171021	0.000378823
3	chr2:207627419:A:T	207627419	T,T	A,A	1,1	inf,inf	inf,inf	2.97206,0.234699	0.000170922	0.00108667
3	chr2:207555940:A:G	207555940	NA,G	NA,A	NA,1	NA,-inf	NA,inf	NA,0.361702	0.000170837	0.000379202
3	chr2:207453320:C:T	207453320	NA,T	NA,C	NA,1	NA,inf	NA,inf	NA,0.351471	0.000170761	0.000381912
3	chr2:207831833:C:T	207831833	NA,T	NA,C	NA,1	NA,-inf	NA,inf	NA,0.325497	0.000170705	0.000380012
3	chr2:207376640:G:A	207376640	A,A	G,G	1,1	inf,-inf	inf,inf	2.24049,0.0140404	0.00017067	0.000512725
3	chr2:207555123:T:TCC	207555123	NA,TCC	NA,T	NA,1	NA,-inf	NA,inf	NA,0.360432	0.000170597	0.000378674
3	chr2:207695111:T:A	207695111	NA,A	NA,T	NA,1	NA,inf	NA,inf	NA,0.33192	0.00017056	0.000381356
3	chr2:207562245:A:G	207562245	NA,G	NA,A	NA,1	NA,-inf	NA,inf	NA,0.360068	0.000170502	0.000378468
3	chr2:207131518:C:T	207131518	NA,T	NA,C	NA,1	NA,-inf	NA,inf	NA,0.318054	0.000170486	0.000379715
3	chr2:207181387:C:A	207181387	NA,A	NA,C	NA,1	NA,-inf	NA,inf	NA,0.328933	0.000170457	0.000380989
3	chr2:207938824:G:A	207938824	NA,A	NA,G	NA,1	NA,inf	NA,inf	NA,0.342493	0.000170336	0.000380208
3	chr2:207567386:AC:A	207567386	NA,A	NA,AC	NA,1	NA,-inf	NA,inf	NA,0.330846	0.000170289	0.000378354
3	chr2:207839663:T:C	207839663	NA,C	NA,T	NA,1	NA,-inf	NA,inf	NA,0.323366	0.000170255	0.000379174
3	chr2:207860548:G:C	207860548	NA,C	NA,G	NA,1	NA,-inf	NA,inf	NA,0.324711	0.000170248	0.000379023
3	chr2:207555124:A:T	207555124	NA,T	NA,A	NA,1	NA,-inf	NA,inf	NA,0.358554	0.000170238	0.000377885
3	chr2:207552237:A:G	207552237	NA,G	NA,A	NA,1	NA,-inf	NA,inf	NA,0.35816	0.000170154	0.000377702
3	chr2:207563263:A:G	207563263	NA,G	NA,A	NA,1	NA,-inf	NA,inf	NA,0.357772	0.000170067	0.000377511
3	chr2:207452495:C:A	207452495	A,A	C,C	1,1	-inf,inf	inf,inf	0.710815,0.875896	0.000169897	0.000379337
3	chr2:207918116:T:G	207918116	NA,G	NA,T	NA,1	NA,-inf	NA,inf	NA,0.317644	0.000169816	0.000377312
3	chr2:207819622:T:C	207819622	NA,C	NA,T	NA,1	NA,inf	NA,inf	NA,0.323923	0.000169737	0.000378724
3	chr2:207397142:T:C	207397142	NA,C	NA,T	NA,1	NA,inf	NA,inf	NA,0.331711	0.000169692	0.000378885
3	chr2:207619262:T:C	207619262	C,C	T,T	1,1	-inf,-inf	inf,inf	0.418346,1.39163	0.000169585	0.000402356
3	chr2:207389577:G:A	207389577	NA,A	NA,G	NA,1	NA,-inf	NA,inf	NA,0.321347	0.00016955	0.000377435
3	chr2:207812316:G:T	207812316	T,NA	G,NA	1,NA	inf,NA	inf,NA	0.657356,NA	0.000169508	0.00038653
3	chr2:207964258:A:C	207964258	NA,C	NA,A	NA,1	NA,-inf	NA,inf	NA,0.319347	0.000169392	0.000376963
3	chr2:207563884:C:T	207563884	T,NA	C,NA	1,NA	-inf,NA	inf,NA	0.237355,NA	0.000169386	0.000359923
3	chr2:207807517:G:A	207807517	NA,A	NA,G	NA,1	NA,inf	NA,inf	NA,0.34034	0.000169324	0.000377592
3	chr2:207452679:A:G	207452679	NA,G	NA,A	NA,1	NA,inf	NA,inf	NA,0.358831	0.0001693	0.0003774
3	chr2:208048412:T:C	208048412	NA,C	NA,T	NA,1	NA,inf	NA,inf	NA,0.343772	0.00016923	0.000376982
3	chr2:207315100:A:G	207315100	NA,G	NA,A	NA,1	NA,inf	NA,inf	NA,0.32069	0.000169133	0.000377362
3	chr2:207964496:G:C	207964496	NA,C	NA,G	NA,1	NA,-inf	NA,inf	NA,0.317669	0.000169069	0.000376245
3	chr2:207965934:C:G	207965934	NA,G	NA,C	NA,1	NA,-inf	NA,inf	NA,0.317622	0.00016906	0.000376226
3	chr2:207199531:C:A	207199531	NA,A	NA,C	NA,1	NA,-inf	NA,inf	NA,0.328351	0.000169046	0.000377729
3	chr2:207710588:C:T	207710588	NA,T	NA,C	NA,1	NA,inf	NA,inf	NA,0.319605	0.000169023	0.000377697
3	chr2:207915073:C:T	207915073	NA,T	NA,C	NA,1	NA,inf	NA,inf	NA,0.348866	0.000168988	0.000376708
3	chr2:207222470:A:C	207222470	NA,C	NA,A	NA,1	NA,-inf	NA,inf	NA,0.304658	0.000168967	0.000375813
3	chr2:207685932:C:T	207685932	NA,T	NA,C	NA,1	NA,inf	NA,inf	NA,0.34076	0.00016881	0.000377342
3	chr2:207685473:G:C	207685473	NA,C	NA,G	NA,1	NA,inf	NA,inf	NA,0.362901	0.000168804	0.000377347
3	chr2:208052403:G:A	208052403	NA,A	NA,G	NA,1	NA,inf	NA,inf	NA,0.334119	0.000168783	0.000376347
3	chr2:207942667:G:A	207942667	NA,A	NA,G	NA,1	NA,inf	NA,inf	NA,0.332398	0.000168754	0.00037607
3	chr2:207458448:C:T	207458448	NA,T	NA,C	NA,1	NA,-inf	NA,inf	NA,0.323182	0.000168698	0.000375898
3	chr2:207185094:C:T	207185094	T,T	C,C	1,1	inf,-inf	inf,inf	0.411634,1.08122	0.000168687	0.000374135
3	chr2:207325142:G:A	207325142	A,NA	G,NA	1,NA	-inf,NA	inf,NA	0.510638,NA	0.000168633	0.000375279
3	chr2:207133220:G:A	207133220	NA,A	NA,G	NA,1	NA,-inf	NA,inf	NA,0.319139	0.00016863	0.000375641
3	chr2:207509892:G:A	207509892	NA,A	NA,G	NA,1	NA,inf	NA,inf	NA,0.347992	0.000168597	0.000376697
3	chr2:207811540:C:T	207811540	NA,T	NA,C	NA,1	NA,-inf	NA,inf	NA,0.316774	0.000168589	0.000374347
3	chr2:207128030:G:A	207128030	NA,A	NA,G	NA,1	NA,inf	NA,inf	NA,0.335652	0.00016855	0.000376687
3	chr2:207815575:T:C	207815575	NA,C	NA,T	NA,1	NA,inf	NA,inf	NA,0.303825	0.000168412	0.000375824
3	chr2:207604670:AACC:A	207604670	NA,A	NA,AACC	NA,1	NA,-inf	NA,inf	NA,0.320047	0.000168258	0.000373915
3	chr2:207520764:T:C	207520764	NA,C	NA,T	NA,1	NA,-inf	NA,inf	NA,0.306293	0.000168233	0.000372411
3	chr2:207631458:C:G	207631458	G,G	C,C	1,1	inf,inf	inf,inf	2.88508,0.345201	0.000168203	0.00104291
3	chr2:207386287:CACA:C	207386287	NA,C	NA,CACA	NA,1	NA,inf	NA,inf	NA,0.323894	0.000168189	0.00037549
3	chr2:207152309:A:G	207152309	G,G	A,A	1,1	-inf,inf	inf,inf	1.49019,0.459836	0.000168044	0.000413107
3	chr2:207207851:G:A	207207851	NA,A	NA,G	NA,1	NA,-inf	NA,inf	NA,0.323466	0.000167884	0.000375252
3	chr2:207551096:A:T	207551096	NA,T	NA,A	NA,1	NA,-inf	NA,inf	NA,0.31563	0.0001678	0.000374056
3	chr2:207207828:C:T	207207828	NA,T	NA,C	NA,1	NA,-inf	NA,inf	NA,0.322458	0.000167711	0.000374854
3	chr2:207823595:T:C	207823595	C,C	T,T	1,1	-inf,inf	inf,inf	0.79487,0.823832	0.000167707	0.000380544
3	chr2:207391825:G:A	207391825	NA,A	NA,G	NA,1	NA,-inf	NA,inf	NA,0.485145	0.000167579	0.000382716
3	chr2:207721365:C:T	207721365	NA,T	NA,C	NA,1	NA,inf	NA,inf	NA,0.305976	0.000167489	0.000372774
3	chr2:207914224:C:T	207914224	NA,T	NA,C	NA,1	NA,-inf	NA,inf	NA,0.305985	0.000167469	0.000372196
3	chr2:207129026:C:T	207129026	NA,T	NA,C	NA,1	NA,-inf	NA,inf	NA,0.296082	0.000167468	0.000372829
3	chr2:207223440:G:T	207223440	NA,T	NA,G	NA,1	NA,-inf	NA,inf	NA,0.305758	0.000167397	0.000372899
3	chr2:207840503:G:A	207840503	NA,A	NA,G	NA,1	NA,inf	NA,inf	NA,0.320981	0.000167305	0.000373535
3	chr2:207882474:T:C	207882474	C,NA	T,NA	1,NA	inf,NA	inf,NA	0.481544,NA	0.000167244	0.000369917
3	chr2:207063729:AC:A	207063729	A,NA	AC,NA	1,NA	inf,NA	inf,NA	0.643036,NA	0.000167238	0.000377324
3	chr2:207565164:A:G	207565164	NA,G	NA,A	NA,1	NA,-inf	NA,inf	NA,0.342129	0.000167186	0.000371177
3	chr2:207074587:C:T	207074587	NA,T	NA,C	NA,1	NA,-inf	NA,inf	NA,0.307509	0.000167152	0.000372481
3	chr2:207849758:G:C	207849758	NA,C	NA,G	NA,1	NA,inf	NA,inf	NA,0.312974	0.0001671	0.000373169
3	chr2:207651225:G:A	207651225	NA,A	NA,G	NA,1	NA,-inf	NA,inf	NA,0.294277	0.000167066	0.000371804
3	chr2:207818275:C:G	207818275	NA,G	NA,C	NA,1	NA,-inf	NA,inf	NA,0.289474	0.000167035	0.000371047
3	chr2:207743912:C:G	207743912	NA,G	NA,C	NA,1	NA,-inf	NA,inf	NA,0.313359	0.000167001	0.000372022
3	chr2:207510730:C:T	207510730	T,NA	C,NA	1,NA	inf,NA	inf,NA	0.622042,NA	0.000166921	0.000380846
3	chr2:207418952:GA:G	207418952	NA,G	NA,GA	NA,1	NA,inf	NA,inf	NA,0.331773	0.000166871	0.00037327
3	chr2:207378774:A:C	207378774	NA,C	NA,A	NA,1	NA,inf	NA,inf	NA,0.35566	0.000166839	0.00037295
3	chr2:207453501:C:A	207453501	NA,A	NA,C	NA,1	NA,inf	NA,inf	NA,0.337532	0.000166815	0.000372837
3	chr2:208000406:C:A	208000406	NA,A	NA,C	NA,1	NA,-inf	NA,inf	NA,0.304709	0.000166709	0.000370859
3	chr2:207629510:T:C	207629510	C,C	T,T	1,1	inf,inf	inf,inf	2.95898,0.226297	0.000166708	0.00105407
3	chr2:207252757:T:C	207252757	NA,C	NA,T	NA,1	NA,-inf	NA,inf	NA,0.290514	0.000166639	0.000370452
3	chr2:207419867:A:C	207419867	NA,C	NA,A	NA,1	NA,inf	NA,inf	NA,0.332635	0.000166563	0.000371332
3	chr2:207440293:C:T	207440293	NA,T	NA,C	NA,1	NA,inf	NA,inf	NA,0.332635	0.000166563	0.000371332
3	chr2:207353406:C:T	207353406	NA,T	NA,C	NA,1	NA,inf	NA,inf	NA,0.330429	0.00016649	0.00037169
3	chr2:207858269:G:A	207858269	NA,A	NA,G	NA,1	NA,-inf	NA,inf	NA,0.30515	0.000166486	0.00037067
3	chr2:207631686:C:T	207631686	T,T	C,C	1,1	inf,inf	inf,inf	2.91004,0.30095	0.000166428	0.00103894
3	chr2:207944383:G:A	207944383	NA,A	NA,G	NA,1	NA,inf	NA,inf	NA,0.321039	0.000166425	0.000371452
3	chr2:207393455:T:C	207393455	NA,C	NA,T	NA,1	NA,inf	NA,inf	NA,0.325344	0.000166408	0.000371831
3	chr2:207485380:T:C	207485380	NA,C	NA,T	NA,1	NA,inf	NA,inf	NA,0.30053	0.000166377	0.00037174
3	chr2:207382728:T:C	207382728	NA,C	NA,T	NA,1	NA,-inf	NA,inf	NA,0.385858	0.000166241	0.000375061
3	chr2:207431010:C:T	207431010	NA,T	NA,C	NA,1	NA,inf	NA,inf	NA,0.328074	0.000166231	0.00037181
3	chr2:207868279:T:A	207868279	NA,A	NA,T	NA,1	NA,inf	NA,inf	NA,0.289922	0.000166215	0.000371844
3	chr2:207100795:G:T	207100795	NA,T	NA,G	NA,1	NA,-inf	NA,inf	NA,0.302257	0.000166197	0.000369936
3	chr2:207071167:A:G	207071167	NA,G	NA,A	NA,1	NA,-inf	NA,inf	NA,0.30544	0.000166189	0.000369949
3	chr2:207461884:G:C	207461884	NA,C	NA,G	NA,1	NA,inf	NA,inf	NA,0.327055	0.000166176	0.000371598
3	chr2:207122449:T:C	207122449	NA,C	NA,T	NA,1	NA,-inf	NA,inf	NA,0.29093	0.000166172	0.000370273
3	chr2:207343023:A:G	207343023	NA,G	NA,A	NA,1	NA,-inf	NA,inf	NA,0.296726	0.000166036	0.000369862
3	chr2:207604401:T:G	207604401	NA,G	NA,T	NA,1	NA,-inf	NA,inf	NA,0.335161	0.000165933	0.000368432
3	chr2:207436118:T:C	207436118	NA,C	NA,T	NA,1	NA,inf	NA,inf	NA,0.330847	0.00016584	0.000370505
3	chr2:207445760:C:T	207445760	NA,T	NA,C	NA,1	NA,-inf	NA,inf	NA,0.301066	0.00016578	0.000369057
3	chr2:207152432:T:A	207152432	NA,A	NA,T	NA,1	NA,-inf	NA,inf	NA,0.284702	0.000165742	0.000369278
3	chr2:207236412:G:A	207236412	NA,A	NA,G	NA,1	NA,-inf	NA,inf	NA,0.283291	0.000165723	0.000368427
3	chr2:207486567:T:G	207486567	NA,G	NA,T	NA,1	NA,inf	NA,inf	NA,0.332916	0.000165716	0.00037064
3	chr2:207790083:A:G	207790083	NA,G	NA,A	NA,1	NA,-inf	NA,inf	NA,0.286963	0.000165709	0.000368796
3	chr2:207106359:T:C	207106359	NA,C	NA,T	NA,1	NA,inf	NA,inf	NA,0.303671	0.000165682	0.000369984
3	chr2:207443311:T:C	207443311	NA,C	NA,T	NA,1	NA,-inf	NA,inf	NA,0.300302	0.000165639	0.000368745
3	chr2:207446825:C:T	207446825	NA,T	NA,C	NA,1	NA,-inf	NA,inf	NA,0.300183	0.000165618	0.000368697
3	chr2:207350206:C:T	207350206	T,NA	C,NA	1,NA	-inf,NA	inf,NA	0.717528,NA	0.000165606	0.000384076
3	chr2:207888542:G:A	207888542	NA,A	NA,G	NA,1	NA,inf	NA,inf	NA,0.313071	0.000165591	0.000369031
3	chr2:207427544:C:T	207427544	NA,T	NA,C	NA,1	NA,-inf	NA,inf	NA,0.478932	0.000165562	0.00037846
3	chr2:208057449:T:C	208057449	NA,C	NA,T	NA,1	NA,-inf	NA,inf	NA,0.302806	0.000165487	0.000368685
3	chr2:207397513:T:C	207397513	NA,C	NA,T	NA,1	NA,-inf	NA,inf	NA,0.472731	0.000165486	0.000377753
3	chr2:207402822:T:C	207402822	NA,C	NA,T	NA,1	NA,-inf	NA,inf	NA,0.474299	0.000165483	0.000377849
3	chr2:207815039:G:A	207815039	NA,A	NA,G	NA,1	NA,-inf	NA,inf	NA,0.287399	0.000165469	0.000367692
3	chr2:207631666:A:G	207631666	G,G	A,A	1,1	inf,inf	inf,inf	2.92015,0.279357	0.000165403	0.00103483
3	chr2:207748466:G:A	207748466	NA,A	NA,G	NA,1	NA,inf	NA,inf	NA,0.299306	0.000165349	0.000368556
3	chr2:207687843:T:C	207687843	NA,C	NA,T	NA,1	NA,inf	NA,inf	NA,0.33644	0.000165289	0.000369144
3	chr2:208024160:A:G	208024160	NA,G	NA,A	NA,1	NA,inf	NA,inf	NA,0.335974	0.0001652	0.000367885
3	chr2:207443066:T:C	207443066	NA,C	NA,T	NA,1	NA,inf	NA,inf	NA,0.308352	0.000165146	0.000369203
3	chr2:207795912:C:T	207795912	NA,T	NA,C	NA,1	NA,inf	NA,inf	NA,0.304308	0.000165137	0.000368278
3	chr2:207831224:C:G	207831224	NA,G	NA,C	NA,1	NA,-inf	NA,inf	NA,0.284239	0.000165122	0.000367764
3	chr2:207807298:G:A	207807298	NA,A	NA,G	NA,1	NA,-inf	NA,inf	NA,0.330906	0.000165088	0.000367189
3	chr2:207491057:C:T	207491057	NA,T	NA,C	NA,1	NA,inf	NA,inf	NA,0.284915	0.000164913	0.000365389
3	chr2:207427405:A:G	207427405	NA,G	NA,A	NA,1	NA,inf	NA,inf	NA,0.320461	0.00016483	0.000368672
3	chr2:207208693:G:A	207208693	A,A	G,G	1,1	-inf,-inf	inf,inf	1.57566,0.341596	0.000164714	0.000408758
3	chr2:207734412:G:C	207734412	NA,C	NA,G	NA,1	NA,inf	NA,inf	NA,0.295838	0.00016471	0.000367136
3	chr2:207474570:G:A	207474570	NA,A	NA,G	NA,1	NA,inf	NA,inf	NA,0.327493	0.000164686	0.000368409
3	chr2:207497308:G:A	207497308	NA,A	NA,G	NA,1	NA,-inf	NA,inf	NA,0.281576	0.00016461	0.000366056
3	chr2:207363559:A:C	207363559	NA,C	NA,A	NA,1	NA,inf	NA,inf	NA,0.3411	0.000164579	0.00036762
3	chr2:207673795:T:C	207673795	NA,C	NA,T	NA,1	NA,-inf	NA,inf	NA,0.285281	0.000164572	0.000366069
3	chr2:207958483:T:A	207958483	NA,A	NA,T	NA,1	NA,-inf	NA,inf	NA,0.279058	0.000164519	0.000366902
3	chr2:207081620:T:C	207081620	NA,C	NA,T	NA,1	NA,-inf	NA,inf	NA,0.296629	0.000164395	0.000365878
3	chr2:207773071:C:G	207773071	NA,G	NA,C	NA,1	NA,-inf	NA,inf	NA,0.297658	0.000164386	0.000365822
3	chr2:207396459:A:T	207396459	NA,T	NA,A	NA,1	NA,-inf	NA,inf	NA,0.286589	0.000164347	0.00036575
3	chr2:207672727:T:C	207672727	NA,C	NA,T	NA,1	NA,-inf	NA,inf	NA,0.267748	0.000164289	0.000365021
3	chr2:207503240:G:A	207503240	NA,A	NA,G	NA,1	NA,inf	NA,inf	NA,0.301314	0.00016421	0.000366809
3	chr2:208061209:G:A	208061209	NA,A	NA,G	NA,1	NA,inf	NA,inf	NA,0.290999	0.000164097	0.000366377
3	chr2:207816008:G:A	207816008	NA,A	NA,G	NA,1	NA,inf	NA,inf	NA,0.280284	0.000164006	0.000365974
3	chr2:207378702:T:C	207378702	NA,C	NA,T	NA,1	NA,inf	NA,inf	NA,0.312997	0.00016396	0.000366496
3	chr2:207243534:T:C	207243534	NA,C	NA,T	NA,1	NA,inf	NA,inf	NA,0.346674	0.000163957	0.00036497
3	chr2:207926120:T:C	207926120	NA,C	NA,T	NA,1	NA,-inf	NA,inf	NA,0.302427	0.000163925	0.000365065
3	chr2:207546564:T:TA	207546564	NA,TA	NA,T	NA,1	NA,inf	NA,inf	NA,0.314366	0.00016386	0.000366333
3	chr2:207675555:G:A	207675555	NA,A	NA,G	NA,1	NA,inf	NA,inf	NA,0.29598	0.000163766	0.000365631
3	chr2:207728858:G:A	207728858	NA,A	NA,G	NA,1	NA,-inf	NA,inf	NA,0.295392	0.000163717	0.000364727
3	chr2:207538313:A:T	207538313	T,NA	A,NA	1,NA	-inf,NA	inf,NA	0.425859,NA	0.000163673	0.000358684
3	chr2:207962689:G:A	207962689	NA,A	NA,G	NA,1	NA,inf	NA,inf	NA,0.276172	0.000163493	0.000365435
3	chr2:207250454:G:A	207250454	A,A	G,G	1,1	inf,-inf	inf,inf	1.363,0.596671	0.000163487	0.000415073
3	chr2:207974433:C:T	207974433	NA,T	NA,C	NA,1	NA,inf	NA,inf	NA,0.290503	0.000163361	0.000364861
3	chr2:208048650:T:C	208048650	NA,C	NA,T	NA,1	NA,inf	NA,inf	NA,0.288321	0.000163328	0.000364485
3	chr2:207350456:C:T	207350456	NA,T	NA,C	NA,1	NA,inf	NA,inf	NA,0.332272	0.000163274	0.000364588
3	chr2:207971546:A:G	207971546	NA,G	NA,A	NA,1	NA,-inf	NA,inf	NA,0.284736	0.000163232	0.000362961
3	chr2:207652933:G:A	207652933	NA,A	NA,G	NA,1	NA,-inf	NA,inf	NA,0.28862	0.000163168	0.000362478
3	chr2:207493114:T:C	207493114	NA,C	NA,T	NA,1	NA,inf	NA,inf	NA,0.251699	0.000163153	0.000361023
3	chr2:207780232:TG:T	207780232	NA,T	NA,TG	NA,1	NA,inf	NA,inf	NA,0.310378	0.000163097	0.000363616
3	chr2:207903977:A:T	207903977	NA,T	NA,A	NA,1	NA,inf	NA,inf	NA,0.266221	0.000163066	0.000364321
3	chr2:207383736:T:C	207383736	NA,C	NA,T	NA,1	NA,inf	NA,inf	NA,0.333368	0.000162985	0.000364276
3	chr2:207528461:A:G	207528461	NA,G	NA,A	NA,1	NA,inf	NA,inf	NA,0.283594	0.000162979	0.000364276
3	chr2:207674563:T:C	207674563	NA,C	NA,T	NA,1	NA,inf	NA,inf	NA,0.291596	0.000162973	0.000363888
3	chr2:207883836:G:A	207883836	NA,A	NA,G	NA,1	NA,inf	NA,inf	NA,0.295495	0.000162902	0.000363692
3	chr2:207918323:C:T	207918323	NA,T	NA,C	NA,1	NA,inf	NA,inf	NA,0.301042	0.00016289	0.000364004
3	chr2:207199884:T:C	207199884	NA,C	NA,T	NA,1	NA,-inf	NA,inf	NA,0.268258	0.000162837	0.000362863
3	chr2:207117057:T:C	207117057	C,C	T,T	1,1	-inf,-inf	inf,inf	1.0164,0.624996	0.000162786	0.000371537
3	chr2:207106386:T:A	207106386	NA,A	NA,T	NA,1	NA,inf	NA,inf	NA,0.287596	0.000162784	0.000363494
3	chr2:207106474:G:A	207106474	NA,A	NA,G	NA,1	NA,inf	NA,inf	NA,0.287587	0.000162782	0.00036349
3	chr2:207844142:C:A	207844142	A,NA	C,NA	1,NA	-inf,NA	inf,NA	0.613805,NA	0.000162781	0.000369163
3	chr2:207756189:T:G	207756189	NA,G	NA,T	NA,1	NA,-inf	NA,inf	NA,0.290669	0.000162779	0.000362642
3	chr2:207582560:A:G	207582560	G,NA	A,NA	1,NA	-inf,NA	inf,NA	0.232008,NA	0.000162708	0.000347251
3	chr2:207560739:T:A	207560739	NA,A	NA,T	NA,1	NA,inf	NA,inf	NA,0.264844	0.000162702	0.000361097
3	chr2:207190989:G:A	207190989	NA,A	NA,G	NA,1	NA,-inf	NA,inf	NA,0.285083	0.000162594	0.000362727
3	chr2:207743576:C:T	207743576	NA,T	NA,C	NA,1	NA,inf	NA,inf	NA,0.284549	0.000162505	0.000363063
3	chr2:207698206:G:A	207698206	NA,A	NA,G	NA,1	NA,-inf	NA,inf	NA,0.324525	0.000162335	0.000361009
3	chr2:207787812:A:G	207787812	NA,G	NA,A	NA,1	NA,inf	NA,inf	NA,0.306686	0.000162238	0.000361825
3	chr2:207885989:A:G	207885989	NA,G	NA,A	NA,1	NA,-inf	NA,inf	NA,0.264929	0.000162173	0.00036102
3	chr2:207202171:G:C	207202171	C,C	G,G	1,1	inf,inf	inf,inf	1.27989,0.618066	0.000162144	0.000394767
3	chr2:207409034:A:G	207409034	NA,G	NA,A	NA,1	NA,inf	NA,inf	NA,0.328454	0.000161956	0.000361698
3	chr2:207345207:G:A	207345207	NA,A	NA,G	NA,1	NA,-inf	NA,inf	NA,0.273065	0.000161873	0.000360374
3	chr2:207787709:G:A	207787709	NA,A	NA,G	NA,1	NA,inf	NA,inf	NA,0.30446	0.000161861	0.000360983
3	chr2:207847062:T:C	207847062	NA,C	NA,T	NA,1	NA,inf	NA,inf	NA,0.306182	0.000161846	0.000360638
3	chr2:207422930:C:T	207422930	NA,T	NA,C	NA,1	NA,inf	NA,inf	NA,0.297631	0.000161769	0.000361631
3	chr2:207108987:C:T	207108987	NA,T	NA,C	NA,1	NA,-inf	NA,inf	NA,0.283058	0.000161629	0.000359759
3	chr2:207768689:T:C	207768689	NA,C	NA,T	NA,1	NA,inf	NA,inf	NA,0.260913	0.000161402	0.000359772
3	chr2:207249521:C:T	207249521	T,T	C,C	1,1	inf,-inf	inf,inf	1.20486,0.7053	0.000161387	0.000401435
3	chr2:207763176:T:C	207763176	NA,C	NA,T	NA,1	NA,inf	NA,inf	NA,0.273202	0.000161258	0.000359398
3	chr2:207379851:T:C	207379851	NA,C	NA,T	NA,1	NA,inf	NA,inf	NA,0.322357	0.000161147	0.000360147
3	chr2:207700972:G:A	207700972	NA,A	NA,G	NA,1	NA,-inf	NA,inf	NA,0.26101	0.00016111	0.000358615
3	chr2:207785304:G:A	207785304	NA,A	NA,G	NA,1	NA,inf	NA,inf	NA,0.303496	0.00016089	0.000359346
3	chr2:207786888:C:T	207786888	T,T	C,C	1,1	inf,inf	inf,inf	0.935096,0.388074	0.000160825	0.00034969
3	chr2:207173073:C:G	207173073	G,G	C,C	1,1	-inf,-inf	inf,inf	1.67969,0.178163	0.000160807	0.000401086
3	chr2:207933230:C:A	207933230	NA,A	NA,C	NA,1	NA,-inf	NA,inf	NA,0.266523	0.000160757	0.000357101
3	chr2:207609349:A:ATG	207609349	NA,ATG	NA,A	NA,1	NA,-inf	NA,inf	NA,0.272625	0.000160704	0.000357678
3	chr2:207120740:C:A	207120740	A,A	C,C	1,1	-inf,inf	inf,inf	1.33237,0.0447466	0.000160639	0.000363801
3	chr2:207230744:A:G	207230744	NA,G	NA,A	NA,1	NA,inf	NA,inf	NA,0.27155	0.000160627	0.0003589
3	chr2:207202606:C:T	207202606	NA,T	NA,C	NA,1	NA,inf	NA,inf	NA,0.275101	0.000160625	0.000358567
3	chr2:207485499:G:C	207485499	NA,C	NA,G	NA,1	NA,inf	NA,inf	NA,0.302098	0.000160456	0.000358809
3	chr2:207981634:A:C	207981634	NA,C	NA,A	NA,1	NA,inf	NA,inf	NA,0.284271	0.000160454	0.000357726
3	chr2:207482683:A:C	207482683	NA,C	NA,A	NA,1	NA,-inf	NA,inf	NA,0.263227	0.000160347	0.000356921
3	chr2:207454927:C:T	207454927	NA,T	NA,C	NA,1	NA,-inf	NA,inf	NA,0.263159	0.000160324	0.000356865
3	chr2:207696391:G:A	207696391	NA,A	NA,G	NA,1	NA,inf	NA,inf	NA,0.265505	0.00016026	0.000356757
3	chr2:207314672:C:T	207314672	NA,T	NA,C	NA,1	NA,-inf	NA,inf	NA,0.335769	0.00016024	0.000358742
3	chr2:207128564:T:C	207128564	C,C	T,T	1,1	inf,-inf	inf,inf	1.24563,0.216276	0.000160218	0.000360671
3	chr2:207396155:A:G	207396155	NA,G	NA,A	NA,1	NA,inf	NA,inf	NA,0.279052	0.000160202	0.00035764
3	chr2:207857627:A:C	207857627	C,NA	A,NA	1,NA	-inf,NA	inf,NA	0.545135,NA	0.000159987	0.000358928
3	chr2:207592638:T:C	207592638	C,C	T,T	1,1	-inf,-inf	inf,inf	0.222468,1.41725	0.000159938	0.000370098
3	chr2:207576063:G:A	207576063	NA,A	NA,G	NA,1	NA,-inf	NA,inf	NA,0.298561	0.00015991	0.000355186
3	chr2:207394904:C:T	207394904	NA,T	NA,C	NA,1	NA,inf	NA,inf	NA,0.278038	0.000159854	0.000357303
3	chr2:207925547:G:A	207925547	NA,A	NA,G	NA,1	NA,inf	NA,inf	NA,0.270137	0.000159835	0.000356829
3	chr2:207933229:T:C	207933229	NA,C	NA,T	NA,1	NA,inf	NA,inf	NA,0.26964	0.000159751	0.000356643
3	chr2:207062716:A:T	207062716	NA,T	NA,A	NA,1	NA,inf	NA,inf	NA,0.280575	0.000159684	0.000356506
3	chr2:207255247:A:G	207255247	NA,G	NA,A	NA,1	NA,-inf	NA,inf	NA,0.255138	0.000159674	0.000355039
3	chr2:207267388:C:G	207267388	NA,G	NA,C	NA,1	NA,inf	NA,inf	NA,0.290594	0.000159663	0.00035648
3	chr2:207945974:T:C	207945974	C,NA	T,NA	1,NA	-inf,NA	inf,NA	0.546041,NA	0.000159654	0.000358729
3	chr2:207529379:G:A	207529379	NA,A	NA,G	NA,1	NA,-inf	NA,inf	NA,0.265795	0.000159618	0.000355239
3	chr2:207102592:T:C	207102592	NA,C	NA,T	NA,1	NA,inf	NA,inf	NA,0.264255	0.00015956	0.000355644
3	chr2:207109532:T:C	207109532	NA,C	NA,T	NA,1	NA,inf	NA,inf	NA,0.279408	0.000159519	0.000356241
3	chr2:208000906:G:A	208000906	NA,A	NA,G	NA,1	NA,inf	NA,inf	NA,0.249373	0.000159486	0.000356341
3	chr2:207129667:T:C	207129667	C,C	T,T	1,1	inf,inf	inf,inf	1.23329,0.0233812	0.000159261	0.000354054
3	chr2:208000907:A:G	208000907	NA,G	NA,A	NA,1	NA,inf	NA,inf	NA,0.247857	0.00015923	0.00035576
3	chr2:207374101:AC:A	207374101	NA,A	NA,AC	NA,1	NA,-inf	NA,inf	NA,0.241459	0.000159201	0.000353896
3	chr2:207893110:C:T	207893110	NA,T	NA,C	NA,1	NA,inf	NA,inf	NA,0.276177	0.00015919	0.000354905
3	chr2:207832359:G:A	207832359	NA,A	NA,G	NA,1	NA,-inf	NA,inf	NA,0.268058	0.000159095	0.000354322
3	chr2:207888505:T:C	207888505	NA,C	NA,T	NA,1	NA,-inf	NA,inf	NA,0.252953	0.000158915	0.000353624
3	chr2:207513531:A:G	207513531	NA,G	NA,A	NA,1	NA,-inf	NA,inf	NA,0.242433	0.000158854	0.000352965
3	chr2:207651031:T:C	207651031	NA,C	NA,T	NA,1	NA,-inf	NA,inf	NA,0.454549	0.000158853	0.000363267
3	chr2:207375016:G:A	207375016	NA,A	NA,G	NA,1	NA,inf	NA,inf	NA,0.293781	0.000158851	0.000355243
3	chr2:207914509:A:C	207914509	NA,C	NA,A	NA,1	NA,-inf	NA,inf	NA,0.265204	0.000158721	0.00035358
3	chr2:207084194:T:C	207084194	NA,C	NA,T	NA,1	NA,inf	NA,inf	NA,0.264308	0.00015845	0.000353839
3	chr2:207699453:C:T	207699453	T,T	C,C	1,1	inf,inf	inf,inf	0.107491,1.36675	0.000158436	0.000354156
3	chr2:207699575:C:T	207699575	NA,T	NA,C	NA,1	NA,-inf	NA,inf	NA,0.264606	0.000158417	0.000352915
3	chr2:207670590:C:T	207670590	NA,T	NA,C	NA,1	NA,inf	NA,inf	NA,0.25536	0.000158406	0.000353894
3	chr2:207942728:G:A	207942728	NA,A	NA,G	NA,1	NA,inf	NA,inf	NA,0.268525	0.000158398	0.000353512
3	chr2:207804471:C:T	207804471	NA,T	NA,C	NA,1	NA,inf	NA,inf	NA,0.264227	0.00015831	0.000353047
3	chr2:207672613:C:T	207672613	NA,T	NA,C	NA,1	NA,inf	NA,inf	NA,0.274466	0.00015828	0.000353891
3	chr2:207204621:T:C	207204621	NA,C	NA,T	NA,1	NA,inf	NA,inf	NA,0.26061	0.000158272	0.000353298
3	chr2:207089701:CTGTG:C	207089701	NA,C	NA,CTGTG	NA,1	NA,inf	NA,inf	NA,0.263321	0.000158245	0.000352896
3	chr2:207491730:A:G	207491730	NA,G	NA,A	NA,1	NA,inf	NA,inf	NA,0.287946	0.000158174	0.000353645
3	chr2:207206952:C:T	207206952	NA,T	NA,C	NA,1	NA,-inf	NA,inf	NA,0.240325	0.000158136	0.000352334
3	chr2:207127712:G:A	207127712	A,NA	G,NA	1,NA	-inf,NA	inf,NA	0.427237,NA	0.000158104	0.000347342
3	chr2:207188452:C:T	207188452	NA,T	NA,C	NA,1	NA,inf	NA,inf	NA,0.274581	0.000158079	0.000353
3	chr2:207979286:G:A	207979286	NA,A	NA,G	NA,1	NA,-inf	NA,inf	NA,0.252495	0.000157953	0.000351307
3	chr2:207846678:G:A	207846678	NA,A	NA,G	NA,1	NA,inf	NA,inf	NA,0.251987	0.000157889	0.000352106
3	chr2:207965042:T:C	207965042	NA,C	NA,T	NA,1	NA,inf	NA,inf	NA,0.258021	0.000157869	0.000352297
3	chr2:207675149:T:C	207675149	NA,C	NA,T	NA,1	NA,-inf	NA,inf	NA,0.254731	0.000157836	0.000351392
3	chr2:207372822:A:G	207372822	G,G	A,A	1,1	inf,inf	inf,inf	2.17887,0.0923999	0.000157828	0.000470931
3	chr2:207491927:T:C	207491927	NA,C	NA,T	NA,1	NA,-inf	NA,inf	NA,0.247332	0.000157791	0.000351269
3	chr2:207967722:T:C	207967722	NA,C	NA,T	NA,1	NA,inf	NA,inf	NA,0.256765	0.000157667	0.000351845
3	chr2:207098508:G:A	207098508	NA,A	NA,G	NA,1	NA,inf	NA,inf	NA,0.267925	0.000157596	0.000351992
3	chr2:207122679:C:T	207122679	T,T	C,C	1,1	-inf,inf	inf,inf	1.31577,0.0266321	0.000157588	0.000356102
3	chr2:207100657:T:C	207100657	NA,C	NA,T	NA,1	NA,inf	NA,inf	NA,0.255802	0.000157452	0.00035148
3	chr2:207974708:T:C	207974708	C,C	T,T	1,1	-inf,-inf	inf,inf	0.382398,1.00995	0.000157447	0.000342657
3	chr2:207189229:A:C	207189229	NA,C	NA,A	NA,1	NA,-inf	NA,inf	NA,0.278952	0.000157445	0.000352246
3	chr2:208007921:C:T	208007921	NA,T	NA,C	NA,1	NA,-inf	NA,inf	NA,0.276455	0.000157438	0.000350223
3	chr2:207699009:G:A	207699009	NA,A	NA,G	NA,1	NA,-inf	NA,inf	NA,0.23876	0.000157411	0.00035041
3	chr2:207823806:T:C	207823806	C,C	T,T	1,1	-inf,inf	inf,inf	0.778162,0.799528	0.000157357	0.000356946
3	chr2:208038730:A:C	208038730	NA,C	NA,A	NA,1	NA,inf	NA,inf	NA,0.271021	0.000157353	0.000351535
3	chr2:207492071:T:G	207492071	NA,G	NA,T	NA,1	NA,inf	NA,inf	NA,0.281434	0.000157315	0.000351701
3	chr2:208058360:A:G	208058360	NA,G	NA,A	NA,1	NA,inf	NA,inf	NA,0.265254	0.000157279	0.00035067
3	chr2:207373622:G:T	207373622	T,T	G,G	1,1	inf,inf	inf,inf	2.18094,0.0747582	0.000157277	0.00046939
3	chr2:207570831:T:C	207570831	C,C	T,T	1,1	inf,inf	inf,inf	0.231964,1.40474	0.000157247	0.000364229
3	chr2:207977227:A:T	207977227	NA,T	NA,A	NA,1	NA,inf	NA,inf	NA,0.254407	0.00015721	0.000351073
3	chr2:207853231:A:G	207853231	NA,G	NA,A	NA,1	NA,inf	NA,inf	NA,0.271591	0.000157064	0.000350034
3	chr2:208053619:C:T	208053619	NA,T	NA,C	NA,1	NA,inf	NA,inf	NA,0.263712	0.00015703	0.000350117
3	chr2:207361041:G:A	207361041	NA,A	NA,G	NA,1	NA,inf	NA,inf	NA,0.274122	0.000157024	0.000350489
3	chr2:207482755:T:C	207482755	NA,C	NA,T	NA,1	NA,inf	NA,inf	NA,0.279807	0.000156909	0.000350877
3	chr2:208041469:G:A	208041469	NA,A	NA,G	NA,1	NA,inf	NA,inf	NA,0.249544	0.000156724	0.000349694
3	chr2:207088517:G:A	207088517	NA,A	NA,G	NA,1	NA,-inf	NA,inf	NA,0.252328	0.00015671	0.000349122
3	chr2:207438993:T:C	207438993	NA,C	NA,T	NA,1	NA,-inf	NA,inf	NA,0.413977	0.0001567	0.000356714
3	chr2:207121989:C:T	207121989	T,T	C,C	1,1	-inf,inf	inf,inf	1.30209,0.100268	0.000156576	0.000354363
3	chr2:208058880:T:C	208058880	NA,C	NA,T	NA,1	NA,inf	NA,inf	NA,0.261026	0.000156525	0.000349007
3	chr2:208059335:C:G	208059335	NA,G	NA,C	NA,1	NA,inf	NA,inf	NA,0.260152	0.000156484	0.000348898
3	chr2:207372608:A:C	207372608	C,C	A,A	1,1	inf,inf	inf,inf	2.17246,0.0924309	0.000156484	0.00046666
3	chr2:207544533:G:A	207544533	NA,A	NA,G	NA,1	NA,-inf	NA,inf	NA,0.431006	0.000156443	0.000357042
3	chr2:207084911:C:T	207084911	NA,T	NA,C	NA,1	NA,-inf	NA,inf	NA,0.274613	0.000156282	0.0003498
3	chr2:208012338:G:A	208012338	NA,A	NA,G	NA,1	NA,-inf	NA,inf	NA,0.243238	0.000156163	0.000347542
3	chr2:207930630:C:T	207930630	NA,T	NA,C	NA,1	NA,inf	NA,inf	NA,0.245207	0.000156055	0.00034814
3	chr2:207765850:G:A	207765850	NA,A	NA,G	NA,1	NA,-inf	NA,inf	NA,0.251503	0.000156007	0.000347652
3	chr2:207688988:T:A	207688988	NA,A	NA,T	NA,1	NA,-inf	NA,inf	NA,0.238333	0.000155993	0.000347399
3	chr2:208056959:AT:A	208056959	NA,A	NA,AT	NA,1	NA,inf	NA,inf	NA,0.257245	0.000155984	0.000347783
3	chr2:207447646:T:C	207447646	NA,C	NA,T	NA,1	NA,inf	NA,inf	NA,0.277589	0.000155844	0.00034841
3	chr2:207288587:C:T	207288587	NA,T	NA,C	NA,1	NA,-inf	NA,inf	NA,0.253537	0.000155837	0.000345903
3	chr2:207086240:C:T	207086240	NA,T	NA,C	NA,1	NA,-inf	NA,inf	NA,0.246285	0.000155769	0.000347037
3	chr2:207493480:T:G	207493480	NA,G	NA,T	NA,1	NA,inf	NA,inf	NA,0.2403	0.000155751	0.000347895
3	chr2:207310565:C:T	207310565	NA,T	NA,C	NA,1	NA,inf	NA,inf	NA,0.243199	0.00015566	0.000347255
3	chr2:207140766:G:A	207140766	NA,A	NA,G	NA,1	NA,inf	NA,inf	NA,0.246341	0.000155499	0.000346813
3	chr2:207085734:G:C	207085734	NA,C	NA,G	NA,1	NA,-inf	NA,inf	NA,0.233801	0.000155483	0.000346041
3	chr2:207417529:C:T	207417529	NA,T	NA,C	NA,1	NA,inf	NA,inf	NA,0.2504	0.000155471	0.000347433
3	chr2:207700781:C:T	207700781	NA,T	NA,C	NA,1	NA,inf	NA,inf	NA,0.260249	0.00015541	0.000346779
3	chr2:208052597:C:T	208052597	NA,T	NA,C	NA,1	NA,inf	NA,inf	NA,0.252838	0.000155356	0.000346385
3	chr2:207683254:G:T	207683254	NA,T	NA,G	NA,1	NA,inf	NA,inf	NA,0.26316	0.00015534	0.000346358
3	chr2:207891334:T:C	207891334	NA,C	NA,T	NA,1	NA,inf	NA,inf	NA,0.218755	0.000155213	0.000346651
3	chr2:207376990:T:C	207376990	NA,C	NA,T	NA,1	NA,-inf	NA,inf	NA,0.238995	0.000155169	0.000345512
3	chr2:207491657:G:A	207491657	NA,A	NA,G	NA,1	NA,inf	NA,inf	NA,0.293806	0.000155097	0.000346312
3	chr2:208006905:C:T	208006905	NA,T	NA,C	NA,1	NA,-inf	NA,inf	NA,0.237081	0.000155096	0.000345306
3	chr2:207949774:A:T	207949774	NA,T	NA,A	NA,1	NA,-inf	NA,inf	NA,0.251207	0.000155092	0.000345178
3	chr2:207646344:C:T	207646344	T,T	C,C	1,1	-inf,-inf	inf,inf	0.215919,1.40622	0.000154957	0.000359965
3	chr2:208053967:C:T	208053967	NA,T	NA,C	NA,1	NA,inf	NA,inf	NA,0.250168	0.000154955	0.000345491
3	chr2:207173176:T:C	207173176	C,C	T,T	1,1	-inf,-inf	inf,inf	1.66857,0.154655	0.000154942	0.000386184
3	chr2:207185361:C:A	207185361	NA,A	NA,C	NA,1	NA,-inf	NA,inf	NA,0.214039	0.000154937	0.000344836
3	chr2:207276540:A:G	207276540	NA,G	NA,A	NA,1	NA,-inf	NA,inf	NA,0.210987	0.000154886	0.000344855
3	chr2:207973874:C:G	207973874	NA,G	NA,C	NA,1	NA,inf	NA,inf	NA,0.244688	0.000154882	0.000345377
3	chr2:208052214:A:G	208052214	NA,G	NA,A	NA,1	NA,inf	NA,inf	NA,0.249652	0.000154869	0.000345299
3	chr2:208053917:A:T	208053917	NA,T	NA,A	NA,1	NA,inf	NA,inf	NA,0.249289	0.00015483	0.000345209
3	chr2:208055061:A:G	208055061	NA,G	NA,A	NA,1	NA,inf	NA,inf	NA,0.249282	0.000154821	0.000345192
3	chr2:207796271:C:T	207796271	NA,T	NA,C	NA,1	NA,inf	NA,inf	NA,0.232335	0.000154819	0.00034552
3	chr2:208051919:G:A	208051919	NA,A	NA,G	NA,1	NA,inf	NA,inf	NA,0.248994	0.000154772	0.000345084
3	chr2:207365758:C:T	207365758	T,T	C,C	1,1	inf,inf	inf,inf	2.16551,0.084956	0.000154762	0.000460607
3	chr2:208054986:T:G	208054986	NA,G	NA,T	NA,1	NA,inf	NA,inf	NA,0.248871	0.00015476	0.000345055
3	chr2:207347633:T:A	207347633	NA,A	NA,T	NA,1	NA,-inf	NA,inf	NA,0.22714	0.000154747	0.000344076
3	chr2:207390897:T:C	207390897	NA,C	NA,T	NA,1	NA,-inf	NA,inf	NA,0.241218	0.000154726	0.000344832
3	chr2:207922963:T:A	207922963	NA,A	NA,T	NA,1	NA,-inf	NA,inf	NA,0.263104	0.000154706	0.000345159
3	chr2:207106950:T:G	207106950	NA,G	NA,T	NA,1	NA,-inf	NA,inf	NA,0.239661	0.00015466	0.000344313
3	chr2:207905373:C:T	207905373	NA,T	NA,C	NA,1	NA,-inf	NA,inf	NA,0.22953	0.000154627	0.00034435
3	chr2:208055908:T:C	208055908	NA,C	NA,T	NA,1	NA,inf	NA,inf	NA,0.247872	0.000154603	0.000344707
3	chr2:207065453:C:T	207065453	NA,T	NA,C	NA,1	NA,-inf	NA,inf	NA,0.233391	0.00015458	0.000344228
3	chr2:208052799:T:C	208052799	NA,C	NA,T	NA,1	NA,inf	NA,inf	NA,0.247631	0.000154575	0.000344644
3	chr2:208055208:C:T	208055208	NA,T	NA,C	NA,1	NA,inf	NA,inf	NA,0.247631	0.000154575	0.000344644
3	chr2:208052260:T:C	208052260	NA,C	NA,T	NA,1	NA,inf	NA,inf	NA,0.247387	0.000154529	0.000344542
3	chr2:208055173:C:T	208055173	NA,T	NA,C	NA,1	NA,inf	NA,inf	NA,0.247149	0.000154504	0.000344484
3	chr2:207366394:C:T	207366394	NA,T	NA,C	NA,1	NA,-inf	NA,inf	NA,0.212435	0.000154473	0.000343483
3	chr2:208054673:T:C	208054673	NA,C	NA,T	NA,1	NA,inf	NA,inf	NA,0.246923	0.00015447	0.00034441
3	chr2:207329830:G:A	207329830	NA,A	NA,G	NA,1	NA,inf	NA,inf	NA,0.264664	0.000154456	0.000345338
3	chr2:207517167:C:T	207517167	NA,T	NA,C	NA,1	NA,inf	NA,inf	NA,0.253675	0.000154423	0.000345362
3	chr2:207106204:T:C	207106204	NA,C	NA,T	NA,1	NA,-inf	NA,inf	NA,0.225579	0.000154358	0.000343829
3	chr2:207202533:A:G	207202533	NA,G	NA,A	NA,1	NA,-inf	NA,inf	NA,0.22743	0.000154288	0.000343588
3	chr2:208042885:T:C	208042885	C,C	T,T	1,1	inf,-inf	inf,inf	0.169637,1.25071	0.000154264	0.000336762
3	chr2:207094073:T:C	207094073	C,C	T,T	1,1	-inf,-inf	inf,inf	1.02961,0.572919	0.00015425	0.000351709
3	chr2:207175083:G:A	207175083	A,NA	G,NA	1,NA	-inf,NA	inf,NA	0.647827,NA	0.000154188	0.000355677
3	chr2:207093258:A:G	207093258	NA,G	NA,A	NA,1	NA,-inf	NA,inf	NA,0.235093	0.000154176	0.000343368
3	chr2:207347226:A:T	207347226	NA,T	NA,A	NA,1	NA,-inf	NA,inf	NA,0.228423	0.000154112	0.000343407
3	chr2:208051718:G:T	208051718	NA,T	NA,G	NA,1	NA,inf	NA,inf	NA,0.244435	0.000154102	0.000343589
3	chr2:207229676:G:A	207229676	NA,A	NA,G	NA,1	NA,-inf	NA,inf	NA,0.214471	0.000154079	0.000342732
3	chr2:207134906:C:T	207134906	T,T	C,C	1,1	inf,inf	inf,inf	1.14109,0.472134	0.000154056	0.000353572
3	chr2:208052910:T:C	208052910	NA,C	NA,T	NA,1	NA,inf	NA,inf	NA,0.243822	0.000154017	0.000343398
3	chr2:208054012:ATAG:A	208054012	NA,A	NA,ATAG	NA,1	NA,inf	NA,inf	NA,0.243742	0.000154	0.000343361
3	chr2:207366533:G:A	207366533	A,A	G,G	1,1	inf,inf	inf,inf	2.1606,0.0880708	0.000153896	0.000457735
3	chr2:208051829:C:T	208051829	NA,T	NA,C	NA,1	NA,inf	NA,inf	NA,0.242976	0.000153887	0.00034311
3	chr2:207831872:C:T	207831872	NA,T	NA,C	NA,1	NA,-inf	NA,inf	NA,0.222158	0.000153794	0.000342563
3	chr2:207138246:G:A	207138246	NA,A	NA,G	NA,1	NA,inf	NA,inf	NA,0.246415	0.000153783	0.000343553
3	chr2:207877879:C:T	207877879	NA,T	NA,C	NA,1	NA,inf	NA,inf	NA,0.239034	0.000153733	0.000342858
3	chr2:207381875:C:T	207381875	NA,T	NA,C	NA,1	NA,inf	NA,inf	NA,0.25968	0.000153703	0.000343629
3	chr2:207921020:C:G	207921020	NA,G	NA,C	NA,1	NA,-inf	NA,inf	NA,0.224273	0.000153701	0.000342255
3	chr2:207676398:C:T	207676398	T,T	C,C	1,1	inf,inf	inf,inf	2.15397,0.302122	0.000153621	0.000505665
3	chr2:207362942:A:G	207362942	NA,G	NA,A	NA,1	NA,-inf	NA,inf	NA,0.210485	0.000153561	0.000341736
3	chr2:207352112:A:G	207352112	NA,G	NA,A	NA,1	NA,inf	NA,inf	NA,0.2641	0.000153298	0.000343054
3	chr2:207908015:A:G	207908015	NA,G	NA,A	NA,1	NA,-inf	NA,inf	NA,0.232604	0.000153247	0.000340988
3	chr2:207827894:C:T	207827894	NA,T	NA,C	NA,1	NA,inf	NA,inf	NA,0.239036	0.000153218	0.000341685
```
