## Supplementary material for "Characterization of shared and ancestry-specific signals driving complex traits using multi-ancestry fine-mapping": susiex_nc3.cs80.snp

```
BP	SNP	PIP(CS1)	LogBF(CS1,Pop1)	LogBF(CS1,Pop2)	PIP(CS2)	LogBF(CS2,Pop1)	LogBF(CS2,Pop2)	PIP(CS3)	LogBF(CS3,Pop1)	LogBF(CS3,Pop2)
207062361	chr2:207062361:T:C	9.10463e-05	0.421529	-0.83888	0.000342539	0.633889	-0.850464	0.000354285	0.592802	-0.85014
207062615	chr2:207062615:G:C	6.30909e-05	-1.04327e-10	-0.784144	0.000195026	-1.04327e-10	-0.779828	0.000210027	-1.04327e-10	-0.780204
207062716	chr2:207062716:A:T	4.86284e-05	-1.04327e-10	-1.04451	0.000148233	-1.04327e-10	-1.05417	0.000159684	-1.04327e-10	-1.05424
207063028	chr2:207063028:G:A	6.19009e-05	-1.04327e-10	-0.803185	0.000189068	-1.04327e-10	-0.810851	0.000203904	-1.04327e-10	-0.809792
207063101	chr2:207063101:A:G	1.25189e-05	-1.39976	-1.00172	3.65968e-05	-1.45111	-1.00188	4.00464e-05	-1.43648	-1.00092
207063107	chr2:207063107:A:G	1.09584e-05	-1.42893	-1.10569	3.12003e-05	-1.50474	-1.1078	3.38076e-05	-1.49897	-1.10779
207063195	chr2:207063195:G:A	1.26002e-05	-1.45581	-0.939202	3.8461e-05	-1.46965	-0.933664	4.17525e-05	-1.46259	-0.933086
207063339	chr2:207063339:T:C	3.60721e-05	-0.127658	-1.21554	0.00012979	0.0320334	-1.21907	0.000133384	-0.0150315	-1.21917
207063352	chr2:207063352:A:G	4.09129e-05	-1.04327e-10	-1.21728	0.000126173	-1.04327e-10	-1.2153	0.000135938	-1.04327e-10	-1.21524
207063729	chr2:207063729:AC:A	5.3902e-05	-0.941552	-2.64473e-10	0.000156227	-1.00165	-2.64473e-10	0.000167238	-1.00802	-2.64473e-10
207064706	chr2:207064706:G:A	4.26528e-05	-1.04327e-10	-1.17563	0.000130741	-1.04327e-10	-1.17974	0.000140818	-1.04327e-10	-1.17997
207064948	chr2:207064948:CCG:C	4.32243e-05	-1.04327e-10	-1.16232	0.000134094	-1.04327e-10	-1.15442	0.000144496	-1.04327e-10	-1.15419
207065126	chr2:207065126:C:T	4.14847e-05	-1.04327e-10	-1.2034	0.000128319	-1.04327e-10	-1.19844	0.000138262	-1.04327e-10	-1.19829
207065436	chr2:207065436:G:A	4.0694e-05	-1.04327e-10	-1.22264	0.000125221	-1.04327e-10	-1.22288	0.000134897	-1.04327e-10	-1.22292
207065453	chr2:207065453:C:T	4.62505e-05	-1.04327e-10	-1.09465	0.000143434	-1.04327e-10	-1.08708	0.00015458	-1.04327e-10	-1.08673
207065586	chr2:207065586:T:C	5.78643e-05	-0.0649767	-0.805643	0.000206194	0.0993663	-0.82351	0.000211405	0.0504187	-0.824082
207065661	chr2:207065661:A:G	5.64968e-05	-1.04327e-10	-0.894535	0.000175653	-1.04327e-10	-0.884448	0.000189502	-1.04327e-10	-0.883037
207065820	chr2:207065820:G:A	8.86984e-06	-1.5286	-1.21747	2.75693e-05	-1.52067	-1.21558	2.96823e-05	-1.52142	-1.21547
207065963	chr2:207065963:A:T	1.07632e-05	-1.33972	-1.21287	3.55096e-05	-1.27555	-1.20761	3.77579e-05	-1.28875	-1.2075
207066072	chr2:207066072:G:A	7.43405e-05	-1.04327e-10	-0.620064	0.000224038	-1.04327e-10	-0.641143	0.000241842	-1.04327e-10	-0.639155
207066706	chr2:207066706:T:C	3.13467e-05	-0.374043	-1.10957	9.27924e-05	-0.433956	-1.08864	9.86725e-05	-0.447327	-1.08831
207067141	chr2:207067141:T:C	9.71796e-06	-1.46179	-1.19295	3.06774e-05	-1.43629	-1.19314	3.29953e-05	-1.4381	-1.19298
207067234	chr2:207067234:G:A	4.15052e-05	-1.04327e-10	-1.2029	0.000128389	-1.04327e-10	-1.1979	0.000138337	-1.04327e-10	-1.19774
207067545	chr2:207067545:C:T	0.00012869	-1.04327e-10	-0.0713121	0.000404723	-1.04327e-10	-0.0497568	0.000436051	-1.04327e-10	-0.0496795
207067759	chr2:207067759:A:AGAGGAAGGAGATAAGCAGGGATCTGTCTCTGAGCATTCT	4.11972e-05	-1.04327e-10	-1.21035	0.000127152	-1.04327e-10	-1.20757	0.000136996	-1.04327e-10	-1.20749
207067819	chr2:207067819:G:A	4.20411e-05	-1.04327e-10	-1.19007	0.000130262	-1.04327e-10	-1.18342	0.000140363	-1.04327e-10	-1.18321
207067953	chr2:207067953:T:C	9.35352e-06	-1.4693	-1.22366	2.95063e-05	-1.4447	-1.22366	3.17329e-05	-1.44642	-1.22366
207068176	chr2:207068176:A:G	8.89824e-06	-1.52618	-1.21669	2.76895e-05	-1.51723	-1.21468	2.98093e-05	-1.51806	-1.21456
207068408	chr2:207068408:C:A	4.37747e-05	-1.04327e-10	-1.14966	0.000135071	-1.04327e-10	-1.14716	0.000145586	-1.04327e-10	-1.14667
207068598	chr2:207068598:T:A	4.08e-05	-1.04327e-10	-1.22004	0.000125768	-1.04327e-10	-1.21852	0.000135499	-1.04327e-10	-1.21847
207068721	chr2:207068721:A:G	9.60759e-06	-1.44249	-1.22367	3.04595e-05	-1.41288	-1.22368	3.27463e-05	-1.41497	-1.22368
207068748	chr2:207068748:A:C	4.19053e-05	-1.04327e-10	-1.19331	0.000129782	-1.04327e-10	-1.18711	0.000139843	-1.04327e-10	-1.18692
207069193	chr2:207069193:C:T	1.61681e-05	-1.40942	-0.736259	4.98058e-05	-1.43093	-0.713903	5.40496e-05	-1.42354	-0.714001
207069453	chr2:207069453:A:G	4.10765e-05	-1.04327e-10	-1.21328	0.000126741	-1.04327e-10	-1.21082	0.000136551	-1.04327e-10	-1.21074
207069476	chr2:207069476:C:T	2.13258e-05	-0.666246	-1.20256	6.45146e-05	-0.683637	-1.20243	6.6966e-05	-0.720702	-1.20255
207069543	chr2:207069543:A:G	1.17144e-05	-1.43464	-1.03326	3.401e-05	-1.49334	-1.03296	3.66485e-05	-1.49308	-1.03299
207070385	chr2:207070385:T:A	5.89634e-05	-1.04327e-10	-0.851803	0.000183921	-1.04327e-10	-0.83845	0.000198498	-1.04327e-10	-0.836659
207070540	chr2:207070540:T:C	5.45995e-05	-1.04327e-10	-0.928695	0.000166497	-1.04327e-10	-0.937984	0.000179548	-1.04327e-10	-0.936999
207071045	chr2:207071045:AGGCAGT:A	6.85181e-05	-1.04327e-10	-0.701622	0.00021437	-1.04327e-10	-0.685258	0.000230998	-1.04327e-10	-0.685032
207071050	chr2:207071050:G:C	2.1146e-05	-0.657251	-1.22002	6.39611e-05	-0.674927	-1.21976	6.63823e-05	-0.712209	-1.2198
207071069	chr2:207071069:A:G	3.84449e-05	-0.0874221	-1.19207	0.000114297	-0.129795	-1.18437	0.000121078	-0.146662	-1.18434
207071167	chr2:207071167:A:G	4.95495e-05	-1.04327e-10	-1.02575	0.000154252	-1.04327e-10	-1.01437	0.000166189	-1.04327e-10	-1.01431
207071453	chr2:207071453:G:A	4.42794e-05	-1.04327e-10	-1.1382	0.000137441	-1.04327e-10	-1.12977	0.000148078	-1.04327e-10	-1.1297
207071670	chr2:207071670:A:G	0.000314259	2.02203	-1.20053	0.000648796	1.618	-1.19584	0.000702961	1.62364	-1.19578
207071673	chr2:207071673:C:G	9.23347e-06	-1.5011	-1.20479	2.79173e-05	-1.51799	-1.20572	3.01595e-05	-1.515	-1.20594
207071684	chr2:207071684:G:GT	9.66443e-06	-1.439	-1.22127	3.06323e-05	-1.41006	-1.22085	3.29338e-05	-1.41215	-1.22079
207071717	chr2:207071717:G:A	4.06612e-05	-1.04327e-10	-1.22345	0.000125357	-1.04327e-10	-1.22179	0.000135061	-1.04327e-10	-1.22171
207071813	chr2:207071813:T:A	1.70192e-05	-1.40134	-0.693033	5.24295e-05	-1.42365	-0.669841	5.69112e-05	-1.41601	-0.66994
207071817	chr2:207071817:C:T	1.08989e-05	-1.35651	-1.18355	3.57206e-05	-1.2928	-1.18444	3.76474e-05	-1.31487	-1.18431
207072075	chr2:207072075:A:G	1.42831e-05	-1.38318	-0.886465	4.125e-05	-1.4574	-0.875907	4.44589e-05	-1.45701	-0.875868
207072187	chr2:207072187:A:G	9.39031e-05	0.755285	-1.14174	0.00023506	0.542945	-1.13606	0.000250638	0.532523	-1.13595
207072307	chr2:207072307:T:C	4.54678e-05	-1.04327e-10	-1.11172	0.000140949	-1.04327e-10	-1.10456	0.000151897	-1.04327e-10	-1.10423
207072342	chr2:207072342:G:T	1.08432e-05	-1.35241	-1.19277	3.15168e-05	-1.41309	-1.18935	3.45961e-05	-1.3947	-1.189
207072390	chr2:207072390:C:T	1.31402e-05	-1.25329	-1.09975	3.92637e-05	-1.28047	-1.10219	4.27781e-05	-1.26891	-1.1025
207072403	chr2:207072403:G:T	4.1271e-05	-1.04327e-10	-1.20856	0.000127588	-1.04327e-10	-1.20416	0.000137472	-1.04327e-10	-1.20402
207072562	chr2:207072562:A:G	1.14161e-05	-1.51137	-0.982327	3.50817e-05	-1.52533	-0.969949	3.79603e-05	-1.52165	-0.969244
207072804	chr2:207072804:G:T	1.72443e-05	-1.3622	-0.719042	5.29227e-05	-1.38777	-0.696357	5.75101e-05	-1.37902	-0.696459
207073651	chr2:207073651:G:A	4.07086e-05	-1.04327e-10	-1.22228	0.000125517	-1.04327e-10	-1.22052	0.000135236	-1.04327e-10	-1.22042
207073722	chr2:207073722:T:C	3.04879e-05	-1.51139	-2.64473e-10	9.77557e-05	-1.47049	-2.64473e-10	0.000105046	-1.47304	-2.64473e-10
207074587	chr2:207074587:C:T	5.02268e-05	-1.04327e-10	-1.01217	0.000155145	-1.04327e-10	-1.0086	0.000167152	-1.04327e-10	-1.00854
207075050	chr2:207075050:C:T	1.25996e-05	-1.20399	-1.19106	3.76461e-05	-1.23377	-1.19096	4.10172e-05	-1.22224	-1.19121
207075059	chr2:207075059:A:G	4.46782e-05	-1.04327e-10	-1.12923	0.000137257	-1.04327e-10	-1.13111	0.000147907	-1.04327e-10	-1.13085
207075493	chr2:207075493:A:G	5.18442e-05	-1.04327e-10	-0.980478	0.000161198	-1.04327e-10	-0.970325	0.00017385	-1.04327e-10	-0.969246
207076274	chr2:207076274:C:T	4.13569e-05	-1.04327e-10	-1.20648	0.000126862	-1.04327e-10	-1.20986	0.000136665	-1.04327e-10	-1.20991
207076602	chr2:207076602:C:T	4.17944e-05	-1.04327e-10	-1.19596	0.000128512	-1.04327e-10	-1.19694	0.000138477	-1.04327e-10	-1.19674
207076671	chr2:207076671:T:A	5.49733e-05	-1.04327e-10	-0.921873	0.000168562	-1.04327e-10	-0.925653	0.000181742	-1.04327e-10	-0.924851
207077113	chr2:207077113:T:A	1.26757e-05	-1.25968	-1.12936	3.77752e-05	-1.31341	-1.10789	4.19289e-05	-1.28398	-1.10748
207077126	chr2:207077126:C:T	0.000531041	2.47647	-1.13035	0.0010835	2.06655	-1.13155	0.00117001	2.06906	-1.13173
207077185	chr2:207077185:A:C	1.08282e-05	-1.53255	-1.01402	3.26184e-05	-1.52377	-1.04432	3.5104e-05	-1.52451	-1.04461
207077939	chr2:207077939:G:A	4.56147e-05	-1.04327e-10	-1.10849	0.00013949	-1.04327e-10	-1.11497	0.000150225	-1.04327e-10	-1.1153
207078138	chr2:207078138:T:A	1.77265e-05	-0.868149	-1.18551	6.30593e-05	-0.718845	-1.19004	6.58619e-05	-0.749989	-1.18989
207079011	chr2:207079011:T:C	9.21171e-05	-1.04327e-10	-0.405659	0.000288619	-1.04327e-10	-0.387851	0.000310971	-1.04327e-10	-0.387741
207079050	chr2:207079050:G:A	1.37286e-05	-1.13422	-1.17502	3.99185e-05	-1.19652	-1.1696	4.45953e-05	-1.16062	-1.16919
207079088	chr2:207079088:TG:T	4.339e-05	-1.04327e-10	-1.15849	0.000134447	-1.04327e-10	-1.15179	0.000144865	-1.04327e-10	-1.15164
207079310	chr2:207079310:A:G	0.000138106	-1.04327e-10	-0.000696672	0.000429474	-1.04327e-10	0.00960089	0.00046302	-1.04327e-10	0.0103322
207079609	chr2:207079609:GTAGA:G	4.06954e-05	-1.04327e-10	-1.2226	0.000125175	-1.04327e-10	-1.22325	0.000134853	-1.04327e-10	-1.22325
207079634	chr2:207079634:G:A	4.27869e-05	-1.17249	-2.64473e-10	0.000125947	-1.2171	-2.64473e-10	0.000134158	-1.22842	-2.64473e-10
207081417	chr2:207081417:A:G	2.50745e-05	-0.755115	-0.951755	8.28985e-05	-0.697881	-0.937461	9.04733e-05	-0.685088	-0.937296
207081440	chr2:207081440:T:C	1.99766e-05	-0.872761	-1.0614	6.51819e-05	-0.822007	-1.05377	7.10556e-05	-0.810186	-1.05379
207081620	chr2:207081620:T:C	4.90752e-05	-1.04327e-10	-1.03537	0.000152449	-1.04327e-10	-1.02613	0.000164395	-1.04327e-10	-1.02517
207081998	chr2:207081998:G:T	4.07183e-05	-1.04327e-10	-1.22204	0.00012544	-1.04327e-10	-1.22113	0.000135144	-1.04327e-10	-1.2211
207082161	chr2:207082161:C:G	2.45552e-05	-1.09918	-0.628617	6.64941e-05	-1.24638	-0.609467	7.1294e-05	-1.25135	-0.609278
207082569	chr2:207082569:G:A	2.01408e-05	-0.706614	-1.21936	5.83775e-05	-0.765838	-1.22019	6.00895e-05	-0.811325	-1.22028
207082752	chr2:207082752:C:A	1.26929e-05	-1.52993	-0.857752	3.99718e-05	-1.52773	-0.837051	4.30263e-05	-1.52898	-0.836642
207082986	chr2:207082986:G:A	3.01875e-05	-1.52129	-2.64473e-10	9.62743e-05	-1.48576	-2.64473e-10	0.000103452	-1.48833	-2.64473e-10
207083052	chr2:207083052:C:T	3.68354e-05	-1.32226	-2.64473e-10	0.000112957	-1.32596	-2.64473e-10	0.000122648	-1.31812	-2.64473e-10
207083120	chr2:207083120:G:T	0.000166216	-1.04327e-10	0.184571	0.000527316	-1.04327e-10	0.214841	0.000569158	-1.04327e-10	0.216718
207083183	chr2:207083183:A:T	1.03735e-05	-1.4715	-1.11796	3.12769e-05	-1.48837	-1.12171	3.38427e-05	-1.48413	-1.12158
207083204	chr2:207083204:T:A	5.23403e-05	-1.04327e-10	-0.970954	0.00015902	-1.04327e-10	-0.983927	0.000171267	-1.04327e-10	-0.984215
207083448	chr2:207083448:T:C	0.000234859	1.71416	-1.1839	0.000531937	1.40737	-1.1838	0.000578732	1.41731	-1.18391
207083610	chr2:207083610:T:C	4.31805e-05	-1.16333	-2.64473e-10	0.000126222	-1.21492	-2.64473e-10	0.000137679	-1.20252	-2.64473e-10
207083920	chr2:207083920:G:C	6.63667e-05	-1.04327e-10	-0.733525	0.000202334	-1.04327e-10	-0.74304	0.00021795	-1.04327e-10	-0.743174
207084044	chr2:207084044:C:T	1.53452e-05	-1.15438	-1.04354	4.28936e-05	-1.25789	-1.03634	4.55368e-05	-1.27251	-1.03641
207084133	chr2:207084133:G:A	9.31319e-06	-1.49983	-1.19746	2.8271e-05	-1.51251	-1.19861	3.05624e-05	-1.50915	-1.19852
207084178	chr2:207084178:C:T	8.48418e-05	-0.487932	-2.64473e-10	0.000237196	-0.584071	-2.64473e-10	0.000244288	-0.629091	-2.64473e-10
207084194	chr2:207084194:T:C	4.8312e-05	-1.04327e-10	-1.05104	0.000147115	-1.04327e-10	-1.06175	0.00015845	-1.04327e-10	-1.062
207084196	chr2:207084196:T:C	4.14002e-05	-1.20543	-2.64473e-10	0.000121391	-1.25394	-2.64473e-10	0.000132311	-1.24228	-2.64473e-10
207084358	chr2:207084358:G:A	0.000249575	1.8106	-1.21956	0.000561367	1.49727	-1.21986	0.000610862	1.50733	-1.2199
207084643	chr2:207084643:T:C	6.14848e-05	-1.04327e-10	-0.809929	0.000187138	-1.04327e-10	-0.821115	0.000201684	-1.04327e-10	-0.820738
207084911	chr2:207084911:C:T	4.85503e-05	-1.04327e-10	-1.04612	0.000145005	-1.04327e-10	-1.07619	0.000156282	-1.04327e-10	-1.07578
207085214	chr2:207085214:GGAT:G	4.10782e-05	-1.04327e-10	-1.21324	0.000126628	-1.04327e-10	-1.21171	0.000136447	-1.04327e-10	-1.2115
207085508	chr2:207085508:AGGG:A	4.09732e-05	-1.04327e-10	-1.2158	0.00012601	-1.04327e-10	-1.2166	0.000135758	-1.04327e-10	-1.21656
207085690	chr2:207085690:C:T	4.21918e-05	-1.04327e-10	-1.18649	0.000130627	-1.04327e-10	-1.18061	0.000140726	-1.04327e-10	-1.18062
207085734	chr2:207085734:G:C	4.62844e-05	-1.04327e-10	-1.09391	0.000144309	-1.04327e-10	-1.081	0.000155483	-1.04327e-10	-1.0809
207086240	chr2:207086240:C:T	4.68883e-05	-1.04327e-10	-1.08095	0.000144416	-1.04327e-10	-1.08026	0.000155769	-1.04327e-10	-1.07906
207086265	chr2:207086265:G:A	1.752e-05	-0.922569	-1.14281	6.20517e-05	-0.788282	-1.13671	6.50943e-05	-0.815661	-1.13594
207086423	chr2:207086423:C:T	5.21994e-05	-1.04327e-10	-0.973649	0.000159411	-1.04327e-10	-0.981473	0.000171765	-1.04327e-10	-0.981312
207086622	chr2:207086622:C:T	1.81574e-05	-0.929989	-1.09965	6.43936e-05	-0.796023	-1.09192	6.75729e-05	-0.823262	-1.09097
207086689	chr2:207086689:G:A	3.79338e-05	-1.29288	-2.64473e-10	0.000111059	-1.3429	-2.64473e-10	0.000118053	-1.35631	-2.64473e-10
207086964	chr2:207086964:A:T	4.29334e-05	-1.04327e-10	-1.16907	0.000133267	-1.04327e-10	-1.16061	0.000143579	-1.04327e-10	-1.16055
207087406	chr2:207087406:T:C	4.23416e-05	-1.04327e-10	-1.18295	0.000129633	-1.04327e-10	-1.18825	0.00013964	-1.04327e-10	-1.18837
207087706	chr2:207087706:T:C	0.000107505	-1.04327e-10	-0.251181	0.000334234	-1.04327e-10	-0.241118	0.000360326	-1.04327e-10	-0.240429
207088517	chr2:207088517:G:A	4.71659e-05	-1.04327e-10	-1.07505	0.000145283	-1.04327e-10	-1.07427	0.00015671	-1.04327e-10	-1.07305
207088806	chr2:207088806:C:T	1.26173e-05	-1.21293	-1.18072	3.69426e-05	-1.2709	-1.17269	4.11254e-05	-1.23833	-1.17248
207089165	chr2:207089165:T:C	0.000301542	1.96026	-1.18007	0.000678404	1.64735	-1.18057	0.000743255	1.66431	-1.18071
207089701	chr2:207089701:CTGTG:C	4.78481e-05	-1.04327e-10	-1.06069	0.000146841	-1.04327e-10	-1.06361	0.000158245	-1.04327e-10	-1.0633
207089860	chr2:207089860:G:A	1.69239e-05	-0.939076	-1.16092	4.95054e-05	-0.994139	-1.15674	5.42034e-05	-0.977711	-1.15698
207089933	chr2:207089933:T:C	4.33474e-05	-1.04327e-10	-1.15947	0.000133719	-1.04327e-10	-1.15722	0.000144127	-1.04327e-10	-1.15675
207090643	chr2:207090643:GT:G	1.84214e-05	-0.93402	-1.08119	6.5094e-05	-0.802363	-1.07476	6.83396e-05	-0.829071	-1.07388
207090753	chr2:207090753:G:A	0.000129887	0.337278	-0.399332	0.000314133	0.0810535	-0.384196	0.000346152	0.101932	-0.382494
207090912	chr2:207090912:A:T	4.06957e-05	-1.04327e-10	-1.2226	0.000125341	-1.04327e-10	-1.22192	0.000135026	-1.04327e-10	-1.22198
207090955	chr2:207090955:C:T	1.69025e-05	-0.95673	-1.14453	5.95013e-05	-0.827292	-1.13967	6.2483e-05	-0.853536	-1.13901
207091126	chr2:207091126:T:C	4.06822e-05	-1.04327e-10	-1.22293	0.00012542	-1.04327e-10	-1.22129	0.000135121	-1.04327e-10	-1.22127
207091384	chr2:207091384:T:C	0.000112474	0.536394	-0.742394	0.000268216	0.262431	-0.723597	0.000295855	0.284791	-0.72236
207091521	chr2:207091521:C:A	4.53105e-05	-1.04327e-10	-1.11518	0.000140493	-1.04327e-10	-1.1078	0.000151364	-1.04327e-10	-1.10775
207091630	chr2:207091630:C:T	4.11757e-05	-1.04327e-10	-1.21087	0.000127186	-1.04327e-10	-1.20731	0.000137036	-1.04327e-10	-1.2072
207091747	chr2:207091747:C:T	1.22761e-05	-1.19834	-1.22273	3.63057e-05	-1.23765	-1.22334	3.95854e-05	-1.22564	-1.22334
207091848	chr2:207091848:C:T	4.0652e-05	-1.04327e-10	-1.22367	0.000125154	-1.04327e-10	-1.22341	0.000134833	-1.04327e-10	-1.2234
207092210	chr2:207092210:G:A	0.000142094	-1.04327e-10	0.0277691	0.000442498	-1.04327e-10	0.0394771	0.000477088	-1.04327e-10	0.0402616
207092243	chr2:207092243:G:A	3.813e-05	-1.28772	-2.64473e-10	0.000112537	-1.32967	-2.64473e-10	0.000122462	-1.31964	-2.64473e-10
207092513	chr2:207092513:G:C	4.33005e-05	-0.831752	-0.328803	0.000111141	-1.03731	-0.304847	0.000118528	-1.0479	-0.304384
207092627	chr2:207092627:A:G	1.12965e-05	-1.35889	-1.14533	3.35705e-05	-1.39986	-1.13946	3.70629e-05	-1.37585	-1.13897
207093096	chr2:207093096:T:C	2.33854e-05	-1.49045	-0.286156	7.44982e-05	-1.5061	-0.236085	8.05854e-05	-1.5032	-0.234917
207093258	chr2:207093258:A:G	4.6125e-05	-1.04327e-10	-1.09736	0.000143103	-1.04327e-10	-1.0894	0.000154176	-1.04327e-10	-1.08934
207093418	chr2:207093418:C:T	1.77844e-05	-1.00302	-1.04738	6.17989e-05	-0.880803	-1.04827	6.49666e-05	-0.905945	-1.04762
207093481	chr2:207093481:C:T	4.54567e-05	-1.04327e-10	-1.11196	0.000138551	-1.04327e-10	-1.12172	0.000149233	-1.04327e-10	-1.12193
207093581	chr2:207093581:G:T	4.22142e-05	-1.04327e-10	-1.18596	0.000129935	-1.04327e-10	-1.18593	0.000140005	-1.04327e-10	-1.18576
207093629	chr2:207093629:C:A	1.73498e-05	-0.929413	-1.14572	6.12608e-05	-0.79692	-1.1409	6.42905e-05	-0.823783	-1.14024
207094073	chr2:207094073:T:C	5.52077e-05	-0.237191	-0.680428	0.00014229	-0.419748	-0.675342	0.00015425	-0.414882	-0.673983
207094364	chr2:207094364:T:A	3.82859e-05	-1.28364	-2.64473e-10	0.000112973	-1.32581	-2.64473e-10	0.000122939	-1.31575	-2.64473e-10
207095251	chr2:207095251:T:C	4.1017e-05	-1.04327e-10	-1.21473	0.000126331	-1.04327e-10	-1.21405	0.000136148	-1.04327e-10	-1.21369
207095291	chr2:207095291:G:A	9.26528e-05	-1.04327e-10	-0.39986	0.000291862	-1.04327e-10	-0.376678	0.000314378	-1.04327e-10	-0.376843
207095349	chr2:207095349:G:A	6.62713e-05	-1.04327e-10	-0.734963	0.000210097	-1.04327e-10	-0.705391	0.000226433	-1.04327e-10	-0.704988
207095355	chr2:207095355:G:A	3.34166e-05	-0.884746	-0.534921	8.62834e-05	-1.08191	-0.513416	9.20643e-05	-1.09196	-0.512994
207095915	chr2:207095915:TTAAC:T	4.08062e-05	-1.04327e-10	-1.21989	0.000125493	-1.04327e-10	-1.22071	0.000135214	-1.04327e-10	-1.22058
207096272	chr2:207096272:C:T	1.16162e-05	-1.40463	-1.07169	3.67149e-05	-1.37385	-1.07593	3.98356e-05	-1.36728	-1.07539
207096712	chr2:207096712:G:C	1.81586e-05	-0.911852	-1.11772	6.431e-05	-0.777164	-1.11208	6.74684e-05	-0.804459	-1.11132
207096976	chr2:207096976:G:T	4.61805e-05	-1.04327e-10	-1.09616	0.000140669	-1.04327e-10	-1.10655	0.000151513	-1.04327e-10	-1.10677
207097749	chr2:207097749:A:G	4.07605e-05	-1.04327e-10	-1.22101	0.00012531	-1.04327e-10	-1.22217	0.000135	-1.04327e-10	-1.22217
207098283	chr2:207098283:A:G	1.1522e-05	-1.3691	-1.11536	3.43065e-05	-1.40904	-1.10858	3.78411e-05	-1.38601	-1.10803
207098508	chr2:207098508:G:A	4.81112e-05	-1.04327e-10	-1.0552	0.000146322	-1.04327e-10	-1.06715	0.000157596	-1.04327e-10	-1.0674
207098573	chr2:207098573:A:G	3.37778e-05	-0.855482	-0.553435	8.67629e-05	-1.05766	-0.532123	9.25556e-05	-1.06794	-0.531692
207098599	chr2:207098599:T:A	2.97484e-05	-1.53594	-2.64473e-10	9.15592e-05	-1.53597	-2.64473e-10	9.86538e-05	-1.53582	-2.64473e-10
207099155	chr2:207099155:T:C	1.04992e-05	-1.35636	-1.22107	3.10637e-05	-1.39731	-1.21961	3.42828e-05	-1.37331	-1.21948
207099273	chr2:207099273:G:C	8.82733e-05	-1.04327e-10	-0.448282	0.000266861	-1.04327e-10	-0.466231	0.00028729	-1.04327e-10	-0.466946
207099449	chr2:207099449:C:T	4.06596e-05	-1.04327e-10	-1.22349	0.000125223	-1.04327e-10	-1.22286	0.000134909	-1.04327e-10	-1.22284
207099897	chr2:207099897:T:C	0.000157936	-1.04327e-10	0.13347	0.000492391	-1.04327e-10	0.146315	0.000530862	-1.04327e-10	0.147062
207099945	chr2:207099945:T:C	3.84611e-05	-1.27907	-2.64473e-10	0.000113431	-1.32177	-2.64473e-10	0.000123448	-1.31162	-2.64473e-10
207099972	chr2:207099972:A:T	1.13907e-05	-1.42311	-1.07281	3.45412e-05	-1.44612	-1.06469	3.74129e-05	-1.44122	-1.0642
207100002	chr2:207100002:C:T	3.84347e-05	-1.27976	-2.64473e-10	0.000114316	-1.31399	-2.64473e-10	0.00012198	-1.32359	-2.64473e-10
207100124	chr2:207100124:G:A	3.64717e-05	-1.33218	-2.64473e-10	0.000102812	-1.42005	-2.64473e-10	0.000110257	-1.42463	-2.64473e-10
207100459	chr2:207100459:G:A	4.1227e-05	-1.04327e-10	-1.20963	0.000126536	-1.04327e-10	-1.21243	0.000136328	-1.04327e-10	-1.21237
207100539	chr2:207100539:A:G	0.000104251	0.812638	-1.09455	0.000236353	0.503674	-1.09131	0.000254912	0.504574	-1.09109
207100657	chr2:207100657:T:C	4.78725e-05	-1.04327e-10	-1.06018	0.000146192	-1.04327e-10	-1.06804	0.000157452	-1.04327e-10	-1.06832
207100795	chr2:207100795:G:T	4.96379e-05	-1.04327e-10	-1.02396	0.000154143	-1.04327e-10	-1.01508	0.000166197	-1.04327e-10	-1.01427
207101070	chr2:207101070:C:T	8.1048e-05	-0.126481	-0.407197	0.000195746	-0.359727	-0.416416	0.000214468	-0.344195	-0.415084
207101075	chr2:207101075:A:G	1.13496e-05	-1.4268	-1.07273	3.69884e-05	-1.36658	-1.07577	3.91793e-05	-1.3839	-1.07539
207101078	chr2:207101078:T:C	6.3249e-05	-0.78164	-2.64473e-10	0.00017773	-0.872691	-2.64473e-10	0.0001837	-0.914137	-2.64473e-10
207101188	chr2:207101188:G:C	1.21794e-05	-1.43312	-0.995857	3.97707e-05	-1.37346	-0.996367	4.2162e-05	-1.39045	-0.995467
207101283	chr2:207101283:G:A	4.48816e-05	-1.04327e-10	-1.12469	0.000138811	-1.04327e-10	-1.11985	0.000149719	-1.04327e-10	-1.11868
207102064	chr2:207102064:A:G	5.50095e-05	-0.921214	-2.64473e-10	0.000162744	-0.960782	-2.64473e-10	0.00017255	-0.976755	-2.64473e-10
207102541	chr2:207102541:A:G	4.38978e-05	-1.04327e-10	-1.14686	0.000136079	-1.04327e-10	-1.13972	0.000146612	-1.04327e-10	-1.13965
207102592	chr2:207102592:T:C	4.80618e-05	-1.04327e-10	-1.05623	0.000148061	-1.04327e-10	-1.05533	0.00015956	-1.04327e-10	-1.05502
207102796	chr2:207102796:T:C	4.21798e-05	-1.04327e-10	-1.18678	0.000130369	-1.04327e-10	-1.18259	0.000140455	-1.04327e-10	-1.18255
207102850	chr2:207102850:G:C	4.12294e-05	-1.20957	-2.64473e-10	0.00012707	-1.20822	-2.64473e-10	0.000135755	-1.21659	-2.64473e-10
207102959	chr2:207102959:C:T	1.10861e-05	-1.4359	-1.08713	3.61758e-05	-1.37731	-1.08725	3.83523e-05	-1.39411	-1.08652
207102989	chr2:207102989:C:T	4.54696e-05	-1.04327e-10	-1.11168	0.000140676	-1.04327e-10	-1.1065	0.000151743	-1.04327e-10	-1.10525
207103340	chr2:207103340:G:A	0.000155168	-1.04327e-10	0.115787	0.000500339	-1.04327e-10	0.162326	0.000539025	-1.04327e-10	0.162322
207103445	chr2:207103445:A:G	2.33682e-05	-0.575858	-1.20149	8.33939e-05	-0.429348	-1.20004	8.65622e-05	-0.466971	-1.19961
207103494	chr2:207103494:T:C	5.03952e-05	-0.334337	-0.674486	0.00012447	-0.549087	-0.679806	0.000136179	-0.534788	-0.67868
207104289	chr2:207104289:A:C	4.52985e-05	-1.04327e-10	-1.11545	0.000140204	-1.04327e-10	-1.10986	0.00015098	-1.04327e-10	-1.11029
207104302	chr2:207104302:C:T	6.6392e-05	-1.04327e-10	-0.733143	0.000202142	-1.04327e-10	-0.743988	0.000217772	-1.04327e-10	-0.743992
207104382	chr2:207104382:C:T	4.20125e-05	-1.04327e-10	-1.19075	0.00012867	-1.04327e-10	-1.19571	0.000138612	-1.04327e-10	-1.19576
207104486	chr2:207104486:C:A	5.26458e-05	-1.04327e-10	-0.965134	0.000159911	-1.04327e-10	-0.978342	0.000172221	-1.04327e-10	-0.978658
207104535	chr2:207104535:C:T	4.19116e-05	-1.04327e-10	-1.19316	0.000128387	-1.04327e-10	-1.19791	0.000138307	-1.04327e-10	-1.19796
207104675	chr2:207104675:A:G	2.97595e-05	-1.53557	-2.64473e-10	9.15609e-05	-1.53595	-2.64473e-10	9.8716e-05	-1.53519	-2.64473e-10
207104762	chr2:207104762:C:T	8.60304e-05	-0.276829	-0.19719	0.000212734	-0.496284	-0.196632	0.000233167	-0.481456	-0.194229
207105128	chr2:207105128:G:A	4.44088e-05	-1.04327e-10	-1.13528	0.000140413	-1.04327e-10	-1.10837	0.000151223	-1.04327e-10	-1.10869
207105763	chr2:207105763:T:C	3.51728e-05	-0.397371	-0.971076	0.00012894	-0.234954	-0.95866	0.00013353	-0.275735	-0.957381
207106204	chr2:207106204:T:C	4.62788e-05	-1.04327e-10	-1.09404	0.000143229	-1.04327e-10	-1.08852	0.000154358	-1.04327e-10	-1.08817
207106359	chr2:207106359:T:C	5.04968e-05	-1.04327e-10	-1.00681	0.000153847	-1.04327e-10	-1.017	0.000165682	-1.04327e-10	-1.01737
207106386	chr2:207106386:T:A	4.95968e-05	-1.04327e-10	-1.02479	0.000151154	-1.04327e-10	-1.03466	0.000162784	-1.04327e-10	-1.03502
207106474	chr2:207106474:G:A	4.9596e-05	-1.04327e-10	-1.02481	0.000151152	-1.04327e-10	-1.03467	0.000162782	-1.04327e-10	-1.03503
207106807	chr2:207106807:C:T	4.67211e-05	-1.08452	-2.64473e-10	0.000135383	-1.14485	-2.64473e-10	0.000142188	-1.17029	-2.64473e-10
207106950	chr2:207106950:T:G	4.62575e-05	-1.04327e-10	-1.0945	0.000143432	-1.04327e-10	-1.0871	0.00015466	-1.04327e-10	-1.08621
207107049	chr2:207107049:C:T	9.21123e-06	-1.5354	-1.17289	2.84783e-05	-1.53533	-1.16849	3.06652e-05	-1.53592	-1.16839
207107488	chr2:207107488:G:A	4.70574e-05	-0.389599	-0.687752	0.000116774	-0.600217	-0.692499	0.000127723	-0.586267	-0.691309
207107736	chr2:207107736:G:A	1.33614e-05	-1.5294	-0.806952	4.18091e-05	-1.53487	-0.784979	4.52406e-05	-1.53162	-0.783826
207107946	chr2:207107946:G:A	1.79492e-05	-1.48621	-0.554967	5.22936e-05	-1.49371	-0.602377	5.63456e-05	-1.49315	-0.602784
207108357	chr2:207108357:A:C	5.637e-05	-1.04327e-10	-0.896783	0.000171147	-1.04327e-10	-0.910439	0.000184299	-1.04327e-10	-0.910877
207108373	chr2:207108373:C:T	4.17041e-05	-0.705652	-0.492468	0.000104586	-0.933095	-0.46985	0.000111512	-0.943852	-0.469457
207108805	chr2:207108805:C:T	1.4042e-05	-1.52555	-0.761112	4.3475e-05	-1.53342	-0.747356	4.70624e-05	-1.5293	-0.746664
207108878	chr2:207108878:T:G	3.84253e-05	-0.707509	-0.572495	9.62149e-05	-0.93517	-0.551205	0.000102585	-0.94591	-0.550835
207108967	chr2:207108967:T:C	1.31381e-05	-1.14108	-1.21212	3.85553e-05	-1.19399	-1.20688	4.20829e-05	-1.18104	-1.20676
207108987	chr2:207108987:C:T	4.82942e-05	-1.04327e-10	-1.05141	0.000149875	-1.04327e-10	-1.04316	0.000161629	-1.04327e-10	-1.04213
207109091	chr2:207109091:T:C	3.00924e-05	-1.52445	-2.64473e-10	9.25605e-05	-1.5251	-2.64473e-10	9.99009e-05	-1.52326	-2.64473e-10
207109532	chr2:207109532:T:C	4.86541e-05	-1.04327e-10	-1.04398	0.000148107	-1.04327e-10	-1.05502	0.000159519	-1.04327e-10	-1.05528
207110078	chr2:207110078:T:C	4.0708e-05	-1.04327e-10	-1.2223	0.00012527	-1.04327e-10	-1.22248	0.000134955	-1.04327e-10	-1.22249
207110094	chr2:207110094:C:T	1.74637e-05	-0.866218	-1.20238	4.37894e-05	-1.07455	-1.19901	4.67275e-05	-1.084	-1.1991
207110151	chr2:207110151:A:G	4.66823e-05	-0.296317	-0.789037	0.000114639	-0.516495	-0.79468	0.0001255	-0.501438	-0.793693
207110305	chr2:207110305:G:A	4.97262e-05	-0.324803	-0.697385	0.000122968	-0.540896	-0.700136	0.000134656	-0.526084	-0.698633
207110482	chr2:207110482:T:C	1.36786e-05	-1.51726	-0.795625	4.25544e-05	-1.52861	-0.77357	4.61898e-05	-1.52228	-0.772397
207110487	chr2:207110487:T:C	3.25223e-05	-0.543689	-0.903105	7.85302e-05	-0.741283	-0.948194	8.43152e-05	-0.744696	-0.948182
207110529	chr2:207110529:C:G	1.40393e-05	-1.52111	-0.765749	4.35829e-05	-1.53097	-0.747325	4.72481e-05	-1.52559	-0.746437
207110804	chr2:207110804:G:A	4.46516e-05	-1.04327e-10	-1.12983	0.000134576	-1.04327e-10	-1.15083	0.000145023	-1.04327e-10	-1.15055
207110853	chr2:207110853:C:T	4.70566e-05	-0.312432	-0.764937	0.000116278	-0.529568	-0.767409	0.000127327	-0.514683	-0.766001
207110867	chr2:207110867:A:T	2.55505e-05	-0.62881	-1.05925	7.0652e-05	-0.72642	-1.06877	7.32691e-05	-0.76501	-1.06829
207111053	chr2:207111053:C:G	1.36668e-05	-1.52221	-0.791544	4.26043e-05	-1.53157	-0.769439	4.6188e-05	-1.52646	-0.768262
207111230	chr2:207111230:G:A	4.15244e-05	-0.392992	-0.809446	0.00010297	-0.603642	-0.814878	0.000112643	-0.589303	-0.81391
207111327	chr2:207111327:G:C	4.25403e-05	-0.378162	-0.800106	0.000105317	-0.590311	-0.805676	0.000115227	-0.575833	-0.804701
207111397	chr2:207111397:G:A	4.55176e-05	-1.04327e-10	-1.11062	0.000141082	-1.04327e-10	-1.10362	0.000152118	-1.04327e-10	-1.10278
207111679	chr2:207111679:G:A	4.55176e-05	-1.04327e-10	-1.11062	0.000141082	-1.04327e-10	-1.10362	0.000152118	-1.04327e-10	-1.10278
207111707	chr2:207111707:T:C	4.13307e-05	-1.04327e-10	-1.20711	0.000127379	-1.04327e-10	-1.20579	0.000137233	-1.04327e-10	-1.20576
207112031	chr2:207112031:C:T	4.19469e-05	-1.04327e-10	-1.19231	0.000129489	-1.04327e-10	-1.18937	0.000139467	-1.04327e-10	-1.18961
207112529	chr2:207112529:A:T	0.000107281	0.171906	-0.425177	0.000251934	-0.0741763	-0.449618	0.000271956	-0.0719335	-0.449865
207112755	chr2:207112755:C:T	2.44511e-05	-1.33727	-0.394775	7.10162e-05	-1.42615	-0.3639	7.65816e-05	-1.42547	-0.363617
207112806	chr2:207112806:T:C	1.44681e-05	-1.53597	-0.720797	4.55427e-05	-1.52554	-0.708764	4.89386e-05	-1.5297	-0.707173
207112909	chr2:207112909:T:C	3.71243e-05	-0.791537	-0.52291	9.42972e-05	-1.00542	-0.501091	0.000100623	-1.01534	-0.500718
207113494	chr2:207113494:T:C	0.000130025	0.797553	-0.858549	0.000292517	0.493019	-0.867455	0.000314696	0.491485	-0.867317
207114185	chr2:207114185:C:T	4.14418e-05	-1.04327e-10	-1.20443	0.000127368	-1.04327e-10	-1.20588	0.00013727	-1.04327e-10	-1.20549
207114701	chr2:207114701:C:G	4.14935e-05	-1.04327e-10	-1.20318	0.000128049	-1.04327e-10	-1.20054	0.00013796	-1.04327e-10	-1.20047
207114926	chr2:207114926:C:T	3.05161e-05	-1.51047	-2.64473e-10	9.179e-05	-1.53346	-2.64473e-10	9.89727e-05	-1.53259	-2.64473e-10
207114992	chr2:207114992:G:A	1.92279e-05	-1.14053	-0.831827	5.75906e-05	-1.19142	-0.808183	6.28767e-05	-1.1784	-0.807863
207115577	chr2:207115577:G:A	4.17248e-05	-1.04327e-10	-1.19763	0.000127668	-1.04327e-10	-1.20353	0.000137522	-1.04327e-10	-1.20366
207115615	chr2:207115615:A:G	1.359e-05	-1.09583	-1.22355	3.9617e-05	-1.15011	-1.2236	4.32749e-05	-1.13628	-1.22359
207115750	chr2:207115750:A:ACCT	4.35236e-05	-1.20098	0.0455613	0.000127766	-1.26704	0.0642812	0.000138222	-1.26226	0.0636832
207116120	chr2:207116120:G:A	9.70812e-05	0.366838	-0.72001	0.000239258	0.158029	-0.733445	0.000255583	0.149274	-0.733166
207116260	chr2:207116260:C:T	1.19108e-05	-1.50533	-0.945939	3.70163e-05	-1.51099	-0.930607	4.03835e-05	-1.49939	-0.929632
207116534	chr2:207116534:C:T	2.69569e-05	-0.727397	-0.907083	8.44319e-05	-0.729868	-0.887147	9.41719e-05	-0.695601	-0.886716
207116628	chr2:207116628:T:TA	4.06701e-05	-1.04327e-10	-1.22323	0.000125285	-1.04327e-10	-1.22237	0.000134973	-1.04327e-10	-1.22236
207116876	chr2:207116876:C:T	4.07425e-05	-1.04327e-10	-1.22145	0.000125689	-1.04327e-10	-1.21915	0.000135413	-1.04327e-10	-1.21911
207117057	chr2:207117057:T:C	5.8474e-05	-0.267964	-0.592173	0.00015032	-0.445059	-0.595136	0.000162786	-0.44054	-0.594462
207117861	chr2:207117861:C:A	9.46187e-06	-1.45852	-1.22293	2.89549e-05	-1.46433	-1.22289	3.11917e-05	-1.4644	-1.22289
207118081	chr2:207118081:G:A	4.47953e-05	-1.04327e-10	-1.12662	0.000138783	-1.04327e-10	-1.12005	0.000149565	-1.04327e-10	-1.11971
207118285	chr2:207118285:T:C	0.000128292	-1.04327e-10	-0.0744094	0.000412547	-1.04327e-10	-0.0306089	0.000444572	-1.04327e-10	-0.0303275
207118421	chr2:207118421:C:T	3.10356e-05	-1.49359	-2.64473e-10	9.35321e-05	-1.51465	-2.64473e-10	0.000100482	-1.51746	-2.64473e-10
207118452	chr2:207118452:C:T	0.000273459	-1.04327e-10	0.682433	0.000798752	-1.04327e-10	0.630091	0.000860983	-1.04327e-10	0.630636
207118472	chr2:207118472:A:G	9.30484e-06	-1.53585	-1.16234	2.89155e-05	-1.52833	-1.16025	3.10701e-05	-1.53068	-1.16052
207118753	chr2:207118753:T:C	4.81778e-05	0.169181	-1.223	0.000118396	-0.0564681	-1.22246	0.000131908	-0.0229112	-1.22242
207119081	chr2:207119081:A:G	2.52358e-05	-1.2317	-0.468756	7.10715e-05	-1.34407	-0.445205	8.04534e-05	-1.29625	-0.44351
207119380	chr2:207119380:G:A	3.2423e-05	-0.226339	-1.22351	8.48018e-05	-0.390041	-1.2226	9.39224e-05	-0.362357	-1.22261
207119472	chr2:207119472:T:C	0.000125926	-1.04327e-10	-0.0930262	0.000404813	-1.04327e-10	-0.0495344	0.000436247	-1.04327e-10	-0.0492316
207119491	chr2:207119491:T:C	3.3077e-05	-0.206198	-1.22368	8.63281e-05	-0.371387	-1.22342	9.56382e-05	-0.343445	-1.22342
207119705	chr2:207119705:T:A	0.000115659	-1.04327e-10	-0.178073	0.00035159	-1.04327e-10	-0.190495	0.000378851	-1.04327e-10	-0.190296
207119914	chr2:207119914:G:A	4.23924e-05	-1.04327e-10	-1.18175	0.000130143	-1.04327e-10	-1.18433	0.000140216	-1.04327e-10	-1.18426
207119927	chr2:207119927:C:T	2.26903e-05	-1.0881	-0.71868	7.26486e-05	-1.02875	-0.738578	7.41375e-05	-1.08476	-0.736757
207120106	chr2:207120106:C:CT	6.9898e-05	-1.04327e-10	-0.681683	0.000215727	-1.04327e-10	-0.678944	0.000232413	-1.04327e-10	-0.678924
207120740	chr2:207120740:C:A	5.90193e-05	0.36551	-1.21636	0.000144184	0.133549	-1.21542	0.000160639	0.167071	-1.21535
207120762	chr2:207120762:C:T	0.000150814	-1.04327e-10	0.0873254	0.000483804	-1.04327e-10	0.12872	0.000523126	-1.04327e-10	0.132382
207121339	chr2:207121339:T:A	2.47469e-05	-1.05461	-0.665409	7.93274e-05	-0.993	-0.686376	8.07982e-05	-1.05103	-0.684458
207121385	chr2:207121385:C:T	7.05688e-05	0.541069	-1.2132	0.000170496	0.29698	-1.21123	0.000190277	0.332167	-1.21113
207121989	chr2:207121989:C:T	5.71921e-05	0.309354	-1.19166	0.000140634	0.0826417	-1.18944	0.000156576	0.115394	-1.18929
207122449	chr2:207122449:T:C	4.9889e-05	-1.04327e-10	-1.01892	0.000154254	-1.04327e-10	-1.01436	0.000166172	-1.04327e-10	-1.01441
207122679	chr2:207122679:C:T	5.71041e-05	0.337409	-1.22125	0.000141449	0.120331	-1.22135	0.000157588	0.153845	-1.2213
207123015	chr2:207123015:C:T	3.04758e-05	-0.841436	-0.670352	9.88382e-05	-0.767905	-0.69157	9.94715e-05	-0.8379	-0.689668
207123328	chr2:207123328:A:T	0.00011784	-1.04327e-10	-0.159388	0.000378373	-1.04327e-10	-0.117078	0.000407757	-1.04327e-10	-0.116767
207123359	chr2:207123359:A:G	4.21224e-05	-1.04327e-10	-1.18814	0.000129373	-1.04327e-10	-1.19026	0.0001394	-1.04327e-10	-1.19009
207123380	chr2:207123380:A:C	0.00149472	-1.04327e-10	2.38097	0.00498484	-1.04327e-10	2.4612	0.00540603	-1.04327e-10	2.46783
207123503	chr2:207123503:T:C	4.07463e-05	-1.04327e-10	-1.22135	0.000125348	-1.04327e-10	-1.22186	0.000135037	-1.04327e-10	-1.22189
207123515	chr2:207123515:C:T	7.31638e-05	-1.04327e-10	-0.636019	0.000227671	-1.04327e-10	-0.625056	0.000245309	-1.04327e-10	-0.624921
207123656	chr2:207123656:G:C	4.26438e-05	-1.04327e-10	-1.17584	0.00013195	-1.04327e-10	-1.17054	0.00014214	-1.04327e-10	-1.17063
207123889	chr2:207123889:C:T	6.71225e-05	-1.04327e-10	-0.722201	0.000203517	-1.04327e-10	-0.737212	0.000219232	-1.04327e-10	-0.737307
207124506	chr2:207124506:G:T	1.6546e-05	-0.948227	-1.17435	4.3818e-05	-1.09947	-1.17344	4.86005e-05	-1.07071	-1.1731
207124606	chr2:207124606:C:T	7.04891e-05	-1.04327e-10	-0.673262	0.0002184	-1.04327e-10	-0.666629	0.000235411	-1.04327e-10	-0.666107
207124821	chr2:207124821:A:C	0.0003065	-0.799708	1.59621	0.000769123	-0.953618	1.54591	0.000860925	-0.921042	1.55161
207124832	chr2:207124832:C:T	4.11773e-05	-1.04327e-10	-1.21083	0.000126406	-1.04327e-10	-1.21346	0.000136173	-1.04327e-10	-1.21351
207124856	chr2:207124856:A:C	5.32145e-05	-1.04327e-10	-0.95439	0.00016026	-1.04327e-10	-0.976164	0.000172799	-1.04327e-10	-0.975308
207124874	chr2:207124874:G:GCT	4.11787e-05	-1.04327e-10	-1.2108	0.00012641	-1.04327e-10	-1.21343	0.000136177	-1.04327e-10	-1.21349
207124935	chr2:207124935:C:CAGCA	4.14084e-05	-1.04327e-10	-1.20524	0.000127046	-1.04327e-10	-1.20841	0.00013686	-1.04327e-10	-1.20848
207125114	chr2:207125114:T:C	0.000480473	1.09104	0.155008	0.00167791	1.2439	0.128445	0.00176599	1.21763	0.131401
207125314	chr2:207125314:A:C	9.03371e-06	-1.53199	-1.19576	2.81063e-05	-1.5317	-1.18527	3.01489e-05	-1.53588	-1.18542
207125524	chr2:207125524:T:C	3.0791e-05	-1.5015	-2.64473e-10	9.92314e-05	-1.4555	-2.64473e-10	0.000107555	-1.44944	-2.64473e-10
207125623	chr2:207125623:A:T	6.85292e-05	-0.70146	-2.64473e-10	0.000166713	-0.936687	-2.64473e-10	0.000184718	-0.908611	-2.64473e-10
207126069	chr2:207126069:C:T	0.000275289	-1.03322	1.72232	0.000707913	-1.1579	1.66726	0.000787944	-1.13118	1.67317
207126097	chr2:207126097:A:T	0.000112929	-1.04327e-10	-0.201961	0.000332351	-1.04327e-10	-0.246768	0.000359077	-1.04327e-10	-0.243901
207126252	chr2:207126252:G:A	0.000112927	-1.04327e-10	-0.201975	0.000357263	-1.04327e-10	-0.174486	0.000384889	-1.04327e-10	-0.174485
207126403	chr2:207126403:T:G	4.06608e-05	-1.04327e-10	-1.22346	0.00012512	-1.04327e-10	-1.22369	0.000134794	-1.04327e-10	-1.22369
207126619	chr2:207126619:C:T	1.0835e-05	-1.52754	-1.0184	3.21865e-05	-1.53293	-1.04848	3.46092e-05	-1.5345	-1.04882
207126660	chr2:207126660:G:A	2.26769e-05	-1.02838	-0.778993	7.23233e-05	-0.972018	-0.799796	7.41755e-05	-1.0229	-0.798109
207126730	chr2:207126730:G:C	0.000146358	-1.04327e-10	0.0573334	0.000474305	-1.04327e-10	0.108891	0.000511247	-1.04327e-10	0.109413
207126939	chr2:207126939:T:C	3.07817e-05	-1.5018	-2.64473e-10	9.91856e-05	-1.45597	-2.64473e-10	0.000107503	-1.44992	-2.64473e-10
207127115	chr2:207127115:C:T	0.000334105	0.0578487	0.824886	0.00098444	0.0880038	0.75111	0.00104559	0.070051	0.754851
207127124	chr2:207127124:C:T	7.14062e-05	0.200263	-0.860598	0.000247754	0.329804	-0.870327	0.000261489	0.307611	-0.868656
207127126	chr2:207127126:CAT:C	0.000724639	1.65695	-2.64473e-10	0.00290895	1.92259	-2.64473e-10	0.00309474	1.91002	-2.64473e-10
207127252	chr2:207127252:T:C	0.000267059	0.658749	-2.64473e-10	0.000682388	0.472638	-2.64473e-10	0.000674418	0.38641	-2.64473e-10
207127253	chr2:207127253:TGAA:T	0.000124692	0.440408	-0.543283	0.000432782	0.576094	-0.558819	0.000456589	0.553029	-0.556684
207127274	chr2:207127274:C:T	2.23579e-05	-1.04874	-0.772794	7.12117e-05	-0.993582	-0.793721	7.31022e-05	-1.04356	-0.792017
207127431	chr2:207127431:G:A	2.18086e-05	-1.06128	-0.78514	6.94808e-05	-1.00611	-0.805799	7.13617e-05	-1.05555	-0.804124
207127440	chr2:207127440:T:C	0.000127547	0.46262	-0.542859	0.000442898	0.598764	-0.558384	0.000467254	0.575679	-0.556246
207127555	chr2:207127555:T:C	0.000116666	-1.04327e-10	-0.169405	0.000353131	-1.04327e-10	-0.186121	0.000381237	-1.04327e-10	-0.184018
207127609	chr2:207127609:A:G	8.8825e-06	-1.53576	-1.20887	2.79182e-05	-1.52267	-1.20101	2.97816e-05	-1.53243	-1.20112
207127712	chr2:207127712:G:A	4.43413e-05	-1.1368	-2.64473e-10	0.000144933	-1.07669	-2.64473e-10	0.000158104	-1.06419	-2.64473e-10
207127731	chr2:207127731:T:C	0.000157898	-1.04327e-10	0.133228	0.000512249	-1.04327e-10	0.185851	0.00055217	-1.04327e-10	0.186417
207127870	chr2:207127870:T:C	4.18606e-05	-1.04327e-10	-1.19437	0.00012914	-1.04327e-10	-1.19206	0.000139132	-1.04327e-10	-1.19202
207127902	chr2:207127902:T:G	0.000725915	1.65871	-2.64473e-10	0.00289951	1.91934	-2.64473e-10	0.00308693	1.90749	-2.64473e-10
207127998	chr2:207127998:A:C	0.00142131	-1.04327e-10	2.33062	0.00470002	-1.04327e-10	2.40236	0.00509558	-1.04327e-10	2.40869
207128030	chr2:207128030:G:A	5.18555e-05	-1.04327e-10	-0.98026	0.000156325	-1.04327e-10	-1.00102	0.00016855	-1.04327e-10	-1.00021
207128113	chr2:207128113:G:A	3.15649e-05	-1.47667	-2.64473e-10	9.41638e-05	-1.50792	-2.64473e-10	0.000101851	-1.50393	-2.64473e-10
207128469	chr2:207128469:C:T	7.75763e-05	-1.04327e-10	-0.577458	0.000247759	-1.04327e-10	-0.540501	0.000266996	-1.04327e-10	-0.540204
207128488	chr2:207128488:C:G	4.09944e-05	-1.04327e-10	-1.21528	0.000125917	-1.04327e-10	-1.21734	0.000135648	-1.04327e-10	-1.21738
207128500	chr2:207128500:A:G	4.09432e-05	-1.04327e-10	-1.21653	0.000125781	-1.04327e-10	-1.21842	0.000135502	-1.04327e-10	-1.21846
207128564	chr2:207128564:T:C	5.82155e-05	0.243452	-1.10802	0.000142278	0.00469112	-1.09987	0.000160218	0.048558	-1.09946
207128961	chr2:207128961:TTTAGA:T	4.41309e-05	-1.04327e-10	-1.14156	0.00013436	-1.04327e-10	-1.15243	0.000144823	-1.04327e-10	-1.15193
207129026	chr2:207129026:C:T	4.99802e-05	-1.04327e-10	-1.01709	0.000155423	-1.04327e-10	-1.00681	0.000167468	-1.04327e-10	-1.00665
207129430	chr2:207129430:G:C	7.5896e-05	0.576727	-1.17608	0.000268077	0.704633	-1.16632	0.000282132	0.681311	-1.16638
207129544	chr2:207129544:T:C	0.000166566	-1.04327e-10	0.186671	0.000541259	-1.04327e-10	0.240938	0.000583431	-1.04327e-10	0.241487
207129667	chr2:207129667:T:C	4.38682e-05	0.0753934	-1.22292	0.000150963	0.187441	-1.22337	0.000159261	0.166429	-1.22333
207129808	chr2:207129808:T:C	1.14916e-05	-1.38283	-1.10427	3.27102e-05	-1.46274	-1.10253	3.63555e-05	-1.43201	-1.10208
207129855	chr2:207129855:A:C	4.22896e-05	-1.04327e-10	-1.18418	0.00013066	-1.04327e-10	-1.18036	0.000140806	-1.04327e-10	-1.18006
207130060	chr2:207130060:A:G	6.72167e-05	-1.04327e-10	-0.720799	0.000210182	-1.04327e-10	-0.704985	0.000226366	-1.04327e-10	-0.705287
207130112	chr2:207130112:T:C	5.85872e-05	-1.04327e-10	-0.858203	0.000178339	-1.04327e-10	-0.869273	0.000192196	-1.04327e-10	-0.868923
207130392	chr2:207130392:T:C	0.000217494	0.583301	-0.12985	0.000761099	0.637988	-0.0561839	0.00081444	0.629876	-0.0548151
207130873	chr2:207130873:A:G	5.73718e-05	-1.04327e-10	-0.879167	0.000175433	-1.04327e-10	-0.885703	0.00018903	-1.04327e-10	-0.885531
207131518	chr2:207131518:C:T	5.10853e-05	-1.04327e-10	-0.995223	0.000158187	-1.04327e-10	-0.989184	0.000170486	-1.04327e-10	-0.988783
207131723	chr2:207131723:T:C	0.000185395	1.42508	-1.13132	0.000408026	1.08305	-1.12468	0.000443828	1.09175	-1.12376
207132168	chr2:207132168:A:T	0.000105879	-0.233887	-0.0325355	0.000270516	-0.452299	-0.000330872	0.000304152	-0.411405	0.00149532
207132318	chr2:207132318:A:G	4.69673e-05	-1.04327e-10	-1.07927	0.0001419	-1.04327e-10	-1.09784	0.000152842	-1.04327e-10	-1.09803
207132441	chr2:207132441:A:G	0.000101705	-0.306639	-2.64473e-10	0.000266907	-0.46606	-2.64473e-10	0.000282365	-0.484237	-2.64473e-10
207132503	chr2:207132503:C:T	9.852e-06	-1.52961	-1.11143	3.09317e-05	-1.49662	-1.12456	3.30616e-05	-1.50494	-1.12412
207132530	chr2:207132530:T:C	4.22037e-05	-1.04327e-10	-1.18621	0.000130286	-1.04327e-10	-1.18323	0.000140367	-1.04327e-10	-1.18318
207132973	chr2:207132973:G:A	8.87843e-05	0.591276	-1.03379	0.00029833	0.659534	-1.01429	0.000315007	0.639289	-1.01413
207133161	chr2:207133161:C:T	0.0034357	-1.04327e-10	3.21326	0.0114394	-1.04327e-10	3.29186	0.0125237	-1.04327e-10	3.30794
207133220	chr2:207133220:G:A	5.05264e-05	-1.04327e-10	-1.00622	0.000156527	-1.04327e-10	-0.99973	0.00016863	-1.04327e-10	-0.999731
207133319	chr2:207133319:C:T	3.20954e-05	-1.46001	-2.64473e-10	9.52643e-05	-1.4963	-2.64473e-10	0.000103122	-1.49153	-2.64473e-10
207133749	chr2:207133749:G:A	1.3219e-05	-1.23491	-1.11216	3.69325e-05	-1.32426	-1.11961	4.16341e-05	-1.27925	-1.11927
207134297	chr2:207134297:G:C	1.4264e-05	-1.06313	-1.20786	4.68105e-05	-0.994626	-1.21223	4.89566e-05	-1.02442	-1.21208
207134385	chr2:207134385:T:C	6.55191e-05	-1.04327e-10	-0.746378	0.000208142	-1.04327e-10	-0.71474	0.000224332	-1.04327e-10	-0.714313
207134847	chr2:207134847:T:C	1.33395e-05	-1.52825	-0.809734	4.18737e-05	-1.5178	-0.800497	4.45052e-05	-1.53179	-0.800046
207134858	chr2:207134858:T:C	1.50211e-05	-0.99557	-1.22369	4.56181e-05	-1.01023	-1.22242	4.44123e-05	-1.11148	-1.22244
207134906	chr2:207134906:C:T	5.79236e-05	-0.0350819	-0.834513	0.000141631	-0.253942	-0.845792	0.000154056	-0.246022	-0.844101
207134982	chr2:207134982:A:T	4.47007e-05	-1.04327e-10	-1.12873	0.000136927	-1.04327e-10	-1.13351	0.000147587	-1.04327e-10	-1.13302
207134989	chr2:207134989:G:A	1.84868e-05	-1.23262	-0.77904	5.2842e-05	-1.3141	-0.771551	5.81389e-05	-1.29406	-0.770542
207135555	chr2:207135555:C:A	0.00051098	1.30761	-2.64473e-10	0.00189407	1.49353	-2.64473e-10	0.00201853	1.48268	-2.64473e-10
207135702	chr2:207135702:A:G	4.54233e-05	-1.04327e-10	-1.11269	0.000139323	-1.04327e-10	-1.11617	0.000150136	-1.04327e-10	-1.1159
207136098	chr2:207136098:G:A	1.31252e-05	-1.14188	-1.2123	3.89842e-05	-1.17903	-1.21077	3.98738e-05	-1.23085	-1.21087
207136360	chr2:207136360:T:C	1.34887e-05	-1.53404	-0.792832	4.20782e-05	-1.52799	-0.785437	4.50078e-05	-1.53559	-0.785011
207136544	chr2:207136544:T:G	1.34021e-05	-1.13201	-1.2013	3.97656e-05	-1.17078	-1.19918	4.0661e-05	-1.22286	-1.19931
207136652	chr2:207136652:A:G	1.6216e-05	-0.948835	-1.19388	4.90323e-05	-0.961087	-1.19939	4.75589e-05	-1.0661	-1.19937
207137369	chr2:207137369:A:G	4.14088e-05	-1.04327e-10	-1.20523	0.000127511	-1.04327e-10	-1.20476	0.000137362	-1.04327e-10	-1.20482
207137504	chr2:207137504:C:T	0.000367822	0.978879	-2.64473e-10	0.00135462	1.15832	-2.64473e-10	0.00144475	1.14825	-2.64473e-10
207137691	chr2:207137691:A:G	6.82151e-05	-1.04327e-10	-0.706055	0.000217049	-1.04327e-10	-0.672837	0.000233937	-1.04327e-10	-0.672387
207137970	chr2:207137970:A:G	7.7744e-05	-1.04327e-10	-0.575299	0.000231818	-1.04327e-10	-0.607005	0.000249828	-1.04327e-10	-0.606667
207137995	chr2:207137995:G:A	4.06571e-05	-1.04327e-10	-1.22355	0.000125142	-1.04327e-10	-1.22351	0.000134818	-1.04327e-10	-1.22351
207138246	chr2:207138246:G:A	4.7177e-05	-1.04327e-10	-1.07481	0.000142629	-1.04327e-10	-1.09271	0.000153783	-1.04327e-10	-1.0919
207139087	chr2:207139087:G:C	7.26543e-05	-1.04327e-10	-0.643007	0.00022597	-1.04327e-10	-0.632556	0.000243532	-1.04327e-10	-0.63219
207139432	chr2:207139432:C:T	4.12465e-05	-1.04327e-10	-1.20915	0.000126872	-1.04327e-10	-1.20978	0.000136689	-1.04327e-10	-1.20973
207139896	chr2:207139896:C:T	2.02807e-05	-1.50147	-0.417576	6.4523e-05	-1.48207	-0.403867	6.76563e-05	-1.50971	-0.403288
207140019	chr2:207140019:G:C	7.24864e-05	-1.04327e-10	-0.64532	0.000225368	-1.04327e-10	-0.635224	0.000242878	-1.04327e-10	-0.63488
207140405	chr2:207140405:T:C	4.06577e-05	-1.04327e-10	-1.22353	0.00012512	-1.04327e-10	-1.22369	0.000134795	-1.04327e-10	-1.22369
207140766	chr2:207140766:G:A	4.70502e-05	-1.04327e-10	-1.0775	0.0001443	-1.04327e-10	-1.08106	0.000155499	-1.04327e-10	-1.0808
207140778	chr2:207140778:G:A	2.97651e-05	-1.53538	-2.64473e-10	9.30797e-05	-1.5195	-2.64473e-10	0.000100179	-1.52048	-2.64473e-10
207140977	chr2:207140977:C:T	4.0684e-05	-1.04327e-10	-1.22288	0.000125304	-1.04327e-10	-1.22222	0.000134992	-1.04327e-10	-1.22222
207141270	chr2:207141270:G:C	0.000388379	2.25178	-1.21852	0.00138096	2.39142	-1.21385	0.00105533	2.04814	-1.21396
207141905	chr2:207141905:GGA:AGA	4.42749e-05	-1.04327e-10	-1.1383	0.000137238	-1.04327e-10	-1.13124	0.00014784	-1.04327e-10	-1.13131
207142096	chr2:207142096:A:T	1.88076e-05	-1.38439	-0.61007	6.1045e-05	-1.34577	-0.595576	6.19597e-05	-1.40574	-0.595213
207142367	chr2:207142367:T:C	4.47622e-05	-1.04327e-10	-1.12735	0.000137327	-1.04327e-10	-1.1306	0.000147981	-1.04327e-10	-1.13036
207142779	chr2:207142779:A:G	1.91905e-05	-1.37606	-0.598241	6.24905e-05	-1.33771	-0.580238	6.33341e-05	-1.39936	-0.579658
207143042	chr2:207143042:G:T	5.67013e-05	-1.04327e-10	-0.890922	0.000178011	-1.04327e-10	-0.871112	0.000191873	-1.04327e-10	-0.870605
207143125	chr2:207143125:A:G	6.77845e-05	-1.04327e-10	-0.712386	0.000213629	-1.04327e-10	-0.688716	0.000230285	-1.04327e-10	-0.688121
207143609	chr2:207143609:C:A	4.12628e-05	-1.04327e-10	-1.20876	0.000127002	-1.04327e-10	-1.20875	0.000136809	-1.04327e-10	-1.20885
207143636	chr2:207143636:G:A	0.000168334	0.197231	-2.64473e-10	0.000612939	0.365306	-2.64473e-10	0.000652877	0.353949	-2.64473e-10
207144080	chr2:207144080:CT:C	1.19992e-05	-1.46992	-0.973962	3.7517e-05	-1.44959	-0.978575	3.99699e-05	-1.46163	-0.977679
207144164	chr2:207144164:GGGA:G	0.000259675	0.630712	-2.64473e-10	0.000738069	0.551077	-2.64473e-10	0.000704445	0.429971	-2.64473e-10
207144564	chr2:207144564:T:C	0.000229	-1.04327e-10	0.505003	0.000731559	-1.04327e-10	0.542219	0.000790011	-1.04327e-10	0.544607
207144812	chr2:207144812:C:T	0.000216807	1.57897	-1.12869	0.000737168	1.65994	-1.11008	0.000579966	1.34598	-1.11045
207145195	chr2:207145195:A:G	1.38107e-05	-1.53597	-0.767305	4.25111e-05	-1.53491	-0.76828	4.58258e-05	-1.5358	-0.766787
207145386	chr2:207145386:C:T	0.000122258	-0.122585	-2.64473e-10	0.000343907	-0.212587	-2.64473e-10	0.000378548	-0.191096	-2.64473e-10
207145814	chr2:207145814:GCA:G	0.000340781	2.10036	-1.19784	0.00115459	2.18536	-1.18683	0.000885047	1.84527	-1.18707
207146381	chr2:207146381:C:T	1.32105e-05	-1.46409	-0.88362	4.01959e-05	-1.47593	-0.883269	4.37897e-05	-1.46634	-0.881696
207146827	chr2:207146827:C:G	6.41148e-05	-1.04327e-10	-0.768045	0.000196137	-1.04327e-10	-0.774148	0.000211439	-1.04327e-10	-0.773501
207147330	chr2:207147330:T:C	4.06566e-05	-1.04327e-10	-1.22356	0.000125175	-1.04327e-10	-1.22325	0.000134853	-1.04327e-10	-1.22325
207147504	chr2:207147504:T:C	0.000227308	-1.04327e-10	0.497588	0.000713758	-1.04327e-10	0.517584	0.000768776	-1.04327e-10	0.517361
207147785	chr2:207147785:G:A	2.06325e-05	-0.682888	-1.21896	5.99511e-05	-0.741426	-1.218	5.92693e-05	-0.827254	-1.21809
207148034	chr2:207148034:T:A	0.000158609	-0.548588	0.68631	0.000467337	-0.562923	0.657014	0.000433773	-0.713936	0.659018
207148831	chr2:207148831:C:A	1.06141e-05	-1.53305	-1.03349	3.25783e-05	-1.53072	-1.0386	3.50797e-05	-1.53151	-1.03831
207149072	chr2:207149072:G:A	4.08946e-05	-1.04327e-10	-1.21772	0.000125889	-1.04327e-10	-1.21756	0.00013563	-1.04327e-10	-1.21751
207149177	chr2:207149177:T:C	4.066e-05	-1.04327e-10	-1.22347	0.00012519	-1.04327e-10	-1.22313	0.000134869	-1.04327e-10	-1.22314
207149499	chr2:207149499:C:T	0.000430579	1.13641	-2.64473e-10	0.00110794	0.957298	-2.64473e-10	0.00116723	0.934952	-2.64473e-10
207149586	chr2:207149586:T:C	0.000431522	1.1386	-2.64473e-10	0.00122416	1.05705	-2.64473e-10	0.00116865	0.936166	-2.64473e-10
207149754	chr2:207149754:G:A	1.98783e-05	-0.813611	-1.12548	5.22963e-05	-0.967174	-1.12886	5.44127e-05	-1.00229	-1.12855
207149998	chr2:207149998:T:C	0.000229959	-1.04327e-10	0.509179	0.000671963	-1.04327e-10	0.457244	0.000726222	-1.04327e-10	0.460417
207150174	chr2:207150174:T:C	8.77043e-06	-1.53517	-1.22217	2.7058e-05	-1.53402	-1.22096	2.91059e-05	-1.53557	-1.22093
207151087	chr2:207151087:G:A	4.07003e-05	-1.04327e-10	-1.22248	0.000125386	-1.04327e-10	-1.22156	0.000135087	-1.04327e-10	-1.22152
207151200	chr2:207151200:G:A	0.000214678	1.6513	-1.21088	0.00076605	1.79093	-1.20264	0.000586014	1.44871	-1.20281
207151273	chr2:207151273:T:C	4.34799e-05	-1.04327e-10	-1.15642	0.000134835	-1.04327e-10	-1.14891	0.000145155	-1.04327e-10	-1.14964
207151444	chr2:207151444:G:A	4.23552e-05	-1.53087	0.348242	0.000131217	-1.53069	0.354589	0.000140772	-1.53596	0.355666
207151950	chr2:207151950:C:T	6.55879e-05	-0.745328	-2.64473e-10	0.000235487	-0.591304	-2.64473e-10	0.000250589	-0.603625	-2.64473e-10
207152210	chr2:207152210:A:G	7.33946e-05	-1.04327e-10	-0.632869	0.00023102	-1.04327e-10	-0.610455	0.000248472	-1.04327e-10	-0.612107
207152309	chr2:207152309:A:G	6.51173e-05	0.0882421	-0.840772	0.000179998	-0.0673303	-0.792682	0.000168044	-0.210102	-0.793112
207152432	chr2:207152432:T:A	4.97096e-05	-1.04327e-10	-1.02252	0.000153868	-1.04327e-10	-1.01686	0.000165742	-1.04327e-10	-1.01701
207152448	chr2:207152448:T:G	0.000119643	-1.04327e-10	-0.144206	0.000355097	-1.04327e-10	-0.18057	0.000383359	-1.04327e-10	-0.178467
207152616	chr2:207152616:A:G	6.19269e-05	-1.04327e-10	-0.802766	0.000186338	-1.04327e-10	-0.825398	0.000200799	-1.04327e-10	-0.825135
207153257	chr2:207153257:A:G	0.000621445	-1.04327e-10	1.50333	0.00204878	-1.04327e-10	1.57204	0.00221269	-1.04327e-10	1.57453
207153497	chr2:207153497:C:T	3.06725e-05	-1.50535	-2.64473e-10	9.22793e-05	-1.52814	-2.64473e-10	9.91948e-05	-1.53035	-2.64473e-10
207153584	chr2:207153584:T:G	1.08079e-05	-1.34913	-1.19931	2.93652e-05	-1.46395	-1.2092	3.19399e-05	-1.45426	-1.20932
207153810	chr2:207153810:C:T	0.000178083	1.38195	-1.12842	0.000483681	1.28274	-1.15427	0.000418789	1.06396	-1.15403
207153819	chr2:207153819:G:A	1.21884e-05	-1.24785	-1.18038	3.78015e-05	-1.24543	-1.17518	4.05261e-05	-1.25036	-1.17514
207153993	chr2:207153993:G:A	1.1909e-05	-1.25526	-1.19616	3.38358e-05	-1.34594	-1.1855	3.72083e-05	-1.32572	-1.18519
207154420	chr2:207154420:A:C	6.31479e-05	-0.78324	-2.64473e-10	0.000227278	-0.626784	-2.64473e-10	0.000241041	-0.642474	-2.64473e-10
207154540	chr2:207154540:T:C	0.00026305	1.72811	-1.08448	0.000747279	1.63778	-1.0743	0.000639823	1.40777	-1.07402
207154562	chr2:207154562:T:C	7.57012e-05	-0.601926	-2.64473e-10	0.000275751	-0.433461	-2.64473e-10	0.00029308	-0.446992	-2.64473e-10
207154672	chr2:207154672:G:A	7.75986e-05	-1.04327e-10	-0.577171	0.000234724	-1.04327e-10	-0.59455	0.000252622	-1.04327e-10	-0.595546
207155005	chr2:207155005:C:T	0.000205364	-1.04327e-10	0.396067	0.000630017	-1.04327e-10	0.392787	0.000680083	-1.04327e-10	0.394775
207155298	chr2:207155298:AG:A	7.738e-05	-0.579991	-2.64473e-10	0.000281753	-0.411929	-2.64473e-10	0.000299424	-0.425579	-2.64473e-10
207155345	chr2:207155345:A:G	5.19633e-05	-1.04327e-10	-0.978182	0.000160942	-1.04327e-10	-0.971917	0.000173355	-1.04327e-10	-0.9721
207155540	chr2:207155540:A:G	1.14358e-05	-1.26852	-1.22345	3.23817e-05	-1.3537	-1.22167	3.55914e-05	-1.33374	-1.2216
207155906	chr2:207155906:G:A	0.000175733	1.38672	-1.14648	0.000479907	1.28798	-1.16735	0.000415338	1.06878	-1.16713
207156019	chr2:207156019:G:A	0.000260053	-1.04327e-10	0.632167	0.000801031	-1.04327e-10	0.63294	0.000865285	-1.04327e-10	0.63562
207156217	chr2:207156217:G:A	0.000158823	1.30825	-1.16918	0.00043597	1.21106	-1.18644	0.000378469	0.994964	-1.18627
207156815	chr2:207156815:C:T	6.30334e-05	-1.04327e-10	-0.785055	0.000195374	-1.04327e-10	-0.778044	0.000210424	-1.04327e-10	-0.778316
207157091	chr2:207157091:G:A	8.38079e-05	-1.04327e-10	-0.500193	0.000264135	-1.04327e-10	-0.476499	0.000284937	-1.04327e-10	-0.475169
207157103	chr2:207157103:T:C	0.000102755	-1.04327e-10	-0.296369	0.000309172	-1.04327e-10	-0.319061	0.000333016	-1.04327e-10	-0.319248
207157161	chr2:207157161:G:A	6.5189e-05	-1.04327e-10	-0.751429	0.000200257	-1.04327e-10	-0.753359	0.000215777	-1.04327e-10	-0.753192
207157429	chr2:207157429:GA:G	3.76124e-05	-0.28174	-1.01965	0.000105888	-0.37329	-1.01729	0.000100662	-0.498453	-1.01722
207157577	chr2:207157577:T:C	4.43601e-05	-1.13638	-2.64473e-10	0.00013015	-1.18427	-2.64473e-10	0.000143207	-1.16315	-2.64473e-10
207157924	chr2:207157924:GGAA:G	0.0010268	2.00548	-2.64473e-10	0.00204125	1.56836	-2.64473e-10	0.00215956	1.55022	-2.64473e-10
207158218	chr2:207158218:G:C	5.76101e-05	-0.463467	-0.411555	0.000168777	-0.539658	-0.384725	0.00017522	-0.579011	-0.382387
207158453	chr2:207158453:G:C	5.43478e-05	-1.04327e-10	-0.933316	0.000168294	-1.04327e-10	-0.927249	0.000181266	-1.04327e-10	-0.927474
207158605	chr2:207158605:T:G	4.37069e-05	-1.04327e-10	-1.15121	0.000135386	-1.04327e-10	-1.14483	0.000145848	-1.04327e-10	-1.14487
207158883	chr2:207158883:G:C	4.05525e-05	-0.289701	-0.936421	0.000114251	-0.381122	-0.93344	0.000108665	-0.505819	-0.933347
207159244	chr2:207159244:T:C	0.000188756	1.1713	-0.859571	0.000580507	1.14865	-0.837708	0.000508525	0.941592	-0.837516
207159346	chr2:207159346:T:C	7.64564e-05	-1.04327e-10	-0.592	0.000240565	-1.04327e-10	-0.569968	0.000258382	-1.04327e-10	-0.573002
207159507	chr2:207159507:C:G	4.11074e-05	-1.04327e-10	-1.21253	0.000126716	-1.04327e-10	-1.21101	0.000136503	-1.04327e-10	-1.21109
207159552	chr2:207159552:C:A	4.11081e-05	-1.04327e-10	-1.21252	0.000126719	-1.04327e-10	-1.21099	0.000136505	-1.04327e-10	-1.21107
207159721	chr2:207159721:G:A	3.18504e-05	-1.46767	-2.64473e-10	9.59429e-05	-1.48921	-2.64473e-10	0.000103838	-1.4846	-2.64473e-10
207160330	chr2:207160330:T:C	0.00019398	1.56204	-1.22301	0.000541208	1.46449	-1.22364	0.000465338	1.23897	-1.22365
207160525	chr2:207160525:G:A	4.17027e-05	-1.19815	-2.64473e-10	0.000140527	-1.10756	-2.64473e-10	0.000150503	-1.11345	-2.64473e-10
207160596	chr2:207160596:T:G	3.17722e-05	-1.47013	-2.64473e-10	9.5179e-05	-1.4972	-2.64473e-10	0.00010208	-1.50168	-2.64473e-10
207161496	chr2:207161496:A:C	0.000102896	-0.295005	-2.64473e-10	0.000330284	-0.253008	-2.64473e-10	0.000334807	-0.313884	-2.64473e-10
207161548	chr2:207161548:A:G	6.7396e-05	-1.04327e-10	-0.718134	0.000212544	-1.04327e-10	-0.693811	0.000228355	-1.04327e-10	-0.696537
207162067	chr2:207162067:C:T	5.44116e-05	-1.04327e-10	-0.932142	0.000169685	-1.04327e-10	-0.919018	0.000182555	-1.04327e-10	-0.920388
207162189	chr2:207162189:T:C	0.000242039	1.65824	-1.09786	0.000594578	1.4237	-1.0888	0.00052006	1.21504	-1.08853
207162350	chr2:207162350:T:C	1.13659e-05	-1.48871	-1.00939	3.33929e-05	-1.52131	-1.02331	3.60548e-05	-1.51997	-1.02243
207163051	chr2:207163051:T:C	1.87651e-05	-0.886142	-1.11058	6.63772e-05	-0.774929	-1.08268	6.70814e-05	-0.839495	-1.08204
207163362	chr2:207163362:T:C	2.86201e-05	-1.25508	-0.319533	9.43965e-05	-1.24058	-0.264877	9.90718e-05	-1.26852	-0.263069
207163524	chr2:207163524:G:A	0.00021499	-1.04327e-10	0.441871	0.000586553	-1.04327e-10	0.321304	0.000633125	-1.04327e-10	0.323228
207164290	chr2:207164290:A:C	1.30149e-05	-1.19163	-1.171	3.90933e-05	-1.21734	-1.16967	4.03786e-05	-1.26029	-1.16885
207164786	chr2:207164786:C:G	0.000132171	1.12826	-1.17288	0.000478443	1.30397	-1.1864	0.000368036	0.966724	-1.18598
207165697	chr2:207165697:T:C	4.09877e-05	-1.04327e-10	-1.21545	0.000126026	-1.04327e-10	-1.21647	0.000135781	-1.04327e-10	-1.21639
207166591	chr2:207166591:G:T	0.000103962	0.799027	-1.08372	0.000271297	0.630282	-1.08003	0.000246291	0.459882	-1.08081
207166747	chr2:207166747:C:T	1.74915e-05	-0.863646	-1.20336	5.19483e-05	-0.900283	-1.20243	5.16187e-05	-0.981113	-1.20244
207167000	chr2:207167000:G:C	0.000172597	-1.04327e-10	0.222241	0.000553628	-1.04327e-10	0.263535	0.000598288	-1.04327e-10	0.266633
207167268	chr2:207167268:T:A	0.000128363	-1.04327e-10	-0.0738607	0.000408985	-1.04327e-10	-0.0392803	0.000438775	-1.04327e-10	-0.0434525
207168118	chr2:207168118:G:C	4.09899e-05	-1.04327e-10	-1.21539	0.000126032	-1.04327e-10	-1.21642	0.000135788	-1.04327e-10	-1.21634
207168625	chr2:207168625:G:T	9.67624e-05	0.86561	-1.22207	0.000274066	0.778136	-1.21772	0.000242265	0.580369	-1.21778
207168700	chr2:207168700:G:A	6.75129e-05	-1.04327e-10	-0.716401	0.000212843	-1.04327e-10	-0.692403	0.000228697	-1.04327e-10	-0.69504
207168952	chr2:207168952:G:A	5.55075e-05	0.253646	-1.16585	0.000150582	0.125796	-1.16425	0.000139185	-0.0273777	-1.16426
207169429	chr2:207169429:C:CA	9.33964e-05	-0.391867	-2.64473e-10	0.000302638	-0.340421	-2.64473e-10	0.000319468	-0.360783	-2.64473e-10
207170293	chr2:207170293:T:C	7.62346e-05	-1.04327e-10	-0.594904	0.000241244	-1.04327e-10	-0.567151	0.000259483	-1.04327e-10	-0.568747
207170626	chr2:207170626:A:G	7.8487e-05	-1.04327e-10	-0.565787	0.000248542	-1.04327e-10	-0.537348	0.000267326	-1.04327e-10	-0.538971
207172096	chr2:207172096:A:C	5.70956e-05	0.327697	-1.21169	0.000154073	0.195142	-1.21068	0.000141971	0.0388478	-1.21066
207172262	chr2:207172262:G:A	5.31876e-05	0.219344	-1.17424	0.000144363	0.0921496	-1.17278	0.000133661	-0.0593447	-1.17279
207172533	chr2:207172533:G:A	3.11256e-05	-1.43615	-0.0545388	0.000102795	-1.42553	0.0053048	0.000109265	-1.44094	0.00727957
207173073	chr2:207173073:C:G	6.54678e-05	0.381573	-1.12873	0.000174862	0.237303	-1.12627	0.000160807	0.0797749	-1.12701
207173176	chr2:207173176:T:C	6.29721e-05	0.363183	-1.14921	0.000168316	0.219092	-1.14621	0.000154942	0.0624564	-1.14684
207173606	chr2:207173606:C:T	8.69061e-05	-1.04327e-10	-0.463892	0.000267363	-1.04327e-10	-0.464353	0.000287319	-1.04327e-10	-0.466847
207173813	chr2:207173813:A:C	1.54536e-05	-1.21551	-0.975367	5.50776e-05	-1.07477	-0.969447	6.07469e-05	-1.0517	-0.969025
207173994	chr2:207173994:A:C	6.59992e-05	-1.04327e-10	-0.739077	0.000208228	-1.04327e-10	-0.714325	0.000223996	-1.04327e-10	-0.715809
207174899	chr2:207174899:C:T	1.08638e-05	-1.38667	-1.15662	3.43e-05	-1.37035	-1.14746	3.63131e-05	-1.38824	-1.14702
207175046	chr2:207175046:TA:T	0.000127267	0.966596	-1.04903	0.000346839	0.875691	-1.07979	0.000305495	0.673766	-1.07927
207175083	chr2:207175083:G:A	5.13904e-05	-0.989268	-2.64473e-10	0.000150137	-1.04141	-2.64473e-10	0.000154188	-1.08927	-2.64473e-10
207175126	chr2:207175126:C:T	4.48357e-05	-1.04327e-10	-1.12572	0.000138866	-1.04327e-10	-1.11945	0.000149628	-1.04327e-10	-1.11928
207176039	chr2:207176039:C:T	4.63735e-05	-1.51407	0.422073	0.000135947	-1.53293	0.392238	0.000147031	-1.5323	0.395505
207176515	chr2:207176515:A:G	0.00120958	-1.04327e-10	2.16931	0.00403022	-1.04327e-10	2.24862	0.0043538	-1.04327e-10	2.25137
207176675	chr2:207176675:A:G	9.02175e-05	0.771693	-1.19819	0.000237709	0.617729	-1.19964	0.000214779	0.441937	-1.19977
207177088	chr2:207177088:G:A	0.000173498	-1.04327e-10	0.227444	0.000515167	-1.04327e-10	0.191533	0.000556835	-1.04327e-10	0.19483
207177251	chr2:207177251:T:C	0.0003524	0.936048	-2.64473e-10	0.000859247	0.703097	-2.64473e-10	0.00090069	0.675722	-2.64473e-10
207177868	chr2:207177868:C:T	4.42354e-05	-1.04327e-10	-1.13919	0.000136005	-1.04327e-10	-1.14027	0.000146425	-1.04327e-10	-1.14093
207178025	chr2:207178025:C:T	9.06779e-06	-1.502	-1.22199	2.86369e-05	-1.47815	-1.22011	3.0752e-05	-1.48122	-1.22026
207178298	chr2:207178298:C:T	0.000265741	0.653803	-2.64473e-10	0.000691671	0.486151	-2.64473e-10	0.000729292	0.464635	-2.64473e-10
207178688	chr2:207178688:C:T	2.026e-05	-1.13697	-0.7831	6.28417e-05	-1.15296	-0.759381	6.63417e-05	-1.17486	-0.757756
207179186	chr2:207179186:G:A	4.14716e-05	-1.04327e-10	-1.20371	0.0001276	-1.04327e-10	-1.20406	0.000137422	-1.04327e-10	-1.20439
207179189	chr2:207179189:T:C	5.17104e-05	0.127887	-1.11095	0.000149419	0.0878597	-1.13406	0.000137123	-0.0729225	-1.13364
207179354	chr2:207179354:G:A	6.05825e-05	-1.04327e-10	-0.824714	0.000174843	-1.04327e-10	-0.889071	0.000188522	-1.04327e-10	-0.888225
207179678	chr2:207179678:G:C	6.16514e-05	-1.04327e-10	-0.807224	0.000193328	-1.04327e-10	-0.788572	0.000208468	-1.04327e-10	-0.787652
207179690	chr2:207179690:C:T	8.79684e-05	-0.451742	-2.64473e-10	0.000228346	-0.622097	-2.64473e-10	0.000246585	-0.619731	-2.64473e-10
207179893	chr2:207179893:AT:A	2.47307e-05	-0.561015	-1.15966	7.22411e-05	-0.608721	-1.16423	6.9798e-05	-0.717024	-1.16481
207180096	chr2:207180096:T:C	6.41831e-05	-1.04327e-10	-0.76698	0.00020067	-1.04327e-10	-0.751298	0.000216346	-1.04327e-10	-0.750561
207180523	chr2:207180523:G:A	1.20962e-05	-1.27712	-1.15871	3.64242e-05	-1.29862	-1.1591	3.76974e-05	-1.33847	-1.15937
207180565	chr2:207180565:AC:A	2.98934e-05	-1.53108	-2.64473e-10	9.19179e-05	-1.53206	-2.64473e-10	9.91454e-05	-1.53085	-2.64473e-10
207181350	chr2:207181350:C:A	4.06658e-05	-1.04327e-10	-1.22333	0.000125129	-1.04327e-10	-1.22362	0.000134801	-1.04327e-10	-1.22364
207181387	chr2:207181387:C:A	5.22106e-05	-1.04327e-10	-0.973434	0.000158365	-1.04327e-10	-0.988056	0.000170457	-1.04327e-10	-0.988956
207181537	chr2:207181537:G:A	3.01605e-05	-0.345132	-1.17705	8.47697e-05	-0.43307	-1.17995	8.09224e-05	-0.554357	-1.17959
207181588	chr2:207181588:G:A	4.68103e-05	0.0581978	-1.14081	0.000136024	0.0196563	-1.15978	0.000125241	-0.137766	-1.15944
207181715	chr2:207181715:G:A	2.63219e-05	-0.43789	-1.22043	7.45839e-05	-0.520293	-1.22074	7.15911e-05	-0.63564	-1.22083
207181827	chr2:207181827:C:T	1.02315e-05	-1.39227	-1.21097	2.83602e-05	-1.49025	-1.21772	3.07871e-05	-1.48254	-1.2178
207181833	chr2:207181833:T:C	2.61125e-05	-0.450698	-1.21561	7.40008e-05	-0.532784	-1.2161	7.10789e-05	-0.647407	-1.21624
207181992	chr2:207181992:A:G	5.789e-05	-1.04327e-10	-0.870176	0.000179978	-1.04327e-10	-0.860126	0.000193546	-1.04327e-10	-0.861923
207182274	chr2:207182274:C:T	2.73756e-05	-0.396093	-1.22297	7.75171e-05	-0.479639	-1.22282	7.42402e-05	-0.597361	-1.22277
207182471	chr2:207182471:G:A	2.32688e-05	-1.18572	-0.59589	7.20314e-05	-1.20291	-0.572946	7.61927e-05	-1.22302	-0.571154
207182717	chr2:207182717:T:C	0.000168666	0.932127	-0.732924	0.000572303	1.08889	-0.792181	0.000445857	0.763665	-0.791107
207183222	chr2:207183222:T:C	9.12144e-06	-1.49483	-1.22326	2.88098e-05	-1.47003	-1.22221	3.09317e-05	-1.47335	-1.22231
207183682	chr2:207183682:T:C	4.25512e-05	-1.04327e-10	-1.17801	0.000131811	-1.04327e-10	-1.17159	0.000142063	-1.04327e-10	-1.17117
207184444	chr2:207184444:G:A	0.000130194	0.677805	-0.737499	0.000394651	0.649433	-0.72439	0.000352774	0.462502	-0.724113
207185094	chr2:207185094:C:T	4.71606e-05	-1.20806	0.132896	0.000158329	-1.1129	0.124616	0.000168687	-1.12145	0.12206
207185361	chr2:207185361:C:A	4.60863e-05	-1.04327e-10	-1.0982	0.000143849	-1.04327e-10	-1.0842	0.000154937	-1.04327e-10	-1.08442
207185425	chr2:207185425:C:T	9.65922e-05	0.731474	-1.0897	0.000287639	0.690297	-1.08155	0.000255916	0.498896	-1.08148
207186695	chr2:207186695:A:C	1.41102e-05	-1.05883	-1.22299	4.41728e-05	-1.0414	-1.22345	4.54948e-05	-1.08644	-1.2234
207186907	chr2:207186907:T:C	0.000125997	-1.04327e-10	-0.0924608	0.000378396	-1.04327e-10	-0.117018	0.00040712	-1.04327e-10	-0.118331
207187843	chr2:207187843:G:T	4.4745e-05	-1.04327e-10	-1.12774	0.000137036	-1.04327e-10	-1.13272	0.000147437	-1.04327e-10	-1.13404
207187973	chr2:207187973:T:C	0.000155792	-1.04327e-10	0.119803	0.00046904	-1.04327e-10	0.0977278	0.000506449	-1.04327e-10	0.0999852
207188290	chr2:207188290:C:T	0.000154724	-1.04327e-10	0.112922	0.000463848	-1.04327e-10	0.0865981	0.000498999	-1.04327e-10	0.0851641
207188452	chr2:207188452:C:T	4.81445e-05	-1.04327e-10	-1.05451	0.000146814	-1.04327e-10	-1.06379	0.000158079	-1.04327e-10	-1.06434
207189229	chr2:207189229:A:C	4.88006e-05	-1.04327e-10	-1.04098	0.000146038	-1.04327e-10	-1.06909	0.000157445	-1.04327e-10	-1.06836
207190002	chr2:207190002:A:C	6.57177e-05	-1.04327e-10	-0.743352	0.000204993	-1.04327e-10	-0.729985	0.000221049	-1.04327e-10	-0.729053
207190369	chr2:207190369:T:C	2.99493e-05	-1.52921	-2.64473e-10	9.38824e-05	-1.51092	-2.64473e-10	9.99932e-05	-1.52234	-2.64473e-10
207190989	chr2:207190989:G:A	4.89968e-05	-1.04327e-10	-1.03696	0.000151176	-1.04327e-10	-1.03451	0.000162594	-1.04327e-10	-1.03618
207190999	chr2:207190999:T:C	8.38277e-05	0.594949	-1.09491	0.000249746	0.553652	-1.08617	0.000223531	0.368233	-1.08612
207191102	chr2:207191102:T:TGGAA	0.000180371	-1.04327e-10	0.266294	0.000578081	-1.04327e-10	0.306755	0.000626749	-1.04327e-10	0.313106
207191103	chr2:207191103:C:G	0.000185093	-1.04327e-10	0.292141	0.000593424	-1.04327e-10	0.33295	0.000643418	-1.04327e-10	0.339355
207191104	chr2:207191104:AC:A	0.000185314	-1.04327e-10	0.29333	0.00059414	-1.04327e-10	0.334155	0.000644196	-1.04327e-10	0.340563
207191222	chr2:207191222:C:T	2.90807e-05	-1.26768	-0.290962	9.75976e-05	-1.159	-0.31311	0.000104762	-1.16502	-0.310735
207191223	chr2:207191223:G:A	2.10875e-05	-1.13339	-0.746649	6.14132e-05	-1.17718	-0.758154	6.23566e-05	-1.23674	-0.757829
207191540	chr2:207191540:G:T	0.000116499	-1.04019	0.869353	0.000332527	-1.09173	0.845496	0.000338617	-1.14709	0.84452
207191542	chr2:207191542:G:T	0.000164014	-1.04327e-10	0.171233	0.000486828	-1.04327e-10	0.134951	0.000525112	-1.04327e-10	0.136173
207193131	chr2:207193131:T:C	9.44868e-05	-1.04327e-10	-0.380259	0.000293003	-1.04327e-10	-0.372775	0.000314672	-1.04327e-10	-0.375907
207194337	chr2:207194337:G:A	0.000190519	-1.04327e-10	0.321034	0.000566639	-1.04327e-10	0.286763	0.000608934	-1.04327e-10	0.284272
207194408	chr2:207194408:G:A	8.5655e-05	-0.478392	-2.64473e-10	0.000276083	-0.432259	-2.64473e-10	0.000291882	-0.45109	-2.64473e-10
207194670	chr2:207194670:A:G	0.000154007	-1.04327e-10	0.108279	0.000453733	-1.04327e-10	0.0645499	0.000488819	-1.04327e-10	0.064554
207194716	chr2:207194716:T:C	3.2105e-05	-0.312805	-1.1469	8.99482e-05	-0.404268	-1.14946	8.55149e-05	-0.528992	-1.14976
207195333	chr2:207195333:G:T	4.09327e-05	-1.04327e-10	-1.21679	0.000126275	-1.04327e-10	-1.2145	0.00013603	-1.04327e-10	-1.21457
207195505	chr2:207195505:T:C	8.64648e-05	-1.04327e-10	-0.468982	0.000267935	-1.04327e-10	-0.462213	0.000287803	-1.04327e-10	-0.465162
207195596	chr2:207195596:A:G	5.76696e-05	-1.04327e-10	-0.87399	0.00017349	-1.04327e-10	-0.896839	0.000187037	-1.04327e-10	-0.896132
207196551	chr2:207196551:T:C	8.94625e-05	0.6858	-1.1207	0.000265792	0.64264	-1.11288	0.000236969	0.453331	-1.11284
207197480	chr2:207197480:A:C	0.000129391	-1.04327e-10	-0.0658806	0.000390022	-1.04327e-10	-0.0867553	0.000419383	-1.04327e-10	-0.0886549
207197757	chr2:207197757:G:A	0.000506353	1.29851	-2.64473e-10	0.00106112	0.914118	-2.64473e-10	0.00111903	0.892774	-2.64473e-10
207197960	chr2:207197960:C:A	4.5756e-05	-1.04327e-10	-1.1054	0.000141696	-1.04327e-10	-1.09928	0.000152733	-1.04327e-10	-1.09875
207197990	chr2:207197990:G:A	9.2649e-05	-1.04327e-10	-0.399901	0.000278987	-1.04327e-10	-0.421796	0.000301025	-1.04327e-10	-0.420247
207198065	chr2:207198065:A:T	4.39652e-05	-1.04327e-10	-1.14532	0.000134708	-1.04327e-10	-1.14985	0.000145061	-1.04327e-10	-1.15028
207198534	chr2:207198534:T:C	5.18266e-05	-1.04327e-10	-0.980817	0.000161082	-1.04327e-10	-0.971043	0.000173517	-1.04327e-10	-0.971164
207199239	chr2:207199239:C:T	3.0046e-05	-1.52599	-2.64473e-10	9.438e-05	-1.50563	-2.64473e-10	0.000102028	-1.50219	-2.64473e-10
207199531	chr2:207199531:C:A	5.17186e-05	-1.04327e-10	-0.982903	0.000157008	-1.04327e-10	-0.996662	0.000169046	-1.04327e-10	-0.997267
207199572	chr2:207199572:T:A	4.13877e-05	-1.04327e-10	-1.20574	0.000127823	-1.04327e-10	-1.20231	0.00013769	-1.04327e-10	-1.20243
207199592	chr2:207199592:G:A	5.78254e-05	-1.21734	0.346052	0.000193076	-1.13342	0.343544	0.00020571	-1.14181	0.340836
207199795	chr2:207199795:C:T	9.60865e-05	-1.04327e-10	-0.363471	0.000291107	-1.04327e-10	-0.379267	0.000314132	-1.04327e-10	-0.377626
207199884	chr2:207199884:T:C	4.88843e-05	-1.04327e-10	-1.03926	0.000151181	-1.04327e-10	-1.03448	0.000162837	-1.04327e-10	-1.03469
207200273	chr2:207200273:G:A	2.9756e-05	-1.53569	-2.64473e-10	9.24182e-05	-1.52664	-2.64473e-10	9.93438e-05	-1.52885	-2.64473e-10
207200526	chr2:207200526:C:G	5.81503e-05	-0.124413	-0.741276	0.000161089	-0.224424	-0.746581	0.000151529	-0.359173	-0.747488
207200739	chr2:207200739:A:C	9.02084e-05	-0.426597	-2.64473e-10	0.000291921	-0.376477	-2.64473e-10	0.000307065	-0.400379	-2.64473e-10
207201118	chr2:207201118:T:C	3.00298e-05	-1.52653	-2.64473e-10	9.15862e-05	-1.53568	-2.64473e-10	9.87246e-05	-1.53511	-2.64473e-10
207201422	chr2:207201422:A:G	0.000121954	-1.04327e-10	-0.125078	0.000373766	-1.04327e-10	-0.12933	0.000402431	-1.04327e-10	-0.129914
207201732	chr2:207201732:G:A	3.35099e-05	-1.41688	-2.64473e-10	0.000101285	-1.43502	-2.64473e-10	0.000110095	-1.4261	-2.64473e-10
207201842	chr2:207201842:G:T	8.74351e-05	-1.04327e-10	-0.457822	0.000263835	-1.04327e-10	-0.477635	0.000284665	-1.04327e-10	-0.476125
207201952	chr2:207201952:T:C	5.28107e-05	-0.213471	-0.748534	0.000147284	-0.309231	-0.751366	0.000139247	-0.439072	-0.752121
207202171	chr2:207202171:G:C	6.13065e-05	-0.231214	-0.58162	0.000171365	-0.325901	-0.58326	0.000162144	-0.454965	-0.58399
207202533	chr2:207202533:A:G	4.6199e-05	-1.04327e-10	-1.09576	0.000143136	-1.04327e-10	-1.08916	0.000154288	-1.04327e-10	-1.08862
207202536	chr2:207202536:C:T	4.4205e-05	-1.04327e-10	-1.13988	0.000135945	-1.04327e-10	-1.14071	0.00014649	-1.04327e-10	-1.14048
207202547	chr2:207202547:CAATAT:C	1.62587e-05	-1.057	-1.08309	5.02166e-05	-1.05641	-1.0802	4.99072e-05	-1.13653	-1.08074
207202577	chr2:207202577:A:G	6.99081e-05	0.324185	-1.00572	0.000198701	0.270422	-1.03158	0.000179987	0.0963273	-1.03088
207202605	chr2:207202605:C:A	0.000203282	-1.04327e-10	0.385874	0.000652542	-1.04327e-10	0.427917	0.000707653	-1.04327e-10	0.434515
207202606	chr2:207202606:C:T	4.8805e-05	-1.04327e-10	-1.04089	0.000149177	-1.04327e-10	-1.04783	0.000160625	-1.04327e-10	-1.04837
207202751	chr2:207202751:G:A	0.000658099	1.56064	-2.64473e-10	0.00166518	1.36473	-2.64473e-10	0.00174708	1.33826	-2.64473e-10
207202960	chr2:207202960:T:C	0.000714649	-0.472155	2.11523	0.00186231	-0.573768	2.05038	0.00178453	-0.689511	2.04898
207203655	chr2:207203655:T:C	1.73019e-05	-1.1036	-0.974311	5.33959e-05	-1.10342	-0.971806	5.32723e-05	-1.1794	-0.972627
207203710	chr2:207203710:C:T	5.69891e-05	-1.04327e-10	-0.88586	0.000177432	-1.04327e-10	-0.874372	0.000191314	-1.04327e-10	-0.873524
207204609	chr2:207204609:G:A	3.00203e-05	-1.52685	-2.64473e-10	9.56694e-05	-1.49206	-2.64473e-10	0.000102854	-1.49412	-2.64473e-10
207204621	chr2:207204621:T:C	4.80739e-05	-1.04327e-10	-1.05598	0.00014699	-1.04327e-10	-1.06259	0.000158272	-1.04327e-10	-1.06313
207204789	chr2:207204789:C:T	6.31284e-05	-1.04327e-10	-0.783549	0.000190872	-1.04327e-10	-0.801356	0.000205456	-1.04327e-10	-0.802208
207205487	chr2:207205487:T:C	4.45982e-05	-0.307086	-0.82394	0.000125046	-0.397962	-0.826316	0.000118806	-0.522943	-0.827006
207206777	chr2:207206777:G:A	4.3798e-05	-1.38147	0.232337	0.000142213	-1.31855	0.222916	0.000151754	-1.32481	0.219628
207206945	chr2:207206945:A:G	3.07614e-05	-1.50246	-2.64473e-10	9.44629e-05	-1.50475	-2.64473e-10	0.000102109	-1.5014	-2.64473e-10
207206952	chr2:207206952:C:T	4.74224e-05	-1.04327e-10	-1.06963	0.000146813	-1.04327e-10	-1.0638	0.000158136	-1.04327e-10	-1.06398
207207089	chr2:207207089:T:C	1.6366e-05	-1.08428	-1.04924	5.05811e-05	-1.0835	-1.04588	5.0379e-05	-1.16138	-1.04649
207207511	chr2:207207511:T:C	6.63717e-05	-1.04327e-10	-0.733449	0.00020054	-1.04327e-10	-0.751947	0.000215855	-1.04327e-10	-0.752833
207207828	chr2:207207828:C:T	5.15954e-05	-1.04327e-10	-0.985288	0.00015559	-1.04327e-10	-1.00573	0.000167711	-1.04327e-10	-1.0052
207207851	chr2:207207851:G:A	5.1658e-05	-1.04327e-10	-0.984074	0.000155752	-1.04327e-10	-1.00469	0.000167884	-1.04327e-10	-1.00416
207208505	chr2:207208505:C:G	4.08174e-05	-1.04327e-10	-1.21961	0.000125743	-1.04327e-10	-1.21872	0.000135457	-1.04327e-10	-1.21879
207208522	chr2:207208522:T:A	3.0025e-05	-1.52669	-2.64473e-10	9.57016e-05	-1.49172	-2.64473e-10	0.000102883	-1.49384	-2.64473e-10
207208603	chr2:207208603:A:G	0.000612245	1.48841	-2.64473e-10	0.0015537	1.29543	-2.64473e-10	0.00163057	1.26925	-2.64473e-10
207208693	chr2:207208693:G:A	6.34568e-05	0.187556	-0.965917	0.000180639	0.137089	-0.993548	0.000164714	-0.0304903	-0.992741
207208869	chr2:207208869:C:T	4.90529e-05	-0.56841	-0.46741	0.000125756	-0.735896	-0.482724	0.000136495	-0.729927	-0.481228
207208987	chr2:207208987:T:C	7.71199e-05	-1.04327e-10	-0.583359	0.000219906	-1.04327e-10	-0.659761	0.000237367	-1.04327e-10	-0.657833
207209114	chr2:207209114:A:G	5.38065e-05	-1.04327e-10	-0.943326	0.000161816	-1.04327e-10	-0.9665	0.000174074	-1.04327e-10	-0.967957
207209200	chr2:207209200:A:G	6.37587e-05	-1.04327e-10	-0.773614	0.000192771	-1.04327e-10	-0.791457	0.000207501	-1.04327e-10	-0.792303
207209301	chr2:207209301:T:C	6.05912e-05	-1.04327e-10	-0.82457	0.000187206	-1.04327e-10	-0.820749	0.00020121	-1.04327e-10	-0.823091
207209709	chr2:207209709:G:A	0.000269105	-1.04327e-10	0.666382	0.000779732	-1.04327e-10	0.605991	0.000840546	-1.04327e-10	0.606612
207210177	chr2:207210177:C:T	6.13164e-05	-1.04327e-10	-0.812672	0.000191976	-1.04327e-10	-0.795587	0.000206895	-1.04327e-10	-0.79523
207210211	chr2:207210211:G:A	5.93222e-05	-1.32332	0.477582	0.000193566	-1.25142	0.464079	0.000206404	-1.25854	0.46094
207210544	chr2:207210544:A:G	4.33527e-05	-1.04327e-10	-1.15935	0.000132833	-1.04327e-10	-1.16387	0.000143045	-1.04327e-10	-1.16428
207210878	chr2:207210878:C:T	3.1386e-05	-0.412818	-1.06954	9.19057e-05	-0.461703	-1.07049	9.28366e-05	-0.525058	-1.07154
207211173	chr2:207211173:C:T	2.21326e-05	-1.4083	-0.423367	7.10422e-05	-1.32885	-0.460832	7.62995e-05	-1.33329	-0.459482
207211561	chr2:207211561:A:G	0.000378031	-1.04327e-10	1.00626	0.00110237	-1.04327e-10	0.952258	0.00118993	-1.04327e-10	0.954207
207212187	chr2:207212187:A:G	8.83977e-05	0.4705	-0.917374	0.000263842	0.441225	-0.918836	0.000237095	0.260375	-0.919353
207212212	chr2:207212212:G:A	9.18121e-05	0.486978	-0.895953	0.000274008	0.457634	-0.897438	0.000246039	0.276022	-0.897973
207212261	chr2:207212261:G:T	3.154e-05	-1.47746	-2.64473e-10	9.43802e-05	-1.50563	-2.64473e-10	0.000101294	-1.50942	-2.64473e-10
207212722	chr2:207212722:G:A	5.29394e-05	0.227812	-1.18738	0.000154885	0.182321	-1.1926	0.000140826	0.0122574	-1.19217
207213511	chr2:207213511:C:T	7.6523e-05	-1.26909	0.67796	0.000252851	-1.1899	0.669741	0.00026948	-1.19792	0.666974
207213589	chr2:207213589:A:G	3.58029e-05	-1.36572	0.0150261	0.000116751	-1.27777	-0.0151448	0.000125444	-1.28278	-0.0128035
207213735	chr2:207213735:T:C	5.87715e-05	-1.04327e-10	-0.855063	0.000179102	-1.04327e-10	-0.865004	0.000192805	-1.04327e-10	-0.86576
207213868	chr2:207213868:G:C	6.8312e-05	-1.04327e-10	-0.704635	0.000206199	-1.04327e-10	-0.724117	0.000221937	-1.04327e-10	-0.725044
207213877	chr2:207213877:A:G	4.06866e-05	-1.04327e-10	-1.22282	0.000125282	-1.04327e-10	-1.22239	0.000134974	-1.04327e-10	-1.22235
207214105	chr2:207214105:C:T	5.85998e-05	-1.04327e-10	-0.857988	0.000174904	-1.04327e-10	-0.888722	0.000188624	-1.04327e-10	-0.887681
207214233	chr2:207214233:T:A	0.000101546	0.19707	-0.505274	0.000294716	0.163967	-0.530915	0.000268632	-0.00134694	-0.532751
207214407	chr2:207214407:AT:A	0.000267708	-0.404004	1.06518	0.000695116	-0.509658	1.00078	0.000663457	-0.629409	0.999434
207214742	chr2:207214742:C:T	3.08284e-05	-1.50029	-2.64473e-10	9.26558e-05	-1.52407	-2.64473e-10	0.000100103	-1.52124	-2.64473e-10
207214966	chr2:207214966:T:C	1.71719e-05	-1.13578	-0.949666	5.30137e-05	-1.13561	-0.946796	5.30377e-05	-1.20875	-0.947682
207214996	chr2:207214996:G:A	6.58669e-05	-1.04327e-10	-0.741083	0.000198831	-1.04327e-10	-0.760506	0.00021453	-1.04327e-10	-0.75899
207215567	chr2:207215567:C:T	5.51205e-05	-0.288876	-0.630322	0.000154306	-0.381144	-0.632878	0.000146431	-0.50715	-0.633732
207215909	chr2:207215909:T:C	6.55923e-05	-1.04327e-10	-0.745262	0.000204699	-1.04327e-10	-0.73142	0.000220448	-1.04327e-10	-0.731776
207215995	chr2:207215995:A:G	0.000156955	-1.04327e-10	0.127237	0.000469757	-1.04327e-10	0.0992562	0.000507479	-1.04327e-10	0.102016
207216106	chr2:207216106:C:CA	7.73322e-05	-1.04327e-10	-0.580609	0.00023546	-1.04327e-10	-0.591417	0.000253495	-1.04327e-10	-0.592095
207216251	chr2:207216251:G:A	5.09491e-05	0.193291	-1.19118	0.000149434	0.149932	-1.19604	0.000136075	-0.0185965	-1.19564
207216349	chr2:207216349:T:C	6.47507e-05	-1.04327e-10	-0.758175	0.000200709	-1.04327e-10	-0.751102	0.000215684	-1.04327e-10	-0.753623
207217056	chr2:207217056:C:T	7.34166e-05	0.291933	-0.924503	0.000201395	0.176085	-0.923776	0.000183635	0.00917099	-0.923659
207217927	chr2:207217927:G:A	1.70469e-05	-0.870662	-1.22209	4.84022e-05	-0.950373	-1.22304	4.78301e-05	-1.0368	-1.22298
207219300	chr2:207219300:T:C	7.39148e-05	-1.04327e-10	-0.625807	0.00022042	-1.04327e-10	-0.657426	0.000236664	-1.04327e-10	-0.660799
207219435	chr2:207219435:C:T	5.30229e-05	-1.04327e-10	-0.957996	0.000159562	-1.04327e-10	-0.980528	0.0001715	-1.04327e-10	-0.982857
207220052	chr2:207220052:A:T	3.07246e-05	-1.50366	-2.64473e-10	9.6591e-05	-1.48247	-2.64473e-10	0.000102648	-1.49613	-2.64473e-10
207221685	chr2:207221685:AAAG:A	3.05245e-05	-1.51019	-2.64473e-10	9.58044e-05	-1.49065	-2.64473e-10	0.000101929	-1.50317	-2.64473e-10
207221764	chr2:207221764:G:T	4.46443e-05	-1.04327e-10	-1.12999	0.000138103	-1.04327e-10	-1.12496	0.000148826	-1.04327e-10	-1.12466
207221990	chr2:207221990:G:A	1.22721e-05	-1.45345	-0.967947	3.60996e-05	-1.46709	-0.99959	3.83004e-05	-1.48267	-0.999305
207222046	chr2:207222046:G:T	3.87311e-05	-1.27208	-2.64473e-10	0.000115141	-1.3068	-2.64473e-10	0.000122689	-1.31779	-2.64473e-10
207222415	chr2:207222415:C:T	1.53995e-05	-1.22075	-0.973633	4.69245e-05	-1.20466	-0.999759	4.65837e-05	-1.28604	-1.00015
207222470	chr2:207222470:A:C	5.00449e-05	-1.04327e-10	-1.0158	0.000156844	-1.04327e-10	-0.997705	0.000168967	-1.04327e-10	-0.997738
207223117	chr2:207223117:C:T	7.79e-05	-1.04327e-10	-0.573294	0.000239672	-1.04327e-10	-0.57369	0.000258057	-1.04327e-10	-0.574258
207223440	chr2:207223440:G:T	5.03652e-05	-1.04327e-10	-1.00942	0.000155179	-1.04327e-10	-1.00838	0.000167397	-1.04327e-10	-1.00707
207223640	chr2:207223640:G:A	4.09963e-05	-1.04327e-10	-1.21524	0.000126264	-1.04327e-10	-1.21458	0.000136081	-1.04327e-10	-1.21419
207223813	chr2:207223813:C:T	3.13781e-05	-0.305581	-1.17703	9.79068e-05	-0.300692	-1.16825	9.00812e-05	-0.457518	-1.16921
207223910	chr2:207223910:T:C	4.06665e-05	-1.04327e-10	-1.22332	0.000125261	-1.04327e-10	-1.22256	0.000134935	-1.04327e-10	-1.22264
207224263	chr2:207224263:G:A	6.61592e-05	0.440777	-1.17743	0.000202864	0.427399	-1.16782	0.000175658	0.209845	-1.16875
207224330	chr2:207224330:C:T	5.42709e-05	-1.04327e-10	-0.934732	0.000168276	-1.04327e-10	-0.927352	0.000181362	-1.04327e-10	-0.926944
207224511	chr2:207224511:C:T	0.00072539	1.65799	-2.64473e-10	0.00183034	1.4593	-2.64473e-10	0.00191931	1.43228	-2.64473e-10
207225180	chr2:207225180:T:C	1.53363e-05	-1.51731	-0.681184	4.30072e-05	-1.53573	-0.75586	4.68061e-05	-1.52623	-0.755195
207225499	chr2:207225499:G:A	5.71995e-05	-1.04327e-10	-0.882174	0.000176577	-1.04327e-10	-0.879203	0.000190176	-1.04327e-10	-0.879488
207225750	chr2:207225750:C:T	4.20947e-05	-1.04327e-10	-1.1888	0.000129715	-1.04327e-10	-1.18762	0.000139885	-1.04327e-10	-1.18662
207226388	chr2:207226388:G:A	8.1686e-05	-1.45636	0.930519	0.000206439	-1.51627	0.793317	0.000230011	-1.48284	0.793523
207226651	chr2:207226651:A:G	3.5881e-05	-1.34851	-2.64473e-10	0.000111534	-1.33863	-2.64473e-10	0.000116947	-1.36572	-2.64473e-10
207227113	chr2:207227113:G:A	0.000115906	-1.04327e-10	-0.175936	0.000350649	-1.04327e-10	-0.193172	0.000379351	-1.04327e-10	-0.188978
207227762	chr2:207227762:A:T	3.16618e-05	-1.47361	-2.64473e-10	9.52407e-05	-1.49655	-2.64473e-10	0.000102006	-1.50241	-2.64473e-10
207228208	chr2:207228208:T:C	1.09528e-05	-1.49406	-1.04106	3.48852e-05	-1.48261	-1.01829	3.7777e-05	-1.47637	-1.01937
207228337	chr2:207228337:C:A	3.05475e-05	-1.50944	-2.64473e-10	9.17647e-05	-1.53373	-2.64473e-10	9.92057e-05	-1.53024	-2.64473e-10
207228508	chr2:207228508:C:T	1.40124e-05	-1.11211	-1.17667	4.61288e-05	-1.04695	-1.17457	4.56537e-05	-1.13184	-1.17452
207228645	chr2:207228645:C:T	3.49886e-05	-1.3737	-2.64473e-10	0.000107954	-1.37126	-2.64473e-10	0.000117604	-1.36011	-2.64473e-10
207228873	chr2:207228873:C:A	4.06644e-05	-1.04327e-10	-1.22337	0.000125169	-1.04327e-10	-1.2233	0.000134839	-1.04327e-10	-1.22336
207228953	chr2:207228953:C:T	2.97486e-05	-1.53594	-2.64473e-10	9.18258e-05	-1.53307	-2.64473e-10	9.88125e-05	-1.53422	-2.64473e-10
207229105	chr2:207229105:C:T	4.08554e-05	-1.04327e-10	-1.21868	0.000125167	-1.04327e-10	-1.22331	0.000134852	-1.04327e-10	-1.22326
207229452	chr2:207229452:T:A	4.10034e-05	-1.04327e-10	-1.21506	0.000126245	-1.04327e-10	-1.21473	0.000135965	-1.04327e-10	-1.21505
207229676	chr2:207229676:G:A	4.55118e-05	-1.04327e-10	-1.11075	0.000143177	-1.04327e-10	-1.08888	0.000154079	-1.04327e-10	-1.08997
207229713	chr2:207229713:C:T	5.47611e-05	-1.04327e-10	-0.925739	0.000164144	-1.04327e-10	-0.952216	0.000176831	-1.04327e-10	-0.952243
207230744	chr2:207230744:A:G	4.8795e-05	-1.04327e-10	-1.04109	0.000149517	-1.04327e-10	-1.04555	0.000160627	-1.04327e-10	-1.04836
207231031	chr2:207231031:C:G	8.46069e-05	-1.04327e-10	-0.490704	0.000265712	-1.04327e-10	-0.470546	0.000286003	-1.04327e-10	-0.471438
207231268	chr2:207231268:G:C	4.57711e-05	-1.04327e-10	-1.10507	0.000138586	-1.04327e-10	-1.12146	0.0001493	-1.04327e-10	-1.12148
207231746	chr2:207231746:C:T	2.46787e-05	-0.616024	-1.10675	9.06645e-05	-0.412023	-1.13377	7.86656e-05	-0.627668	-1.13456
207231880	chr2:207231880:A:G	2.29169e-05	-0.651311	-1.14554	8.43475e-05	-0.450569	-1.16744	7.34884e-05	-0.66224	-1.16807
207231945	chr2:207231945:T:C	3.88586e-05	-0.328511	-0.94028	0.000152996	-0.0717667	-0.950781	0.000129432	-0.313317	-0.950965
207232153	chr2:207232153:TC:T	5.30299e-05	-1.04327e-10	-0.957864	0.000162404	-1.04327e-10	-0.962874	0.000174835	-1.04327e-10	-0.963598
207232166	chr2:207232166:C:T	4.56872e-05	-1.04327e-10	-1.1069	0.000139727	-1.04327e-10	-1.11327	0.000150701	-1.04327e-10	-1.11214
207232187	chr2:207232187:T:C	2.32905e-05	-0.67193	-1.10874	8.50875e-05	-0.473725	-1.13555	7.42966e-05	-0.683034	-1.13634
207232485	chr2:207232485:C:T	1.47929e-05	-1.17625	-1.05832	4.82636e-05	-1.10331	-1.07297	4.8094e-05	-1.18162	-1.07266
207233668	chr2:207233668:C:T	4.4009e-05	-1.04327e-10	-1.14433	0.000136909	-1.04327e-10	-1.13364	0.000147506	-1.04327e-10	-1.13357
207233681	chr2:207233681:A:G	2.00826e-05	-0.845939	-1.08293	7.18465e-05	-0.666085	-1.11234	6.47627e-05	-0.843507	-1.1132
207234027	chr2:207234027:G:A	9.00048e-06	-1.52227	-1.20917	2.75747e-05	-1.52007	-1.21599	2.98208e-05	-1.5161	-1.21613
207234723	chr2:207234723:G:C	2.21233e-05	-0.693145	-1.13894	8.41213e-05	-0.47642	-1.14428	7.38162e-05	-0.681437	-1.14442
207235437	chr2:207235437:C:T	1.95695e-05	-0.877093	-1.07765	6.97476e-05	-0.701484	-1.10659	6.31095e-05	-0.875104	-1.10746
207235575	chr2:207235575:T:G	0.000198201	0.360563	-2.64473e-10	0.00051801	0.197035	-2.64473e-10	0.000545907	0.175009	-2.64473e-10
207235613	chr2:207235613:C:T	5.34585e-05	-1.04327e-10	-0.949814	0.000162707	-1.04327e-10	-0.961007	0.000174791	-1.04327e-10	-0.963846
207235630	chr2:207235630:A:G	1.72978e-05	-1.15446	-0.923686	6.19931e-05	-0.989435	-0.9365	5.82597e-05	-1.12382	-0.938712
207235716	chr2:207235716:C:T	2.53971e-05	-0.849496	-0.844588	9.44006e-05	-0.690504	-0.814908	8.86636e-05	-0.826493	-0.816096
207235887	chr2:207235887:C:T	2.04575e-05	-1.10413	-0.806239	5.86635e-05	-1.16702	-0.814127	6.20633e-05	-1.1854	-0.813885
207235924	chr2:207235924:C:T	2.35949e-05	-0.709348	-1.05834	8.85661e-05	-0.478105	-1.09111	7.81464e-05	-0.67681	-1.09205
207236221	chr2:207236221:T:A	3.13437e-05	-1.48371	-2.64473e-10	9.33724e-05	-1.51636	-2.64473e-10	0.0001002	-1.52027	-2.64473e-10
207236340	chr2:207236340:A:G	9.53795e-05	-1.04327e-10	-0.370856	0.000292842	-1.04327e-10	-0.373325	0.000315479	-1.04327e-10	-0.373348
207236412	chr2:207236412:G:A	4.87246e-05	-1.04327e-10	-1.04254	0.00015402	-1.04327e-10	-1.01588	0.000165723	-1.04327e-10	-1.01712
207236897	chr2:207236897:G:T	8.75992e-05	-1.04327e-10	-0.455948	0.000253429	-1.04327e-10	-0.517877	0.000274024	-1.04327e-10	-0.514222
207237046	chr2:207237046:T:C	1.29542e-05	-1.52384	-0.843461	3.81567e-05	-1.52571	-0.885545	4.09608e-05	-1.52839	-0.886429
207237781	chr2:207237781:T:C	2.11929e-05	-0.704351	-1.1707	8.07216e-05	-0.492837	-1.16912	7.099e-05	-0.696043	-1.16886
207237923	chr2:207237923:C:T	0.000277478	-1.04327e-10	0.697022	0.000816431	-1.04327e-10	0.651983	0.000883743	-1.04327e-10	0.656727
207238072	chr2:207238072:A:G	1.26805e-05	-1.52521	-0.863447	3.7405e-05	-1.52696	-0.904194	4.01627e-05	-1.52945	-0.905045
207238090	chr2:207238090:G:C	8.9694e-05	-1.04327e-10	-0.432315	0.00026254	-1.04327e-10	-0.482556	0.000282631	-1.04327e-10	-0.483296
207238248	chr2:207238248:ACCAGAC:A	1.69551e-05	-1.53331	-0.564842	4.93411e-05	-1.53418	-0.620019	5.30455e-05	-1.53519	-0.621103
207238328	chr2:207238328:A:G	2.08088e-05	-1.41293	-0.480414	5.98462e-05	-1.41937	-0.541808	6.38181e-05	-1.42857	-0.54283
207238716	chr2:207238716:A:G	1.87661e-05	-1.08795	-0.908719	7.30864e-05	-0.814044	-0.947274	6.66048e-05	-0.980089	-0.948573
207238828	chr2:207238828:A:C	4.12753e-05	-1.04327e-10	-1.20846	0.000126405	-1.04327e-10	-1.21347	0.000136146	-1.04327e-10	-1.21371
207239256	chr2:207239256:C:T	4.19707e-05	-1.04327e-10	-1.19175	0.000129705	-1.04327e-10	-1.1877	0.00013972	-1.04327e-10	-1.1878
207239266	chr2:207239266:C:T	4.56379e-05	-1.04327e-10	-1.10798	0.00013986	-1.04327e-10	-1.11232	0.000150628	-1.04327e-10	-1.11263
207240414	chr2:207240414:C:T	5.15848e-05	-1.04327e-10	-0.985494	0.00015906	-1.04327e-10	-0.983681	0.000171629	-1.04327e-10	-0.982103
207240753	chr2:207240753:A:T	3.68947e-05	-0.737413	-0.583239	0.000148137	-0.41313	-0.641691	0.000126097	-0.646062	-0.644326
207240794	chr2:207240794:C:T	2.5687e-05	-0.562691	-1.12004	0.000115307	-0.179755	-1.12561	9.91446e-05	-0.402559	-1.1283
207241371	chr2:207241371:A:G	4.06609e-05	-1.04327e-10	-1.22345	0.000125157	-1.04327e-10	-1.22339	0.000134839	-1.04327e-10	-1.22336
207241859	chr2:207241859:T:C	4.08431e-05	-1.04327e-10	-1.21898	0.000125687	-1.04327e-10	-1.21916	0.00013539	-1.04327e-10	-1.21928
207242105	chr2:207242105:T:C	0.00128525	3.39171	-1.16172	0.00563801	3.73759	-1.15326	0.00364528	3.22809	-1.15434
207242733	chr2:207242733:G:A	2.08119e-05	-0.670022	-1.22317	8.98527e-05	-0.331348	-1.22344	8.14588e-05	-0.503788	-1.22355
207243292	chr2:207243292:C:T	6.13476e-05	-1.04327e-10	-0.812164	0.000186872	-1.04327e-10	-0.822533	0.000201072	-1.04327e-10	-0.823776
207243534	chr2:207243534:T:C	4.92193e-05	-1.04327e-10	-1.03243	0.000151835	-1.04327e-10	-1.03017	0.000163957	-1.04327e-10	-1.02784
207243763	chr2:207243763:C:T	4.06523e-05	-1.04327e-10	-1.22366	0.000125134	-1.04327e-10	-1.22357	0.000134815	-1.04327e-10	-1.22354
207243774	chr2:207243774:C:T	0.000117321	0.777853	-0.941655	0.000285022	0.586592	-0.986986	0.000281428	0.496567	-0.984128
207243804	chr2:207243804:T:C	4.21314e-05	-1.18793	-2.64473e-10	0.000120978	-1.25735	-2.64473e-10	0.000128077	-1.27481	-2.64473e-10
207243928	chr2:207243928:T:C	4.56173e-05	-1.04327e-10	-1.10843	0.000138845	-1.04327e-10	-1.1196	0.000149638	-1.04327e-10	-1.11922
207244108	chr2:207244108:G:C	3.61724e-05	-0.82182	-0.518604	0.000143809	-0.506647	-0.577827	0.000125368	-0.715663	-0.580524
207244884	chr2:207244884:A:C	4.24864e-05	-1.04327e-10	-1.17954	0.000129782	-1.04327e-10	-1.1871	0.00013985	-1.04327e-10	-1.18687
207244981	chr2:207244981:A:T	9.18492e-06	-1.51336	-1.19779	2.78323e-05	-1.52594	-1.20082	2.98933e-05	-1.52926	-1.20054
207245222	chr2:207245222:G:A	3.10478e-05	-0.833381	-0.659811	0.000123403	-0.521236	-0.716264	0.000107794	-0.728521	-0.718701
207245311	chr2:207245311:G:C	2.75678e-05	-0.876046	-0.736026	0.000108892	-0.572099	-0.790504	9.56752e-05	-0.773768	-0.792712
207245857	chr2:207245857:G:C	4.25303e-05	-1.04327e-10	-1.1785	0.000131074	-1.04327e-10	-1.1772	0.000141245	-1.04327e-10	-1.17694
207245867	chr2:207245867:T:A	2.51599e-05	-0.479934	-1.22353	8.04413e-05	-0.441768	-1.22366	8.28213e-05	-0.487098	-1.22366
207246487	chr2:207246487:G:A	3.33887e-05	-1.4205	-2.64473e-10	0.000113431	-1.32176	-2.64473e-10	0.000121573	-1.32692	-2.64473e-10
207246833	chr2:207246833:A:C	6.12992e-05	-1.04327e-10	-0.812953	0.000177332	-1.04327e-10	-0.874937	0.000191277	-1.04327e-10	-0.873717
207247196	chr2:207247196:A:G	2.97867e-05	-1.53466	-2.64473e-10	9.38195e-05	-1.51159	-2.64473e-10	0.000100905	-1.51326	-2.64473e-10
207247341	chr2:207247341:T:G	4.35085e-05	-1.04327e-10	-1.15576	0.000134239	-1.04327e-10	-1.15334	0.000144497	-1.04327e-10	-1.15418
207247346	chr2:207247346:T:C	4.45113e-05	-0.679622	-0.453355	0.000180037	-0.342029	-0.517769	0.000151807	-0.584129	-0.520702
207247360	chr2:207247360:T:G	4.36075e-05	-1.04327e-10	-1.15349	0.000134438	-1.04327e-10	-1.15185	0.00014488	-1.04327e-10	-1.15153
207247959	chr2:207247959:G:A	0.000336296	0.889271	-2.64473e-10	0.00132752	1.13811	-2.64473e-10	0.00126365	1.01432	-2.64473e-10
207249102	chr2:207249102:C:T	0.000655004	2.76056	-1.20463	0.00363042	3.3453	-1.20116	0.00202629	2.689	-1.20248
207249111	chr2:207249111:A:G	2.05349e-05	-0.722777	-1.18382	5.93445e-05	-0.771929	-1.19767	6.27137e-05	-0.791851	-1.19701
207249521	chr2:207249521:C:T	4.79078e-05	-0.553236	-0.506205	0.000192188	-0.231558	-0.562928	0.000161387	-0.47791	-0.565723
207249820	chr2:207249820:G:A	6.57325e-05	0.0635991	-0.806725	0.000171774	-0.0794835	-0.827294	0.000173231	-0.147697	-0.825116
207249906	chr2:207249906:A:C	0.00154842	3.61464	-1.19837	0.00582922	3.82301	-1.20533	0.00363852	3.27662	-1.20473
207250114	chr2:207250114:C:T	0.000130817	0.546541	-0.601462	0.000312613	0.365659	-0.673654	0.000310472	0.280242	-0.669587
207250279	chr2:207250279:G:A	0.00012412	0.850746	-0.958214	0.0003008	0.656273	-1.00279	0.00029646	0.56452	-1.00005
207250369	chr2:207250369:T:A	2.01903e-05	-1.27974	-0.643772	6.08216e-05	-1.27769	-0.667329	6.49391e-05	-1.28767	-0.66632
207250371	chr2:207250371:A:G	4.06605e-05	-1.04327e-10	-1.22346	0.000125143	-1.04327e-10	-1.2235	0.000134817	-1.04327e-10	-1.22352
207250454	chr2:207250454:G:A	4.92811e-05	-0.36967	-0.661509	0.000202356	-0.0271507	-0.715781	0.000163487	-0.312347	-0.71836
207250556	chr2:207250556:T:C	1.73317e-05	-0.870729	-1.20545	5.06314e-05	-0.913989	-1.2144	5.35958e-05	-0.931968	-1.214
207251021	chr2:207251021:C:T	4.13929e-05	-1.04327e-10	-1.20561	0.000126886	-1.04327e-10	-1.20967	0.000136672	-1.04327e-10	-1.20985
207251153	chr2:207251153:C:T	5.78392e-05	-0.239044	-0.632009	0.00024234	0.121517	-0.684135	0.000192932	-0.178448	-0.686654
207251305	chr2:207251305:C:T	0.00295597	4.04129	-0.978427	0.0162001	4.60628	-0.966465	0.00814323	3.84873	-0.971226
207251310	chr2:207251310:G:A	0.00012184	-1.04327e-10	-0.126008	0.000387772	-1.04327e-10	-0.0925412	0.000419868	-1.04327e-10	-0.0874978
207251510	chr2:207251510:C:T	0.0106874	5.5713	-1.2232	0.0833217	6.5003	-1.22279	0.0350297	5.55958	-1.22307
207251949	chr2:207251949:C:T	4.68028e-05	-1.08278	-2.64473e-10	0.000161042	-0.971293	-2.64473e-10	0.000171021	-0.985655	-2.64473e-10
207252032	chr2:207252032:T:C	4.3656e-05	-0.715252	-0.437127	0.000175284	-0.384704	-0.501849	0.00014825	-0.62372	-0.504818
207252082	chr2:207252082:G:A	4.75382e-05	-1.06719	-2.64473e-10	0.000137504	-1.12931	-2.64473e-10	0.000151625	-1.10603	-2.64473e-10
207252166	chr2:207252166:A:G	9.6284e-05	-1.04327e-10	-0.361418	0.000291763	-1.04327e-10	-0.377018	0.000314024	-1.04327e-10	-0.377971
207252218	chr2:207252218:A:G	0.000129858	0.784325	-0.846606	0.000311541	0.588944	-0.900371	0.000307595	0.498402	-0.897058
207252757	chr2:207252757:T:C	4.89642e-05	-1.04327e-10	-1.03763	0.00015489	-1.04327e-10	-1.01025	0.000166639	-1.04327e-10	-1.01161
207253016	chr2:207253016:T:C	3.22535e-05	-0.97315	-0.481943	0.000123148	-0.695834	-0.543735	0.00010812	-0.897588	-0.546612
207253462	chr2:207253462:C:T	8.16249e-05	-1.04327e-10	-0.526585	0.000247935	-1.04327e-10	-0.539791	0.00026688	-1.04327e-10	-0.540641
207253650	chr2:207253650:G:C	4.05857e-05	-0.915549	-0.309755	0.000156174	-0.623123	-0.378866	0.000136013	-0.832773	-0.381914
207253708	chr2:207253708:T:C	0.000150478	0.0851003	-2.64473e-10	0.000376207	-0.122821	-2.64473e-10	0.000394458	-0.149927	-2.64473e-10
207253759	chr2:207253759:C:G	1.3726e-05	-1.16659	-1.14284	4.20227e-05	-1.16171	-1.15304	4.474e-05	-1.17361	-1.15296
207253931	chr2:207253931:A:C	0.000171454	-1.04327e-10	0.215593	0.000513732	-1.04327e-10	0.188741	0.00055603	-1.04327e-10	0.193383
207253965	chr2:207253965:A:G	5.00038e-05	-0.0210056	-0.995614	0.000135925	-0.160624	-0.980233	0.000137084	-0.22683	-0.980014
207254319	chr2:207254319:G:A	1.06954e-05	-1.51031	-1.0486	3.51539e-05	-1.43699	-1.05623	3.73392e-05	-1.45198	-1.05541
207254447	chr2:207254447:G:A	5.20699e-05	-1.04327e-10	-0.976132	0.000158836	-1.04327e-10	-0.985088	0.000171224	-1.04327e-10	-0.984466
207254959	chr2:207254959:C:T	5.06505e-05	-1.53597	0.532199	0.000139986	-1.53595	0.42453	0.000151005	-1.53571	0.425579
207254980	chr2:207254980:A:G	1.65645e-05	-1.53439	-0.587072	4.88223e-05	-1.53216	-0.632616	5.28371e-05	-1.52995	-0.630277
207255247	chr2:207255247:A:G	4.7345e-05	-1.04327e-10	-1.07126	0.000148058	-1.04327e-10	-1.05536	0.000159674	-1.04327e-10	-1.0543
207255323	chr2:207255323:G:A	4.13091e-05	-1.04327e-10	-1.20764	0.000126428	-1.04327e-10	-1.21329	0.000136199	-1.04327e-10	-1.21332
207255359	chr2:207255359:T:C	4.11847e-05	-1.04327e-10	-1.21065	0.000126405	-1.04327e-10	-1.21347	0.000136175	-1.04327e-10	-1.2135
207255484	chr2:207255484:A:C	6.70243e-05	-1.32527	0.601605	0.000217	-1.44145	0.768388	0.000236276	-1.43437	0.771933
207256852	chr2:207256852:T:C	2.50862e-05	-1.40309	-0.303315	7.27943e-05	-1.41609	-0.349231	7.92587e-05	-1.40373	-0.350988
207256922	chr2:207256922:G:A	4.19416e-05	-1.04327e-10	-1.19244	0.000128293	-1.04327e-10	-1.19864	0.000138152	-1.04327e-10	-1.19909
207256984	chr2:207256984:G:T	4.11121e-05	-1.04327e-10	-1.21242	0.000126177	-1.04327e-10	-1.21527	0.000135892	-1.04327e-10	-1.21558
207257148	chr2:207257148:C:T	7.14801e-05	-1.04327e-10	-0.659301	0.000229354	-1.04327e-10	-0.617693	0.000246951	-1.04327e-10	-0.618249
207257183	chr2:207257183:C:T	0.000131679	-1.04327e-10	-0.048356	0.000391095	-1.04327e-10	-0.0840078	0.000423217	-1.04327e-10	-0.0795545
207257277	chr2:207257277:G:A	1.70235e-05	-1.15367	-0.940457	4.0337e-05	-1.37503	-0.980658	4.36488e-05	-1.37108	-0.980186
207257338	chr2:207257338:T:C	2.53505e-05	-1.50975	-0.186168	7.70925e-05	-1.53596	-0.17199	8.29901e-05	-1.53544	-0.173283
207257354	chr2:207257354:G:A	1.23527e-05	-1.34961	-1.06523	3.59788e-05	-1.40983	-1.06019	3.83753e-05	-1.41996	-1.06007
207257865	chr2:207257865:T:C	3.52056e-05	-0.30655	-1.06096	6.48747e-05	-0.76565	-1.11485	7.1133e-05	-0.747968	-1.11492
207257870	chr2:207257870:A:C	2.80123e-05	-1.4426	-0.153478	8.25915e-05	-1.49286	-0.146197	8.97271e-05	-1.48676	-0.143902
207258024	chr2:207258024:C:T	4.46524e-05	-1.04327e-10	-1.12981	0.000141242	-1.04327e-10	-1.10248	0.000152151	-1.04327e-10	-1.10256
207258141	chr2:207258141:C:T	2.72701e-05	-1.4442	-0.17873	8.04057e-05	-1.49381	-0.17206	8.73448e-05	-1.48778	-0.169797
207258176	chr2:207258176:A:G	9.55158e-06	-1.53472	-1.1373	2.9506e-05	-1.53584	-1.13252	3.17987e-05	-1.53594	-1.13207
207258660	chr2:207258660:T:C	1.18361e-05	-1.2848	-1.17277	3.04371e-05	-1.44976	-1.18754	3.27432e-05	-1.45144	-1.1873
207258934	chr2:207258934:C:T	4.39478e-05	-1.04327e-10	-1.14572	0.000134029	-1.04327e-10	-1.1549	0.000144278	-1.04327e-10	-1.1557
207259488	chr2:207259488:T:C	0.000126521	-1.04327e-10	-0.0883143	0.000374093	-1.04327e-10	-0.128456	0.000404557	-1.04327e-10	-0.124646
207259582	chr2:207259582:C:T	7.02389e-05	-0.676818	-2.64473e-10	0.000177741	-0.872632	-2.64473e-10	0.000190916	-0.875608	-2.64473e-10
207259672	chr2:207259672:G:GA	4.27261e-05	-1.04327e-10	-1.17391	0.00013026	-1.04327e-10	-1.18343	0.000140389	-1.04327e-10	-1.18302
207259914	chr2:207259914:CA:C	1.33701e-05	-1.39594	-0.939755	3.6266e-05	-1.45881	-1.00327	3.9422e-05	-1.45081	-1.0023
207260001	chr2:207260001:C:T	0.000186183	-1.04327e-10	0.298011	0.000547121	-1.04327e-10	0.251711	0.000592047	-1.04327e-10	0.256147
207260283	chr2:207260283:C:T	0.00013687	-1.04327e-10	-0.00968774	0.000405945	-1.04327e-10	-0.0467412	0.00043935	-1.04327e-10	-0.0421428
207260420	chr2:207260420:C:T	4.64734e-05	-1.04327e-10	-1.08984	0.000141295	-1.04327e-10	-1.10211	0.000152058	-1.04327e-10	-1.10318
207260424	chr2:207260424:G:A	1.85389e-05	-1.283	-0.725845	4.76525e-05	-1.4492	-0.739824	5.12878e-05	-1.45068	-0.739305
207260428	chr2:207260428:T:C	1.56041e-05	-0.993771	-1.18741	4.72977e-05	-1.01226	-1.18423	5.12268e-05	-1.00712	-1.18406
207260797	chr2:207260797:T:C	1.37014e-05	-1.33866	-0.972561	3.68427e-05	-1.47501	-0.971293	3.96844e-05	-1.47647	-0.970009
207260970	chr2:207260970:C:T	4.45973e-05	-1.04327e-10	-1.13105	0.000135888	-1.04327e-10	-1.14113	0.000146267	-1.04327e-10	-1.14201
207261199	chr2:207261199:A:C	6.22305e-05	-1.04327e-10	-0.797875	0.000191189	-1.04327e-10	-0.799698	0.000205881	-1.04327e-10	-0.80014
207261401	chr2:207261401:G:C	4.1598e-05	-1.04327e-10	-1.20067	0.000128805	-1.04327e-10	-1.19466	0.000138733	-1.04327e-10	-1.19489
207261673	chr2:207261673:G:A	9.12e-06	-1.52272	-1.19553	2.84824e-05	-1.51083	-1.19284	3.05968e-05	-1.51406	-1.19249
207261881	chr2:207261881:G:A	0.000133713	-1.04327e-10	-0.0330237	0.000394928	-1.04327e-10	-0.0742546	0.000427126	-1.04327e-10	-0.0703595
207261912	chr2:207261912:C:T	1.02851e-05	-1.3747	-1.22333	3.26466e-05	-1.34402	-1.22319	3.49018e-05	-1.35174	-1.22316
207261931	chr2:207261931:G:A	2.38798e-05	-0.53838	-1.21731	5.10905e-05	-0.897739	-1.22162	5.40682e-05	-0.915687	-1.22151
207261995	chr2:207261995:T:C	2.44395e-05	-0.530252	-1.20227	5.19158e-05	-0.891985	-1.21135	5.49414e-05	-0.910096	-1.21108
207262303	chr2:207262303:G:A	4.44744e-05	-1.04327e-10	-1.13381	0.000135536	-1.04327e-10	-1.14372	0.00014589	-1.04327e-10	-1.14458
207262587	chr2:207262587:G:A	1.61934e-05	-0.96226	-1.18186	4.90464e-05	-0.981731	-1.17846	5.31295e-05	-0.976428	-1.17828
207262616	chr2:207262616:G:C	6.35015e-05	-0.298272	-0.479385	0.000131866	-0.727214	-0.44396	0.000139541	-0.748252	-0.440832
207262666	chr2:207262666:G:A	1.96863e-05	-1.3202	-0.628597	4.99488e-05	-1.4682	-0.673758	5.3691e-05	-1.46987	-0.674326
207263118	chr2:207263118:CT:C	4.07001e-05	-1.04327e-10	-1.22249	0.000125119	-1.04327e-10	-1.22369	0.000134794	-1.04327e-10	-1.22369
207263284	chr2:207263284:G:C	1.05873e-05	-1.53151	-1.03756	3.32437e-05	-1.52687	-1.02223	3.60373e-05	-1.52125	-1.02164
207263925	chr2:207263925:A:C	4.65241e-05	-1.30775	0.219002	0.000129803	-1.39603	0.209082	0.000142005	-1.3848	0.213226
207264156	chr2:207264156:G:A	4.09657e-05	-1.04327e-10	-1.21599	0.000125725	-1.04327e-10	-1.21886	0.000135418	-1.04327e-10	-1.21907
207264632	chr2:207264632:G:A	2.76419e-05	-0.807247	-0.802142	6.07202e-05	-1.13366	-0.813027	6.51775e-05	-1.13662	-0.813702
207264812	chr2:207264812:C:T	1.59627e-05	-1.28499	-0.873478	4.62791e-05	-1.37208	-0.846193	5.0514e-05	-1.36043	-0.844756
207265194	chr2:207265194:C:A	2.80705e-05	-0.839337	-0.754664	6.21012e-05	-1.15711	-0.767081	6.66747e-05	-1.15985	-0.76776
207265279	chr2:207265279:G:A	4.39069e-05	-1.04327e-10	-1.14665	0.000133891	-1.04327e-10	-1.15593	0.000144129	-1.04327e-10	-1.15673
207265585	chr2:207265585:T:G	0.000107394	-1.04327e-10	-0.252219	0.000344394	-1.04327e-10	-0.211174	0.000370943	-1.04327e-10	-0.211391
207266182	chr2:207266182:A:G	3.75027e-05	-1.30431	-2.64473e-10	0.00010893	-1.36225	-2.64473e-10	0.000115976	-1.37406	-2.64473e-10
207266247	chr2:207266247:G:A	1.33179e-05	-1.23077	-1.10884	4.02446e-05	-1.24544	-1.11255	4.35127e-05	-1.24149	-1.1129
207266915	chr2:207266915:T:C	1.23444e-05	-1.43258	-0.982943	3.55558e-05	-1.51341	-0.968451	3.79978e-05	-1.52052	-0.969389
207266926	chr2:207266926:G:A	3.02549e-05	-1.51906	-2.64473e-10	9.20924e-05	-1.53017	-2.64473e-10	9.96001e-05	-1.52628	-2.64473e-10
207267384	chr2:207267384:T:C	5.30096e-05	0.0519137	-1.01016	9.92259e-05	-0.4074	-1.04816	0.000105439	-0.420575	-1.04873
207267388	chr2:207267388:C:G	4.87286e-05	-1.04327e-10	-1.04245	0.000148127	-1.04327e-10	-1.05489	0.000159663	-1.04327e-10	-1.05437
207267608	chr2:207267608:A:C	7.06598e-05	-1.04327e-10	-0.670843	0.000226304	-1.04327e-10	-0.631079	0.00024467	-1.04327e-10	-0.62753
207267974	chr2:207267974:C:T	4.56397e-05	-1.04327e-10	-1.10794	0.000139021	-1.04327e-10	-1.11834	0.000149824	-1.04327e-10	-1.11798
207268002	chr2:207268002:T:C	6.44027e-05	-1.04327e-10	-0.763564	0.000206835	-1.04327e-10	-0.721036	0.00022336	-1.04327e-10	-0.718655
207268343	chr2:207268343:A:T	4.23412e-05	-1.04327e-10	-1.18296	0.000132766	-1.04327e-10	-1.16437	0.000142949	-1.04327e-10	-1.16495
207268517	chr2:207268517:T:G	4.06883e-05	-1.04327e-10	-1.22278	0.000125134	-1.04327e-10	-1.22358	0.000134804	-1.04327e-10	-1.22362
207268889	chr2:207268889:C:T	1.24606e-05	-1.19948	-1.20667	3.74081e-05	-1.22025	-1.21082	4.04641e-05	-1.21624	-1.21079
207269069	chr2:207269069:G:A	1.33358e-05	-1.13425	-1.20402	3.43116e-05	-1.33344	-1.18404	3.63546e-05	-1.34955	-1.18456
207269135	chr2:207269135:A:G	4.41467e-05	-1.04327e-10	-1.1412	0.000135566	-1.04327e-10	-1.1435	0.000146109	-1.04327e-10	-1.14309
207269257	chr2:207269257:T:A	7.38789e-05	-1.04327e-10	-0.626293	0.000226971	-1.04327e-10	-0.628135	0.000244395	-1.04327e-10	-0.628652
207269271	chr2:207269271:T:C	1.46217e-05	-1.02385	-1.22236	3.64029e-05	-1.23511	-1.2232	3.85814e-05	-1.25142	-1.22325
207269390	chr2:207269390:A:T	1.47546e-05	-1.12982	-1.10734	4.37949e-05	-1.15399	-1.11945	4.73875e-05	-1.14965	-1.11943
207269609	chr2:207269609:A:G	1.19667e-05	-1.46967	-0.976918	3.5587e-05	-1.52904	-0.951935	3.82275e-05	-1.53264	-0.951248
207269813	chr2:207269813:G:A	4.06903e-05	-1.04327e-10	-1.22273	0.000125135	-1.04327e-10	-1.22356	0.000134805	-1.04327e-10	-1.22361
207270203	chr2:207270203:T:C	1.21626e-05	-1.50352	-0.926839	3.77039e-05	-1.49449	-0.928709	4.09543e-05	-1.487	-0.927979
207270367	chr2:207270367:G:A	4.6099e-05	-1.09793	-2.64473e-10	0.000139784	-1.11286	-2.64473e-10	0.000151352	-1.10783	-2.64473e-10
207270927	chr2:207270927:A:T	1.25951e-05	-1.43124	-0.964165	3.66336e-05	-1.51384	-0.93815	3.92232e-05	-1.52075	-0.937421
207271333	chr2:207271333:T:G	1.19861e-05	-1.4487	-0.996277	3.51541e-05	-1.52145	-0.971771	3.76915e-05	-1.52692	-0.971084
207271944	chr2:207271944:T:C	1.22956e-05	-1.43547	-0.984011	3.58095e-05	-1.51574	-0.959008	3.83524e-05	-1.52232	-0.958306
207272740	chr2:207272740:C:T	1.40745e-05	-1.17448	-1.10988	4.06775e-05	-1.24143	-1.10585	4.31712e-05	-1.25652	-1.10574
207272927	chr2:207272927:T:C	8.50694e-05	-1.04327e-10	-0.485253	0.000263334	-1.04327e-10	-0.479536	0.000283609	-1.04327e-10	-0.479842
207272974	chr2:207272974:A:G	1.13424e-05	-1.47871	-1.02146	3.52622e-05	-1.46716	-1.02299	3.83748e-05	-1.45769	-1.02234
207273547	chr2:207273547:T:A	8.15128e-05	-1.04327e-10	-0.52796	0.000243915	-1.04327e-10	-0.556139	0.000263674	-1.04327e-10	-0.552724
207275264	chr2:207275264:C:T	2.32481e-05	-0.562818	-1.21968	6.55834e-05	-0.658065	-1.21157	7.09413e-05	-0.653674	-1.21191
207275593	chr2:207275593:C:T	1.19692e-05	-1.38611	-1.06027	3.38589e-05	-1.49088	-1.03988	3.61298e-05	-1.50102	-1.0393
207275725	chr2:207275725:G:A	1.5475e-05	-0.987697	-1.2018	4.61808e-05	-1.0139	-1.20649	5.00055e-05	-1.00886	-1.20645
207276191	chr2:207276191:T:A	1.15671e-05	-1.45936	-1.02119	3.40825e-05	-1.52571	-0.99847	3.65766e-05	-1.53021	-0.997824
207276267	chr2:207276267:G:A	4.04457e-05	-1.22876	-2.64473e-10	0.000116424	-1.29572	-2.64473e-10	0.000123663	-1.30988	-2.64473e-10
207276540	chr2:207276540:A:G	4.61743e-05	-1.04327e-10	-1.0963	0.00014383	-1.04327e-10	-1.08432	0.000154886	-1.04327e-10	-1.08475
207276769	chr2:207276769:C:G	1.1918e-05	-1.4235	-1.02717	3.439e-05	-1.51041	-1.00479	3.6797e-05	-1.51787	-1.00415
207277226	chr2:207277226:G:A	8.52565e-05	-1.04327e-10	-0.483055	0.000267899	-1.04327e-10	-0.462348	0.000288742	-1.04327e-10	-0.461907
207277836	chr2:207277836:C:T	0.000405256	-1.04327e-10	1.0758	0.000987132	-1.04327e-10	0.841845	0.0010692	-1.04327e-10	0.847225
207278586	chr2:207278586:G:A	1.48674e-05	-1.44694	-0.782604	4.43805e-05	-1.52084	-0.739323	4.76629e-05	-1.52639	-0.736899
207278591	chr2:207278591:A:G	1.48697e-05	-1.4675	-0.761893	4.50097e-05	-1.52852	-0.717559	4.84302e-05	-1.53223	-0.715084
207278674	chr2:207278674:A:G	8.58792e-05	-1.04327e-10	-0.475778	0.000269881	-1.04327e-10	-0.454977	0.000290878	-1.04327e-10	-0.454534
207278784	chr2:207278784:A:T	1.59916e-05	-1.4489	-0.707754	4.7961e-05	-1.52163	-0.660943	5.15262e-05	-1.52702	-0.658331
207279254	chr2:207279254:C:T	1.28651e-05	-1.46637	-0.90783	3.78754e-05	-1.52752	-0.891135	4.05963e-05	-1.53159	-0.892175
207279377	chr2:207279377:A:T	4.09036e-05	-1.04327e-10	-1.2175	0.000126938	-1.04327e-10	-1.20926	0.000136701	-1.04327e-10	-1.20965
207279572	chr2:207279572:A:T	1.55666e-05	-1.46781	-0.715781	4.72358e-05	-1.52863	-0.669176	5.08329e-05	-1.53231	-0.666589
207279637	chr2:207279637:G:A	1.06746e-05	-1.50955	-1.05131	3.84941e-05	-1.39885	-1.0036	4.13326e-05	-1.40282	-1.00297
207279759	chr2:207279759:A:G	3.76793e-05	-1.29961	-2.64473e-10	0.000119054	-1.27338	-2.64473e-10	0.000127795	-1.27701	-2.64473e-10
207279861	chr2:207279861:A:T	1.33664e-05	-1.44863	-0.88734	3.97884e-05	-1.52157	-0.847816	4.27207e-05	-1.52696	-0.845791
207279934	chr2:207279934:G:T	5.79104e-05	-1.04327e-10	-0.869823	0.000184117	-1.04327e-10	-0.837389	0.000198909	-1.04327e-10	-0.834594
207280339	chr2:207280339:G:A	8.13247e-05	-0.53027	-2.64473e-10	0.000200027	-0.754505	-2.64473e-10	0.000215265	-0.75557	-2.64473e-10
207280455	chr2:207280455:C:A	6.82343e-05	-1.04327e-10	-0.705773	0.000201539	-1.04327e-10	-0.746975	0.00021699	-1.04327e-10	-0.747588
207280496	chr2:207280496:C:T	1.31431e-05	-1.44023	-0.912595	3.8874e-05	-1.51805	-0.874588	4.17069e-05	-1.52414	-0.872635
207280865	chr2:207280865:T:C	4.47052e-05	-1.04327e-10	-1.12863	0.000140381	-1.04327e-10	-1.1086	0.000151606	-1.04327e-10	-1.10616
207280910	chr2:207280910:T:C	1.15679e-05	-1.47284	-1.00765	3.41328e-05	-1.52972	-0.992977	3.66134e-05	-1.53313	-0.993898
207280935	chr2:207280935:C:T	1.81999e-05	-1.30449	-0.722815	4.61866e-05	-1.39889	-0.821377	5.01875e-05	-1.39064	-0.821032
207281355	chr2:207281355:A:G	1.28986e-05	-1.15195	-1.21966	3.87268e-05	-1.17477	-1.22166	4.18993e-05	-1.17053	-1.22164
207281638	chr2:207281638:A:G	9.1732e-06	-1.5186	-1.19383	2.8953e-05	-1.50403	-1.18326	3.10889e-05	-1.50759	-1.183
207281661	chr2:207281661:A:G	1.35511e-05	-1.46853	-0.853716	4.09198e-05	-1.52892	-0.812427	4.40187e-05	-1.53251	-0.810316
207282168	chr2:207282168:C:T	4.06698e-05	-1.04327e-10	-1.22323	0.000125119	-1.04327e-10	-1.22369	0.000134794	-1.04327e-10	-1.22369
207282175	chr2:207282175:G:A	7.41704e-05	-1.04327e-10	-0.622354	0.000220034	-1.04327e-10	-0.659177	0.000237551	-1.04327e-10	-0.657056
207282322	chr2:207282322:G:A	8.32406e-05	-1.04327e-10	-0.506985	0.000267964	-1.04327e-10	-0.462107	0.000288366	-1.04327e-10	-0.463208
207282418	chr2:207282418:G:A	3.81857e-05	-1.28626	-2.64473e-10	0.000110001	-1.35247	-2.64473e-10	0.000117867	-1.35788	-2.64473e-10
207282455	chr2:207282455:G:A	4.12935e-05	-1.04327e-10	-1.20802	0.000127472	-1.04327e-10	-1.20507	0.00013733	-1.04327e-10	-1.20505
207282456	chr2:207282456:T:A	6.93086e-05	-1.04327e-10	-0.69015	0.000213594	-1.04327e-10	-0.688882	0.000231114	-1.04327e-10	-0.684529
207283625	chr2:207283625:A:ACCAC	2.08544e-05	-0.936663	-0.954491	6.336e-05	-0.957245	-0.946882	6.8671e-05	-0.951729	-0.946383
207283677	chr2:207283677:G:A	7.12956e-05	-0.147095	-0.514789	0.000132334	-0.624606	-0.543021	0.000138614	-0.652505	-0.543237
207284138	chr2:207284138:C:A	1.46106e-05	-1.49277	-0.754198	4.50864e-05	-1.53511	-0.709273	4.8653e-05	-1.53595	-0.706771
207284960	chr2:207284960:G:A	1.31795e-05	-1.46724	-0.882823	3.87076e-05	-1.5277	-0.869223	4.14912e-05	-1.53172	-0.870242
207285067	chr2:207285067:C:T	1.52718e-05	-1.49989	-0.702821	4.75313e-05	-1.53584	-0.655731	5.13435e-05	-1.53579	-0.653106
207285276	chr2:207285276:T:C	1.57479e-05	-1.49975	-0.672263	4.90748e-05	-1.53583	-0.623783	5.30135e-05	-1.53581	-0.621087
207285775	chr2:207285775:C:T	1.56306e-05	-1.07169	-1.1078	4.25582e-05	-1.21252	-1.08957	4.64086e-05	-1.20117	-1.08878
207285934	chr2:207285934:G:A	1.47648e-05	-1.50629	-0.730188	4.61948e-05	-1.53594	-0.684155	4.99405e-05	-1.53501	-0.681593
207286246	chr2:207286246:C:T	8.28562e-05	-1.04327e-10	-0.511613	0.000241468	-1.04327e-10	-0.566221	0.000260887	-1.04327e-10	-0.563352
207286926	chr2:207286926:C:T	2.17427e-05	-0.850146	-0.999294	6.94355e-05	-0.819822	-0.992739	7.55922e-05	-0.809823	-0.992262
207287378	chr2:207287378:G:A	1.44839e-05	-1.4718	-0.783883	4.39225e-05	-1.52973	-0.740805	4.72753e-05	-1.53307	-0.738384
207287700	chr2:207287700:T:A	1.21687e-05	-1.48933	-0.940521	3.63625e-05	-1.53479	-0.924634	3.90921e-05	-1.5359	-0.925619
207287796	chr2:207287796:T:C	1.21255e-05	-1.49245	-0.940967	3.63296e-05	-1.53524	-0.925082	3.90718e-05	-1.53597	-0.926067
207288119	chr2:207288119:G:A	1.19209e-05	-1.49878	-0.951647	3.59156e-05	-1.53553	-0.936256	3.8639e-05	-1.53595	-0.937223
207288165	chr2:207288165:C:G	2.98875e-05	-1.53128	-2.64473e-10	9.15735e-05	-1.53582	-2.64473e-10	9.8681e-05	-1.53555	-2.64473e-10
207288232	chr2:207288232:G:A	4.07944e-05	-1.04327e-10	-1.22017	0.000126388	-1.04327e-10	-1.2136	0.000136116	-1.04327e-10	-1.21393
207288497	chr2:207288497:C:T	1.50846e-05	-0.993501	-1.22154	4.71897e-05	-0.975947	-1.22284	5.12682e-05	-0.967541	-1.22283
207288498	chr2:207288498:G:A	4.3202e-05	-1.04327e-10	-1.16283	0.000131658	-1.04327e-10	-1.17275	0.00014188	-1.04327e-10	-1.17246
207288587	chr2:207288587:C:T	4.58523e-05	-1.04327e-10	-1.10329	0.00014425	-1.04327e-10	-1.08141	0.000155837	-1.04327e-10	-1.07863
207288626	chr2:207288626:G:A	2.95622e-05	-0.318946	-1.22328	8.6009e-05	-0.379377	-1.21913	9.34449e-05	-0.370725	-1.21934
207288679	chr2:207288679:G:A	4.04478e-05	-1.22871	-2.64473e-10	0.000141232	-1.10256	-2.64473e-10	0.000147749	-1.13193	-2.64473e-10
207288862	chr2:207288862:G:A	0.000269182	-1.04327e-10	0.666668	0.000583693	-1.04327e-10	0.316415	0.000630787	-1.04327e-10	0.319529
207289196	chr2:207289196:G:A	4.11249e-05	-1.04327e-10	-1.2121	0.000127161	-1.04327e-10	-1.2075	0.000137067	-1.04327e-10	-1.20697
207289521	chr2:207289521:A:G	3.59467e-05	-1.34668	-2.64473e-10	0.000104249	-1.40617	-2.64473e-10	0.000111659	-1.41199	-2.64473e-10
207289648	chr2:207289648:C:A	4.06969e-05	-1.04327e-10	-1.22257	0.000125845	-1.04327e-10	-1.21791	0.000135543	-1.04327e-10	-1.21815
207290341	chr2:207290341:C:T	6.29234e-05	-1.04327e-10	-0.786802	0.000190755	-1.04327e-10	-0.801969	0.000205975	-1.04327e-10	-0.799686
207290499	chr2:207290499:G:A	2.99601e-05	-1.52885	-2.64473e-10	9.16024e-05	-1.5355	-2.64473e-10	9.86878e-05	-1.53548	-2.64473e-10
207290540	chr2:207290540:G:C	6.11069e-05	-1.04327e-10	-0.816095	0.000180887	-1.04327e-10	-0.855087	0.0001948	-1.04327e-10	-0.855468
207290758	chr2:207290758:C:G	1.21973e-05	-1.27257	-1.15493	3.3945e-05	-1.4088	-1.11942	3.62547e-05	-1.41698	-1.11989
207290786	chr2:207290786:C:T	1.91711e-05	-1.5359	-0.43941	6.40875e-05	-1.50765	-0.385056	6.98874e-05	-1.49876	-0.38179
207291232	chr2:207291232:A:G	1.96111e-05	-1.50942	-0.443206	5.31837e-05	-1.48831	-0.5909	5.71545e-05	-1.49298	-0.588705
207291475	chr2:207291475:G:T	1.36889e-05	-1.4142	-0.897933	4.25172e-05	-1.40596	-0.897087	4.65301e-05	-1.39109	-0.896247
207291651	chr2:207291651:C:T	4.59794e-05	-1.04327e-10	-1.10053	0.000139734	-1.04327e-10	-1.11322	0.000150572	-1.04327e-10	-1.11299
207291880	chr2:207291880:G:A	5.58788e-05	-1.04327e-10	-0.905536	0.000168742	-1.04327e-10	-0.924588	0.000181871	-1.04327e-10	-0.92414
207292265	chr2:207292265:C:T	4.15525e-05	-1.04327e-10	-1.20176	0.000128411	-1.04327e-10	-1.19772	0.000138307	-1.04327e-10	-1.19796
207292602	chr2:207292602:A:G	1.07575e-05	-1.38465	-1.16847	3.25079e-05	-1.41524	-1.15624	3.47538e-05	-1.42375	-1.1554
207293315	chr2:207293315:T:TG	2.07349e-05	-1.30799	-0.588908	6.00049e-05	-1.36469	-0.593844	6.39665e-05	-1.37544	-0.593636
207293376	chr2:207293376:C:T	1.92354e-05	-1.39257	-0.579398	4.79815e-05	-1.46532	-0.716818	5.19715e-05	-1.46196	-0.714781
207293500	chr2:207293500:C:CACACAT	3.45049e-05	-1.38762	-2.64473e-10	0.000105891	-1.39055	-2.64473e-10	0.000114762	-1.38458	-2.64473e-10
207293524	chr2:207293524:T:G	4.07781e-05	-1.04327e-10	-1.22058	0.000125662	-1.04327e-10	-1.21937	0.000135368	-1.04327e-10	-1.21944
207293753	chr2:207293753:G:A	6.98501e-05	-1.04327e-10	-0.682369	0.000222919	-1.04327e-10	-0.646152	0.00023996	-1.04327e-10	-0.646966
207294234	chr2:207294234:A:G	8.18251e-05	-1.04327e-10	-0.524136	0.000263238	-1.04327e-10	-0.479901	0.000284811	-1.04327e-10	-0.475613
207294252	chr2:207294252:A:G	1.08041e-05	-1.40662	-1.14217	3.40572e-05	-1.38585	-1.13907	3.70545e-05	-1.37623	-1.13882
207294354	chr2:207294354:A:T	7.65068e-05	-1.04327e-10	-0.59134	0.00024274	-1.04327e-10	-0.560969	0.000261468	-1.04327e-10	-0.561128
207294748	chr2:207294748:T:A	7.55258e-05	-1.04327e-10	-0.604245	0.000220911	-1.04327e-10	-0.655201	0.000238628	-1.04327e-10	-0.652531
207295280	chr2:207295280:G:A	0.000112093	-1.04327e-10	-0.209395	0.000362641	-1.04327e-10	-0.159545	0.000390232	-1.04327e-10	-0.160698
207295284	chr2:207295284:G:T	9.40856e-06	-1.46524	-1.22186	2.80453e-05	-1.49632	-1.22281	3.05849e-05	-1.48408	-1.22285
207295418	chr2:207295418:T:C	4.11275e-05	-1.21204	-2.64473e-10	0.000145036	-1.07598	-2.64473e-10	0.000151699	-1.10554	-2.64473e-10
207295421	chr2:207295421:A:G	8.42806e-05	-1.04327e-10	-0.494568	0.000271149	-1.04327e-10	-0.450291	0.000293486	-1.04327e-10	-0.44561
207295756	chr2:207295756:C:A	1.01145e-05	-1.41842	-1.19634	2.97712e-05	-1.459	-1.20042	3.26029e-05	-1.44244	-1.2006
207295912	chr2:207295912:C:T	7.33074e-05	-0.634058	-2.64473e-10	0.000182567	-0.845842	-2.64473e-10	0.000196602	-0.846258	-2.64473e-10
207296516	chr2:207296516:C:T	2.7693e-05	-1.44167	-0.16587	6.64947e-05	-1.50347	-0.352369	7.18153e-05	-1.50373	-0.349616
207296590	chr2:207296590:G:A	6.45342e-05	-1.04327e-10	-0.761525	0.000205822	-1.04327e-10	-0.725948	0.000222566	-1.04327e-10	-0.722218
207296666	chr2:207296666:G:A	8.93003e-06	-1.53521	-1.20409	2.78661e-05	-1.53521	-1.19033	2.99879e-05	-1.53596	-1.19069
207296772	chr2:207296772:T:C	6.90521e-05	-1.04327e-10	-0.693859	0.000219325	-1.04327e-10	-0.662404	0.000236256	-1.04327e-10	-0.662522
207297064	chr2:207297064:T:C	1.1181e-05	-1.37423	-1.14028	3.12159e-05	-1.4814	-1.13063	3.38979e-05	-1.47443	-1.12966
207297354	chr2:207297354:T:C	9.27657e-06	-1.47975	-1.22148	2.77533e-05	-1.50706	-1.22255	3.02137e-05	-1.49655	-1.22259
207297515	chr2:207297515:T:C	7.32733e-05	-1.04327e-10	-0.634524	0.000219909	-1.04327e-10	-0.659748	0.00023706	-1.04327e-10	-0.659128
207297617	chr2:207297617:A:G	8.99126e-06	-1.53589	-1.19657	2.8229e-05	-1.53185	-1.18076	3.03245e-05	-1.53433	-1.18116
207297734	chr2:207297734:C:G	4.1388e-05	-1.04327e-10	-1.20573	0.000128023	-1.04327e-10	-1.20075	0.000137846	-1.04327e-10	-1.2013
207297898	chr2:207297898:A:G	4.31172e-05	-1.04327e-10	-1.1648	0.000135773	-1.04327e-10	-1.14198	0.000146129	-1.04327e-10	-1.14295
207298104	chr2:207298104:A:T	9.01428e-06	-1.53065	-1.19926	2.75035e-05	-1.53576	-1.20289	2.96758e-05	-1.53406	-1.20305
207298183	chr2:207298183:T:A	9.39098e-06	-1.46816	-1.22081	2.8005e-05	-1.49853	-1.22205	3.05284e-05	-1.48669	-1.22209
207298611	chr2:207298611:A:G	9.97182e-05	-1.04327e-10	-0.326372	0.000314593	-1.04327e-10	-0.301681	0.000339106	-1.04327e-10	-0.301126
207299397	chr2:207299397:T:C	9.9403e-06	-1.43829	-1.19383	2.97248e-05	-1.47483	-1.18615	3.25255e-05	-1.45992	-1.1855
207299416	chr2:207299416:A:G	4.60044e-05	-1.04327e-10	-1.09998	0.000139556	-1.04327e-10	-1.11449	0.000150411	-1.04327e-10	-1.11407
207299569	chr2:207299569:A:G	1.27317e-05	-1.42807	-0.956548	3.9866e-05	-1.40816	-0.959281	4.33124e-05	-1.39915	-0.959847
207299857	chr2:207299857:G:A	3.44897e-05	-1.38806	-2.64473e-10	0.000108903	-1.3625	-2.64473e-10	0.000118579	-1.35186	-2.64473e-10
207300370	chr2:207300370:A:G	6.8884e-05	-1.04327e-10	-0.696295	0.000202222	-1.04327e-10	-0.743593	0.000218398	-1.04327e-10	-0.741121
207300517	chr2:207300517:G:T	3.02137e-05	-1.52043	-2.64473e-10	9.43371e-05	-1.50608	-2.64473e-10	0.000102101	-1.50147	-2.64473e-10
207300789	chr2:207300789:C:T	9.38797e-06	-1.46745	-1.22184	2.7967e-05	-1.49913	-1.2228	3.04719e-05	-1.4878	-1.22284
207300986	chr2:207300986:T:C	6.28885e-05	-1.04327e-10	-0.787356	0.000185444	-1.04327e-10	-0.830204	0.000200232	-1.04327e-10	-0.82796
207301161	chr2:207301161:TA:T	5.56174e-05	-1.04327e-10	-0.910223	0.000168016	-1.04327e-10	-0.928898	0.000181087	-1.04327e-10	-0.928462
207301256	chr2:207301256:C:G	9.14737e-05	-1.04327e-10	-0.412668	0.000295201	-1.04327e-10	-0.365304	0.000319646	-1.04327e-10	-0.360226
207301408	chr2:207301408:GAACA:G	9.86151e-06	-1.43743	-1.20265	2.94482e-05	-1.4742	-1.19613	3.2222e-05	-1.45922	-1.19557
207301555	chr2:207301555:A:G	3.49587e-05	-1.37455	-2.64473e-10	9.92021e-05	-1.4558	-2.64473e-10	0.000107302	-1.4518	-2.64473e-10
207301702	chr2:207301702:G:A	1.35852e-05	-1.53574	-0.783998	4.34329e-05	-1.52996	-0.751779	4.66512e-05	-1.53307	-0.751666
207301827	chr2:207301827:T:A	5.55636e-05	-1.04327e-10	-0.911192	0.000167862	-1.04327e-10	-0.929818	0.000180921	-1.04327e-10	-0.929377
207301929	chr2:207301929:C:T	5.47407e-05	-1.04327e-10	-0.926112	0.00017573	-1.04327e-10	-0.884012	0.000189429	-1.04327e-10	-0.883424
207302280	chr2:207302280:AAT:A	9.71238e-06	-1.44155	-1.21377	2.87747e-05	-1.47729	-1.21617	3.14508e-05	-1.46274	-1.21627
207302409	chr2:207302409:T:C	5.87289e-05	-1.04327e-10	-0.855787	0.000174249	-1.04327e-10	-0.892473	0.000187623	-1.04327e-10	-0.893003
207302419	chr2:207302419:G:A	5.89079e-05	-1.04327e-10	-0.852744	0.000174735	-1.04327e-10	-0.889689	0.000188147	-1.04327e-10	-0.890214
207303096	chr2:207303096:C:T	9.27234e-06	-1.49266	-1.20902	2.78563e-05	-1.5142	-1.21171	3.02953e-05	-1.50461	-1.21184
207303572	chr2:207303572:C:G	4.05863e-05	-1.22529	-2.64473e-10	0.000115306	-1.30537	-2.64473e-10	0.000122636	-1.31822	-2.64473e-10
207303672	chr2:207303672:T:G	0.00010298	-1.04327e-10	-0.294187	0.000332481	-1.04327e-10	-0.246378	0.000357796	-1.04327e-10	-0.247475
207303840	chr2:207303840:T:C	1.13318e-05	-1.38208	-1.11903	3.5816e-05	-1.35909	-1.11547	3.90077e-05	-1.34849	-1.11519
207303991	chr2:207303991:T:C	9.58414e-06	-1.50645	-1.16216	2.88746e-05	-1.52341	-1.16659	3.13318e-05	-1.51593	-1.16687
207304179	chr2:207304179:T:C	1.49264e-05	-1.53509	-0.690505	4.79865e-05	-1.52858	-0.653459	5.15154e-05	-1.53221	-0.653349
207304278	chr2:207304278:T:C	2.37537e-05	-1.46042	-0.30056	5.81773e-05	-1.515	-0.474469	6.28257e-05	-1.51514	-0.471932
207304832	chr2:207304832:A:T	1.97991e-05	-1.46165	-0.481433	5.65021e-05	-1.52587	-0.492811	6.1342e-05	-1.52249	-0.488481
207304891	chr2:207304891:C:T	1.85343e-05	-1.29168	-0.717417	5.29764e-05	-1.3604	-0.722711	5.64545e-05	-1.37149	-0.722515
207304899	chr2:207304899:C:A	0.000143811	0.0397789	-2.64473e-10	0.000541362	0.241129	-2.64473e-10	0.000543201	0.17004	-2.64473e-10
207305298	chr2:207305298:T:G	0.000113631	-1.04327e-10	-0.195766	0.000367714	-1.04327e-10	-0.145654	0.000395688	-1.04327e-10	-0.146814
207305448	chr2:207305448:C:T	9.37987e-06	-1.49019	-1.19996	2.82599e-05	-1.51147	-1.20004	3.07584e-05	-1.50142	-1.19985
207305525	chr2:207305525:T:C	1.31319e-05	-1.53589	-0.817785	4.18588e-05	-1.53381	-0.784844	4.50227e-05	-1.5355	-0.784773
207305953	chr2:207305953:G:T	9.37908e-06	-1.48676	-1.20348	2.823e-05	-1.50897	-1.20361	3.07396e-05	-1.49845	-1.20344
207306023	chr2:207306023:C:T	5.31844e-05	-0.954954	-2.64473e-10	0.000139966	-1.11156	-2.64473e-10	0.000149032	-1.12328	-2.64473e-10
207306097	chr2:207306097:T:A	1.60606e-05	-1.33849	-0.813858	4.109e-05	-1.44829	-0.888907	4.41964e-05	-1.45248	-0.886316
207306229	chr2:207306229:G:A	9.76359e-05	-0.347474	-2.64473e-10	0.000386988	-0.0945644	-2.64473e-10	0.000423335	-0.0792751	-2.64473e-10
207306450	chr2:207306450:C:T	7.41575e-05	-1.04327e-10	-0.622529	0.000232962	-1.04327e-10	-0.602085	0.000251058	-1.04327e-10	-0.601754
207306521	chr2:207306521:G:A	0.000116833	-1.04327e-10	-0.167976	0.000348802	-1.04327e-10	-0.198455	0.000376134	-1.04327e-10	-0.197493
207307032	chr2:207307032:C:T	0.000104398	-1.04327e-10	-0.280509	0.000337145	-1.04327e-10	-0.232445	0.000362815	-1.04327e-10	-0.233546
207307519	chr2:207307519:C:T	9.9559e-05	-1.04327e-10	-0.32797	0.00031408	-1.04327e-10	-0.303312	0.000338553	-1.04327e-10	-0.302758
207307842	chr2:207307842:T:C	2.53193e-05	-1.36807	-0.329082	6.97271e-05	-1.50796	-0.300411	7.43233e-05	-1.51688	-0.302132
207308086	chr2:207308086:T:C	2.97913e-05	-1.5345	-2.64473e-10	9.18789e-05	-1.53249	-2.64473e-10	9.88949e-05	-1.53338	-2.64473e-10
207308207	chr2:207308207:C:T	0.000107705	-1.04327e-10	-0.249323	0.000348048	-1.04327e-10	-0.200619	0.000374545	-1.04327e-10	-0.201727
207308773	chr2:207308773:C:T	6.71082e-05	-1.04327e-10	-0.722414	0.000197279	-1.04327e-10	-0.768341	0.000213047	-1.04327e-10	-0.765926
207308821	chr2:207308821:A:G	2.11231e-05	-1.43491	-0.443442	5.19149e-05	-1.50061	-0.602741	5.60486e-05	-1.5008	-0.600423
207308854	chr2:207308854:T:C	6.97552e-05	-1.04327e-10	-0.683727	0.000223119	-1.04327e-10	-0.645255	0.00024135	-1.04327e-10	-0.641189
207309126	chr2:207309126:T:C	5.30462e-05	-1.04327e-10	-0.957557	0.000160543	-1.04327e-10	-0.974399	0.000173028	-1.04327e-10	-0.973983
207309442	chr2:207309442:T:C	1.51515e-05	-1.53594	-0.674685	4.74015e-05	-1.52252	-0.671785	5.11529e-05	-1.52137	-0.671251
207309590	chr2:207309590:C:G	1.02356e-05	-1.49722	-1.10563	3.09352e-05	-1.51637	-1.1047	3.36447e-05	-1.50729	-1.10429
207309907	chr2:207309907:T:C	1.02825e-05	-1.48474	-1.11354	3.3229e-05	-1.46006	-1.08947	3.52505e-05	-1.47548	-1.08948
207310030	chr2:207310030:G:A	1.27163e-05	-1.51122	-0.874613	3.82854e-05	-1.52551	-0.88238	4.16026e-05	-1.51864	-0.880633
207310078	chr2:207310078:A:G	6.08096e-05	-1.04327e-10	-0.820972	0.000189778	-1.04327e-10	-0.807105	0.000204431	-1.04327e-10	-0.807206
207310510	chr2:207310510:A:G	5.83694e-05	-1.04327e-10	-0.861928	0.000186594	-1.04327e-10	-0.824025	0.000201464	-1.04327e-10	-0.821829
207310565	chr2:207310565:C:T	4.71874e-05	-1.04327e-10	-1.07459	0.000144444	-1.04327e-10	-1.08007	0.00015566	-1.04327e-10	-1.07977
207310969	chr2:207310969:T:C	8.82097e-05	-1.04327e-10	-0.449003	0.000264074	-1.04327e-10	-0.476728	0.000285557	-1.04327e-10	-0.472997
207311045	chr2:207311045:A:G	4.32002e-05	-1.04327e-10	-1.16288	0.000135044	-1.04327e-10	-1.14736	0.000145585	-1.04327e-10	-1.14668
207311288	chr2:207311288:C:G	3.94539e-05	-1.25359	-2.64473e-10	0.000112776	-1.32756	-2.64473e-10	0.00012	-1.33995	-2.64473e-10
207311508	chr2:207311508:T:C	1.35952e-05	-1.42974	-0.889266	4.56527e-05	-1.39086	-0.841039	4.8283e-05	-1.40932	-0.841036
207311957	chr2:207311957:G:A	4.14322e-05	-1.04327e-10	-1.20466	0.0001269	-1.04327e-10	-1.20956	0.000136714	-1.04327e-10	-1.20955
207312010	chr2:207312010:C:A	1.3599e-05	-1.40037	-0.918356	4.57842e-05	-1.3567	-0.872322	4.83192e-05	-1.37728	-0.872328
207312269	chr2:207312269:C:G	7.70692e-05	-0.717439	0.133423	0.000199164	-0.924559	0.16573	0.000216621	-0.915158	0.16587
207312535	chr2:207312535:C:T	3.14002e-05	-1.4819	-2.64473e-10	9.40691e-05	-1.50893	-2.64473e-10	0.000101442	-1.50795	-2.64473e-10
207313170	chr2:207313170:T:C	4.4736e-05	-1.04327e-10	-1.12794	0.000136441	-1.04327e-10	-1.13706	0.000146986	-1.04327e-10	-1.1371
207313295	chr2:207313295:C:T	6.39795e-05	-1.04327e-10	-0.770157	0.000192514	-1.04327e-10	-0.792789	0.000207461	-1.04327e-10	-0.792497
207313302	chr2:207313302:C:T	4.07725e-05	-1.04327e-10	-1.22071	0.00012528	-1.04327e-10	-1.22241	0.000134967	-1.04327e-10	-1.22241
207313808	chr2:207313808:C:T	1.37289e-05	-1.52307	-0.786144	4.15056e-05	-1.53253	-0.794604	4.49953e-05	-1.52824	-0.792642
207313815	chr2:207313815:T:A	4.6271e-05	-1.04327e-10	-1.09421	0.000140635	-1.04327e-10	-1.10679	0.000151506	-1.04327e-10	-1.10682
207313993	chr2:207313993:T:C	1.231e-05	-1.52032	-0.897985	3.72138e-05	-1.53096	-0.905318	4.03588e-05	-1.52599	-0.903641
207314282	chr2:207314282:T:C	4.49788e-05	-1.04327e-10	-1.12253	0.000137126	-1.04327e-10	-1.13206	0.000147723	-1.04327e-10	-1.1321
207314637	chr2:207314637:T:G	8.83267e-05	-1.04327e-10	-0.447677	0.000285431	-1.04327e-10	-0.398959	0.000308288	-1.04327e-10	-0.396403
207314672	chr2:207314672:C:T	5.00227e-05	-1.04327e-10	-1.01624	0.000148518	-1.04327e-10	-1.05225	0.00016024	-1.04327e-10	-1.05077
207314795	chr2:207314795:G:A	1.21414e-05	-1.44895	-0.983141	3.63595e-05	-1.49208	-0.967423	3.91715e-05	-1.49106	-0.968432
207315037	chr2:207315037:T:C	4.13372e-05	-1.04327e-10	-1.20696	0.000127608	-1.04327e-10	-1.204	0.000137477	-1.04327e-10	-1.20398
207315100	chr2:207315100:A:G	5.13372e-05	-1.04327e-10	-0.990305	0.000156935	-1.04327e-10	-0.997125	0.000169133	-1.04327e-10	-0.996753
207315793	chr2:207315793:C:A	3.07571e-05	-1.5026	-2.64473e-10	9.66631e-05	-1.48173	-2.64473e-10	0.000104767	-1.4757	-2.64473e-10
207315875	chr2:207315875:T:C	7.81046e-05	-1.04327e-10	-0.570671	0.000245615	-1.04327e-10	-0.549196	0.000264725	-1.04327e-10	-0.548749
207315911	chr2:207315911:A:G	3.41127e-05	-1.39905	-2.64473e-10	9.86696e-05	-1.46118	-2.64473e-10	0.000106788	-1.4566	-2.64473e-10
207316499	chr2:207316499:C:G	9.95721e-05	-1.04327e-10	-0.327838	0.000314157	-1.04327e-10	-0.303065	0.000338639	-1.04327e-10	-0.302505
207316558	chr2:207316558:C:T	0.000163191	-1.04327e-10	0.166204	0.000521856	-1.04327e-10	0.204431	0.000562342	-1.04327e-10	0.204671
207316812	chr2:207316812:C:T	5.78526e-05	-1.04327e-10	-0.870821	0.000183001	-1.04327e-10	-0.843467	0.000197538	-1.04327e-10	-0.841506
207316879	chr2:207316879:A:G	5.8105e-05	-1.04327e-10	-0.866468	0.00018383	-1.04327e-10	-0.838947	0.000198435	-1.04327e-10	-0.836975
207316977	chr2:207316977:A:G	4.52566e-05	-1.04327e-10	-1.11637	0.000137701	-1.04327e-10	-1.12788	0.000148346	-1.04327e-10	-1.12789
207317048	chr2:207317048:AG:A	1.03452e-05	-1.42679	-1.16541	3.24844e-05	-1.40916	-1.16304	3.53201e-05	-1.40023	-1.16276
207317182	chr2:207317182:A:G	0.000103333	-1.04327e-10	-0.290763	0.000325928	-1.04327e-10	-0.266282	0.000351329	-1.04327e-10	-0.265716
207317185	chr2:207317185:T:C	0.000103253	-1.04327e-10	-0.291537	0.000325673	-1.04327e-10	-0.267067	0.000351053	-1.04327e-10	-0.266501
207317265	chr2:207317265:C:T	5.68131e-05	-1.04327e-10	-0.888952	0.000174333	-1.04327e-10	-0.891994	0.000187909	-1.04327e-10	-0.891479
207317437	chr2:207317437:C:A	6.50558e-05	-1.04327e-10	-0.753475	0.000199922	-1.04327e-10	-0.755031	0.000215277	-1.04327e-10	-0.755514
207317643	chr2:207317643:T:C	5.80852e-05	-1.04327e-10	-0.866809	0.000183797	-1.04327e-10	-0.839128	0.0001984	-1.04327e-10	-0.837154
207317850	chr2:207317850:C:A	1.04213e-05	-1.41946	-1.16541	3.27457e-05	-1.40115	-1.16304	3.5614e-05	-1.39194	-1.16276
207317916	chr2:207317916:CTG:C	9.31324e-06	-1.47362	-1.22367	2.7988e-05	-1.49812	-1.22307	3.05305e-05	-1.48573	-1.22298
207318212	chr2:207318212:G:A	3.26662e-05	-1.44238	-2.64473e-10	0.000102469	-1.4234	-2.64473e-10	0.00011134	-1.41485	-2.64473e-10
207318933	chr2:207318933:C:T	0.000105491	-1.04327e-10	-0.270092	0.000334924	-1.04327e-10	-0.239055	0.000360926	-1.04327e-10	-0.238765
207319078	chr2:207319078:C:T	8.90219e-05	-1.04327e-10	-0.439838	0.000284758	-1.04327e-10	-0.40132	0.00030721	-1.04327e-10	-0.399907
207319936	chr2:207319936:C:CT	7.6991e-05	-1.04327e-10	-0.585031	0.000241833	-1.04327e-10	-0.564713	0.000260654	-1.04327e-10	-0.564247
207320686	chr2:207320686:A:ATT	3.11338e-05	-1.49043	-2.64473e-10	9.73072e-05	-1.47509	-2.64473e-10	0.000105492	-1.46881	-2.64473e-10
207321046	chr2:207321046:T:C	1.1348e-05	-1.51446	-0.985219	3.40166e-05	-1.53021	-0.995902	3.65348e-05	-1.53254	-0.996631
207321329	chr2:207321329:T:C	7.31872e-05	-1.04327e-10	-0.6357	0.000216225	-1.04327e-10	-0.67664	0.000233183	-1.04327e-10	-0.675617
207321391	chr2:207321391:T:G	8.58368e-05	-1.04327e-10	-0.476272	0.000271269	-1.04327e-10	-0.449848	0.000292376	-1.04327e-10	-0.449398
207321406	chr2:207321406:A:G	1.21328e-05	-1.47943	-0.953377	3.82532e-05	-1.46938	-0.939347	4.14664e-05	-1.46354	-0.939016
207322239	chr2:207322239:G:T	1.07363e-05	-1.40508	-1.15001	3.20698e-05	-1.45817	-1.12687	3.4258e-05	-1.46764	-1.12588
207322406	chr2:207322406:A:G	1.22519e-05	-1.21842	-1.20462	3.50362e-05	-1.30478	-1.19179	3.71223e-05	-1.32166	-1.19157
207322411	chr2:207322411:A:G	6.54213e-05	-1.04327e-10	-0.747871	0.000205359	-1.04327e-10	-0.7282	0.000221327	-1.04327e-10	-0.727796
207322552	chr2:207322552:C:T	4.12773e-05	-1.04327e-10	-1.20841	0.00012638	-1.04327e-10	-1.21366	0.000136152	-1.04327e-10	-1.21367
207322808	chr2:207322808:G:A	9.57973e-06	-1.49766	-1.17141	2.95399e-05	-1.48787	-1.17934	3.19884e-05	-1.48254	-1.17953
207322987	chr2:207322987:G:A	0.000237476	-1.41793	1.95927	0.000755461	-1.44673	2.0211	0.000809088	-1.45408	2.02255
207323199	chr2:207323199:T:C	8.24778e-05	-0.516191	-2.64473e-10	0.000217568	-0.670447	-2.64473e-10	0.000228438	-0.696174	-2.64473e-10
207323701	chr2:207323701:A:G	4.24529e-05	-1.04327e-10	-1.18033	0.000131113	-1.04327e-10	-1.1769	0.000141202	-1.04327e-10	-1.17725
207323934	chr2:207323934:A:G	4.21066e-05	-1.04327e-10	-1.18851	0.000130346	-1.04327e-10	-1.18276	0.000140448	-1.04327e-10	-1.1826
207324280	chr2:207324280:G:C	1.39691e-05	-1.52707	-0.764805	3.71723e-05	-1.53194	-0.905456	4.00837e-05	-1.5315	-0.904971
207324403	chr2:207324403:G:A	1.19971e-05	-1.46694	-0.977119	3.74359e-05	-1.44999	-0.980342	4.06024e-05	-1.4427	-0.980915
207324558	chr2:207324558:T:C	1.34692e-05	-1.52149	-0.806818	3.58042e-05	-1.53458	-0.940316	3.86007e-05	-1.53431	-0.939858
207324954	chr2:207324954:C:T	4.16127e-05	-1.04327e-10	-1.20031	0.000127412	-1.04327e-10	-1.20554	0.000137334	-1.04327e-10	-1.20502
207325141	chr2:207325141:C:T	1.35498e-05	-1.51497	-0.807376	3.57498e-05	-1.53581	-0.940603	3.8535e-05	-1.53571	-0.940159
207325142	chr2:207325142:G:A	4.50434e-05	-1.12109	-2.64473e-10	0.000161646	-0.967553	-2.64473e-10	0.000168633	-0.999717	-2.64473e-10
207325713	chr2:207325713:T:C	0.000190613	-1.04327e-10	0.321528	0.000573769	-1.04327e-10	0.299268	0.000618761	-1.04327e-10	0.30028
207325833	chr2:207325833:G:A	1.45603e-05	-1.52106	-0.729358	3.81674e-05	-1.53473	-0.876248	4.11514e-05	-1.53447	-0.875714
207325948	chr2:207325948:C:T	9.32795e-06	-1.47915	-1.21656	2.89575e-05	-1.46764	-1.21949	3.13928e-05	-1.46131	-1.21955
207326011	chr2:207326011:G:A	1.28592e-05	-1.4869	-0.887764	4.08044e-05	-1.47478	-0.869387	4.42707e-05	-1.46863	-0.868483
207326062	chr2:207326062:A:C	4.09211e-05	-1.04327e-10	-1.21708	0.000126381	-1.04327e-10	-1.21366	0.000136106	-1.04327e-10	-1.21401
207326257	chr2:207326257:G:A	2.98762e-05	-1.53166	-2.64473e-10	9.86322e-05	-1.46156	-2.64473e-10	0.000106537	-1.45895	-2.64473e-10
207326266	chr2:207326266:T:C	9.58375e-06	-1.46324	-1.20541	2.86601e-05	-1.49826	-1.19919	3.06818e-05	-1.50482	-1.19895
207326374	chr2:207326374:C:T	4.51264e-05	-1.04327e-10	-1.11925	0.00013964	-1.04327e-10	-1.11389	0.000150358	-1.04327e-10	-1.11442
207326566	chr2:207326566:A:C	5.61959e-05	-1.04327e-10	-0.899876	0.000176389	-1.04327e-10	-0.880266	0.000190237	-1.04327e-10	-0.879168
207327073	chr2:207327073:C:T	9.51918e-06	-1.48079	-1.19462	2.86649e-05	-1.51054	-1.18675	3.07266e-05	-1.51586	-1.18645
207327175	chr2:207327175:C:T	4.58219e-05	-1.04327e-10	-1.10396	0.000140489	-1.04327e-10	-1.10783	0.000151389	-1.04327e-10	-1.10758
207327983	chr2:207327983:G:A	6.3454e-05	-0.778404	-2.64473e-10	0.000297959	-0.356002	-2.64473e-10	0.000312601	-0.38251	-2.64473e-10
207328017	chr2:207328017:T:C	1.70423e-05	-1.51141	-0.581612	5.2932e-05	-1.52317	-0.560783	5.76121e-05	-1.51551	-0.558196
207328063	chr2:207328063:G:A	9.16658e-06	-1.50334	-1.20981	2.83198e-05	-1.49527	-1.21413	3.06558e-05	-1.49043	-1.21419
207328287	chr2:207328287:T:C	6.90642e-05	-1.04327e-10	-0.693683	0.000207894	-1.04327e-10	-0.715929	0.000224003	-1.04327e-10	-0.715779
207328408	chr2:207328408:T:C	4.06518e-05	-1.04327e-10	-1.22368	0.000125128	-1.04327e-10	-1.22362	0.000134803	-1.04327e-10	-1.22362
207329334	chr2:207329334:T:C	1.14584e-05	-1.34066	-1.14933	3.28063e-05	-1.41814	-1.14419	3.53269e-05	-1.41813	-1.14466
207329629	chr2:207329629:A:G	4.06525e-05	-1.04327e-10	-1.22366	0.000125131	-1.04327e-10	-1.22359	0.000134807	-1.04327e-10	-1.22359
207329707	chr2:207329707:C:CA	1.40711e-05	-1.52578	-0.758815	3.70737e-05	-1.53254	-0.90751	3.99786e-05	-1.53214	-0.906958
207329830	chr2:207329830:G:A	4.75647e-05	-1.04327e-10	-1.06663	0.000143354	-1.04327e-10	-1.08764	0.000154456	-1.04327e-10	-1.08753
207329915	chr2:207329915:C:T	1.60732e-05	-0.981617	-1.16995	4.61477e-05	-1.07491	-1.1462	4.83327e-05	-1.10388	-1.14545
207329916	chr2:207329916:G:A	0.000220277	-1.04327e-10	0.466165	0.000657483	-1.04327e-10	0.43546	0.000709155	-1.04327e-10	0.436635
207330181	chr2:207330181:T:C	1.45371e-05	-1.23849	-1.01353	4.17352e-05	-1.29455	-1.02707	4.4011e-05	-1.3152	-1.0278
207330294	chr2:207330294:A:T	0.000100666	-1.04327e-10	-0.316916	0.000256083	-1.04327e-10	-0.507459	0.000276304	-1.04327e-10	-0.505936
207330350	chr2:207330350:T:G	9.18491e-06	-1.52523	-1.18593	2.82139e-05	-1.52029	-1.19286	3.04858e-05	-1.51722	-1.19296
207330919	chr2:207330919:T:C	1.79503e-05	-0.883939	-1.15717	5.20072e-05	-0.976091	-1.12549	5.45791e-05	-1.00331	-1.12448
207331179	chr2:207331179:G:T	3.01014e-05	-1.52415	-2.64473e-10	9.16055e-05	-1.53547	-2.64473e-10	9.86715e-05	-1.53564	-2.64473e-10
207331978	chr2:207331978:AC:A	4.14649e-05	-1.04327e-10	-1.20387	0.000127849	-1.04327e-10	-1.20211	0.00013772	-1.04327e-10	-1.20222
207332890	chr2:207332890:T:C	1.1333e-05	-1.47934	-1.02166	3.49959e-05	-1.46456	-1.03317	3.79342e-05	-1.45815	-1.03344
207333198	chr2:207333198:G:A	0.000214721	-1.04327e-10	0.440618	0.0006842	-1.04327e-10	0.475291	0.000737394	-1.04327e-10	0.475683
207333330	chr2:207333330:A:C	0.000314151	-1.04327e-10	0.821154	0.00103333	-1.04327e-10	0.887585	0.00111603	-1.04327e-10	0.890092
207333846	chr2:207333846:C:T	1.26771e-05	-1.32945	-1.05947	3.9796e-05	-1.29982	-1.06937	4.33604e-05	-1.28828	-1.06962
207334185	chr2:207334185:G:A	1.08552e-05	-1.50567	-1.0384	3.34616e-05	-1.49468	-1.04788	3.62175e-05	-1.48969	-1.0482
207334356	chr2:207334356:C:T	4.32748e-05	-1.16115	-2.64473e-10	0.000114143	-1.31551	-2.64473e-10	0.000122301	-1.32095	-2.64473e-10
207334760	chr2:207334760:C:T	3.96261e-05	-1.24923	-2.64473e-10	0.000109583	-1.35627	-2.64473e-10	0.00011722	-1.36339	-2.64473e-10
207335288	chr2:207335288:C:CAG	0.000126151	-1.45947	1.36823	0.000304148	-1.51996	1.18451	0.000328138	-1.52172	1.18771
207335290	chr2:207335290:T:G	0.000128089	-1.45676	1.38076	0.000308206	-1.51871	1.19652	0.000332496	-1.52054	1.19973
207335700	chr2:207335700:C:G	2.2206e-05	-1.34592	-0.482436	4.97661e-05	-1.45914	-0.686482	5.35732e-05	-1.46089	-0.685502
207335771	chr2:207335771:C:G	4.12515e-05	-1.04327e-10	-1.20903	0.000126322	-1.04327e-10	-1.21412	0.000136119	-1.04327e-10	-1.21391
207335904	chr2:207335904:A:G	0.000869604	-1.04327e-10	1.83932	0.00320263	-1.04327e-10	2.01877	0.00352732	-1.04327e-10	2.04085
207336256	chr2:207336256:A:T	8.43171e-05	-1.04327e-10	-0.494135	0.000252202	-1.04327e-10	-0.522729	0.0002719	-1.04327e-10	-0.522004
207336394	chr2:207336394:C:T	4.35999e-05	-1.04327e-10	-1.15367	0.000135164	-1.04327e-10	-1.14647	0.000145622	-1.04327e-10	-1.14643
207337016	chr2:207337016:C:T	9.75034e-06	-1.52202	-1.1294	3.00331e-05	-1.51447	-1.13619	3.24663e-05	-1.51083	-1.13641
207337898	chr2:207337898:G:A	3.79841e-05	-1.29155	-2.64473e-10	0.000109423	-1.35774	-2.64473e-10	0.000119141	-1.34713	-2.64473e-10
207338029	chr2:207338029:T:C	3.63985e-05	-1.33419	-2.64473e-10	0.00010158	-1.43212	-2.64473e-10	0.000108824	-1.43771	-2.64473e-10
207338126	chr2:207338126:C:G	2.73435e-05	-1.45434	-0.165897	7.21008e-05	-1.51636	-0.258535	7.76618e-05	-1.51833	-0.256743
207338336	chr2:207338336:G:A	2.9447e-05	-1.40323	-0.1429	6.32917e-05	-1.50653	-0.398677	6.81669e-05	-1.50805	-0.397435
207338613	chr2:207338613:G:C	2.09503e-05	-1.12055	-0.76602	6.5251e-05	-1.13429	-0.740432	6.80436e-05	-1.16887	-0.738416
207338942	chr2:207338942:T:A	8.87152e-06	-1.53597	-1.2099	3.14758e-05	-1.41829	-1.18545	3.376e-05	-1.42291	-1.18525
207339263	chr2:207339263:A:T	4.07106e-05	-1.04327e-10	-1.22223	0.000125183	-1.04327e-10	-1.22318	0.00013486	-1.04327e-10	-1.2232
207339927	chr2:207339927:C:T	0.000150491	-1.04327e-10	0.0851861	0.000454732	-1.04327e-10	0.0667496	0.000491051	-1.04327e-10	0.0691082
207340104	chr2:207340104:A:AT	1.00588e-05	-1.52943	-1.09085	3.08715e-05	-1.52395	-1.09918	3.33418e-05	-1.52119	-1.09943
207340147	chr2:207340147:GATCTTTC:G	0.000213202	-1.04327e-10	0.433522	0.000701281	-1.04327e-10	0.499949	0.000756944	-1.04327e-10	0.50185
207340192	chr2:207340192:G:A	4.49699e-05	-1.04327e-10	-1.12273	0.000139617	-1.04327e-10	-1.11405	0.000150421	-1.04327e-10	-1.114
207340247	chr2:207340247:C:T	0.00121072	-1.04327e-10	2.17025	0.00451176	-1.04327e-10	2.36148	0.00497549	-1.04327e-10	2.38484
207340277	chr2:207340277:T:C	1.39267e-05	-1.41876	-0.876157	3.50139e-05	-1.50345	-0.993761	3.76543e-05	-1.50596	-0.993029
207340419	chr2:207340419:C:T	0.000334839	-1.04327e-10	0.88493	0.00119053	-1.04327e-10	1.0292	0.00130428	-1.04327e-10	1.04596
207340490	chr2:207340490:G:A	4.49724e-05	-1.04327e-10	-1.12267	0.000139625	-1.04327e-10	-1.114	0.00015043	-1.04327e-10	-1.11394
207340737	chr2:207340737:G:A	5.66882e-05	-1.10883	0.21768	0.000137873	-1.46488	0.33825	0.000149782	-1.4602	0.341946
207340750	chr2:207340750:C:T	4.92009e-05	-1.03281	-2.64473e-10	0.000136668	-1.1354	-2.64473e-10	0.000146085	-1.14325	-2.64473e-10
207340773	chr2:207340773:CT:C	2.0324e-05	-1.35374	-0.563175	4.62198e-05	-1.46406	-0.755493	4.9759e-05	-1.46566	-0.75459
207340800	chr2:207340800:A:G	1.19077e-05	-1.51054	-0.94099	3.69388e-05	-1.50844	-0.935257	3.97247e-05	-1.51004	-0.935428
207340822	chr2:207340822:T:C	0.00032696	-1.04327e-10	0.861118	0.000985498	-1.04327e-10	0.840188	0.00106507	-1.04327e-10	0.84336
207340987	chr2:207340987:T:C	3.12721e-05	-0.291398	-1.1946	5.40182e-05	-0.873439	-1.1902	5.57123e-05	-0.916722	-1.19052
207341135	chr2:207341135:TA:T	1.36977e-05	-1.41043	-0.901063	3.44703e-05	-1.49895	-1.01391	3.70619e-05	-1.50164	-1.01321
207342089	chr2:207342089:C:G	2.05628e-05	-1.35873	-0.546509	4.67109e-05	-1.46757	-0.741408	5.02878e-05	-1.46919	-0.740491
207342475	chr2:207342475:T:C	2.07764e-05	-1.35598	-0.538924	4.70991e-05	-1.46577	-0.734935	5.07056e-05	-1.46739	-0.73401
207342593	chr2:207342593:A:G	1.95574e-05	-1.35551	-0.599856	4.47532e-05	-1.46547	-0.786327	4.81778e-05	-1.46709	-0.785455
207342879	chr2:207342879:T:C	1.39399e-05	-1.40733	-0.88664	3.49289e-05	-1.4974	-1.00224	3.75532e-05	-1.50016	-1.00152
207343023	chr2:207343023:A:G	4.97218e-05	-1.04327e-10	-1.02228	0.000154146	-1.04327e-10	-1.01506	0.000166036	-1.04327e-10	-1.01523
207343546	chr2:207343546:C:T	1.40576e-05	-1.40044	-0.885118	3.50664e-05	-1.49389	-1.00183	3.76953e-05	-1.4968	-1.0011
207343627	chr2:207343627:C:T	0.000239012	-1.04327e-10	0.547795	0.000787811	-1.04327e-10	0.616299	0.000850381	-1.04327e-10	0.618246
207343794	chr2:207343794:C:T	4.45083e-05	-1.04327e-10	-1.13304	0.000138099	-1.04327e-10	-1.12499	0.000148787	-1.04327e-10	-1.12492
207343881	chr2:207343881:G:A	1.39995e-05	-1.42335	-0.866345	4.18527e-05	-1.43785	-0.880953	4.529e-05	-1.43309	-0.881267
207344090	chr2:207344090:C:T	2.30368e-05	-1.31026	-0.48137	7.55929e-05	-1.19779	-0.529807	7.92672e-05	-1.22541	-0.529205
207344178	chr2:207344178:C:T	4.16116e-05	-1.04327e-10	-1.20034	0.000128634	-1.04327e-10	-1.19599	0.000138584	-1.04327e-10	-1.19596
207344454	chr2:207344454:C:T	1.16723e-05	-1.49453	-0.976968	3.56628e-05	-1.49126	-0.987593	3.83955e-05	-1.49101	-0.988492
207344679	chr2:207344679:C:T	2.16152e-05	-1.47011	-0.385213	6.47025e-05	-1.48168	-0.401476	6.98731e-05	-1.47825	-0.402513
207344782	chr2:207344782:C:T	1.35567e-05	-1.11634	-1.2055	3.35134e-05	-1.32353	-1.21748	3.53495e-05	-1.34456	-1.21759
207344933	chr2:207344933:G:A	4.36233e-05	-1.04327e-10	-1.15313	0.000132692	-1.04327e-10	-1.16493	0.000142976	-1.04327e-10	-1.16476
207345207	chr2:207345207:G:A	4.82896e-05	-1.04327e-10	-1.0515	0.000150251	-1.04327e-10	-1.04065	0.000161873	-1.04327e-10	-1.04062
207346375	chr2:207346375:C:T	9.09239e-06	-1.50184	-1.21944	2.76002e-05	-1.53267	-1.20246	2.9759e-05	-1.53247	-1.20184
207346391	chr2:207346391:C:T	3.58882e-05	-0.325747	-1.02256	5.52719e-05	-1.05102	-0.989673	5.98704e-05	-1.04703	-0.988227
207346497	chr2:207346497:T:G	0.0017731	-1.04327e-10	2.55176	0.00668091	-1.04327e-10	2.75405	0.0073778	-1.04327e-10	2.77879
207346509	chr2:207346509:C:T	7.93845e-05	-1.04327e-10	-0.554417	0.000233334	-1.04327e-10	-0.60049	0.000251435	-1.04327e-10	-0.600254
207346861	chr2:207346861:A:G	8.00227e-05	-1.04327e-10	-0.54641	0.000235141	-1.04327e-10	-0.592776	0.000253383	-1.04327e-10	-0.592539
207347226	chr2:207347226:A:T	4.62636e-05	-1.04327e-10	-1.09436	0.000143067	-1.04327e-10	-1.08965	0.000154112	-1.04327e-10	-1.08976
207347633	chr2:207347633:T:A	4.58456e-05	-1.04327e-10	-1.10344	0.000143519	-1.04327e-10	-1.08649	0.000154747	-1.04327e-10	-1.08565
207348143	chr2:207348143:AC:A	9.21721e-06	-1.48528	-1.22236	2.73123e-05	-1.53567	-1.20995	2.9441e-05	-1.5356	-1.20945
207348148	chr2:207348148:A:C	4.33893e-05	-1.04327e-10	-1.15851	0.000135072	-1.04327e-10	-1.14715	0.000145494	-1.04327e-10	-1.1473
207348190	chr2:207348190:C:T	9.42896e-06	-1.46258	-1.22235	2.73266e-05	-1.53518	-1.20991	2.94516e-05	-1.53528	-1.20941
207348309	chr2:207348309:G:A	3.85436e-05	-1.15229	-0.12464	6.90515e-05	-1.47989	-0.33822	7.38304e-05	-1.48816	-0.337508
207348693	chr2:207348693:G:A	9.55918e-05	-1.04327e-10	-0.368633	0.000295493	-1.04327e-10	-0.364315	0.000320256	-1.04327e-10	-0.358318
207348946	chr2:207348946:G:A	9.19504e-06	-1.4877	-1.22235	2.73193e-05	-1.53545	-1.20991	2.94491e-05	-1.53537	-1.20941
207349076	chr2:207349076:G:A	1.91431e-05	-1.37509	-0.601692	4.84079e-05	-1.52482	-0.648474	5.20883e-05	-1.52575	-0.648752
207350190	chr2:207350190:T:G	0.000237022	-1.04327e-10	0.539434	0.000727485	-1.04327e-10	0.536634	0.0007898	-1.04327e-10	0.544341
207350205	chr2:207350205:A:T	3.52335e-05	-1.23251	-0.134215	6.65788e-05	-1.5078	-0.346771	7.13651e-05	-1.51357	-0.346064
207350206	chr2:207350206:C:T	6.33933e-05	-0.779362	-2.64473e-10	0.000155122	-1.00875	-2.64473e-10	0.000165606	-1.01783	-2.64473e-10
207350408	chr2:207350408:C:T	1.28472e-05	-1.37222	-1.00337	3.70117e-05	-1.45649	-0.985231	3.97717e-05	-1.46023	-0.984058
207350456	chr2:207350456:C:T	5.00252e-05	-1.04327e-10	-1.01619	0.000151329	-1.04327e-10	-1.0335	0.000163274	-1.04327e-10	-1.03201
207351958	chr2:207351958:G:A	3.61239e-05	-1.20151	-0.140251	6.68462e-05	-1.49817	-0.352393	7.15865e-05	-1.50484	-0.351692
207351967	chr2:207351967:T:A	1.06787e-05	-1.43548	-1.12499	3.12298e-05	-1.52954	-1.08205	3.36954e-05	-1.5298	-1.08028
207352112	chr2:207352112:A:G	4.75269e-05	-1.04327e-10	-1.06742	0.000142265	-1.04327e-10	-1.09527	0.000153298	-1.04327e-10	-1.09505
207352493	chr2:207352493:A:C	3.22786e-05	-1.39307	-0.0612412	9.9677e-05	-1.46907	0.0180488	0.000107799	-1.47239	0.0252207
207352597	chr2:207352597:C:T	4.41364e-05	-1.04327e-10	-1.14144	0.000137395	-1.04327e-10	-1.1301	0.000147993	-1.04327e-10	-1.13027
207352603	chr2:207352603:TGCCCA:T	4.49491e-05	-1.04327e-10	-1.12319	0.000140088	-1.04327e-10	-1.11069	0.000150891	-1.04327e-10	-1.11088
207352994	chr2:207352994:T:C	1.03887e-05	-1.4611	-1.12689	3.09955e-05	-1.53462	-1.0845	3.34463e-05	-1.53475	-1.08275
207353087	chr2:207353087:A:G	4.07088e-05	-1.04327e-10	-1.22228	0.000125268	-1.04327e-10	-1.2225	0.000134953	-1.04327e-10	-1.22251
207353339	chr2:207353339:T:C	1.75192e-05	-1.45128	-0.614144	5.10779e-05	-1.50062	-0.618991	5.49664e-05	-1.5057	-0.615015
207353406	chr2:207353406:C:T	5.07513e-05	-1.04327e-10	-1.00178	0.00015449	-1.04327e-10	-1.01283	0.00016649	-1.04327e-10	-1.0125
207353459	chr2:207353459:C:T	4.42136e-05	-1.04327e-10	-1.13969	0.000137831	-1.04327e-10	-1.12693	0.000148461	-1.04327e-10	-1.12711
207354082	chr2:207354082:C:T	0.00012389	-1.04327e-10	-0.109322	0.000358364	-1.04327e-10	-0.171409	0.000386207	-1.04327e-10	-0.171067
207354143	chr2:207354143:T:C	4.09061e-05	-1.04327e-10	-1.21744	0.000126026	-1.04327e-10	-1.21648	0.000135763	-1.04327e-10	-1.21653
207354964	chr2:207354964:A:G	6.44085e-05	-0.763474	-2.64473e-10	0.000172269	-0.903903	-2.64473e-10	0.000184342	-0.910649	-2.64473e-10
207355116	chr2:207355116:T:C	7.67646e-05	0.581117	-1.16909	9.75675e-05	-0.310954	-1.16146	9.97216e-05	-0.363328	-1.16173
207355171	chr2:207355171:G:T	4.13052e-05	-1.04327e-10	-1.20773	0.000126521	-1.04327e-10	-1.21255	0.000136311	-1.04327e-10	-1.2125
207355467	chr2:207355467:T:C	3.50783e-05	-1.24285	-0.128284	6.67051e-05	-1.51122	-0.341454	7.15296e-05	-1.51657	-0.340756
207355513	chr2:207355513:G:A	4.42238e-05	-1.04327e-10	-1.13946	0.000137865	-1.04327e-10	-1.12668	0.000148499	-1.04327e-10	-1.12686
207356002	chr2:207356002:C:T	4.42136e-05	-1.04327e-10	-1.13969	0.000137831	-1.04327e-10	-1.12693	0.000148461	-1.04327e-10	-1.12711
207356023	chr2:207356023:GGAA:G	4.42163e-05	-1.04327e-10	-1.13963	0.00013784	-1.04327e-10	-1.12687	0.000148471	-1.04327e-10	-1.12705
207356444	chr2:207356444:G:A	1.05812e-05	-1.43856	-1.13107	3.09675e-05	-1.53048	-1.08954	3.34114e-05	-1.53072	-1.08782
207356566	chr2:207356566:T:A	1.49523e-05	-1.51161	-0.71225	4.64448e-05	-1.50372	-0.710974	4.99477e-05	-1.50539	-0.711074
207356662	chr2:207356662:T:C	4.42136e-05	-1.04327e-10	-1.13969	0.000137831	-1.04327e-10	-1.12693	0.000148461	-1.04327e-10	-1.12711
207357055	chr2:207357055:C:T	1.62265e-05	-1.48277	-0.659308	4.79661e-05	-1.51894	-0.663526	5.16979e-05	-1.52232	-0.659701
207357220	chr2:207357220:C:T	3.83394e-05	-1.28224	-2.64473e-10	0.000113675	-1.31962	-2.64473e-10	0.000122584	-1.31864	-2.64473e-10
207357537	chr2:207357537:A:G	1.39554e-05	-1.45119	-0.841666	4.06578e-05	-1.49992	-0.847853	4.37177e-05	-1.50496	-0.844727
207357599	chr2:207357599:C:G	4.42561e-05	-1.04327e-10	-1.13873	0.000137973	-1.04327e-10	-1.1259	0.000148614	-1.04327e-10	-1.12608
207357647	chr2:207357647:G:A	0.000102654	0.859475	-1.15683	0.000122215	-0.0939757	-1.15321	0.000124364	-0.150638	-1.15359
207357742	chr2:207357742:A:G	4.14926e-05	-1.04327e-10	-1.20321	0.000127918	-1.04327e-10	-1.20157	0.000137795	-1.04327e-10	-1.20167
207357749	chr2:207357749:T:C	4.42351e-05	-1.04327e-10	-1.1392	0.000137903	-1.04327e-10	-1.12641	0.000148539	-1.04327e-10	-1.12659
207358304	chr2:207358304:A:T	1.01888e-05	-1.45928	-1.14815	2.81021e-05	-1.5346	-1.18251	3.02437e-05	-1.53473	-1.18343
207358307	chr2:207358307:C:A	4.38882e-05	-1.04327e-10	-1.14707	0.000136743	-1.04327e-10	-1.13486	0.000147291	-1.04327e-10	-1.13503
207358465	chr2:207358465:A:C	4.05445e-05	-0.183959	-1.04236	5.91985e-05	-0.961424	-1.01064	6.41419e-05	-0.957087	-1.00925
207358497	chr2:207358497:C:T	4.44239e-05	-1.04327e-10	-1.13494	0.000138542	-1.04327e-10	-1.12179	0.000149226	-1.04327e-10	-1.12198
207358544	chr2:207358544:T:G	3.9133e-05	-1.26175	-2.64473e-10	0.000106865	-1.3814	-2.64473e-10	0.00011442	-1.38757	-2.64473e-10
207358813	chr2:207358813:T:C	4.42136e-05	-1.04327e-10	-1.13969	0.000137831	-1.04327e-10	-1.12693	0.000148461	-1.04327e-10	-1.12711
207358899	chr2:207358899:T:A	5.77129e-05	-1.04327e-10	-0.873239	0.000160935	-1.04327e-10	-0.971961	0.000173491	-1.04327e-10	-0.971315
207358965	chr2:207358965:C:T	0.000388016	1.03233	-2.64473e-10	0.00100857	0.863332	-2.64473e-10	0.00109626	0.872216	-2.64473e-10
207359057	chr2:207359057:C:G	4.41912e-05	-1.04327e-10	-1.14019	0.000137758	-1.04327e-10	-1.12746	0.000148382	-1.04327e-10	-1.12765
207359083	chr2:207359083:C:T	4.41911e-05	-1.04327e-10	-1.1402	0.000137756	-1.04327e-10	-1.12748	0.00014838	-1.04327e-10	-1.12766
207359229	chr2:207359229:C:G	4.42136e-05	-1.04327e-10	-1.13969	0.000137831	-1.04327e-10	-1.12693	0.000148461	-1.04327e-10	-1.12711
207359344	chr2:207359344:G:A	4.23566e-05	-1.04327e-10	-1.18259	0.000129839	-1.04327e-10	-1.18666	0.000139914	-1.04327e-10	-1.18641
207359407	chr2:207359407:G:A	7.2113e-05	-1.04327e-10	-0.650486	0.000224764	-1.04327e-10	-0.63791	0.000242326	-1.04327e-10	-0.637153
207359641	chr2:207359641:A:G	4.38863e-05	-1.04327e-10	-1.14712	0.000135932	-1.04327e-10	-1.1408	0.000146478	-1.04327e-10	-1.14056
207360044	chr2:207360044:G:A	1.40959e-05	-1.05952	-1.22332	2.97722e-05	-1.43571	-1.22367	3.18101e-05	-1.44397	-1.22368
207360466	chr2:207360466:A:G	1.57267e-05	-1.35774	-0.81562	3.96415e-05	-1.51995	-0.85313	4.26483e-05	-1.52108	-0.853375
207360471	chr2:207360471:G:T	3.66881e-05	-0.325	-1.00127	5.65057e-05	-1.05229	-0.966328	6.12104e-05	-1.04833	-0.964795
207360512	chr2:207360512:G:A	4.42136e-05	-1.04327e-10	-1.13969	0.000137831	-1.04327e-10	-1.12693	0.000148461	-1.04327e-10	-1.12711
207360607	chr2:207360607:C:T	4.4867e-05	-1.04327e-10	-1.12502	0.000140016	-1.04327e-10	-1.11121	0.000150812	-1.04327e-10	-1.1114
207361041	chr2:207361041:G:A	4.77897e-05	-1.04327e-10	-1.06191	0.000145713	-1.04327e-10	-1.07132	0.000157024	-1.04327e-10	-1.07104
207361130	chr2:207361130:A:C	4.41382e-05	-1.04327e-10	-1.14139	0.000137577	-1.04327e-10	-1.12877	0.000148189	-1.04327e-10	-1.12895
207361147	chr2:207361147:C:T	4.70598e-05	-1.04327e-10	-1.0773	0.000141755	-1.04327e-10	-1.09886	0.000152702	-1.04327e-10	-1.09895
207361576	chr2:207361576:G:A	4.41449e-05	-1.04327e-10	-1.14124	0.0001376	-1.04327e-10	-1.12861	0.000148213	-1.04327e-10	-1.12879
207361762	chr2:207361762:T:C	4.42549e-05	-1.04327e-10	-1.13875	0.000137969	-1.04327e-10	-1.12593	0.00014861	-1.04327e-10	-1.12612
207361919	chr2:207361919:T:C	4.40979e-05	-1.04327e-10	-1.14231	0.000137443	-1.04327e-10	-1.12975	0.000148044	-1.04327e-10	-1.12993
207362320	chr2:207362320:C:T	4.43599e-05	-1.04327e-10	-1.13638	0.000138319	-1.04327e-10	-1.12339	0.000148987	-1.04327e-10	-1.12358
207362426	chr2:207362426:T:C	4.42641e-05	-1.04327e-10	-1.13855	0.000138	-1.04327e-10	-1.12571	0.000148643	-1.04327e-10	-1.12589
207362448	chr2:207362448:A:G	0.000121097	1.01085	-1.14297	0.000139483	0.0231378	-1.13815	0.0001419	-0.0338201	-1.1385
207362942	chr2:207362942:A:G	4.56401e-05	-1.04327e-10	-1.10793	0.00014257	-1.04327e-10	-1.09313	0.000153561	-1.04327e-10	-1.09334
207363470	chr2:207363470:AAC:A	0.000273567	0.682828	-2.64473e-10	0.000542748	0.243686	-2.64473e-10	0.000579897	0.235411	-2.64473e-10
207363559	chr2:207363559:A:C	5.05492e-05	-1.04327e-10	-1.00577	0.000152533	-1.04327e-10	-1.02558	0.000164579	-1.04327e-10	-1.02405
207363585	chr2:207363585:C:T	4.40304e-05	-0.721575	-0.422265	6.01908e-05	-1.34707	-0.608366	6.3681e-05	-1.36583	-0.607727
207363948	chr2:207363948:T:G	4.14914e-05	-1.04327e-10	-1.20323	0.000128306	-1.04327e-10	-1.19854	0.000138238	-1.04327e-10	-1.19847
207364373	chr2:207364373:T:G	0.000108177	0.978737	-1.22369	0.000116664	-0.0704443	-1.22321	0.000118755	-0.127117	-1.22326
207364452	chr2:207364452:A:G	4.58965e-05	-1.04327e-10	-1.10233	0.000141924	-1.04327e-10	-1.09767	0.000152867	-1.04327e-10	-1.09787
207364517	chr2:207364517:A:G	0.000331139	0.873819	-2.64473e-10	0.000760997	0.58167	-2.64473e-10	0.000803425	0.561444	-2.64473e-10
207364670	chr2:207364670:C:G	9.08714e-06	-1.5007	-1.22116	2.79839e-05	-1.50898	-1.21235	3.01249e-05	-1.51015	-1.21194
207364777	chr2:207364777:C:T	8.56958e-05	0.691035	-1.16895	5.12226e-05	-0.907359	-1.20942	5.38084e-05	-0.932452	-1.20956
207364811	chr2:207364811:G:C	3.54722e-05	-1.35997	-2.64473e-10	9.96551e-05	-1.45124	-2.64473e-10	0.000106702	-1.4574	-2.64473e-10
207364975	chr2:207364975:C:T	9.8076e-05	0.880392	-1.22337	0.000108384	-0.145129	-1.22215	0.000110515	-0.200052	-1.22223
207365156	chr2:207365156:T:C	4.29427e-05	-1.04327e-10	-1.16885	0.000132592	-1.04327e-10	-1.16568	0.000142822	-1.04327e-10	-1.16584
207365243	chr2:207365243:G:GCTTC	4.60252e-05	-1.04327e-10	-1.09953	0.000139156	-1.04327e-10	-1.11737	0.000150066	-1.04327e-10	-1.11637
207365367	chr2:207365367:A:C	9.81336e-05	0.851216	-1.19361	0.000108284	-0.167551	-1.20065	0.000110507	-0.222025	-1.20034
207365563	chr2:207365563:C:T	4.4299e-05	-1.04327e-10	-1.13776	0.000134296	-1.04327e-10	-1.15292	0.000144692	-1.04327e-10	-1.15283
207365758	chr2:207365758:C:T	0.000153222	1.31248	-1.20932	0.000152694	0.188315	-1.21284	0.000154762	0.127048	-1.2126
207365830	chr2:207365830:G:A	4.08207e-05	-1.21953	-2.64473e-10	0.00010151	-1.43281	-2.64473e-10	0.000110179	-1.42534	-2.64473e-10
207366131	chr2:207366131:A:G	0.000147911	1.27693	-1.20903	0.000148532	0.160435	-1.21259	0.000150623	0.0996856	-1.21234
207366137	chr2:207366137:T:C	0.00119807	-1.04327e-10	2.15975	0.0044767	-1.04327e-10	2.35368	0.00493665	-1.04327e-10	2.377
207366394	chr2:207366394:C:T	4.56418e-05	-1.04327e-10	-1.1079	0.000143404	-1.04327e-10	-1.08729	0.000154473	-1.04327e-10	-1.08742
207366533	chr2:207366533:G:A	0.000152098	1.30387	-1.20807	0.000151812	0.181432	-1.21175	0.000153896	0.120327	-1.21149
207366691	chr2:207366691:T:C	0.000333673	-1.04327e-10	0.88144	0.00100105	-1.04327e-10	0.855848	0.00108156	-1.04327e-10	0.858718
207366916	chr2:207366916:C:T	1.47296e-05	-1.07075	-1.16811	4.55386e-05	-1.07158	-1.16282	4.86393e-05	-1.08001	-1.16299
207366929	chr2:207366929:A:G	4.45852e-05	-0.79771	-0.333608	8.95033e-05	-1.16994	-0.388746	9.69785e-05	-1.16393	-0.389021
207367261	chr2:207367261:C:A	0.000140555	1.22728	-1.2104	0.000142602	0.12088	-1.21378	0.000144714	0.0608669	-1.21355
207367281	chr2:207367281:C:T	4.31996e-05	-0.707017	-0.455872	5.85049e-05	-1.34794	-0.635911	6.19496e-05	-1.36593	-0.635183
207367335	chr2:207367335:A:G	0.000150189	1.29291	-1.20973	0.000150152	0.171888	-1.2132	0.000152234	0.11094	-1.21296
207367675	chr2:207367675:A:G	3.49817e-05	-1.37389	-2.64473e-10	9.8691e-05	-1.46097	-2.64473e-10	0.000105709	-1.46674	-2.64473e-10
207367806	chr2:207367806:C:T	9.56194e-05	-1.04327e-10	-0.368344	0.000294919	-1.04327e-10	-0.366259	0.000319564	-1.04327e-10	-0.36048
207368151	chr2:207368151:A:G	1.12304e-05	-1.48757	-1.02253	4.16097e-05	-1.28441	-1.04022	4.54586e-05	-1.27078	-1.03986
207368447	chr2:207368447:T:C	7.64207e-05	0.598897	-1.19136	9.09573e-05	-0.364345	-1.17822	9.31193e-05	-0.414919	-1.17864
207368620	chr2:207368620:C:T	4.35239e-05	-1.04327e-10	-1.15541	0.00013306	-1.04327e-10	-1.16216	0.000143372	-1.04327e-10	-1.162
207368820	chr2:207368820:C:T	5.88482e-05	-1.48602	0.63226	0.000220403	-1.37927	0.721774	0.00023989	-1.38476	0.7375
207368954	chr2:207368954:G:C	6.62438e-05	-0.563287	-0.172091	9.92673e-05	-1.20152	-0.253623	0.000106534	-1.20492	-0.254053
207369061	chr2:207369061:T:G	4.06566e-05	-1.04327e-10	-1.22356	0.000125129	-1.04327e-10	-1.22362	0.000134804	-1.04327e-10	-1.22362
207369113	chr2:207369113:A:G	0.000242643	-1.04327e-10	0.56287	0.000731146	-1.04327e-10	0.541654	0.000789887	-1.04327e-10	0.54445
207369139	chr2:207369139:T:C	4.08106e-05	-1.04327e-10	-1.21978	0.00012606	-1.04327e-10	-1.2162	0.000135801	-1.04327e-10	-1.21625
207369855	chr2:207369855:G:A	4.6269e-05	-1.04327e-10	-1.09425	0.000140272	-1.04327e-10	-1.10938	0.000151292	-1.04327e-10	-1.10823
207369919	chr2:207369919:T:C	5.09446e-05	-0.343394	-0.654587	7.88304e-05	-1.08023	-0.605427	8.55705e-05	-1.0749	-0.603202
207370062	chr2:207370062:T:C	1.56965e-05	-1.21419	-0.961088	3.95638e-05	-1.53448	-0.840569	4.26086e-05	-1.53528	-0.840101
207370907	chr2:207370907:T:C	0.00014775	1.27675	-1.20995	0.000148196	0.158964	-1.21339	0.000150287	0.0982556	-1.21315
207370957	chr2:207370957:A:G	0.000111424	0.98759	-1.20297	0.000120649	-0.0528976	-1.20717	0.000122806	-0.109968	-1.20687
207370969	chr2:207370969:A:ATATGTC	4.93781e-05	-0.392835	-0.636377	7.80518e-05	-1.1136	-0.581987	8.47051e-05	-1.10871	-0.579558
207371139	chr2:207371139:T:C	9.4106e-06	-1.51314	-1.17374	2.87814e-05	-1.49364	-1.1996	3.09492e-05	-1.49512	-1.19997
207371526	chr2:207371526:C:T	0.000136581	1.19089	-1.20269	0.000139535	0.0923855	-1.20703	0.000141682	0.0328685	-1.20672
207372402	chr2:207372402:A:G	4.64869e-05	-0.430966	-0.658583	7.43824e-05	-1.13418	-0.609561	8.07071e-05	-1.12927	-0.607345
207372513	chr2:207372513:T:C	4.5742e-05	-1.04327e-10	-1.1057	0.000141936	-1.04327e-10	-1.09759	0.000152961	-1.04327e-10	-1.09725
207372608	chr2:207372608:A:C	0.00015591	1.32679	-1.20624	0.000154339	0.196336	-1.21015	0.000156484	0.135384	-1.20987
207372822	chr2:207372822:A:G	0.000157421	1.33646	-1.20625	0.000155756	0.205489	-1.21016	0.000157828	0.143955	-1.20989
207373048	chr2:207373048:T:A	0.000215818	-1.04327e-10	0.445717	0.000651514	-1.04327e-10	0.426339	0.000703823	-1.04327e-10	0.429087
207373090	chr2:207373090:T:C	4.08605e-05	-1.04327e-10	-1.21856	0.00012627	-1.04327e-10	-1.21454	0.000136027	-1.04327e-10	-1.21459
207373219	chr2:207373219:A:G	0.000211089	1.07979	-0.656231	0.000227531	0.0138826	-0.639553	0.000231116	-0.0440462	-0.640474
207373224	chr2:207373224:G:A	5.50289e-05	-1.04327e-10	-0.920861	0.000165668	-1.04327e-10	-0.942975	0.000178838	-1.04327e-10	-0.940956
207373283	chr2:207373283:C:G	4.11074e-05	-0.791811	-0.420721	5.80198e-05	-1.38704	-0.605131	6.15645e-05	-1.40297	-0.604388
207373622	chr2:207373622:G:T	0.000156962	1.34037	-1.21309	0.000155225	0.207992	-1.21607	0.000157277	0.146435	-1.21587
207373720	chr2:207373720:CAAAT:C	0.000142673	1.24818	-1.21635	0.000144976	0.137105	-1.21349	0.000147006	0.0767696	-1.21373
207374101	chr2:207374101:AC:A	4.69359e-05	-1.04327e-10	-1.07994	0.000147797	-1.04327e-10	-1.05712	0.000159201	-1.04327e-10	-1.05727
207374117	chr2:207374117:T:C	8.18472e-05	0.664292	-1.18816	9.56148e-05	-0.318113	-1.17452	9.78224e-05	-0.36933	-1.17496
207374200	chr2:207374200:G:A	4.08076e-05	-1.04327e-10	-1.21985	0.000126053	-1.04327e-10	-1.21626	0.000135794	-1.04327e-10	-1.2163
207374931	chr2:207374931:G:C	4.09126e-05	-1.04327e-10	-1.21728	0.000126482	-1.04327e-10	-1.21286	0.000136255	-1.04327e-10	-1.21291
207375016	chr2:207375016:G:A	4.9001e-05	-1.04327e-10	-1.03688	0.00014743	-1.04327e-10	-1.05961	0.000158851	-1.04327e-10	-1.05947
207375068	chr2:207375068:G:C	0.000175466	-0.898252	1.13698	0.000376648	-1.1675	1.04585	0.000406182	-1.16724	1.0466
207375260	chr2:207375260:T:C	4.07477e-05	-1.04327e-10	-1.22132	0.000125782	-1.04327e-10	-1.21841	0.000135502	-1.04327e-10	-1.21845
207375764	chr2:207375764:G:A	0.000217069	-1.04327e-10	0.451497	0.000655311	-1.04327e-10	0.432151	0.00070793	-1.04327e-10	0.434906
207375942	chr2:207375942:T:C	4.70376e-05	-1.04327e-10	-1.07777	0.000142001	-1.04327e-10	-1.09713	0.000153149	-1.04327e-10	-1.09603
207376357	chr2:207376357:C:T	0.000135928	-0.0165934	-2.64473e-10	0.000634447	0.399795	-2.64473e-10	0.000688194	0.406631	-2.64473e-10
207376536	chr2:207376536:G:A	0.000144185	1.2425	-1.20012	0.000145528	0.132115	-1.2047	0.000147671	0.0719288	-1.20438
207376640	chr2:207376640:G:A	0.00017339	1.44705	-1.22023	0.000168753	0.293623	-1.21815	0.00017067	0.230612	-1.21832
207376677	chr2:207376677:G:T	1.07277e-05	-1.4727	-1.08319	3.00988e-05	-1.52595	-1.12252	3.23769e-05	-1.52668	-1.12332
207376797	chr2:207376797:A:G	8.98204e-06	-1.5103	-1.22319	2.79408e-05	-1.50009	-1.22278	3.00612e-05	-1.50152	-1.22268
207376872	chr2:207376872:C:T	0.000131729	1.15794	-1.20591	0.000135645	0.0669392	-1.20986	0.000137801	0.00794917	-1.20958
207376990	chr2:207376990:T:C	4.63972e-05	-1.04327e-10	-1.09148	0.000143982	-1.04327e-10	-1.08327	0.000155169	-1.04327e-10	-1.08292
207377311	chr2:207377311:T:G	1.14508e-05	-1.5345	-0.956156	3.45206e-05	-1.52895	-0.982453	3.72003e-05	-1.52964	-0.981481
207377759	chr2:207377759:G:A	0.000144036	1.24193	-1.20058	0.000145482	0.132193	-1.2051	0.000147632	0.0720597	-1.20478
207377974	chr2:207377974:T:TAG	4.66985e-05	-0.772091	-0.312916	6.50454e-05	-1.37744	-0.500432	6.90049e-05	-1.39383	-0.499432
207378283	chr2:207378283:A:G	0.000141199	1.23103	-1.20958	0.000143062	0.123385	-1.21307	0.000145179	0.0633546	-1.21283
207378702	chr2:207378702:T:C	5.04389e-05	-1.04327e-10	-1.00796	0.000152137	-1.04327e-10	-1.02818	0.00016396	-1.04327e-10	-1.02781
207378774	chr2:207378774:A:C	5.15104e-05	-1.04327e-10	-0.986937	0.000154643	-1.04327e-10	-1.01184	0.000166839	-1.04327e-10	-1.01041
207378896	chr2:207378896:G:GT	0.000141204	1.23121	-1.20972	0.000143047	0.123402	-1.21319	0.000145168	0.0633994	-1.21294
207378952	chr2:207378952:T:C	0.000155073	-0.917714	1.03289	0.00033527	-1.18206	0.944033	0.000361548	-1.18181	0.944766
207379037	chr2:207379037:C:T	7.84836e-05	0.632302	-1.19813	4.92555e-05	-0.935935	-1.22	5.17849e-05	-0.960262	-1.22008
207379271	chr2:207379271:T:C	0.000131059	1.15518	-1.20825	0.000135144	0.0652891	-1.21191	0.000137304	0.00641089	-1.21165
207379531	chr2:207379531:T:C	7.82801e-05	0.617593	-1.18602	9.27166e-05	-0.351598	-1.17181	9.48984e-05	-0.402376	-1.17226
207379851	chr2:207379851:T:C	4.96547e-05	-1.04327e-10	-1.02363	0.000149385	-1.04327e-10	-1.04644	0.000161147	-1.04327e-10	-1.04512
207380860	chr2:207380860:A:T	9.90562e-06	-1.44429	-1.19133	2.7567e-05	-1.53585	-1.20049	2.96935e-05	-1.53597	-1.20054
207381148	chr2:207381148:C:T	3.91897e-05	-1.26031	-2.64473e-10	0.00013637	-1.13758	-2.64473e-10	0.000142542	-1.1678	-2.64473e-10
207381326	chr2:207381326:G:A	5.7955e-05	-1.04327e-10	-0.869054	0.000178966	-1.04327e-10	-0.865763	0.000193176	-1.04327e-10	-0.86384
207381533	chr2:207381533:T:G	6.81898e-05	-0.498039	-0.208385	9.96001e-05	-1.16342	-0.288375	0.000106876	-1.16696	-0.288805
207381713	chr2:207381713:AGAG:A	4.2208e-05	-1.04327e-10	-1.18611	0.00013091	-1.04327e-10	-1.17845	0.000141072	-1.04327e-10	-1.17817
207381875	chr2:207381875:C:T	4.73069e-05	-1.04327e-10	-1.07206	0.000142655	-1.04327e-10	-1.09253	0.000153703	-1.04327e-10	-1.09242
207382456	chr2:207382456:G:C	0.000138284	1.21222	-1.21162	0.000140705	0.108536	-1.21483	0.000142825	0.0487901	-1.21461
207382493	chr2:207382493:G:A	0.000154927	-1.04327e-10	0.114236	0.000469557	-1.04327e-10	0.0988305	0.000507125	-1.04327e-10	0.101318
207382612	chr2:207382612:G:T	5.40984e-05	-1.04327e-10	-0.937915	0.000166511	-1.04327e-10	-0.937899	0.000179295	-1.04327e-10	-0.938407
207382728	chr2:207382728:T:C	5.46588e-05	-1.04327e-10	-0.927609	0.000154205	-1.04327e-10	-1.01468	0.000166241	-1.04327e-10	-1.014
207382926	chr2:207382926:A:C	4.17827e-05	-1.04327e-10	-1.19624	0.000128169	-1.04327e-10	-1.19961	0.000138109	-1.04327e-10	-1.1994
207383031	chr2:207383031:G:A	4.47903e-05	-1.04327e-10	-1.12673	0.000140485	-1.04327e-10	-1.10786	0.000151329	-1.04327e-10	-1.10798
207383680	chr2:207383680:C:G	8.64384e-05	0.747512	-1.2168	9.72446e-05	-0.254924	-1.22081	9.94279e-05	-0.307317	-1.22069
207383736	chr2:207383736:T:C	5.02489e-05	-1.04327e-10	-1.01173	0.000151082	-1.04327e-10	-1.03513	0.000162985	-1.04327e-10	-1.03378
207384077	chr2:207384077:C:T	0.000137039	1.20734	-1.21579	0.000138565	0.0967799	-1.2184	0.000140818	0.0382564	-1.21823
207384197	chr2:207384197:C:T	0.00126056	-1.04327e-10	2.21059	0.00469624	-1.04327e-10	2.40156	0.00517425	-1.04327e-10	2.42401
207384525	chr2:207384525:C:A	3.96869e-05	-1.2477	-2.64473e-10	0.00012585	-1.21787	-2.64473e-10	0.000135037	-1.22189	-2.64473e-10
207384638	chr2:207384638:A:G	4.40499e-05	-1.04327e-10	-1.1434	0.000136192	-1.04327e-10	-1.13889	0.000146713	-1.04327e-10	-1.13896
207384791	chr2:207384791:C:T	4.28317e-05	-1.04327e-10	-1.17144	0.000132252	-1.04327e-10	-1.16825	0.00014246	-1.04327e-10	-1.16838
207384846	chr2:207384846:C:T	4.46034e-05	-1.10718	-0.0237279	7.6063e-05	-1.48259	-0.238809	8.13513e-05	-1.49169	-0.236974
207384856	chr2:207384856:G:T	6.71552e-05	-0.721714	-2.64473e-10	0.000216755	-0.674189	-2.64473e-10	0.00023241	-0.678935	-2.64473e-10
207384896	chr2:207384896:C:T	4.2638e-05	-1.04327e-10	-1.17597	0.000131965	-1.04327e-10	-1.17042	0.000142124	-1.04327e-10	-1.17074
207385502	chr2:207385502:A:G	4.43192e-05	-1.04327e-10	-1.1373	0.000134335	-1.04327e-10	-1.15262	0.000144721	-1.04327e-10	-1.15263
207385798	chr2:207385798:T:G	0.00032269	1.95866	-1.11068	0.000268281	0.668361	-1.12928	0.000271162	0.603492	-1.12821
207385837	chr2:207385837:T:C	9.34945e-05	0.826506	-1.21732	0.000101354	-0.213385	-1.22095	0.00010515	-0.251282	-1.22077
207385888	chr2:207385888:G:A	7.17767e-05	0.465548	-1.12071	8.30205e-05	-0.496181	-1.13769	8.65423e-05	-0.530121	-1.13668
207386287	chr2:207386287:CACA:C	5.1199e-05	-1.04327e-10	-0.993	0.000156145	-1.04327e-10	-1.00218	0.000168189	-1.04327e-10	-1.00235
207386379	chr2:207386379:A:T	4.41828e-05	-1.04327e-10	-1.14038	0.000135206	-1.04327e-10	-1.14616	0.000145646	-1.04327e-10	-1.14626
207386535	chr2:207386535:A:C	5.35195e-05	0.272483	-1.22116	6.6045e-05	-0.639589	-1.22303	6.8909e-05	-0.671706	-1.22295
207386719	chr2:207386719:A:T	6.531e-05	0.307801	-1.05738	7.79893e-05	-0.617035	-1.07935	8.14684e-05	-0.649046	-1.07818
207386927	chr2:207386927:G:T	6.31113e-05	0.250676	-1.0345	7.65076e-05	-0.657407	-1.05816	7.99887e-05	-0.68866	-1.05689
207387126	chr2:207387126:A:G	6.61049e-05	0.315248	-1.05272	7.87089e-05	-0.611991	-1.07521	8.22171e-05	-0.644069	-1.07401
207387620	chr2:207387620:C:T	0.000192724	-0.495346	0.827886	0.000385788	-0.941134	0.843462	0.000419976	-0.932929	0.845687
207387868	chr2:207387868:A:G	5.84342e-05	0.315226	-1.17604	7.05999e-05	-0.609553	-1.18638	7.36814e-05	-0.64196	-1.18573
207388109	chr2:207388109:T:C	1.29602e-05	-1.15062	-1.21622	4.70005e-05	-0.981603	-1.2212	4.99995e-05	-0.994303	-1.22112
207388119	chr2:207388119:A:G	1.32796e-05	-1.12641	-1.21608	4.83872e-05	-0.952603	-1.22112	5.1458e-05	-0.965629	-1.22104
207388452	chr2:207388452:C:A	6.44237e-05	0.268272	-1.03151	7.7773e-05	-0.64381	-1.05535	8.12706e-05	-0.675583	-1.05407
207388834	chr2:207388834:G:A	4.31994e-05	-1.04327e-10	-1.16289	0.000131436	-1.04327e-10	-1.17444	0.00014162	-1.04327e-10	-1.17429
207389110	chr2:207389110:T:C	4.2766e-05	0.036	-1.20898	5.73573e-05	-0.801173	-1.20249	6.00452e-05	-0.829676	-1.20267
207389262	chr2:207389262:T:C	6.35452e-05	0.389051	-1.16602	7.49682e-05	-0.558432	-1.17746	7.81969e-05	-0.591469	-1.17674
207389497	chr2:207389497:G:A	0.000100692	-1.04327e-10	-0.316655	0.000323994	-1.04327e-10	-0.272235	0.000352422	-1.04327e-10	-0.262609
207389508	chr2:207389508:G:A	3.13638e-05	-0.731863	-0.751202	5.79231e-05	-1.26944	-0.7244	6.26908e-05	-1.26713	-0.722094
207389577	chr2:207389577:G:A	5.06155e-05	-1.04327e-10	-1.00446	0.000157312	-1.04327e-10	-0.994726	0.00016955	-1.04327e-10	-0.994291
207390055	chr2:207390055:TCTC:T	4.52902e-05	-1.04327e-10	-1.11563	0.000137887	-1.04327e-10	-1.12653	0.000148575	-1.04327e-10	-1.12635
207390071	chr2:207390071:A:G	0.000150237	-1.09329	1.17678	0.00033428	-1.31253	1.07155	0.000360496	-1.31217	1.07221
207390184	chr2:207390184:G:A	6.15066e-05	0.237111	-1.04669	7.49067e-05	-0.667144	-1.06957	7.83217e-05	-0.698271	-1.06834
207390345	chr2:207390345:C:CA	6.61458e-05	0.296374	-1.03323	7.90666e-05	-0.625647	-1.05702	8.26163e-05	-0.657487	-1.05575
207390794	chr2:207390794:A:G	2.142e-05	-1.21992	-0.644474	5.11862e-05	-1.48607	-0.631416	5.4773e-05	-1.4919	-0.632346
207390815	chr2:207390815:T:C	4.83223e-05	-1.05083	-2.64473e-10	0.000119643	-1.26845	-2.64473e-10	0.00012979	-1.26152	-2.64473e-10
207390878	chr2:207390878:G:A	0.000191915	-1.05282	1.38115	0.000420159	-1.28376	1.27143	0.000453136	-1.28333	1.27208
207390897	chr2:207390897:T:C	4.65805e-05	-1.04327e-10	-1.08754	0.000143561	-1.04327e-10	-1.0862	0.000154726	-1.04327e-10	-1.08578
207390997	chr2:207390997:A:G	0.000245591	-1.04327e-10	0.57495	0.000849687	-1.04327e-10	0.691909	0.000933191	-1.04327e-10	0.711171
207391057	chr2:207391057:T:C	1.38501e-05	-1.0775	-1.22292	5.23081e-05	-0.878329	-1.21748	5.56098e-05	-0.891331	-1.21775
207391167	chr2:207391167:A:G	6.87445e-05	0.327482	-1.0258	8.14227e-05	-0.603231	-1.05007	8.50408e-05	-0.635536	-1.04877
207391251	chr2:207391251:A:C	6.64374e-05	0.442733	-1.17519	7.72437e-05	-0.520361	-1.18563	8.05149e-05	-0.554018	-1.18498
207391511	chr2:207391511:A:G	1.34921e-05	-1.12252	-1.20409	5.00495e-05	-0.947766	-1.19218	5.32042e-05	-0.960857	-1.19244
207391802	chr2:207391802:C:T	0.000169028	0.201346	-2.64473e-10	0.000364455	-0.154555	-2.64473e-10	0.000383649	-0.177711	-2.64473e-10
207391819	chr2:207391819:C:T	2.17297e-05	-1.44153	-0.408513	6.56005e-05	-1.43139	-0.437986	7.1038e-05	-1.4288	-0.43542
207391825	chr2:207391825:G:A	5.98427e-05	-1.04327e-10	-0.837001	0.00015534	-1.04327e-10	-1.00734	0.000167579	-1.04327e-10	-1.00598
207391998	chr2:207391998:T:TA	6.43447e-05	-1.04327e-10	-0.764465	0.000195307	-1.04327e-10	-0.778387	0.000210362	-1.04327e-10	-0.778611
207392000	chr2:207392000:T:A	6.14052e-05	0.372599	-1.18382	7.28955e-05	-0.570419	-1.19351	7.60432e-05	-0.603211	-1.19293
207392637	chr2:207392637:T:C	9.81724e-05	-1.04327e-10	-0.341994	0.00031208	-1.04327e-10	-0.3097	0.000339372	-1.04327e-10	-0.300343
207392666	chr2:207392666:G:A	6.49941e-05	0.418056	-1.17248	7.61028e-05	-0.537652	-1.18322	7.93533e-05	-0.570983	-1.18255
207392670	chr2:207392670:G:A	6.24383e-05	-1.04327e-10	-0.794541	0.000189139	-1.04327e-10	-0.810476	0.000203738	-1.04327e-10	-0.810605
207392745	chr2:207392745:A:G	7.0224e-05	0.325081	-1.00211	8.94503e-05	-0.607261	-0.952016	9.36279e-05	-0.639227	-0.948884
207393280	chr2:207393280:C:T	6.86609e-05	0.332565	-1.03211	8.12216e-05	-0.599793	-1.05599	8.48309e-05	-0.632072	-1.05471
207393285	chr2:207393285:C:T	6.59977e-05	0.297133	-1.03623	7.89174e-05	-0.624737	-1.05982	8.24582e-05	-0.656593	-1.05855
207393299	chr2:207393299:A:G	6.73852e-05	0.318192	-1.03649	8.00787e-05	-0.609877	-1.06007	8.36496e-05	-0.641995	-1.05881
207393369	chr2:207393369:G:C	2.20338e-05	-1.21599	-0.620155	3.88177e-05	-1.53506	-0.859018	4.18396e-05	-1.53581	-0.857784
207393455	chr2:207393455:T:C	5.10875e-05	-1.04327e-10	-0.99518	0.000154378	-1.04327e-10	-1.01356	0.000166408	-1.04327e-10	-1.013
207393907	chr2:207393907:C:T	0.000100786	-0.315722	-2.64473e-10	0.000306069	-0.329147	-2.64473e-10	0.000321906	-0.35318	-2.64473e-10
207394005	chr2:207394005:A:G	7.03493e-05	0.345599	-1.02085	8.28408e-05	-0.590661	-1.04538	8.65108e-05	-0.623111	-1.04406
207394014	chr2:207394014:T:C	7.13895e-05	0.355341	-1.01591	8.38117e-05	-0.583655	-1.04073	8.75146e-05	-0.616236	-1.0394
207394217	chr2:207394217:C:T	0.000469551	-1.04327e-10	1.22306	0.00166153	-1.04327e-10	1.36253	0.00183118	-1.04327e-10	1.38528
207394218	chr2:207394218:G:A	2.97525e-05	-1.53581	-2.64473e-10	9.16493e-05	-1.53499	-2.64473e-10	9.87083e-05	-1.53527	-2.64473e-10
207394381	chr2:207394381:C:T	0.000464669	-1.04327e-10	1.21261	0.00164377	-1.04327e-10	1.35179	0.00181153	-1.04327e-10	1.37449
207394446	chr2:207394446:C:G	8.34169e-05	0.602867	-1.10774	9.23237e-05	-0.400947	-1.12671	9.60225e-05	-0.437096	-1.12576
207394780	chr2:207394780:G:A	8.35089e-05	-1.04327e-10	-0.503767	0.000258413	-1.04327e-10	-0.498402	0.000278143	-1.04327e-10	-0.499303
207394786	chr2:207394786:A:G	0.000172752	-1.07549	1.29863	0.000380984	-1.30065	1.19045	0.000410899	-1.30021	1.19112
207394904	chr2:207394904:C:T	4.90478e-05	-1.04327e-10	-1.03593	0.00014844	-1.04327e-10	-1.05278	0.000159854	-1.04327e-10	-1.05318
207395964	chr2:207395964:C:T	5.47391e-05	-1.04327e-10	-0.926142	0.000166629	-1.04327e-10	-0.937188	0.00017948	-1.04327e-10	-0.937377
207396033	chr2:207396033:C:T	5.29459e-05	-1.04327e-10	-0.95945	0.000161275	-1.04327e-10	-0.969848	0.000173715	-1.04327e-10	-0.970025
207396155	chr2:207396155:A:G	4.87512e-05	-1.04327e-10	-1.04199	0.000148726	-1.04327e-10	-1.05085	0.000160202	-1.04327e-10	-1.05101
207396388	chr2:207396388:TTA:T	5.34121e-05	-1.04327e-10	-0.950683	0.000162621	-1.04327e-10	-0.961535	0.000175167	-1.04327e-10	-0.961702
207396459	chr2:207396459:A:T	4.8914e-05	-1.04327e-10	-1.03866	0.00015253	-1.04327e-10	-1.0256	0.000164347	-1.04327e-10	-1.02546
207396476	chr2:207396476:TA:T	5.27133e-05	-1.04327e-10	-0.963851	0.000160579	-1.04327e-10	-0.974174	0.000172965	-1.04327e-10	-0.97435
207396741	chr2:207396741:T:C	5.29425e-05	-1.04327e-10	-0.959514	0.000161265	-1.04327e-10	-0.96991	0.000173704	-1.04327e-10	-0.970087
207396884	chr2:207396884:C:T	4.11606e-05	-1.04327e-10	-1.21124	0.000126887	-1.04327e-10	-1.20967	0.000136692	-1.04327e-10	-1.20971
207396941	chr2:207396941:G:A	0.000103434	-1.04327e-10	-0.289785	0.00033312	-1.04327e-10	-0.244457	0.000362406	-1.04327e-10	-0.234674
207397047	chr2:207397047:G:C	5.28587e-05	-1.04327e-10	-0.961098	0.000161014	-1.04327e-10	-0.971466	0.000173434	-1.04327e-10	-0.971643
207397069	chr2:207397069:G:A	5.28587e-05	-1.04327e-10	-0.961098	0.000161014	-1.04327e-10	-0.971466	0.000173434	-1.04327e-10	-0.971643
207397136	chr2:207397136:A:T	5.28587e-05	-1.04327e-10	-0.961098	0.000161014	-1.04327e-10	-0.971466	0.000173434	-1.04327e-10	-0.971643
207397142	chr2:207397142:T:C	5.16979e-05	-1.04327e-10	-0.983302	0.000157539	-1.04327e-10	-0.993287	0.000169692	-1.04327e-10	-0.993453
207397186	chr2:207397186:C:G	5.28587e-05	-1.04327e-10	-0.961098	0.000161014	-1.04327e-10	-0.971466	0.000173434	-1.04327e-10	-0.971643
207397217	chr2:207397217:G:GT	5.28745e-05	-1.04327e-10	-0.960799	0.000161061	-1.04327e-10	-0.971177	0.000173484	-1.04327e-10	-0.971354
207397263	chr2:207397263:A:G	5.28501e-05	-1.04327e-10	-0.96126	0.000160989	-1.04327e-10	-0.971626	0.000173406	-1.04327e-10	-0.971802
207397413	chr2:207397413:T:C	3.50074e-05	-1.37316	-2.64473e-10	0.000131397	-1.17474	-2.64473e-10	0.000140546	-1.1819	-2.64473e-10
207397498	chr2:207397498:T:C	5.28241e-05	-1.04327e-10	-0.961752	0.000160911	-1.04327e-10	-0.972108	0.000173323	-1.04327e-10	-0.972284
207397513	chr2:207397513:T:C	5.89049e-05	-1.04327e-10	-0.852796	0.000153406	-1.04327e-10	-1.01987	0.000165486	-1.04327e-10	-1.01856
207397600	chr2:207397600:G:C	5.4627e-05	-1.04327e-10	-0.928192	0.000166298	-1.04327e-10	-0.93918	0.000179122	-1.04327e-10	-0.939369
207397670	chr2:207397670:G:A	4.38069e-05	-1.04327e-10	-1.14893	0.00013305	-1.04327e-10	-1.16224	0.000143348	-1.04327e-10	-1.16217
207397676	chr2:207397676:A:G	6.04226e-05	0.291025	-1.11838	7.25259e-05	-0.633497	-1.13552	7.58143e-05	-0.66455	-1.1346
207397862	chr2:207397862:C:T	5.62163e-05	0.291185	-1.1907	6.81082e-05	-0.632591	-1.19927	7.11674e-05	-0.663654	-1.19875
207398347	chr2:207398347:CTG:C	6.3016e-05	-1.04327e-10	-0.785331	0.000192163	-1.04327e-10	-0.794615	0.00020771	-1.04327e-10	-0.791297
207398553	chr2:207398553:A:C	1.49849e-05	-1.00067	-1.22101	5.5809e-05	-0.812656	-1.21837	5.91962e-05	-0.828093	-1.21849
207398555	chr2:207398555:C:T	5.98798e-05	0.357705	-1.19409	7.11748e-05	-0.58564	-1.20218	7.43104e-05	-0.617497	-1.20169
207398641	chr2:207398641:A:C	0.000485793	-1.04327e-10	1.25706	0.00171917	-1.04327e-10	1.39664	0.00189504	-1.04327e-10	1.41955
207399074	chr2:207399074:T:C	3.88998e-05	-1.53082	0.263086	0.000127062	-1.51438	0.306093	0.000137612	-1.51363	0.310628
207399261	chr2:207399261:T:C	0.000104059	-1.04327e-10	-0.283766	0.000335068	-1.04327e-10	-0.238625	0.000364543	-1.04327e-10	-0.228795
207399266	chr2:207399266:A:G	6.34469e-05	0.419983	-1.1985	7.41474e-05	-0.541001	-1.2059	7.73577e-05	-0.573541	-1.20546
207399852	chr2:207399852:G:A	0.00104286	2.021	-2.64473e-10	0.00193288	1.51381	-2.64473e-10	0.00202067	1.48374	-2.64473e-10
207399901	chr2:207399901:CA:C	0.000170002	-0.683508	0.890598	0.000356041	-1.08396	0.906048	0.000387064	-1.07718	0.908331
207400522	chr2:207400522:G:C	1.07862e-05	-1.47567	-1.07478	3.05936e-05	-1.53272	-1.09945	3.30086e-05	-1.53109	-1.09958
207401052	chr2:207401052:A:T	6.0459e-05	-1.04327e-10	-0.826755	0.000183284	-1.04327e-10	-0.841924	0.000197432	-1.04327e-10	-0.842043
207402310	chr2:207402310:T:C	6.04022e-05	-1.04327e-10	-0.827695	0.000183115	-1.04327e-10	-0.842846	0.000197251	-1.04327e-10	-0.842964
207402633	chr2:207402633:G:A	1.74117e-05	-0.848937	-1.22264	6.70882e-05	-0.628288	-1.21866	7.10915e-05	-0.644697	-1.21877
207402822	chr2:207402822:T:C	5.90103e-05	-1.04327e-10	-0.851007	0.0001534	-1.04327e-10	-1.01991	0.000165483	-1.04327e-10	-1.01857
207403093	chr2:207403093:C:T	2.59681e-05	-1.34407	-0.327774	4.93831e-05	-1.52625	-0.627101	5.34853e-05	-1.52253	-0.625503
207403170	chr2:207403170:G:T	2.988e-05	-1.53153	-2.64473e-10	9.22173e-05	-1.52881	-2.64473e-10	9.92693e-05	-1.5296	-2.64473e-10
207404077	chr2:207404077:A:G	0.000569332	-1.04327e-10	1.41574	0.00183701	-1.04327e-10	1.46293	0.00198324	-1.04327e-10	1.46505
207404533	chr2:207404533:T:C	8.62669e-05	-1.46532	0.99405	0.000247334	-1.51153	0.969314	0.000267297	-1.51319	0.974109
207405923	chr2:207405923:G:A	5.2859e-05	-1.04327e-10	-0.961092	0.000161015	-1.04327e-10	-0.971461	0.000173435	-1.04327e-10	-0.971638
207406214	chr2:207406214:A:G	0.000156309	0.123114	-2.64473e-10	0.000195437	-0.777721	-2.64473e-10	0.000204875	-0.805039	-2.64473e-10
207406485	chr2:207406485:G:A	4.94831e-05	0.168992	-1.19608	6.23008e-05	-0.717139	-1.20385	6.52024e-05	-0.746562	-1.20338
207406599	chr2:207406599:G:A	4.09277e-05	-1.04327e-10	-1.21691	0.000125502	-1.04327e-10	-1.22064	0.000135224	-1.04327e-10	-1.22051
207406815	chr2:207406815:C:G	7.75237e-05	-1.04327e-10	-0.578135	0.000232375	-1.04327e-10	-0.604607	0.000250547	-1.04327e-10	-0.603793
207408008	chr2:207408008:C:A	2.39894e-05	-1.25409	-0.497016	4.26046e-05	-1.53579	-0.765205	4.59946e-05	-1.5351	-0.763814
207408220	chr2:207408220:C:T	3.2783e-05	-0.215548	-1.22326	4.38992e-05	-1.05147	-1.21959	4.79829e-05	-1.03706	-1.21953
207408593	chr2:207408593:C:A	0.000448342	-1.04327e-10	1.17684	0.00158278	-1.04327e-10	1.31398	0.00174406	-1.04327e-10	1.33653
207408768	chr2:207408768:G:A	4.68593e-05	0.0271445	-1.10871	6.10413e-05	-0.814362	-1.12705	6.40138e-05	-0.842254	-1.12609
207409034	chr2:207409034:A:G	4.97075e-05	-1.04327e-10	-1.02256	0.000150075	-1.04327e-10	-1.04182	0.000161956	-1.04327e-10	-1.04012
207409139	chr2:207409139:C:T	2.84359e-05	-1.26428	-0.316785	4.93678e-05	-1.53545	-0.618214	5.33231e-05	-1.53445	-0.616615
207409161	chr2:207409161:A:G	3.30933e-05	-0.225931	-1.20346	4.8359e-05	-0.978303	-1.196	5.08311e-05	-1.00272	-1.19621
207409983	chr2:207409983:A:G	8.01963e-05	-1.04327e-10	-0.544242	0.000245792	-1.04327e-10	-0.548474	0.000266079	-1.04327e-10	-0.543647
207410108	chr2:207410108:C:T	0.000485124	-1.04327e-10	1.25569	0.00171749	-1.04327e-10	1.39566	0.0018932	-1.04327e-10	1.41859
207411244	chr2:207411244:C:T	4.79573e-05	0.139734	-1.19814	6.03974e-05	-0.7463	-1.20571	6.31469e-05	-0.776713	-1.20526
207411692	chr2:207411692:G:A	4.14865e-05	-1.20335	-2.64473e-10	0.000136392	-1.13743	-2.64473e-10	0.000148297	-1.12822	-2.64473e-10
207411709	chr2:207411709:C:T	5.59697e-05	-0.903909	-2.64473e-10	0.000182313	-0.847233	-2.64473e-10	0.000200365	-0.8273	-2.64473e-10
207411718	chr2:207411718:C:T	5.28117e-05	-1.04327e-10	-0.961987	0.000160873	-1.04327e-10	-0.972341	0.000173282	-1.04327e-10	-0.972518
207412680	chr2:207412680:T:C	5.58926e-05	-1.04327e-10	-0.905288	0.000170076	-1.04327e-10	-0.916716	0.000183191	-1.04327e-10	-0.916911
207412821	chr2:207412821:T:C	0.00029869	-0.966966	1.73765	0.000632903	-1.22271	1.62006	0.000682639	-1.22223	1.62076
207412873	chr2:207412873:C:T	4.5248e-05	-1.04327e-10	-1.11656	0.000138539	-1.04327e-10	-1.12181	0.00014927	-1.04327e-10	-1.12168
207413645	chr2:207413645:C:T	4.30092e-05	-1.04327e-10	-1.16731	0.000130681	-1.04327e-10	-1.1802	0.000140851	-1.04327e-10	-1.17974
207414497	chr2:207414497:A:G	0.000456855	-1.04327e-10	1.19565	0.00161581	-1.04327e-10	1.33463	0.00178068	-1.04327e-10	1.35731
207415192	chr2:207415192:T:C	4.08277e-05	-1.04327e-10	-1.21936	0.00012576	-1.04327e-10	-1.21858	0.000135496	-1.04327e-10	-1.2185
207415513	chr2:207415513:C:T	0.000101593	-1.04327e-10	-0.307748	0.000326955	-1.04327e-10	-0.263138	0.000355672	-1.04327e-10	-0.25343
207415698	chr2:207415698:G:A	3.07804e-05	-1.50184	-2.64473e-10	9.19649e-05	-1.53155	-2.64473e-10	9.93834e-05	-1.52845	-2.64473e-10
207416237	chr2:207416237:C:T	0.000483465	-1.04327e-10	1.25226	0.00171194	-1.04327e-10	1.39242	0.00188709	-1.04327e-10	1.41535
207416476	chr2:207416476:T:A	4.06586e-05	-1.04327e-10	-1.22351	0.000125356	-1.04327e-10	-1.2218	0.000135028	-1.04327e-10	-1.22196
207416643	chr2:207416643:T:C	8.14815e-05	-1.04327e-10	-0.528344	0.000256098	-1.04327e-10	-0.507399	0.000276034	-1.04327e-10	-0.506915
207417422	chr2:207417422:G:A	0.000150338	-1.04327e-10	0.0841656	0.000513737	-1.04327e-10	0.188752	0.000560544	-1.04327e-10	0.201468
207417529	chr2:207417529:C:T	4.7634e-05	-1.04327e-10	-1.06517	0.000144365	-1.04327e-10	-1.08062	0.000155471	-1.04327e-10	-1.08098
207417740	chr2:207417740:G:A	2.19326e-05	-1.26813	-0.572615	4.02078e-05	-1.53525	-0.823645	4.34222e-05	-1.53413	-0.822334
207417741	chr2:207417741:T:C	5.68557e-05	0.176991	-1.06519	7.02322e-05	-0.714223	-1.08693	7.35195e-05	-0.744107	-1.08578
207418952	chr2:207418952:GA:G	5.15699e-05	-1.04327e-10	-0.985782	0.000154872	-1.04327e-10	-1.01036	0.000166871	-1.04327e-10	-1.01022
207419618	chr2:207419618:C:T	4.35436e-05	-1.04327e-10	-1.15496	0.000132703	-1.04327e-10	-1.16484	0.000143011	-1.04327e-10	-1.16452
207419846	chr2:207419846:C:G	1.03177e-05	-1.49742	-1.09744	3.02355e-05	-1.52689	-1.11706	3.26486e-05	-1.52445	-1.11719
207419867	chr2:207419867:A:C	5.03997e-05	-1.04327e-10	-1.00873	0.000154412	-1.04327e-10	-1.01334	0.000166563	-1.04327e-10	-1.01207
207419935	chr2:207419935:G:A	5.38161e-05	-1.04327e-10	-0.943148	0.000161265	-1.04327e-10	-0.969911	0.000173761	-1.04327e-10	-0.969758
207420154	chr2:207420154:G:A	4.11878e-05	-1.04327e-10	-1.21058	0.00012713	-1.04327e-10	-1.20775	0.000136974	-1.04327e-10	-1.20765
207420280	chr2:207420280:C:A	5.29248e-05	-1.04327e-10	-0.959847	0.000161212	-1.04327e-10	-0.97024	0.000173647	-1.04327e-10	-0.970417
207420874	chr2:207420874:G:C	1.01389e-05	-1.48769	-1.12465	2.93233e-05	-1.53075	-1.14383	3.16466e-05	-1.52885	-1.14395
207421006	chr2:207421006:G:C	1.58802e-05	-0.945298	-1.21835	6.05149e-05	-0.738831	-1.21124	6.41927e-05	-0.754134	-1.21142
207421975	chr2:207421975:G:A	6.51406e-05	-1.04327e-10	-0.752172	0.000197017	-1.04327e-10	-0.769669	0.000212216	-1.04327e-10	-0.769835
207422930	chr2:207422930:C:T	4.97825e-05	-1.04327e-10	-1.02106	0.00015012	-1.04327e-10	-1.04153	0.000161769	-1.04327e-10	-1.04127
207423178	chr2:207423178:T:G	5.39062e-05	-1.04327e-10	-0.941474	0.000161522	-1.04327e-10	-0.968317	0.000174039	-1.04327e-10	-0.968162
207423192	chr2:207423192:T:C	2.63242e-05	-1.18353	-0.4747	4.34344e-05	-1.53352	-0.748191	4.67967e-05	-1.53486	-0.746768
207423918	chr2:207423918:C:A	6.99583e-05	-1.04327e-10	-0.68082	0.000211261	-1.04327e-10	-0.699863	0.00022756	-1.04327e-10	-0.700027
207424075	chr2:207424075:C:G	4.79039e-05	-1.05952	-2.64473e-10	0.000121725	-1.2512	-2.64473e-10	0.000131578	-1.24784	-2.64473e-10
207424885	chr2:207424885:G:A	5.28587e-05	-1.04327e-10	-0.961098	0.000161014	-1.04327e-10	-0.971466	0.000173434	-1.04327e-10	-0.971643
207425399	chr2:207425399:C:T	4.12525e-05	-1.04327e-10	-1.20901	0.000127187	-1.04327e-10	-1.2073	0.000137015	-1.04327e-10	-1.20735
207425436	chr2:207425436:C:T	0.000360721	-1.04327e-10	0.959384	0.00126374	-1.04327e-10	1.08887	0.00139086	-1.04327e-10	1.11024
207425590	chr2:207425590:A:G	4.10947e-05	-1.04327e-10	-1.21284	0.000126039	-1.04327e-10	-1.21637	0.00013579	-1.04327e-10	-1.21633
207427405	chr2:207427405:A:G	5.09061e-05	-1.04327e-10	-0.998737	0.000152978	-1.04327e-10	-1.02267	0.00016483	-1.04327e-10	-1.02253
207427544	chr2:207427544:C:T	5.94618e-05	-1.04327e-10	-0.843386	0.000153481	-1.04327e-10	-1.01939	0.000165562	-1.04327e-10	-1.01809
207427716	chr2:207427716:G:A	5.82506e-05	-1.04327e-10	-0.863966	0.000176919	-1.04327e-10	-0.877269	0.000190557	-1.04327e-10	-0.877489
207427725	chr2:207427725:G:A	3.34909e-05	-0.431033	-0.986415	5.57794e-05	-1.09754	-0.934011	6.0363e-05	-1.09437	-0.932691
207427904	chr2:207427904:G:A	0.0107494	5.41447	-1.06058	0.00367431	3.24039	-1.08422	0.00359648	3.1433	-1.08303
207428078	chr2:207428078:A:T	0.0104646	5.39568	-1.06865	0.00373667	3.26416	-1.09117	0.00366589	3.1694	-1.09002
207429026	chr2:207429026:A:G	0.0101337	5.38293	-1.08803	0.00363201	3.25356	-1.10898	0.00356301	3.15882	-1.1079
207429064	chr2:207429064:G:T	4.13774e-05	-1.04327e-10	-1.20598	0.000126796	-1.04327e-10	-1.21038	0.000136608	-1.04327e-10	-1.21032
207429201	chr2:207429201:C:T	4.06863e-05	-1.04327e-10	-1.22283	0.000125123	-1.04327e-10	-1.22367	0.000134798	-1.04327e-10	-1.22366
207429487	chr2:207429487:T:G	4.62242e-05	-1.04327e-10	-1.09522	0.00014031	-1.04327e-10	-1.1091	0.000151111	-1.04327e-10	-1.10942
207429676	chr2:207429676:A:G	6.71583e-05	-1.04327e-10	-0.721667	0.000202948	-1.04327e-10	-0.740012	0.000218609	-1.04327e-10	-0.740156
207430242	chr2:207430242:T:C	6.43833e-05	-1.04327e-10	-0.763866	0.000163811	-1.04327e-10	-0.954245	0.000176752	-1.04327e-10	-0.952693
207430689	chr2:207430689:G:T	4.18792e-05	-1.04327e-10	-1.19393	0.000128202	-1.04327e-10	-1.19935	0.000138088	-1.04327e-10	-1.19955
207431010	chr2:207431010:C:T	5.13457e-05	-1.04327e-10	-0.990138	0.000154276	-1.04327e-10	-1.01422	0.000166231	-1.04327e-10	-1.01406
207431046	chr2:207431046:C:T	0.000104036	-0.539384	0.2554	0.000209874	-0.973905	0.267453	0.000228887	-0.963473	0.269263
207431513	chr2:207431513:T:C	5.40133e-05	-1.04327e-10	-0.939489	0.00016432	-1.04327e-10	-0.951146	0.000176992	-1.04327e-10	-0.951336
207432930	chr2:207432930:G:A	3.67958e-05	-1.32334	-2.64473e-10	9.82502e-05	-1.46544	-2.64473e-10	0.000105576	-1.46801	-2.64473e-10
207432937	chr2:207432937:T:C	4.51247e-05	-1.04327e-10	-1.11929	0.000137499	-1.04327e-10	-1.12935	0.000148232	-1.04327e-10	-1.12866
207433269	chr2:207433269:A:G	1.40755e-05	-1.0634	-1.22089	5.05153e-05	-0.915352	-1.21533	5.3983e-05	-0.923292	-1.21548
207433620	chr2:207433620:A:G	5.40949e-05	-1.04327e-10	-0.93798	0.000164562	-1.04327e-10	-0.94967	0.000177253	-1.04327e-10	-0.94986
207433778	chr2:207433778:A:T	5.37472e-05	-1.04327e-10	-0.944429	0.000161097	-1.04327e-10	-0.970955	0.000173583	-1.04327e-10	-0.970784
207433948	chr2:207433948:T:C	0.00737283	4.8371	-0.860259	0.00274967	2.76179	-0.895518	0.00271324	2.67212	-0.893661
207434208	chr2:207434208:G:A	0.0089858	5.08577	-0.911092	0.00321002	2.96497	-0.943895	0.00315977	2.873	-0.942185
207434447	chr2:207434447:G:A	4.52179e-05	-1.04327e-10	-1.11723	0.000137345	-1.04327e-10	-1.13046	0.000147941	-1.04327e-10	-1.13063
207434480	chr2:207434480:G:A	9.50917e-06	-1.50023	-1.17624	2.82035e-05	-1.52544	-1.18807	3.04628e-05	-1.52281	-1.18812
207435353	chr2:207435353:G:A	5.58144e-05	-1.04327e-10	-0.906688	0.000169686	-1.04327e-10	-0.919008	0.000182768	-1.04327e-10	-0.919222
207435891	chr2:207435891:G:A	5.888e-05	-1.04327e-10	-0.853218	0.000178823	-1.04327e-10	-0.866564	0.000192606	-1.04327e-10	-0.866791
207436012	chr2:207436012:A:G	3.13425e-05	-1.48375	-2.64473e-10	0.000108068	-1.3702	-2.64473e-10	0.00011578	-1.37575	-2.64473e-10
207436118	chr2:207436118:T:C	5.08072e-05	-1.04327e-10	-1.00068	0.0001539	-1.04327e-10	-1.01666	0.00016584	-1.04327e-10	-1.01642
207436217	chr2:207436217:A:T	6.60738e-05	0.419423	-1.15737	7.52708e-05	-0.561869	-1.17	7.84543e-05	-0.595707	-1.16922
207436960	chr2:207436960:C:A	4.42607e-05	-1.04327e-10	-1.13862	0.000132971	-1.04327e-10	-1.16283	0.000143399	-1.04327e-10	-1.16181
207438568	chr2:207438568:G:C	8.21857e-05	-1.04327e-10	-0.519738	0.000247293	-1.04327e-10	-0.542386	0.000266568	-1.04327e-10	-0.541809
207438993	chr2:207438993:T:C	5.47688e-05	-1.04327e-10	-0.9256	0.000145285	-1.04327e-10	-1.07426	0.0001567	-1.04327e-10	-1.0731
207439854	chr2:207439854:T:C	7.33547e-05	-1.04327e-10	-0.633413	0.000230136	-1.04327e-10	-0.614289	0.00024804	-1.04327e-10	-0.613848
207440293	chr2:207440293:C:T	5.03997e-05	-1.04327e-10	-1.00873	0.000154412	-1.04327e-10	-1.01334	0.000166563	-1.04327e-10	-1.01207
207441365	chr2:207441365:C:T	0.00342341	4.36799	-1.15832	0.00142263	2.381	-1.1737	0.00140774	2.29576	-1.17346
207441862	chr2:207441862:A:T	3.12351e-05	-1.48718	-2.64473e-10	9.31394e-05	-1.51886	-2.64473e-10	0.000100795	-1.51435	-2.64473e-10
207442833	chr2:207442833:A:G	5.27093e-05	-1.04327e-10	-0.963927	0.000160147	-1.04327e-10	-0.976866	0.000172513	-1.04327e-10	-0.976964
207443037	chr2:207443037:C:T	0.00231579	3.96058	-1.1418	0.00106887	2.08131	-1.15991	0.00106344	2.00152	-1.1597
207443066	chr2:207443066:T:C	5.07392e-05	-1.04327e-10	-1.00202	0.00015336	-1.04327e-10	-1.02017	0.000165146	-1.04327e-10	-1.02061
207443311	chr2:207443311:T:C	4.94595e-05	-1.04327e-10	-1.02757	0.000153687	-1.04327e-10	-1.01804	0.000165639	-1.04327e-10	-1.01763
207443892	chr2:207443892:G:A	9.3342e-05	-1.04327e-10	-0.392449	0.000287356	-1.04327e-10	-0.392238	0.000311319	-1.04327e-10	-0.386622
207444220	chr2:207444220:T:C	1.18353e-05	-1.25535	-1.20228	4.22699e-05	-1.11277	-1.19611	4.5004e-05	-1.12429	-1.1964
207444365	chr2:207444365:A:T	7.3518e-05	-1.04327e-10	-0.631189	0.000220679	-1.04327e-10	-0.656249	0.000237927	-1.04327e-10	-0.655475
207444592	chr2:207444592:C:T	4.07442e-05	-1.04327e-10	-1.22141	0.000125227	-1.04327e-10	-1.22283	0.00013491	-1.04327e-10	-1.22283
207445327	chr2:207445327:T:C	4.07647e-05	-1.04327e-10	-1.2209	0.000125295	-1.04327e-10	-1.22229	0.000134982	-1.04327e-10	-1.2223
207445729	chr2:207445729:G:A	0.000340226	-1.04327e-10	0.900889	0.00119083	-1.04327e-10	1.02945	0.00131018	-1.04327e-10	1.05048
207445760	chr2:207445760:C:T	4.95004e-05	-1.04327e-10	-1.02674	0.000153818	-1.04327e-10	-1.01719	0.00016578	-1.04327e-10	-1.01678
207446087	chr2:207446087:C:T	5.76377e-05	-1.04327e-10	-0.874544	0.000182052	-1.04327e-10	-0.848668	0.000196273	-1.04327e-10	-0.84793
207446103	chr2:207446103:A:G	0.0006116	1.4012	0.08616	0.000182504	-0.54136	-0.304827	0.000192995	-0.561315	-0.303461
207446561	chr2:207446561:C:T	0.00261763	4.12455	-1.18325	0.00118177	2.21667	-1.19486	0.00117389	2.13532	-1.19468
207446601	chr2:207446601:C:T	0.00223046	3.9188	-1.13755	0.00103714	2.04742	-1.15616	0.0010323	1.96804	-1.15594
207446627	chr2:207446627:T:C	9.94602e-05	-0.203936	-0.125026	0.000235111	-0.478697	-0.114202	0.000247225	-0.504664	-0.112474
207446825	chr2:207446825:C:T	4.94529e-05	-1.04327e-10	-1.0277	0.000153668	-1.04327e-10	-1.01817	0.000165618	-1.04327e-10	-1.01776
207446948	chr2:207446948:G:A	2.52547e-05	-0.590885	-1.10882	4.07575e-05	-1.30394	-1.04138	4.32892e-05	-1.31924	-1.0403
207447003	chr2:207447003:T:C	1.30025e-05	-1.17472	-1.18886	4.73632e-05	-1.01409	-1.18102	5.03554e-05	-1.02696	-1.18138
207447411	chr2:207447411:A:C	5.95099e-05	-1.04327e-10	-0.842578	0.000186666	-1.04327e-10	-0.823638	0.000201128	-1.04327e-10	-0.823497
207447646	chr2:207447646:T:C	4.80626e-05	-1.04327e-10	-1.05622	0.00014454	-1.04327e-10	-1.0794	0.000155844	-1.04327e-10	-1.07858
207448143	chr2:207448143:A:T	5.30073e-05	-1.04327e-10	-0.95829	0.000159505	-1.04327e-10	-0.980882	0.000172175	-1.04327e-10	-0.978926
207448447	chr2:207448447:G:C	5.21944e-05	-1.04327e-10	-0.973745	0.000159075	-1.04327e-10	-0.983582	0.000171518	-1.04327e-10	-0.982749
207448464	chr2:207448464:G:A	4.09878e-05	-1.04327e-10	-1.21544	0.000125782	-1.04327e-10	-1.21841	0.000135508	-1.04327e-10	-1.21841
207449161	chr2:207449161:A:G	6.29489e-05	-1.04327e-10	-0.786396	0.000191481	-1.04327e-10	-0.798172	0.000206532	-1.04327e-10	-0.796985
207450292	chr2:207450292:T:C	0.000388716	-1.04327e-10	1.03413	0.00124859	-1.04327e-10	1.07681	0.00134743	-1.04327e-10	1.07852
207450785	chr2:207450785:C:T	5.9368e-05	-1.04327e-10	-0.844965	0.000186211	-1.04327e-10	-0.826078	0.000200638	-1.04327e-10	-0.825938
207451874	chr2:207451874:T:C	4.07886e-05	-1.04327e-10	-1.22032	0.000125336	-1.04327e-10	-1.22196	0.000135037	-1.04327e-10	-1.22189
207452029	chr2:207452029:A:G	1.58205e-05	-0.960182	-1.20723	5.99821e-05	-0.757271	-1.20164	6.3582e-05	-0.773225	-1.20188
207452401	chr2:207452401:A:C	8.92994e-05	-0.775336	0.338611	0.000174692	-1.18236	0.292422	0.00019067	-1.17205	0.295152
207452495	chr2:207452495:C:A	4.97354e-05	-0.78584	-0.236162	0.000159748	-0.76802	-0.21134	0.000169897	-0.783317	-0.208929
207452646	chr2:207452646:A:G	5.75576e-05	-1.04327e-10	-0.875933	0.000170994	-1.04327e-10	-0.911331	0.000184585	-1.04327e-10	-0.909331
207452679	chr2:207452679:A:G	5.12652e-05	-1.04327e-10	-0.991708	0.000156879	-1.04327e-10	-0.997487	0.0001693	-1.04327e-10	-0.995768
207453038	chr2:207453038:G:C	7.49481e-05	-1.04327e-10	-0.611924	0.000241136	-1.04327e-10	-0.5676	0.000260126	-1.04327e-10	-0.566274
207453320	chr2:207453320:C:T	5.2728e-05	-1.04327e-10	-0.963573	0.000158467	-1.04327e-10	-0.98741	0.000170761	-1.04327e-10	-0.987174
207453501	chr2:207453501:C:A	5.124e-05	-1.04327e-10	-0.992199	0.000154824	-1.04327e-10	-1.01067	0.000166815	-1.04327e-10	-1.01055
207453562	chr2:207453562:A:G	0.000117086	0.196708	-0.362524	0.000176535	-0.460759	-0.418679	0.000191502	-0.457045	-0.415498
207454157	chr2:207454157:C:T	7.36318e-05	-1.04327e-10	-0.629643	0.000222293	-1.04327e-10	-0.648961	0.000239614	-1.04327e-10	-0.648412
207454677	chr2:207454677:C:T	1.10055e-05	-1.34153	-1.18879	3.8142e-05	-1.21071	-1.20093	4.0712e-05	-1.22039	-1.20053
207454927	chr2:207454927:C:T	4.77754e-05	-1.04327e-10	-1.06221	0.000148805	-1.04327e-10	-1.05032	0.000160324	-1.04327e-10	-1.05024
207454983	chr2:207454983:C:T	0.00148142	-1.04327e-10	2.37204	0.005718	-1.04327e-10	2.59842	0.00631235	-1.04327e-10	2.62282
207455105	chr2:207455105:G:A	5.34798e-05	-1.04327e-10	-0.949417	0.000163659	-1.04327e-10	-0.955175	0.000176658	-1.04327e-10	-0.953222
207455205	chr2:207455205:G:A	5.54243e-05	-1.04327e-10	-0.913701	0.000171865	-1.04327e-10	-0.90625	0.000185241	-1.04327e-10	-0.905783
207456068	chr2:207456068:T:C	0.000214669	-1.04327e-10	0.440376	0.000727381	-1.04327e-10	0.536491	0.000785994	-1.04327e-10	0.53951
207456743	chr2:207456743:C:T	0.000219629	-1.04327e-10	0.463219	0.000760092	-1.04327e-10	0.58048	0.000833427	-1.04327e-10	0.598107
207457893	chr2:207457893:C:G	1.17392e-05	-1.25964	-1.20615	4.19088e-05	-1.11512	-1.20234	4.46205e-05	-1.12668	-1.20257
207458448	chr2:207458448:C:T	5.06134e-05	-1.04327e-10	-1.0045	0.000156629	-1.04327e-10	-0.999078	0.000168698	-1.04327e-10	-0.999329
207458657	chr2:207458657:A:C	0.000127086	-0.0838559	-2.64473e-10	0.000279908	-0.418499	-2.64473e-10	0.000295332	-0.43934	-2.64473e-10
207459058	chr2:207459058:G:A	0.017873	5.96427	-1.10194	0.00471284	3.53588	-1.1308	0.00465876	3.44943	-1.13036
207459242	chr2:207459242:G:A	3.14309e-05	-1.48093	-2.64473e-10	9.45995e-05	-1.50331	-2.64473e-10	0.000101411	-1.50826	-2.64473e-10
207459266	chr2:207459266:C:A	1.47858e-05	-1.01535	-1.2197	3.76561e-05	-1.20166	-1.22281	4.06163e-05	-1.20052	-1.22275
207459644	chr2:207459644:G:A	3.57648e-05	-1.35176	-2.64473e-10	0.000106544	-1.3844	-2.64473e-10	0.000114809	-1.38417	-2.64473e-10
207460116	chr2:207460116:A:C	9.29184e-05	-1.04327e-10	-0.396998	0.000279139	-1.04327e-10	-0.42125	0.000300896	-1.04327e-10	-0.420675
207460283	chr2:207460283:G:A	1.37606e-05	-1.09308	-1.21383	5.09102e-05	-0.903044	-1.21985	5.41096e-05	-0.916725	-1.2197
207460322	chr2:207460322:C:G	3.39222e-05	-1.40465	-2.64473e-10	0.000112214	-1.33255	-2.64473e-10	0.000119638	-1.34297	-2.64473e-10
207460737	chr2:207460737:C:T	5.40644e-05	-1.04327e-10	-0.938544	0.000163301	-1.04327e-10	-0.957364	0.00017612	-1.04327e-10	-0.956274
207460922	chr2:207460922:C:T	0.000188068	0.0202023	0.28788	0.000288216	-0.601735	0.212487	0.000312511	-0.597179	0.214379
207461754	chr2:207461754:A:G	4.26738e-05	-1.04327e-10	-1.17513	0.000130157	-1.04327e-10	-1.18422	0.000140234	-1.04327e-10	-1.18412
207461764	chr2:207461764:A:G	1.25767e-05	-1.19316	-1.20371	4.56184e-05	-1.03298	-1.19967	4.85118e-05	-1.04572	-1.19991
207461858	chr2:207461858:C:T	0.000247293	-1.04327e-10	0.581855	0.000859816	-1.04327e-10	0.703758	0.000943064	-1.04327e-10	0.721695
207461884	chr2:207461884:G:C	5.12496e-05	-1.04327e-10	-0.992012	0.000154215	-1.04327e-10	-1.01461	0.000166176	-1.04327e-10	-1.01439
207461932	chr2:207461932:C:A	2.99664e-05	-1.52864	-2.64473e-10	9.15598e-05	-1.53597	-2.64473e-10	9.86399e-05	-1.53596	-2.64473e-10
207462084	chr2:207462084:T:C	3.27536e-05	-0.884128	-0.55558	7.58437e-05	-1.11434	-0.609943	8.14226e-05	-1.11802	-0.609762
207462313	chr2:207462313:A:G	0.000124748	-1.04327e-10	-0.102426	0.00041177	-1.04327e-10	-0.0324942	0.000444592	-1.04327e-10	-0.0302817
207462359	chr2:207462359:T:C	0.000228502	-1.04327e-10	0.502826	0.000738194	-1.04327e-10	0.551247	0.000796096	-1.04327e-10	0.552281
207462646	chr2:207462646:G:A	6.19284e-05	-1.04327e-10	-0.802741	0.000196541	-1.04327e-10	-0.77209	0.000211931	-1.04327e-10	-0.771178
207463129	chr2:207463129:C:G	4.24775e-05	-1.04327e-10	-1.17975	0.000131341	-1.04327e-10	-1.17516	0.000141526	-1.04327e-10	-1.17496
207463269	chr2:207463269:T:C	0.000264753	-1.04327e-10	0.650078	0.000922238	-1.04327e-10	0.773844	0.00101182	-1.04327e-10	0.792066
207463569	chr2:207463569:A:G	1.27736e-05	-1.22722	-1.15412	4.53227e-05	-1.06723	-1.17192	4.82933e-05	-1.07882	-1.17133
207463728	chr2:207463728:T:A	0.000257871	-1.04327e-10	0.623741	0.000895905	-1.04327e-10	0.744875	0.000982741	-1.04327e-10	0.762906
207464006	chr2:207464006:C:T	9.66281e-05	-1.04327e-10	-0.357851	0.000294953	-1.04327e-10	-0.366142	0.000319338	-1.04327e-10	-0.361188
207464165	chr2:207464165:C:T	4.12567e-05	-1.04327e-10	-1.20891	0.00012898	-1.04327e-10	-1.1933	0.000139003	-1.04327e-10	-1.19295
207464267	chr2:207464267:T:G	4.1301e-05	-1.04327e-10	-1.20783	0.000129205	-1.04327e-10	-1.19156	0.000139308	-1.04327e-10	-1.19076
207464472	chr2:207464472:C:T	0.000303297	1.73304	-0.947053	0.00014162	-0.328194	-0.771619	0.000151119	-0.339096	-0.770277
207464596	chr2:207464596:G:C	4.08402e-05	-1.04327e-10	-1.21905	0.000125235	-1.04327e-10	-1.22277	0.000134918	-1.04327e-10	-1.22277
207465147	chr2:207465147:C:T	5.24827e-05	-1.04327e-10	-0.968237	0.000165549	-1.04327e-10	-0.943693	0.000178497	-1.04327e-10	-0.942867
207465547	chr2:207465547:A:T	4.12786e-05	-1.04327e-10	-1.20837	0.000126976	-1.04327e-10	-1.20896	0.000136793	-1.04327e-10	-1.20897
207465569	chr2:207465569:G:A	4.13328e-05	-1.04327e-10	-1.20706	0.000126732	-1.04327e-10	-1.21088	0.000136572	-1.04327e-10	-1.21059
207465692	chr2:207465692:C:T	2.7136e-05	-0.424656	-1.2032	4.20937e-05	-1.09342	-1.21964	4.5114e-05	-1.09853	-1.21972
207465706	chr2:207465706:A:G	8.55605e-05	0.743934	-1.22343	6.46593e-05	-0.661562	-1.22227	6.87984e-05	-0.673921	-1.22234
207465733	chr2:207465733:T:C	0.00318859	3.91474	-0.776129	0.000267877	0.522082	-0.984514	0.000281235	0.494131	-0.982379
207465760	chr2:207465760:C:A	2.37411e-05	-0.582563	-1.17895	3.86975e-05	-1.19067	-1.20651	4.14953e-05	-1.19519	-1.20667
207465904	chr2:207465904:T:A	2.51067e-05	-0.529794	-1.17579	4.00121e-05	-1.15921	-1.20457	4.2898e-05	-1.16388	-1.20473
207467263	chr2:207467263:T:C	2.71853e-05	-0.527144	-1.0989	4.25562e-05	-1.15614	-1.14599	4.56175e-05	-1.16079	-1.14636
207467327	chr2:207467327:T:C	2.4199e-05	-0.650443	-1.09197	3.9678e-05	-1.2304	-1.14176	4.25615e-05	-1.23449	-1.142
207467428	chr2:207467428:C:T	3.78648e-05	-1.2947	-2.64473e-10	9.64392e-05	-1.48405	-2.64473e-10	0.000104031	-1.48275	-2.64473e-10
207467430	chr2:207467430:C:T	0.000188465	-1.04327e-10	0.310193	0.000547542	-1.04327e-10	0.252479	0.000593198	-1.04327e-10	0.258089
207467527	chr2:207467527:C:A	6.29165e-05	-1.04327e-10	-0.786911	0.000190732	-1.04327e-10	-0.80209	0.000205969	-1.04327e-10	-0.799715
207467716	chr2:207467716:T:C	4.5288e-05	0.0425771	-1.15825	5.39696e-05	-0.896967	-1.16757	5.72186e-05	-0.913291	-1.16727
207467719	chr2:207467719:G:T	0.00363106	3.94376	-0.675198	0.000294904	0.54272	-0.90903	0.000309585	0.514393	-0.906599
207468712	chr2:207468712:A:G	4.53306e-05	0.0317953	-1.14653	5.41856e-05	-0.903865	-1.15668	5.74538e-05	-0.92011	-1.15635
207468857	chr2:207468857:T:C	4.20034e-05	-1.04327e-10	-1.19097	0.000129603	-1.04327e-10	-1.18849	0.000139614	-1.04327e-10	-1.18855
207469154	chr2:207469154:C:T	4.09665e-05	-1.04327e-10	-1.21597	0.000126395	-1.04327e-10	-1.21355	0.000136182	-1.04327e-10	-1.21344
207469281	chr2:207469281:C:A	4.23365e-05	-1.04327e-10	-1.18307	0.000129611	-1.04327e-10	-1.18842	0.00013961	-1.04327e-10	-1.18859
207469372	chr2:207469372:C:T	2.35171e-05	-0.555602	-1.21539	3.87745e-05	-1.1719	-1.22329	4.15832e-05	-1.17642	-1.22332
207469399	chr2:207469399:G:A	6.66748e-05	-1.04327e-10	-0.728892	0.000212451	-1.04327e-10	-0.694247	0.000228882	-1.04327e-10	-0.694235
207469617	chr2:207469617:T:C	0.0937153	7.35634	-0.837039	0.00284085	2.92668	-1.02778	0.00290015	2.87105	-1.02597
207469737	chr2:207469737:A:T	3.05733e-05	-1.50859	-2.64473e-10	9.96177e-05	-1.45162	-2.64473e-10	0.000108002	-1.44529	-2.64473e-10
207469992	chr2:207469992:T:C	1.38241e-05	-1.171	-1.1313	3.32023e-05	-1.41565	-1.13469	3.58508e-05	-1.41398	-1.13409
207470070	chr2:207470070:A:G	2.60699e-05	-0.477893	-1.19005	4.10431e-05	-1.12581	-1.21253	4.39962e-05	-1.13065	-1.21268
207470123	chr2:207470123:C:T	0.000101758	-1.04327e-10	-0.306119	0.000313558	-1.04327e-10	-0.304976	0.000339781	-1.04327e-10	-0.299139
207470255	chr2:207470255:T:C	4.22737e-05	-1.04327e-10	-1.18455	0.000129432	-1.04327e-10	-1.1898	0.000139417	-1.04327e-10	-1.18997
207470360	chr2:207470360:G:A	4.40139e-05	-1.04327e-10	-1.14421	0.00013313	-1.04327e-10	-1.16163	0.000143553	-1.04327e-10	-1.16074
207470748	chr2:207470748:G:A	4.40248e-05	-1.04327e-10	-1.14397	0.000133159	-1.04327e-10	-1.16142	0.000143584	-1.04327e-10	-1.16052
207470786	chr2:207470786:C:T	3.54804e-05	-0.178616	-1.18112	3.41609e-05	-1.3053	-1.21658	3.63043e-05	-1.31887	-1.21663
207471341	chr2:207471341:A:G	2.01884e-05	-0.700078	-1.22353	3.57116e-05	-1.25672	-1.22077	3.83288e-05	-1.26053	-1.2207
207471584	chr2:207471584:C:T	0.000201189	1.1858	-0.810277	0.00019068	0.0827996	-0.885165	0.000198071	0.0482394	-0.887053
207471678	chr2:207471678:GAA:G	4.2384e-05	-1.04327e-10	-1.18195	0.000127721	-1.04327e-10	-1.20311	0.000137653	-1.04327e-10	-1.20271
207471784	chr2:207471784:C:G	4.35742e-05	-1.04327e-10	-1.15425	0.000131966	-1.04327e-10	-1.17042	0.000142288	-1.04327e-10	-1.16959
207471880	chr2:207471880:C:G	2.23657e-05	-0.679548	-1.14164	3.75598e-05	-1.24821	-1.17881	4.02878e-05	-1.2523	-1.17909
207472207	chr2:207472207:G:C	4.22181e-05	-1.04327e-10	-1.18587	0.000129269	-1.04327e-10	-1.19107	0.000139242	-1.04327e-10	-1.19123
207472229	chr2:207472229:A:T	4.21861e-05	-1.04327e-10	-1.18663	0.00012836	-1.04327e-10	-1.19812	0.000138366	-1.04327e-10	-1.19754
207472236	chr2:207472236:A:G	4.06855e-05	-1.04327e-10	-1.22285	0.000125187	-1.04327e-10	-1.22315	0.000134878	-1.04327e-10	-1.22307
207472433	chr2:207472433:C:T	0.000131557	-0.049279	-2.64473e-10	0.000493158	0.147871	-2.64473e-10	0.000513341	0.1135	-2.64473e-10
207472709	chr2:207472709:C:T	4.30765e-05	-1.04327e-10	-1.16574	0.000131728	-1.04327e-10	-1.17222	0.000141884	-1.04327e-10	-1.17243
207473293	chr2:207473293:A:G	6.29738e-05	-1.04327e-10	-0.786002	0.000191136	-1.04327e-10	-0.799974	0.000205988	-1.04327e-10	-0.799622
207473727	chr2:207473727:C:T	0.000304521	0.510702	0.279319	0.000129921	-1.05269	-0.133343	0.000139892	-1.05504	-0.131524
207474570	chr2:207474570:G:A	5.09818e-05	-1.04327e-10	-0.997252	0.000152783	-1.04327e-10	-1.02394	0.000164686	-1.04327e-10	-1.0234
207474657	chr2:207474657:A:G	7.51766e-05	-1.04327e-10	-0.60888	0.000237681	-1.04327e-10	-0.58203	0.00025804	-1.04327e-10	-0.574323
207474910	chr2:207474910:T:C	0.00159318	3.46039	-1.01562	0.000352629	0.683184	-0.870726	0.000364628	0.641319	-0.869881
207474913	chr2:207474913:C:T	0.000353667	2.16055	-1.22091	0.00019574	0.440666	-1.21684	0.000203274	0.404024	-1.21691
207475046	chr2:207475046:G:A	1.3122e-05	-1.15607	-1.19836	3.12723e-05	-1.40897	-1.20126	3.37577e-05	-1.40724	-1.20099
207475082	chr2:207475082:C:T	0.000105502	-1.04327e-10	-0.269994	0.000307271	-1.04327e-10	-0.32523	0.000331307	-1.04327e-10	-0.324394
207475399	chr2:207475399:C:T	7.0538e-05	-1.04327e-10	-0.672569	0.000221482	-1.04327e-10	-0.652616	0.000238716	-1.04327e-10	-0.652163
207476091	chr2:207476091:G:A	5.76831e-05	-1.04327e-10	-0.873756	0.000174209	-1.04327e-10	-0.892704	0.000187891	-1.04327e-10	-0.89158
207476452	chr2:207476452:C:A	7.32307e-05	-1.04327e-10	-0.635105	0.000231375	-1.04327e-10	-0.608918	0.000251152	-1.04327e-10	-0.601382
207476490	chr2:207476490:G:A	0.00149172	3.42659	-1.04763	0.000330826	0.660717	-0.912084	0.000342122	0.619023	-0.911296
207476599	chr2:207476599:T:C	7.31802e-05	-1.04327e-10	-0.635795	0.000231209	-1.04327e-10	-0.609639	0.000250969	-1.04327e-10	-0.602109
207476646	chr2:207476646:TAA:T	0.00152117	3.44389	-1.04537	0.000335644	0.672219	-0.909128	0.00034706	0.630394	-0.908335
207476861	chr2:207476861:C:T	8.76956e-06	-1.53542	-1.22202	2.73636e-05	-1.52027	-1.22348	2.94186e-05	-1.52231	-1.2235
207476946	chr2:207476946:C:T	0.000115213	-1.04327e-10	-0.18194	0.000334329	-1.04327e-10	-0.240834	0.000360548	-1.04327e-10	-0.239815
207477322	chr2:207477322:T:C	0.00152141	3.45742	-1.05875	0.000332689	0.681221	-0.926972	0.000343978	0.639338	-0.926201
207477404	chr2:207477404:AAG:A	3.25012e-05	-1.44744	-2.64473e-10	9.37578e-05	-1.51224	-2.64473e-10	0.00010083	-1.51401	-2.64473e-10
207477560	chr2:207477560:T:C	0.00145052	3.39905	-1.04809	0.000324886	0.643303	-0.912786	0.000336041	0.601785	-0.91199
207477717	chr2:207477717:T:C	4.75344e-05	-1.06727	-2.64473e-10	0.000119996	-1.2655	-2.64473e-10	0.000129104	-1.26682	-2.64473e-10
207477737	chr2:207477737:G:A	7.21367e-05	-1.04327e-10	-0.650157	0.000227831	-1.04327e-10	-0.624357	0.000247279	-1.04327e-10	-0.616921
207477819	chr2:207477819:G:A	7.2149e-05	-1.04327e-10	-0.649986	0.00022787	-1.04327e-10	-0.624183	0.000247322	-1.04327e-10	-0.616746
207477866	chr2:207477866:T:A	8.76409e-06	-1.53581	-1.22224	2.74449e-05	-1.5174	-1.22338	2.95003e-05	-1.51963	-1.22341
207477927	chr2:207477927:C:T	1.32417e-05	-1.17661	-1.16874	3.19117e-05	-1.41803	-1.17195	3.44585e-05	-1.4162	-1.17149
207477991	chr2:207477991:C:T	0.00158597	3.48915	-1.04892	0.000344228	0.702164	-0.913819	0.000355841	0.660077	-0.913031
207478094	chr2:207478094:A:G	4.07865e-05	-1.04327e-10	-1.22037	0.000126195	-1.04327e-10	-1.21513	0.000135932	-1.04327e-10	-1.21528
207478136	chr2:207478136:A:G	0.0197948	5.93201	-0.967556	0.000713938	1.64901	-1.13117	0.000736352	1.60534	-1.13107
207478158	chr2:207478158:C:T	5.30729e-05	-1.04327e-10	-0.957053	0.000158792	-1.04327e-10	-0.985362	0.000171158	-1.04327e-10	-0.984852
207478201	chr2:207478201:G:A	4.40329e-05	-1.04327e-10	-1.14378	0.000138418	-1.04327e-10	-1.12268	0.000149153	-1.04327e-10	-1.12247
207478300	chr2:207478300:T:C	1.2936e-05	-1.14829	-1.22042	3.07831e-05	-1.40469	-1.2213	3.32247e-05	-1.40293	-1.22122
207478615	chr2:207478615:TA:T	7.18121e-05	-0.654666	-2.64473e-10	0.00016993	-0.917573	-2.64473e-10	0.000189022	-0.885573	-2.64473e-10
207478681	chr2:207478681:G:A	7.37424e-05	-1.04327e-10	-0.628141	0.000178217	-1.04327e-10	-0.869958	0.000192396	-1.04327e-10	-0.867884
207478697	chr2:207478697:G:A	5.95678e-05	0.374335	-1.21594	7.55611e-05	-0.506424	-1.22159	7.90983e-05	-0.534939	-1.22181
207478966	chr2:207478966:T:C	0.00165816	3.50907	-1.02432	0.000360472	0.716159	-0.881705	0.000372567	0.673854	-0.880876
207479101	chr2:207479101:G:A	0.00165353	3.51248	-1.03053	0.000358089	0.717892	-0.890069	0.000370111	0.675619	-0.889255
207479385	chr2:207479385:G:A	0.00152822	3.43082	-1.02769	0.000340471	0.66347	-0.886098	0.000352085	0.62171	-0.885276
207479535	chr2:207479535:A:G	0.0014672	3.42502	-1.06263	0.000323795	0.659666	-0.932515	0.000334835	0.617953	-0.931755
207479681	chr2:207479681:A:G	0.0231861	6.09116	-0.96857	0.000792726	1.75425	-1.13173	0.000817031	1.70987	-1.13163
207479722	chr2:207479722:TCAA:T	0.00042725	-1.04327e-10	1.12865	0.00120802	-1.04327e-10	1.04378	0.00130395	-1.04327e-10	1.04572
207479791	chr2:207479791:C:T	0.0016074	3.49044	-1.03678	0.000350132	0.703482	-0.898133	0.000361945	0.66138	-0.897327
207480008	chr2:207480008:C:CT	3.18058e-05	-1.46907	-2.64473e-10	9.27805e-05	-1.52272	-2.64473e-10	9.9824e-05	-1.52403	-2.64473e-10
207480164	chr2:207480164:T:C	0.0012082	3.3445	-1.17633	0.000261518	0.601419	-1.08788	0.000270413	0.560021	-1.08751
207480192	chr2:207480192:T:C	0.00160784	3.50253	-1.04861	0.000347461	0.711411	-0.913717	0.000359138	0.669199	-0.912932
207480517	chr2:207480517:T:C	0.00166068	3.52419	-1.03792	0.000357566	0.725929	-0.899568	0.000369526	0.683547	-0.898764
207480578	chr2:207480578:C:T	6.57043e-05	-1.04327e-10	-0.743556	0.000207873	-1.04327e-10	-0.71603	0.000224239	-1.04327e-10	-0.714726
207480656	chr2:207480656:C:T	0.00163961	3.50562	-1.03213	0.000356001	0.713893	-0.891919	0.000367982	0.671699	-0.891104
207480862	chr2:207480862:G:C	4.43198e-05	-1.04327e-10	-1.13729	0.000134313	-1.04327e-10	-1.15279	0.000144738	-1.04327e-10	-1.15251
207481099	chr2:207481099:T:C	0.00152667	3.44699	-1.04486	0.000336522	0.674451	-0.908746	0.000347964	0.632613	-0.907952
207481448	chr2:207481448:A:G	4.28747e-05	-1.04327e-10	-1.17044	0.000130942	-1.04327e-10	-1.17821	0.000141069	-1.04327e-10	-1.17819
207481510	chr2:207481510:T:C	0.000125881	-1.04327e-10	-0.0933856	0.000364231	-1.04327e-10	-0.155172	0.000392813	-1.04327e-10	-0.154106
207481653	chr2:207481653:C:A	1.23818e-05	-1.23355	-1.17894	3.05066e-05	-1.45221	-1.18281	3.29242e-05	-1.45079	-1.18244
207481686	chr2:207481686:C:T	0.00175616	3.51962	-0.977456	0.000385445	0.723196	-0.821758	0.00039841	0.680898	-0.820856
207481787	chr2:207481787:C:A	0.000124024	-1.04327e-10	-0.108244	0.000359012	-1.04327e-10	-0.169603	0.000387182	-1.04327e-10	-0.168544
207482136	chr2:207482136:C:T	0.000149752	1.29955	-1.21929	9.93496e-05	-0.247298	-1.20702	0.00010564	-0.260152	-1.20725
207482263	chr2:207482263:C:T	1.25503e-05	-1.18324	-1.21573	3.39594e-05	-1.31294	-1.21485	3.61175e-05	-1.32565	-1.21501
207482320	chr2:207482320:A:G	0.000153575	1.32467	-1.2192	0.000100794	-0.234048	-1.20583	0.000107153	-0.247076	-1.20611
207482526	chr2:207482526:T:C	2.97545e-05	-1.53574	-2.64473e-10	9.52933e-05	-1.496	-2.64473e-10	0.000102826	-1.4944	-2.64473e-10
207482629	chr2:207482629:T:C	7.35411e-05	-1.04327e-10	-0.630876	0.000232374	-1.04327e-10	-0.604611	0.000252242	-1.04327e-10	-0.59705
207482683	chr2:207482683:A:C	4.77848e-05	-1.04327e-10	-1.06201	0.000148828	-1.04327e-10	-1.05017	0.000160347	-1.04327e-10	-1.0501
207482714	chr2:207482714:A:T	4.06593e-05	-1.04327e-10	-1.22349	0.00012542	-1.04327e-10	-1.22129	0.000135107	-1.04327e-10	-1.22137
207482755	chr2:207482755:T:C	4.84187e-05	-1.04327e-10	-1.04883	0.000145587	-1.04327e-10	-1.07218	0.000156909	-1.04327e-10	-1.07177
207483070	chr2:207483070:T:C	0.000112823	-1.04327e-10	-0.202898	0.000327427	-1.04327e-10	-0.261693	0.000353097	-1.04327e-10	-0.260695
207483522	chr2:207483522:A:G	0.000150292	1.30356	-1.2197	9.92747e-05	-0.248228	-1.20684	0.000105548	-0.261169	-1.2071
207483545	chr2:207483545:G:A	7.25731e-05	-1.04327e-10	-0.644126	0.000229278	-1.04327e-10	-0.618026	0.000248858	-1.04327e-10	-0.610556
207483644	chr2:207483644:G:A	0.000349117	2.14971	-1.22303	0.000193341	0.432108	-1.22061	0.000200788	0.395467	-1.22065
207484043	chr2:207484043:G:A	0.000398986	2.27963	-1.21943	0.000208106	0.499644	-1.21455	0.000215816	0.461621	-1.21463
207484085	chr2:207484085:T:A	5.80628e-05	-1.04327e-10	-0.867195	0.000174732	-1.04327e-10	-0.889708	0.000188238	-1.04327e-10	-0.889731
207484463	chr2:207484463:CTT:C	0.00445046	4.43077	-0.958721	0.00169794	2.27559	-0.891373	0.00185405	2.28762	-0.889937
207485111	chr2:207485111:C:T	0.000154636	1.3281	-1.21574	0.000101784	-0.230744	-1.19936	0.000108207	-0.243717	-1.19968
207485144	chr2:207485144:A:G	5.67014e-05	-1.04327e-10	-0.890921	0.000179818	-1.04327e-10	-0.861016	0.000193677	-1.04327e-10	-0.861248
207485380	chr2:207485380:T:C	5.08112e-05	-1.04327e-10	-1.0006	0.000154594	-1.04327e-10	-1.01216	0.000166377	-1.04327e-10	-1.01318
207485477	chr2:207485477:G:A	2.98084e-05	-1.53393	-2.64473e-10	9.17354e-05	-1.53405	-2.64473e-10	9.87513e-05	-1.53484	-2.64473e-10
207485499	chr2:207485499:G:C	4.95163e-05	-1.04327e-10	-1.02642	0.000148876	-1.04327e-10	-1.04985	0.000160456	-1.04327e-10	-1.04942
207485802	chr2:207485802:G:A	0.000317744	2.01539	-1.18286	0.00018055	0.335429	-1.19238	0.000187724	0.299675	-1.19214
207486030	chr2:207486030:T:C	0.000142743	1.2509	-1.21858	9.39131e-05	-0.286915	-1.22367	9.98801e-05	-0.299786	-1.22368
207486371	chr2:207486371:G:T	0.000140393	1.23571	-1.21998	9.48014e-05	-0.293886	-1.20729	0.000100811	-0.306642	-1.20755
207486567	chr2:207486567:T:G	5.12213e-05	-1.04327e-10	-0.992564	0.000153744	-1.04327e-10	-1.01767	0.000165716	-1.04327e-10	-1.01716
207486591	chr2:207486591:T:C	5.67504e-05	-1.04327e-10	-0.890056	0.000179013	-1.04327e-10	-0.865499	0.000192712	-1.04327e-10	-0.86624
207486701	chr2:207486701:A:T	7.58529e-05	-1.04327e-10	-0.599924	0.000239512	-1.04327e-10	-0.574354	0.000259967	-1.04327e-10	-0.566885
207487017	chr2:207487017:G:A	4.17308e-05	-1.04327e-10	-1.19748	0.000126244	-1.04327e-10	-1.21475	0.000136041	-1.04327e-10	-1.21448
207487267	chr2:207487267:C:T	4.12971e-05	-1.04327e-10	-1.20793	0.000128187	-1.04327e-10	-1.19947	0.00013808	-1.04327e-10	-1.19961
207487402	chr2:207487402:T:C	9.25013e-05	-1.04327e-10	-0.401497	0.000242104	-1.04327e-10	-0.563592	0.000261532	-1.04327e-10	-0.560882
207487571	chr2:207487571:G:A	0.000110817	-1.04327e-10	-0.220844	0.000322126	-1.04327e-10	-0.278016	0.000347372	-1.04327e-10	-0.277042
207487932	chr2:207487932:T:C	4.06532e-05	-1.04327e-10	-1.22364	0.000125984	-1.04327e-10	-1.21681	0.000135719	-1.04327e-10	-1.21686
207488004	chr2:207488004:C:T	8.06143e-05	-1.04327e-10	-0.539044	0.000233498	-1.04327e-10	-0.599787	0.000251969	-1.04327e-10	-0.598131
207488283	chr2:207488283:G:A	6.1182e-05	-1.04327e-10	-0.814867	0.000193474	-1.04327e-10	-0.787815	0.000208263	-1.04327e-10	-0.788635
207488686	chr2:207488686:C:A	9.02663e-05	-1.04327e-10	-0.425956	0.000237168	-1.04327e-10	-0.584193	0.000256182	-1.04327e-10	-0.58155
207489172	chr2:207489172:C:T	0.000276393	-1.04327e-10	0.693105	0.000898707	-1.04327e-10	0.747998	0.000968216	-1.04327e-10	0.748016
207489570	chr2:207489570:T:C	4.13411e-05	-1.04327e-10	-1.20686	0.000125384	-1.04327e-10	-1.22158	0.000135105	-1.04327e-10	-1.22139
207489912	chr2:207489912:G:A	5.52983e-05	-1.04327e-10	-0.915977	0.00014183	-1.04327e-10	-1.09833	0.000152802	-1.04327e-10	-1.0983
207490090	chr2:207490090:A:G	9.7853e-05	-1.04327e-10	-0.345254	0.000301646	-1.04327e-10	-0.343705	0.000326907	-1.04327e-10	-0.337762
207490289	chr2:207490289:G:A	4.07053e-05	-1.04327e-10	-1.22236	0.000125762	-1.04327e-10	-1.21857	0.000135493	-1.04327e-10	-1.21852
207490606	chr2:207490606:A:G	4.14782e-05	-1.04327e-10	-1.20355	0.000125873	-1.04327e-10	-1.21768	0.000135632	-1.04327e-10	-1.21749
207491057	chr2:207491057:C:T	4.76707e-05	-1.04327e-10	-1.0644	0.000152846	-1.04327e-10	-1.02353	0.000164913	-1.04327e-10	-1.02202
207491085	chr2:207491085:T:C	4.06659e-05	-1.04327e-10	-1.22333	0.000127605	-1.04327e-10	-1.20402	0.000137491	-1.04327e-10	-1.20388
207491198	chr2:207491198:A:C	6.71374e-05	-1.04327e-10	-0.721979	0.00021287	-1.04327e-10	-0.692278	0.000229124	-1.04327e-10	-0.693174
207491485	chr2:207491485:C:T	4.25851e-05	-1.04327e-10	-1.17722	0.000127311	-1.04327e-10	-1.20633	0.000137228	-1.04327e-10	-1.2058
207491590	chr2:207491590:C:T	4.15758e-05	-1.04327e-10	-1.2012	0.000125669	-1.04327e-10	-1.21931	0.000135423	-1.04327e-10	-1.21904
207491657	chr2:207491657:G:A	4.75178e-05	-1.04327e-10	-1.06762	0.000143734	-1.04327e-10	-1.08499	0.000155097	-1.04327e-10	-1.08339
207491730	chr2:207491730:A:G	4.87527e-05	-1.04327e-10	-1.04196	0.000146756	-1.04327e-10	-1.06419	0.000158174	-1.04327e-10	-1.06374
207491927	chr2:207491927:T:C	4.70535e-05	-1.04327e-10	-1.07743	0.000146462	-1.04327e-10	-1.0662	0.000157791	-1.04327e-10	-1.06617
207492071	chr2:207492071:T:G	4.84507e-05	-1.04327e-10	-1.04817	0.000145972	-1.04327e-10	-1.06954	0.000157315	-1.04327e-10	-1.06919
207492103	chr2:207492103:G:T	4.19031e-05	-1.04327e-10	-1.19336	0.000126147	-1.04327e-10	-1.21551	0.000135951	-1.04327e-10	-1.21514
207492268	chr2:207492268:C:T	4.84484e-05	-1.04327e-10	-1.04822	0.000140391	-1.04327e-10	-1.10853	0.000151471	-1.04327e-10	-1.10705
207492823	chr2:207492823:C:T	4.65597e-05	-1.04327e-10	-1.08799	0.00014217	-1.04327e-10	-1.09593	0.000153198	-1.04327e-10	-1.09571
207493038	chr2:207493038:A:G	8.01063e-05	-1.04327e-10	-0.545366	0.000236464	-1.04327e-10	-0.587163	0.000254859	-1.04327e-10	-0.586728
207493114	chr2:207493114:T:C	4.65737e-05	-1.04327e-10	-1.08768	0.000151335	-1.04327e-10	-1.03347	0.000163153	-1.04327e-10	-1.03275
207493480	chr2:207493480:T:G	4.7494e-05	-1.04327e-10	-1.06812	0.000144687	-1.04327e-10	-1.07839	0.000155751	-1.04327e-10	-1.07918
207493653	chr2:207493653:T:C	5.58485e-05	-1.04327e-10	-0.906077	0.000176117	-1.04327e-10	-0.88181	0.000189818	-1.04327e-10	-0.881373
207495059	chr2:207495059:A:G	0.000914594	2.55926	-0.669502	0.000220829	0.171049	-0.826619	0.000236459	0.161658	-0.82332
207495261	chr2:207495261:T:C	4.12356e-05	-1.04327e-10	-1.20942	0.000126187	-1.04327e-10	-1.2152	0.000135951	-1.04327e-10	-1.21515
207495989	chr2:207495989:T:C	5.29897e-05	-1.04327e-10	-0.958621	0.000160674	-1.04327e-10	-0.973585	0.000173383	-1.04327e-10	-0.971937
207496011	chr2:207496011:C:T	5.28697e-05	-1.04327e-10	-0.960888	0.00016015	-1.04327e-10	-0.97685	0.00017257	-1.04327e-10	-0.976636
207497221	chr2:207497221:A:C	4.48325e-05	-1.04327e-10	-1.12579	0.000140467	-1.04327e-10	-1.10799	0.000151283	-1.04327e-10	-1.10829
207497308	chr2:207497308:G:A	4.87583e-05	-1.04327e-10	-1.04184	0.000152729	-1.04327e-10	-1.02429	0.00016461	-1.04327e-10	-1.02386
207497356	chr2:207497356:T:C	4.59734e-05	0.0109449	-1.1116	6.68511e-05	-0.773564	-1.07693	7.04071e-05	-0.797584	-1.07556
207497645	chr2:207497645:T:C	4.56607e-05	-1.10748	-2.64473e-10	0.000121341	-1.25436	-2.64473e-10	0.000130301	-1.25759	-2.64473e-10
207498077	chr2:207498077:C:T	1.14025e-05	-1.34783	-1.14706	3.00489e-05	-1.49822	-1.15191	3.23581e-05	-1.4992	-1.15137
207498127	chr2:207498127:C:T	1.13005e-05	-1.34707	-1.15681	2.98089e-05	-1.49764	-1.16052	3.2099e-05	-1.49863	-1.15998
207498338	chr2:207498338:C:T	0.0376523	5.73207	-0.12464	0.00129647	1.53972	-0.42528	0.00133876	1.49721	-0.425152
207498591	chr2:207498591:C:T	0.000181757	0.792668	-0.518715	0.000133558	-0.556567	-0.601853	0.000142671	-0.567053	-0.599844
207498953	chr2:207498953:G:A	1.11579e-05	-1.32843	-1.18814	2.91621e-05	-1.48927	-1.19082	3.13946e-05	-1.49037	-1.19044
207499094	chr2:207499094:A:G	0.000119847	-1.04327e-10	-0.142504	0.0003976	-1.04327e-10	-0.0675127	0.000431986	-1.04327e-10	-0.0590455
207499121	chr2:207499121:T:C	7.61321e-05	-1.04327e-10	-0.59625	0.000240834	-1.04327e-10	-0.568853	0.000261484	-1.04327e-10	-0.561066
207499294	chr2:207499294:T:C	3.75134e-05	-1.30402	-2.64473e-10	0.000106539	-1.38445	-2.64473e-10	0.00011541	-1.37895	-2.64473e-10
207499400	chr2:207499400:C:T	4.07373e-05	-1.04327e-10	-1.22157	0.000125826	-1.04327e-10	-1.21806	0.000135549	-1.04327e-10	-1.2181
207499451	chr2:207499451:T:C	4.20481e-05	-1.04327e-10	-1.18991	0.000128124	-1.04327e-10	-1.19996	0.000138043	-1.04327e-10	-1.19987
207500007	chr2:207500007:C:T	1.2215e-05	-1.26731	-1.15875	3.05679e-05	-1.47004	-1.16297	3.29902e-05	-1.46877	-1.16246
207500414	chr2:207500414:G:A	0.000342643	-1.04327e-10	0.907969	0.000972916	-1.04327e-10	0.827338	0.00105026	-1.04327e-10	0.829353
207500617	chr2:207500617:T:C	2.49007e-05	-0.69792	-1.01591	6.04981e-05	-0.910902	-1.03945	6.46965e-05	-0.918397	-1.03934
207500620	chr2:207500620:A:G	4.59236e-05	0.0211809	-1.12292	6.69686e-05	-0.769529	-1.07921	7.04499e-05	-0.794098	-1.07844
207500995	chr2:207500995:T:C	5.73408e-05	0.196517	-1.07623	7.95236e-05	-0.641157	-1.03575	8.36066e-05	-0.667118	-1.0342
207501046	chr2:207501046:T:C	5.56773e-05	-1.04327e-10	-0.909147	0.00016876	-1.04327e-10	-0.924482	0.000181723	-1.04327e-10	-0.924957
207501095	chr2:207501095:A:G	0.00132405	2.75087	-0.491142	0.00029444	0.302147	-0.670029	0.000315344	0.292341	-0.666116
207501235	chr2:207501235:T:C	1.30934e-05	-1.19331	-1.1633	3.17068e-05	-1.42943	-1.167	3.42299e-05	-1.42784	-1.1665
207501255	chr2:207501255:C:T	0.000146945	1.28408	-1.22275	9.64055e-05	-0.261771	-1.22262	0.000102514	-0.274742	-1.2227
207501639	chr2:207501639:A:G	4.11634e-05	-1.21117	-2.64473e-10	0.000105526	-1.394	-2.64473e-10	0.000113582	-1.39492	-2.64473e-10
207501822	chr2:207501822:G:GT	4.076e-05	-1.04327e-10	-1.22102	0.000126057	-1.04327e-10	-1.21622	0.000135785	-1.04327e-10	-1.21636
207501893	chr2:207501893:C:A	0.000191572	-1.04327e-10	0.326542	0.00054857	-1.04327e-10	0.254356	0.000592002	-1.04327e-10	0.256071
207502064	chr2:207502064:G:A	7.57333e-05	-1.04327e-10	-0.601502	0.000239518	-1.04327e-10	-0.57433	0.000260046	-1.04327e-10	-0.566581
207502173	chr2:207502173:A:G	4.21686e-05	-1.04327e-10	-1.18704	0.000128579	-1.04327e-10	-1.19642	0.000138533	-1.04327e-10	-1.19633
207503008	chr2:207503008:C:A	6.34466e-05	-1.04327e-10	-0.778521	0.000189949	-1.04327e-10	-0.806202	0.000204598	-1.04327e-10	-0.806394
207503239	chr2:207503239:C:T	4.5691e-05	-1.04327e-10	-1.10682	0.000140224	-1.04327e-10	-1.10972	0.000151144	-1.04327e-10	-1.1092
207503240	chr2:207503240:G:A	5.0157e-05	-1.04327e-10	-1.01356	0.000152482	-1.04327e-10	-1.02591	0.00016421	-1.04327e-10	-1.02629
207503449	chr2:207503449:C:A	4.21706e-05	-1.04327e-10	-1.187	0.000128373	-1.04327e-10	-1.19802	0.000138343	-1.04327e-10	-1.1977
207503790	chr2:207503790:A:T	5.35599e-05	0.230646	-1.17857	8.05147e-05	-0.507687	-1.15683	8.39723e-05	-0.54094	-1.15601
207503964	chr2:207503964:T:C	8.66428e-05	-1.04327e-10	-0.466926	0.000274971	-1.04327e-10	-0.436293	0.000298759	-1.04327e-10	-0.427801
207504032	chr2:207504032:C:T	4.52768e-05	-1.04327e-10	-1.11593	0.000136611	-1.04327e-10	-1.13582	0.000147347	-1.04327e-10	-1.13465
207504048	chr2:207504048:A:G	1.06966e-05	-1.33706	-1.22173	3.7604e-05	-1.20503	-1.22082	4.01164e-05	-1.21477	-1.22089
207504134	chr2:207504134:C:T	4.14118e-05	-1.04327e-10	-1.20515	0.000128882	-1.04327e-10	-1.19407	0.00013881	-1.04327e-10	-1.19433
207504489	chr2:207504489:C:T	1.3854e-05	-1.14197	-1.15818	3.28378e-05	-1.39937	-1.16201	3.54547e-05	-1.39766	-1.16152
207504555	chr2:207504555:G:A	5.51771e-05	-1.04327e-10	-0.918172	0.000179355	-1.04327e-10	-0.863593	0.000193114	-1.04327e-10	-0.864156
207504570	chr2:207504570:G:A	1.4254e-05	-1.11772	-1.15396	3.34485e-05	-1.38502	-1.15793	3.61179e-05	-1.38323	-1.15742
207504665	chr2:207504665:G:A	4.23148e-05	-1.04327e-10	-1.18358	0.000130555	-1.04327e-10	-1.18117	0.000140678	-1.04327e-10	-1.18097
207504991	chr2:207504991:C:G	1.57676e-05	-1.01118	-1.15959	3.64474e-05	-1.324	-1.13309	3.93236e-05	-1.32203	-1.13359
207505471	chr2:207505471:C:G	4.79703e-05	-1.05814	-2.64473e-10	0.000113332	-1.32264	-2.64473e-10	0.000121102	-1.33081	-2.64473e-10
207506287	chr2:207506287:C:T	1.29049e-05	-1.41404	-0.957071	3.67372e-05	-1.47537	-0.973801	3.96719e-05	-1.47274	-0.974053
207506913	chr2:207506913:C:G	4.07319e-05	-1.34983	0.128126	9.46941e-05	-1.51442	0.0121163	0.000102822	-1.51216	0.0177215
207507447	chr2:207507447:G:A	7.23315e-05	-1.04327e-10	-0.64746	0.000224639	-1.04327e-10	-0.638465	0.00024195	-1.04327e-10	-0.638707
207508189	chr2:207508189:T:G	2.90867e-05	-1.42238	-0.136062	7.27279e-05	-1.53307	-0.233161	7.88307e-05	-1.53221	-0.227927
207508405	chr2:207508405:G:A	0.00020401	-1.04327e-10	0.389448	0.000629161	-1.04327e-10	0.391428	0.000683438	-1.04327e-10	0.399697
207508543	chr2:207508543:T:G	2.68778e-05	-1.44473	-0.192688	6.87292e-05	-1.53562	-0.287167	7.44465e-05	-1.53528	-0.282079
207508571	chr2:207508571:G:A	2.78125e-05	-1.45102	-0.152218	7.15936e-05	-1.5359	-0.246052	7.75484e-05	-1.53572	-0.240819
207509099	chr2:207509099:T:C	8.57813e-05	-1.04327e-10	-0.476918	0.00025983	-1.04327e-10	-0.492934	0.000280427	-1.04327e-10	-0.491124
207509347	chr2:207509347:C:T	4.52108e-05	-1.04327e-10	-1.11738	0.000137832	-1.04327e-10	-1.12692	0.000148386	-1.04327e-10	-1.12762
207509407	chr2:207509407:T:C	2.70633e-05	-1.45088	-0.179662	6.94496e-05	-1.53593	-0.276433	7.52183e-05	-1.53577	-0.271279
207509702	chr2:207509702:G:A	5.24381e-05	-1.04327e-10	-0.969087	0.000162622	-1.04327e-10	-0.961533	0.000175404	-1.04327e-10	-0.960349
207509813	chr2:207509813:G:T	3.64557e-05	-0.231673	-1.10095	0.000129435	-0.113022	-1.07676	0.000137901	-0.123831	-1.07707
207509892	chr2:207509892:G:A	5.18362e-05	-1.04327e-10	-0.980631	0.000156307	-1.04327e-10	-1.00113	0.000168597	-1.04327e-10	-0.999928
207510562	chr2:207510562:T:A	8.64258e-05	-1.04327e-10	-0.469434	0.000260871	-1.04327e-10	-0.488934	0.000280982	-1.04327e-10	-0.489147
207510730	chr2:207510730:C:T	6.28535e-05	-0.787914	-2.64473e-10	0.000151117	-1.03491	-2.64473e-10	0.000166921	-1.00992	-2.64473e-10
207510979	chr2:207510979:GTC:G	2.80751e-05	-0.416514	-1.17732	4.64582e-05	-1.06487	-1.14954	4.85744e-05	-1.09468	-1.14966
207511271	chr2:207511271:T:C	3.94918e-05	-1.38904	0.136413	9.43335e-05	-1.52614	0.0200213	0.00010236	-1.52459	0.0256452
207512320	chr2:207512320:G:A	4.15572e-05	-1.20165	-2.64473e-10	0.000108922	-1.36233	-2.64473e-10	0.000116639	-1.36836	-2.64473e-10
207513069	chr2:207513069:T:C	0.00010847	-1.04327e-10	-0.242245	0.000318607	-1.04327e-10	-0.289002	0.000343416	-1.04327e-10	-0.288498
207513531	chr2:207513531:A:G	4.67143e-05	-1.04327e-10	-1.08467	0.000147435	-1.04327e-10	-1.05957	0.000158854	-1.04327e-10	-1.05946
207514257	chr2:207514257:C:T	9.41019e-06	-1.48438	-1.20255	2.83315e-05	-1.51159	-1.19739	3.0581e-05	-1.50968	-1.19738
207515774	chr2:207515774:TTA:T	4.07629e-05	-1.04327e-10	-1.22095	0.000125339	-1.04327e-10	-1.22194	0.000135016	-1.04327e-10	-1.22205
207516300	chr2:207516300:A:G	8.04466e-05	-1.04327e-10	-0.541126	0.000243902	-1.04327e-10	-0.556193	0.000263218	-1.04327e-10	-0.554456
207516364	chr2:207516364:G:A	4.27952e-05	-1.04327e-10	-1.17229	0.000132698	-1.04327e-10	-1.16488	0.00014323	-1.04327e-10	-1.16298
207516465	chr2:207516465:A:C	5.39332e-05	-1.41783	0.47686	0.00013007	-1.53234	0.347452	0.000141171	-1.53135	0.353881
207516489	chr2:207516489:G:A	2.98717e-05	-1.53181	-2.64473e-10	9.22089e-05	-1.5289	-2.64473e-10	9.94429e-05	-1.52786	-2.64473e-10
207517167	chr2:207517167:C:T	4.75461e-05	-1.04327e-10	-1.06702	0.000143429	-1.04327e-10	-1.08712	0.000154423	-1.04327e-10	-1.08775
207517711	chr2:207517711:C:T	3.03608e-05	-1.43925	-0.076317	7.68362e-05	-1.5355	-0.17578	8.32677e-05	-1.5351	-0.170277
207517818	chr2:207517818:A:G	8.05227e-05	-1.04327e-10	-0.54018	0.000231189	-1.04327e-10	-0.609725	0.000249999	-1.04327e-10	-0.605984
207518904	chr2:207518904:A:C	0.000117124	-1.04327e-10	-0.165489	0.000352645	-1.04327e-10	-0.187497	0.000380715	-1.04327e-10	-0.185387
207519281	chr2:207519281:CT:C	5.29428e-05	-0.959507	-2.64473e-10	0.000135787	-1.14187	-2.64473e-10	0.000145177	-1.14948	-2.64473e-10
207519839	chr2:207519839:G:A	4.61644e-05	-1.04327e-10	-1.09651	0.000140469	-1.04327e-10	-1.10797	0.000151208	-1.04327e-10	-1.10878
207519963	chr2:207519963:A:G	4.64029e-05	-1.37477	0.283408	0.00010928	-1.52294	0.163889	0.000118648	-1.52083	0.169555
207520596	chr2:207520596:A:T	6.93291e-05	-0.689855	-2.64473e-10	0.000163922	-0.953568	-2.64473e-10	0.000174397	-0.966104	-2.64473e-10
207520764	chr2:207520764:T:C	4.83955e-05	-1.04327e-10	-1.04931	0.000155824	-1.04327e-10	-1.00423	0.000168233	-1.04327e-10	-1.00209
207520833	chr2:207520833:C:G	4.30364e-05	-1.04327e-10	-1.16667	0.000131608	-1.04327e-10	-1.17313	0.000141781	-1.04327e-10	-1.17316
207521019	chr2:207521019:T:G	6.2618e-05	-1.04327e-10	-0.791667	0.000190139	-1.04327e-10	-0.805201	0.000204937	-1.04327e-10	-0.804737
207521098	chr2:207521098:G:A	8.44423e-05	-1.04327e-10	-0.492652	0.000256067	-1.04327e-10	-0.507519	0.000276374	-1.04327e-10	-0.505685
207522014	chr2:207522014:C:T	2.97758e-05	-1.53502	-2.64473e-10	9.17295e-05	-1.53412	-2.64473e-10	9.87763e-05	-1.53458	-2.64473e-10
207522075	chr2:207522075:C:T	3.34587e-05	-1.41875	0.000347149	8.28972e-05	-1.53352	-0.101838	8.98691e-05	-1.53253	-0.09655
207523530	chr2:207523530:A:G	2.97795e-05	-1.5349	-2.64473e-10	9.98961e-05	-1.44883	-2.64473e-10	0.000108017	-1.44515	-2.64473e-10
207523598	chr2:207523598:G:A	5.61457e-05	-0.90077	-2.64473e-10	0.000241444	-0.56632	-2.64473e-10	0.000260178	-0.566075	-2.64473e-10
207523905	chr2:207523905:G:T	5.43684e-05	-1.04327e-10	-0.932937	0.000167858	-1.04327e-10	-0.929841	0.000180759	-1.04327e-10	-0.930276
207524199	chr2:207524199:G:A	5.06175e-05	-1.46044	0.45602	0.000127376	-1.53584	0.330026	0.000138029	-1.53597	0.335996
207524734	chr2:207524734:G:A	5.82474e-05	-1.04327e-10	-0.864021	0.000177136	-1.04327e-10	-0.876044	0.000190912	-1.04327e-10	-0.875625
207526552	chr2:207526552:C:T	4.18226e-05	-1.04327e-10	-1.19528	0.000128463	-1.04327e-10	-1.19732	0.000138446	-1.04327e-10	-1.19696
207527057	chr2:207527057:G:A	1.06729e-05	-1.35724	-1.20377	3.02699e-05	-1.43273	-1.21007	3.24918e-05	-1.43642	-1.21004
207527254	chr2:207527254:A:G	1.32717e-05	-1.13383	-1.20925	2.99986e-05	-1.47516	-1.17664	3.20198e-05	-1.48473	-1.17635
207527491	chr2:207527491:T:C	4.96256e-05	0.148221	-1.17243	6.48712e-05	-0.696367	-1.18419	6.80048e-05	-0.723783	-1.18408
207527635	chr2:207527635:T:C	7.7305e-05	-1.04327e-10	-0.580961	0.000232899	-1.04327e-10	-0.602355	0.000251114	-1.04327e-10	-0.601532
207527830	chr2:207527830:A:G	4.09299e-05	-1.04327e-10	-1.21686	0.000125489	-1.04327e-10	-1.22074	0.00013519	-1.04327e-10	-1.22076
207528000	chr2:207528000:G:C	5.33126e-05	-1.04327e-10	-0.952547	0.000169757	-1.04327e-10	-0.91859	0.000182909	-1.04327e-10	-0.918453
207528437	chr2:207528437:G:C	0.000105372	-1.04327e-10	-0.27122	0.000330621	-1.04327e-10	-0.251988	0.000357218	-1.04327e-10	-0.249094
207528461	chr2:207528461:A:G	4.99015e-05	-1.04327e-10	-1.01867	0.000151436	-1.04327e-10	-1.0328	0.000162979	-1.04327e-10	-1.03382
207529379	chr2:207529379:G:A	4.75634e-05	-1.04327e-10	-1.06666	0.000148096	-1.04327e-10	-1.0551	0.000159618	-1.04327e-10	-1.05466
207529740	chr2:207529740:C:T	4.38063e-05	-1.04327e-10	-1.14894	0.000133834	-1.04327e-10	-1.15636	0.000144177	-1.04327e-10	-1.15639
207530607	chr2:207530607:C:G	5.3182e-05	-1.04327e-10	-0.954999	0.000169412	-1.04327e-10	-0.920625	0.000182544	-1.04327e-10	-0.920449
207531345	chr2:207531345:A:G	0.000110772	-1.04327e-10	-0.221244	0.000330687	-1.04327e-10	-0.251786	0.000356608	-1.04327e-10	-0.250801
207531463	chr2:207531463:A:G	4.4488e-05	-1.41421	0.28071	0.000108588	-1.53262	0.167221	0.000117784	-1.53169	0.173111
207533088	chr2:207533088:T:C	0.000140346	-1.04327e-10	0.0153944	0.000462161	-1.04327e-10	0.0829546	0.000497878	-1.04327e-10	0.0829159
207534476	chr2:207534476:C:T	4.49326e-05	-1.04327e-10	-1.12356	0.000141421	-1.04327e-10	-1.10122	0.000152385	-1.04327e-10	-1.10103
207534962	chr2:207534962:A:G	8.47743e-05	-1.04327e-10	-0.488728	0.000255262	-1.04327e-10	-0.510668	0.000275192	-1.04327e-10	-0.50997
207534971	chr2:207534971:C:T	0.000110401	-1.04327e-10	-0.224602	0.000351043	-1.04327e-10	-0.192052	0.000380766	-1.04327e-10	-0.185253
207535439	chr2:207535439:A:G	7.07597e-05	-1.04327e-10	-0.66943	0.000225307	-1.04327e-10	-0.635495	0.000242805	-1.04327e-10	-0.635181
207536009	chr2:207536009:C:T	5.9092e-05	-1.04327e-10	-0.849624	0.000177728	-1.04327e-10	-0.872704	0.000191366	-1.04327e-10	-0.873251
207538026	chr2:207538026:T:C	0.00517412	3.82877	-0.20607	0.00028936	0.273127	-0.658416	0.000303522	0.245016	-0.657003
207538313	chr2:207538313:A:T	4.47832e-05	-1.12689	-2.64473e-10	0.000150266	-1.04055	-2.64473e-10	0.000163673	-1.02957	-2.64473e-10
207538634	chr2:207538634:TGAAA:T	0.000129837	-1.04327e-10	-0.0624413	0.000389972	-1.04327e-10	-0.0868844	0.000421044	-1.04327e-10	-0.0847008
207539855	chr2:207539855:C:T	4.40854e-05	-1.14259	-2.64473e-10	0.000125177	-1.22323	-2.64473e-10	0.000134036	-1.22933	-2.64473e-10
207540539	chr2:207540539:G:A	3.17799e-05	-0.876313	-0.593574	9.45687e-05	-0.996585	-0.507048	0.00010247	-0.991497	-0.506369
207540958	chr2:207540958:A:G	9.33854e-06	-1.47215	-1.22242	3.12517e-05	-1.39337	-1.21752	3.34221e-05	-1.40066	-1.21756
207541168	chr2:207541168:G:A	0.00329655	4.3725	-1.20059	0.000521805	1.37014	-1.16581	0.000520692	1.29391	-1.16619
207542207	chr2:207542207:A:G	4.82608e-05	-1.04327e-10	-1.0521	0.000132142	-1.04327e-10	-1.16908	0.000142484	-1.04327e-10	-1.16821
207543092	chr2:207543092:A:T	1.48379e-05	-1.41723	-0.814299	4.89786e-05	-1.33408	-0.827492	5.23244e-05	-1.34401	-0.825962
207543169	chr2:207543169:G:A	0.00064714	2.59769	-1.05384	0.00018132	0.0801033	-0.932797	0.000187275	0.0370885	-0.931948
207544015	chr2:207544015:G:A	4.1061e-05	-1.04327e-10	-1.21366	0.00012647	-1.04327e-10	-1.21296	0.000136258	-1.04327e-10	-1.21289
207544533	chr2:207544533:G:A	5.56356e-05	-1.04327e-10	-0.909896	0.000145003	-1.04327e-10	-1.07621	0.000156443	-1.04327e-10	-1.07475
207545543	chr2:207545543:T:C	3.01877e-05	-1.50883	-0.0124577	8.27466e-05	-1.52849	-0.108687	8.94174e-05	-1.52977	-0.10435
207545787	chr2:207545787:G:A	4.07106e-05	-1.04327e-10	-1.22223	0.000125469	-1.04327e-10	-1.2209	0.000135229	-1.04327e-10	-1.22047
207545844	chr2:207545844:C:T	5.71959e-05	-1.04327e-10	-0.882237	0.000180684	-1.04327e-10	-0.85621	0.000194726	-1.04327e-10	-0.855844
207546564	chr2:207546564:T:TA	5.03712e-05	-1.04327e-10	-1.0093	0.000152142	-1.04327e-10	-1.02815	0.00016386	-1.04327e-10	-1.02842
207546579	chr2:207546579:T:C	1.489e-05	-1.25674	-0.971288	5.1186e-05	-1.1316	-0.985891	5.43701e-05	-1.14686	-0.98477
207546588	chr2:207546588:G:T	3.2223e-05	-1.45604	-2.64473e-10	9.49842e-05	-1.49925	-2.64473e-10	0.000102589	-1.49671	-2.64473e-10
207546932	chr2:207546932:T:C	0.00012903	-1.04327e-10	-0.0686711	0.000425893	-1.04327e-10	0.00122991	0.000458755	-1.04327e-10	0.00107699
207547368	chr2:207547368:C:T	5.43105e-05	-1.35948	0.425479	0.000126118	-1.52105	0.305311	0.00013698	-1.51908	0.311468
207547391	chr2:207547391:G:C	0.000201598	-1.04327e-10	0.377555	0.000622141	-1.04327e-10	0.380208	0.000675838	-1.04327e-10	0.388515
207547808	chr2:207547808:A:G	4.95488e-05	-1.33729	0.311528	0.000114109	-1.51216	0.196363	0.000123964	-1.50979	0.202336
207547946	chr2:207547946:A:G	0.000128071	-1.04327e-10	-0.0761321	0.000384715	-1.04327e-10	-0.100456	0.000415363	-1.04327e-10	-0.0982863
207548123	chr2:207548123:G:A	1.04943e-05	-1.50156	-1.07633	3.10999e-05	-1.53178	-1.08398	3.34925e-05	-1.53282	-1.08329
207548773	chr2:207548773:C:A	4.41423e-05	-1.38849	0.247189	0.000105308	-1.52857	0.132505	0.000114268	-1.52716	0.138262
207550176	chr2:207550176:A:G	7.98996e-05	-1.04327e-10	-0.547949	0.000248725	-1.04327e-10	-0.536613	0.000267894	-1.04327e-10	-0.536849
207550617	chr2:207550617:C:T	9.93315e-06	-1.42079	-1.21206	3.41912e-05	-1.32022	-1.20077	3.64844e-05	-1.32972	-1.20084
207551096	chr2:207551096:A:T	5.0485e-05	-1.04327e-10	-1.00704	0.000155813	-1.04327e-10	-1.0043	0.0001678	-1.04327e-10	-1.00467
207552237	chr2:207552237:A:G	5.02222e-05	-1.04327e-10	-1.01226	0.000157368	-1.04327e-10	-0.994369	0.000170154	-1.04327e-10	-0.990734
207552675	chr2:207552675:G:A	0.00435755	4.63439	-1.18345	0.000627172	1.53012	-1.14185	0.000624428	1.45157	-1.14217
207553122	chr2:207553122:G:A	3.38352e-05	-1.40722	-2.64473e-10	9.78479e-05	-1.46955	-2.64473e-10	0.000105836	-1.46555	-2.64473e-10
207553213	chr2:207553213:T:C	2.7498e-05	-1.33778	-0.276827	6.38e-05	-1.51483	-0.38238	6.89158e-05	-1.51245	-0.382104
207553377	chr2:207553377:C:T	4.54586e-05	-1.3636	0.251677	0.000106487	-1.52225	0.137319	0.000115603	-1.52035	0.143073
207553504	chr2:207553504:CAG:C	1.20489e-05	-1.36971	-1.07003	3.39477e-05	-1.43921	-1.08893	3.66685e-05	-1.43643	-1.08909
207553589	chr2:207553589:A:G	4.96396e-05	-1.38246	0.358533	0.000117408	-1.52716	0.23986	0.000127438	-1.52562	0.245812
207553608	chr2:207553608:G:A	2.86474e-05	-1.34077	-0.232891	6.64502e-05	-1.51579	-0.340713	7.17746e-05	-1.51348	-0.340431
207553674	chr2:207553674:A:G	8.09498e-05	-1.04327e-10	-0.534891	0.000252042	-1.04327e-10	-0.523364	0.000271466	-1.04327e-10	-0.523601
207555123	chr2:207555123:T:TCC	5.03458e-05	-1.04327e-10	-1.00981	0.000157775	-1.04327e-10	-0.991791	0.000170597	-1.04327e-10	-0.988137
207555124	chr2:207555124:A:T	5.02451e-05	-1.04327e-10	-1.01181	0.000157446	-1.04327e-10	-0.99388	0.000170238	-1.04327e-10	-0.990242
207555560	chr2:207555560:A:G	6.11425e-05	-1.04327e-10	-0.815512	0.000196337	-1.04327e-10	-0.773125	0.000211557	-1.04327e-10	-0.772944
207555940	chr2:207555940:A:G	5.04137e-05	-1.04327e-10	-1.00846	0.000157995	-1.04327e-10	-0.990396	0.000170837	-1.04327e-10	-0.986731
207556067	chr2:207556067:T:A	9.4186e-05	-1.04327e-10	-0.383448	0.000298877	-1.04327e-10	-0.352927	0.000324015	-1.04327e-10	-0.34665
207557025	chr2:207557025:G:A	3.64884e-05	-0.789422	-0.542303	0.000108138	-0.917882	-0.451668	0.000117241	-0.912275	-0.450933
207557539	chr2:207557539:G:A	5.32681e-05	-1.38042	0.42704	0.000125659	-1.52672	0.307335	0.000136431	-1.52515	0.313532
207557611	chr2:207557611:C:T	5.16503e-05	-1.38389	0.399664	0.000122266	-1.52752	0.280766	0.000132734	-1.52602	0.286922
207558705	chr2:207558705:C:T	5.00682e-05	-1.38793	0.372599	0.000119004	-1.52845	0.254653	0.000129171	-1.52703	0.260736
207558755	chr2:207558755:C:T	6.28231e-05	-1.04327e-10	-0.788397	0.000202686	-1.04327e-10	-0.741301	0.000218444	-1.04327e-10	-0.740911
207558955	chr2:207558955:T:A	3.07176e-05	-1.50388	-2.64473e-10	9.74079e-05	-1.47405	-2.64473e-10	0.000104932	-1.47413	-2.64473e-10
207559738	chr2:207559738:G:A	9.50779e-05	-1.04327e-10	-0.374023	0.000287485	-1.04327e-10	-0.391788	0.000310314	-1.04327e-10	-0.389856
207559823	chr2:207559823:G:A	4.15931e-05	-1.04327e-10	-1.20079	0.000129151	-1.04327e-10	-1.19198	0.000139144	-1.04327e-10	-1.19193
207560739	chr2:207560739:T:A	4.74648e-05	-1.04327e-10	-1.06873	0.000150969	-1.04327e-10	-1.03588	0.000162702	-1.04327e-10	-1.03552
207561533	chr2:207561533:G:A	0.00395894	3.30059	0.0544226	0.00027933	-0.0269405	-0.393624	0.00029491	-0.0523407	-0.388427
207562022	chr2:207562022:A:G	0.000129503	-1.04327e-10	-0.0650181	0.000388976	-1.04327e-10	-0.0894409	0.000419968	-1.04327e-10	-0.0872604
207562074	chr2:207562074:T:G	0.00300154	4.1482	-1.07004	0.000512465	1.1956	-1.00932	0.000512443	1.12186	-1.01011
207562245	chr2:207562245:A:G	5.03227e-05	-1.04327e-10	-1.01026	0.000157687	-1.04327e-10	-0.992347	0.000170502	-1.04327e-10	-0.988691
207563263	chr2:207563263:A:G	5.02001e-05	-1.04327e-10	-1.0127	0.000157287	-1.04327e-10	-0.994884	0.000170067	-1.04327e-10	-0.991248
207563779	chr2:207563779:A:T	4.06611e-05	-1.04327e-10	-1.22345	0.000125236	-1.04327e-10	-1.22276	0.000134954	-1.04327e-10	-1.2225
207563859	chr2:207563859:A:G	4.5008e-05	-1.04327e-10	-1.12188	0.000140459	-1.04327e-10	-1.10804	0.000151352	-1.04327e-10	-1.10783
207563884	chr2:207563884:C:T	3.58473e-05	-1.34945	-2.64473e-10	0.000154727	-1.0113	-2.64473e-10	0.000169386	-0.995258	-2.64473e-10
207564010	chr2:207564010:A:G	1.63342e-05	-1.30493	-0.830523	5.54957e-05	-1.19318	-0.843474	5.90577e-05	-1.20695	-0.841975
207564211	chr2:207564211:T:C	4.14286e-05	-1.20475	-2.64473e-10	9.86932e-05	-1.46094	-2.64473e-10	0.00010621	-1.46202	-2.64473e-10
207564435	chr2:207564435:T:C	4.83209e-05	-1.36102	0.310167	0.000112857	-1.52153	0.194697	0.000122549	-1.51958	0.200653
207564627	chr2:207564627:T:C	0.00659867	3.5432	0.322703	0.000367298	0.105627	-0.252412	0.000386045	0.0790258	-0.250511
207565164	chr2:207565164:A:G	4.93871e-05	-1.04327e-10	-1.02903	0.000154645	-1.04327e-10	-1.01183	0.000167186	-1.04327e-10	-1.00833
207565461	chr2:207565461:A:T	3.49321e-05	-1.37531	-2.64473e-10	9.51237e-05	-1.49778	-2.64473e-10	0.000101757	-1.50485	-2.64473e-10
207565659	chr2:207565659:C:T	7.69409e-05	-1.32886	0.743181	0.000171625	-1.51167	0.604024	0.000186587	-1.50911	0.610562
207565825	chr2:207565825:A:G	4.27909e-05	-1.04327e-10	-1.1724	0.000130571	-1.04327e-10	-1.18104	0.000140703	-1.04327e-10	-1.18079
207566648	chr2:207566648:A:G	9.38094e-05	-0.387455	-2.64473e-10	0.000174407	-0.891568	-2.64473e-10	0.000183191	-0.916909	-2.64473e-10
207567016	chr2:207567016:C:T	1.68977e-05	-1.29348	-0.808062	5.75808e-05	-1.17843	-0.821337	6.12651e-05	-1.19243	-0.819793
207567235	chr2:207567235:C:G	0.000331893	-1.04327e-10	0.876093	0.000982875	-1.04327e-10	0.837523	0.00105752	-1.04327e-10	0.836246
207567386	chr2:207567386:AC:A	5.02557e-05	-1.04327e-10	-1.0116	0.000157853	-1.04327e-10	-0.991298	0.000170289	-1.04327e-10	-0.989943
207567622	chr2:207567622:A:G	1.63903e-05	-1.3009	-0.83113	5.5732e-05	-1.18808	-0.844322	5.93049e-05	-1.20192	-0.842831
207568128	chr2:207568128:A:T	0.000333266	-1.04327e-10	0.880221	0.000986933	-1.04327e-10	0.841643	0.00106189	-1.04327e-10	0.840367
207568254	chr2:207568254:G:A	9.49873e-05	-1.04327e-10	-0.374976	0.00028276	-1.04327e-10	-0.408359	0.000304379	-1.04327e-10	-0.409165
207568520	chr2:207568520:GC:G	5.88803e-05	-1.37261	0.5194	0.000137666	-1.52473	0.396595	0.000149524	-1.523	0.403016
207569692	chr2:207569692:T:C	3.18284e-05	-1.46836	-2.64473e-10	0.000102381	-1.42426	-2.64473e-10	0.000110229	-1.42488	-2.64473e-10
207569921	chr2:207569921:C:T	8.60602e-05	-1.33803	0.864356	0.000192358	-1.51473	0.721134	0.000209142	-1.51234	0.727916
207570831	chr2:207570831:T:C	6.2268e-05	-1.36748	0.570207	0.000144755	-1.52334	0.445423	0.000157247	-1.52152	0.451896
207571167	chr2:207571167:T:C	0.000113166	-1.04327e-10	-0.199863	0.000373239	-1.04327e-10	-0.13074	0.000402253	-1.04327e-10	-0.130357
207571575	chr2:207571575:C:T	7.23325e-05	-0.647446	-2.64473e-10	0.000169711	-0.918865	-2.64473e-10	0.000180494	-0.931742	-2.64473e-10
207571895	chr2:207571895:T:G	4.34788e-05	-1.04327e-10	-1.15645	0.000135414	-1.04327e-10	-1.14463	0.000146003	-1.04327e-10	-1.14382
207572115	chr2:207572115:A:G	4.38203e-05	-1.14862	-2.64473e-10	0.000101472	-1.43317	-2.64473e-10	0.000109183	-1.43441	-2.64473e-10
207572709	chr2:207572709:G:A	6.81564e-05	-1.38708	0.680162	0.000160098	-1.52825	0.551072	0.000173887	-1.5268	0.557769
207572964	chr2:207572964:A:G	7.58516e-05	-1.04327e-10	-0.599941	0.000239994	-1.04327e-10	-0.572345	0.000259137	-1.04327e-10	-0.570083
207573586	chr2:207573586:T:C	3.51613e-05	-1.36877	-2.64473e-10	0.00010135	-1.43438	-2.64473e-10	0.000109686	-1.42982	-2.64473e-10
207573836	chr2:207573836:A:G	2.00902e-05	-0.790804	-1.13768	7.88769e-05	-0.578817	-1.10625	8.3074e-05	-0.601642	-1.10607
207574394	chr2:207574394:A:G	2.9808e-05	-1.53394	-2.64473e-10	9.1597e-05	-1.53556	-2.64473e-10	9.86814e-05	-1.53554	-2.64473e-10
207574404	chr2:207574404:G:T	5.30181e-05	-1.04327e-10	-0.958087	0.00016218	-1.04327e-10	-0.96425	0.00017491	-1.04327e-10	-0.963168
207574989	chr2:207574989:C:T	4.30392e-05	-1.04327e-10	-1.16661	0.000131264	-1.04327e-10	-1.17575	0.000141452	-1.04327e-10	-1.17548
207575690	chr2:207575690:T:C	0.000129905	-1.04327e-10	-0.0619187	0.000390169	-1.04327e-10	-0.0863789	0.000421258	-1.04327e-10	-0.0841948
207575741	chr2:207575741:G:A	0.000185175	-1.04327e-10	0.292584	0.000571343	-1.04327e-10	0.295031	0.000620496	-1.04327e-10	0.30308
207576063	chr2:207576063:G:A	4.73386e-05	-1.04327e-10	-1.07139	0.000147976	-1.04327e-10	-1.05591	0.00015991	-1.04327e-10	-1.05283
207576112	chr2:207576112:G:C	1.31543e-05	-1.13008	-1.22189	2.82423e-05	-1.50597	-1.20617	3.02449e-05	-1.51194	-1.20617
207577371	chr2:207577371:G:A	3.83536e-05	-1.33519	0.0533188	8.74042e-05	-1.51405	-0.0683698	9.4428e-05	-1.51162	-0.0679843
207578287	chr2:207578287:G:A	5.17948e-05	-1.365	0.383567	0.000120799	-1.52274	0.263905	0.00013117	-1.52088	0.269933
207578648	chr2:207578648:T:A	6.93073e-05	-1.34557	0.655396	0.000158188	-1.5169	0.527723	0.000171935	-1.51469	0.534366
207578785	chr2:207578785:C:CAAGTG	0.000105413	-1.04327e-10	-0.270836	0.00031315	-1.04327e-10	-0.306276	0.000337079	-1.04327e-10	-0.307121
207578847	chr2:207578847:A:G	5.06954e-05	-1.04327e-10	-1.00288	0.00015888	-1.04327e-10	-0.984812	0.000171798	-1.04327e-10	-0.981121
207578988	chr2:207578988:A:G	4.90619e-05	-1.04327e-10	-1.03564	0.000133359	-1.04327e-10	-1.15991	0.000143807	-1.04327e-10	-1.15897
207579304	chr2:207579304:C:A	0.00136969	3.28361	-0.989983	0.000276754	0.534466	-0.964296	0.000283283	0.483375	-0.964368
207579601	chr2:207579601:C:G	4.26508e-05	-1.04327e-10	-1.17567	0.000132847	-1.04327e-10	-1.16376	0.000143215	-1.04327e-10	-1.16309
207580429	chr2:207580429:T:A	4.44175e-05	-1.04327e-10	-1.13509	0.000138493	-1.04327e-10	-1.12214	0.000149232	-1.04327e-10	-1.12194
207580952	chr2:207580952:A:G	3.11073e-05	-1.49128	-2.64473e-10	9.93437e-05	-1.45437	-2.64473e-10	0.000106969	-1.4549	-2.64473e-10
207581418	chr2:207581418:CAA:C	4.36395e-05	-1.04327e-10	-1.15276	0.000133334	-1.04327e-10	-1.1601	0.00014364	-1.04327e-10	-1.16013
207581445	chr2:207581445:T:C	0.00014853	-1.04327e-10	0.0720641	0.000440121	-1.04327e-10	0.0340913	0.000476218	-1.04327e-10	0.0384371
207581480	chr2:207581480:C:T	4.51014e-05	-1.11981	-2.64473e-10	0.000119453	-1.27004	-2.64473e-10	0.000127567	-1.2788	-2.64473e-10
207581643	chr2:207581643:T:G	1.02215e-05	-1.3839	-1.22032	3.54793e-05	-1.27059	-1.21342	3.78208e-05	-1.28112	-1.21346
207581704	chr2:207581704:A:G	4.17958e-05	-1.04327e-10	-1.19592	0.000128384	-1.04327e-10	-1.19794	0.00013836	-1.04327e-10	-1.19758
207582560	chr2:207582560:A:G	3.55098e-05	-1.35891	-2.64473e-10	0.000149069	-1.04855	-2.64473e-10	0.000162708	-1.03548	-2.64473e-10
207582790	chr2:207582790:G:A	7.74115e-05	-0.579584	-2.64473e-10	0.000197302	-0.768224	-2.64473e-10	0.000211125	-0.774988	-2.64473e-10
207583390	chr2:207583390:T:G	5.23263e-05	-1.04327e-10	-0.971221	0.000159173	-1.04327e-10	-0.982968	0.000171461	-1.04327e-10	-0.983081
207583823	chr2:207583823:T:C	3.629e-05	-0.552597	-0.784581	0.000127505	-0.482323	-0.722484	0.000136331	-0.491035	-0.721318
207584023	chr2:207584023:C:G	5.80124e-05	-1.04327e-10	-0.868064	0.00018305	-1.04327e-10	-0.843201	0.000197552	-1.04327e-10	-0.841438
207584271	chr2:207584271:A:G	5.43016e-05	-1.37439	0.440222	0.000127391	-1.52521	0.319518	0.000138327	-1.5235	0.325689
207584422	chr2:207584422:G:A	4.1121e-05	-1.27165	0.0594467	9.75069e-05	-1.4868	0.013762	0.000105691	-1.48308	0.0161598
207585061	chr2:207585061:G:C	5.41164e-05	-1.04327e-10	-0.937583	0.000170022	-1.04327e-10	-0.917031	0.000183939	-1.04327e-10	-0.912833
207585989	chr2:207585989:G:A	4.78624e-05	-1.04327e-10	-1.06039	0.000131531	-1.04327e-10	-1.17372	0.000141821	-1.04327e-10	-1.17288
207586442	chr2:207586442:G:C	5.8839e-05	-1.37529	0.521371	0.000137705	-1.52546	0.397615	0.000149549	-1.52377	0.403957
207586514	chr2:207586514:T:A	6.01399e-05	-1.36853	0.536485	0.000139962	-1.52367	0.412083	0.000152024	-1.52185	0.418452
207586777	chr2:207586777:A:G	0.000130231	-1.04327e-10	-0.0594118	0.000391142	-1.04327e-10	-0.0838881	0.000422311	-1.04327e-10	-0.0816977
207587235	chr2:207587235:T:C	4.28483e-05	-1.04327e-10	-1.17105	0.000131076	-1.04327e-10	-1.17719	0.000141207	-1.04327e-10	-1.17721
207587320	chr2:207587320:A:G	4.0854e-05	-1.04327e-10	-1.21871	0.000125371	-1.04327e-10	-1.22168	0.000135056	-1.04327e-10	-1.22175
207587369	chr2:207587369:G:A	6.54566e-05	-1.04327e-10	-0.747332	0.000210881	-1.04327e-10	-0.701667	0.000227231	-1.04327e-10	-0.701471
207588191	chr2:207588191:A:G	4.31167e-05	-1.04327e-10	-1.16481	0.000133724	-1.04327e-10	-1.15718	0.000144353	-1.04327e-10	-1.15518
207588353	chr2:207588353:T:G	9.59088e-05	-1.04327e-10	-0.365322	0.000290031	-1.04327e-10	-0.382971	0.000312652	-1.04327e-10	-0.382348
207589427	chr2:207589427:A:G	1.00426e-05	-1.41818	-1.2037	3.38661e-05	-1.31578	-1.21477	3.6141e-05	-1.32528	-1.21473
207589915	chr2:207589915:C:T	8.83928e-05	-1.34067	0.893736	0.00019758	-1.51565	0.74883	0.000214808	-1.51328	0.755579
207590447	chr2:207590447:G:A	7.3951e-05	-0.625317	-2.64473e-10	0.000172105	-0.904852	-2.64473e-10	0.000183531	-0.915056	-2.64473e-10
207591210	chr2:207591210:GGA:G	0.000131562	-1.04327e-10	-0.0492417	0.000395134	-1.04327e-10	-0.0737354	0.000426623	-1.04327e-10	-0.0715391
207591555	chr2:207591555:C:A	1.45385e-05	-1.24712	-1.0048	5.01927e-05	-1.12194	-1.01515	5.33173e-05	-1.13708	-1.0141
207591984	chr2:207591984:T:C	6.3713e-05	-1.04327e-10	-0.774331	0.000205006	-1.04327e-10	-0.729922	0.000220899	-1.04327e-10	-0.729732
207592249	chr2:207592249:T:C	0.000108567	-1.04327e-10	-0.241355	0.00032236	-1.04327e-10	-0.277291	0.000346987	-1.04327e-10	-0.278151
207592279	chr2:207592279:C:T	3.67489e-05	-1.32461	-2.64473e-10	9.71485e-05	-1.47672	-2.64473e-10	0.000104454	-1.47869	-2.64473e-10
207592638	chr2:207592638:T:C	6.29517e-05	-1.37775	0.591397	0.000147252	-1.52604	0.465227	0.000159938	-1.5244	0.47174
207592896	chr2:207592896:A:G	6.59443e-05	-1.04327e-10	-0.73991	0.000212609	-1.04327e-10	-0.693504	0.000229095	-1.04327e-10	-0.693303
207593113	chr2:207593113:A:G	4.5584e-05	-1.04327e-10	-1.10916	0.0001382	-1.04327e-10	-1.12426	0.000148859	-1.04327e-10	-1.12444
207593194	chr2:207593194:A:G	5.80593e-05	-1.39217	0.524918	0.000137611	-1.52946	0.400927	0.0001494	-1.52811	0.407295
207593254	chr2:207593254:G:A	0.00470474	4.66399	-1.13639	0.000678615	1.54534	-1.07824	0.000675695	1.46695	-1.07865
207593405	chr2:207593405:C:T	4.25537e-05	-1.22413	0.0461766	9.83388e-05	-1.46527	0.000730297	0.000106676	-1.46081	0.00317066
207595098	chr2:207595098:T:C	5.83436e-05	-1.32699	0.464616	0.000132325	-1.51077	0.343066	0.000143826	-1.50817	0.349341
207595137	chr2:207595137:A:G	6.27896e-05	-1.04327e-10	-0.78893	0.000201885	-1.04327e-10	-0.74526	0.000217536	-1.04327e-10	-0.745074
207595823	chr2:207595823:C:T	4.35245e-05	-1.04327e-10	-1.15539	0.000135805	-1.04327e-10	-1.14174	0.000146416	-1.04327e-10	-1.14099
207596410	chr2:207596410:G:T	9.89361e-05	-1.04327e-10	-0.334246	0.000299104	-1.04327e-10	-0.352167	0.000322436	-1.04327e-10	-0.351533
207596665	chr2:207596665:T:C	4.27818e-05	-1.04327e-10	-1.17261	0.000130888	-1.04327e-10	-1.17862	0.000141006	-1.04327e-10	-1.17864
207596897	chr2:207596897:TC:T	1.57243e-05	-1.2014	-0.972118	5.47953e-05	-1.06626	-0.983091	5.81608e-05	-1.08227	-0.981961
207598255	chr2:207598255:C:T	3.17874e-05	-1.46965	-2.64473e-10	9.35052e-05	-1.51494	-2.64473e-10	0.00010129	-1.50945	-2.64473e-10
207598569	chr2:207598569:G:A	5.16118e-05	-1.04327e-10	-0.984969	0.000161831	-1.04327e-10	-0.966409	0.000175016	-1.04327e-10	-0.962563
207598729	chr2:207598729:C:A	5.36616e-05	-1.04327e-10	-0.946022	0.000168859	-1.04327e-10	-0.923897	0.000182187	-1.04327e-10	-0.922405
207598900	chr2:207598900:G:A	0.000141822	-1.04327e-10	0.0258514	0.000425625	-1.04327e-10	0.000600307	0.000459581	-1.04327e-10	0.00287521
207598936	chr2:207598936:A:G	4.3214e-05	-1.04327e-10	-1.16256	0.000134738	-1.04327e-10	-1.14962	0.000145261	-1.04327e-10	-1.14891
207600820	chr2:207600820:C:T	9.682e-06	-1.44057	-1.21788	2.69798e-05	-1.53556	-1.22231	2.90741e-05	-1.5351	-1.22249
207600925	chr2:207600925:T:C	5.19068e-05	-1.04327e-10	-0.97927	0.000138002	-1.04327e-10	-1.12569	0.000148848	-1.04327e-10	-1.12452
207601124	chr2:207601124:CTTTA:C	1.55298e-05	-1.50455	-0.681414	4.31252e-05	-1.52226	-0.766589	4.63421e-05	-1.52428	-0.767107
207601546	chr2:207601546:A:G	2.67216e-05	-1.27782	-0.365428	6.40977e-05	-1.48909	-0.40346	6.94391e-05	-1.48551	-0.401479
207601642	chr2:207601642:A:T	3.16907e-05	-0.865663	-0.607033	9.41937e-05	-0.985917	-0.52169	0.000102073	-0.980722	-0.521028
207601729	chr2:207601729:C:A	2.97486e-05	-1.53594	-2.64473e-10	9.31417e-05	-1.51884	-2.64473e-10	0.000100537	-1.51692	-2.64473e-10
207602426	chr2:207602426:A:G	5.1293e-05	-1.37495	0.383784	0.000120641	-1.52523	0.265098	0.000130986	-1.52355	0.2712
207602549	chr2:207602549:G:A	4.32423e-05	-1.04327e-10	-1.1619	0.000134848	-1.04327e-10	-1.14881	0.00014538	-1.04327e-10	-1.14809
207603073	chr2:207603073:T:G	3.60659e-05	-1.34337	-2.64473e-10	0.000103404	-1.41432	-2.64473e-10	0.00011195	-1.40939	-2.64473e-10
207603273	chr2:207603273:A:G	5.27726e-05	-1.37172	0.408989	0.000123698	-1.52439	0.289282	0.000134322	-1.52265	0.295451
207603748	chr2:207603748:C:A	5.0865e-05	-1.3792	0.379654	0.000120005	-1.52634	0.260918	0.000130282	-1.52474	0.267008
207604321	chr2:207604321:C:A	5.8787e-05	-1.04327e-10	-0.854799	0.000192638	-1.04327e-10	-0.792149	0.000207629	-1.04327e-10	-0.791686
207604401	chr2:207604401:T:G	4.90436e-05	-1.04327e-10	-1.03601	0.000153496	-1.04327e-10	-1.01928	0.000165933	-1.04327e-10	-1.01586
207604489	chr2:207604489:ATCTT:A	2.80315e-05	-1.50705	-0.0883351	7.58244e-05	-1.52064	-0.203896	8.17807e-05	-1.52279	-0.200606
207604670	chr2:207604670:AACC:A	4.97183e-05	-1.04327e-10	-1.02235	0.000155981	-1.04327e-10	-1.00322	0.000168258	-1.04327e-10	-1.00194
207604675	chr2:207604675:C:T	5.08708e-05	-0.999431	-2.64473e-10	0.000130061	-1.18495	-2.64473e-10	0.000138943	-1.19337	-2.64473e-10
207604778	chr2:207604778:T:G	5.20597e-05	-1.04327e-10	-0.976329	0.000163343	-1.04327e-10	-0.957108	0.000176663	-1.04327e-10	-0.953195
207604861	chr2:207604861:T:C	4.98637e-05	-1.41921	0.39978	0.000121423	-1.53404	0.280359	0.000131714	-1.5333	0.286487
207606454	chr2:207606454:C:T	4.99653e-05	-1.39133	0.373933	0.000119036	-1.52907	0.255532	0.000129196	-1.52774	0.261627
207606834	chr2:207606834:T:C	6.4433e-05	-1.04327e-10	-0.763093	0.000207431	-1.04327e-10	-0.71816	0.000223513	-1.04327e-10	-0.71797
207607568	chr2:207607568:A:G	0.000102229	-1.04327e-10	-0.301505	0.000308934	-1.04327e-10	-0.319831	0.000333036	-1.04327e-10	-0.319187
207607778	chr2:207607778:A:C	4.08081e-05	-1.04327e-10	-1.21984	0.000125843	-1.04327e-10	-1.21792	0.000135579	-1.04327e-10	-1.21789
207608460	chr2:207608460:G:A	0.000946069	3.012	-1.0884	0.000217817	0.448492	-1.1178	0.000219169	0.379733	-1.11733
207609314	chr2:207609314:T:C	9.59821e-05	-1.04327e-10	-0.364559	0.00031494	-1.04327e-10	-0.300577	0.000339406	-1.04327e-10	-0.300243
207609349	chr2:207609349:A:ATG	4.79102e-05	-1.04327e-10	-1.05939	0.000149103	-1.04327e-10	-1.04832	0.000160704	-1.04327e-10	-1.04788
207609539	chr2:207609539:C:T	5.00867e-05	-1.04327e-10	-1.01496	0.000135037	-1.04327e-10	-1.14741	0.000145631	-1.04327e-10	-1.14637
207609557	chr2:207609557:C:A	4.7867e-05	-1.3764	0.316108	0.000113023	-1.5256	0.200234	0.000122693	-1.52397	0.206216
207612456	chr2:207612456:T:C	4.88617e-05	-1.3729	0.333179	0.000115004	-1.52459	0.216598	0.000124855	-1.5229	0.22261
207612462	chr2:207612462:T:C	5.3015e-05	-1.04327e-10	-0.958145	0.000163514	-1.04327e-10	-0.95606	0.000176089	-1.04327e-10	-0.956452
207612755	chr2:207612755:A:G	2.37522e-05	-0.921959	-0.839087	8.35116e-05	-0.717418	-0.910556	8.81367e-05	-0.737836	-0.910714
207613078	chr2:207613078:C:G	6.78305e-05	-1.04327e-10	-0.711708	0.000218943	-1.04327e-10	-0.664149	0.000235924	-1.04327e-10	-0.663929
207613128	chr2:207613128:G:A	4.87699e-05	-1.39147	0.349862	0.000116345	-1.52907	0.232673	0.000126269	-1.52774	0.238717
207613173	chr2:207613173:T:C	0.000138922	-1.04327e-10	0.0051928	0.000417369	-1.04327e-10	-0.0189885	0.000450673	-1.04327e-10	-0.0166981
207613232	chr2:207613232:C:T	4.67621e-05	-1.37599	0.292341	0.000110489	-1.52539	0.177354	0.000119935	-1.52377	0.183279
207613331	chr2:207613331:A:G	0.00424105	4.59573	-1.17188	0.000611796	1.49772	-1.13428	0.00060937	1.41981	-1.13482
207613839	chr2:207613839:C:T	6.59542e-05	-1.04327e-10	-0.739759	0.000212598	-1.04327e-10	-0.693558	0.000229085	-1.04327e-10	-0.693346
207614093	chr2:207614093:A:C	6.81463e-05	-1.04327e-10	-0.707062	0.000213175	-1.04327e-10	-0.690846	0.000229836	-1.04327e-10	-0.690075
207614356	chr2:207614356:G:C	5.3016e-05	-1.04327e-10	-0.958125	0.000166454	-1.04327e-10	-0.93824	0.000180053	-1.04327e-10	-0.934189
207614424	chr2:207614424:T:C	3.43351e-05	-1.39255	-2.64473e-10	9.94897e-05	-1.45291	-2.64473e-10	0.000107624	-1.4488	-2.64473e-10
207614669	chr2:207614669:C:T	4.9606e-05	-1.39039	0.365784	0.000118136	-1.52895	0.247832	0.000128217	-1.52762	0.253911
207614787	chr2:207614787:G:A	0.000139836	-1.04327e-10	0.0117518	0.000417434	-1.04327e-10	-0.0188319	0.000451372	-1.04327e-10	-0.015147
207614851	chr2:207614851:A:G	4.72643e-05	-1.38825	0.315283	0.000112598	-1.52845	0.199311	0.000122202	-1.52706	0.205289
207615781	chr2:207615781:G:T	2.4504e-05	-0.788576	-0.941309	7.20431e-05	-0.779576	-0.996119	7.59643e-05	-0.80087	-0.996305
207615913	chr2:207615913:T:G	9.87131e-05	-1.04327e-10	-0.336502	0.000298355	-1.04327e-10	-0.354676	0.000321629	-1.04327e-10	-0.354042
207616782	chr2:207616782:G:A	4.41963e-05	-1.04327e-10	-1.14008	0.000134102	-1.04327e-10	-1.15436	0.000144473	-1.04327e-10	-1.15434
207616913	chr2:207616913:C:T	4.85781e-05	-1.38857	0.343027	0.000115658	-1.52843	0.226113	0.000125529	-1.52705	0.232146
207617041	chr2:207617041:G:A	4.8989e-05	-1.38015	0.343027	0.00011589	-1.52643	0.226113	0.000125801	-1.52489	0.232146
207617212	chr2:207617212:G:C	4.20005e-05	-1.04327e-10	-1.19104	0.00012983	-1.04327e-10	-1.18673	0.000139887	-1.04327e-10	-1.1866
207617720	chr2:207617720:C:T	5.33928e-05	-1.04327e-10	-0.951044	0.000167683	-1.04327e-10	-0.930885	0.000181389	-1.04327e-10	-0.926797
207617731	chr2:207617731:C:CAG	4.23596e-05	-1.04327e-10	-1.18252	0.000131141	-1.04327e-10	-1.17669	0.000141282	-1.04327e-10	-1.17668
207617828	chr2:207617828:C:T	4.51595e-05	-1.04327e-10	-1.11852	0.000140435	-1.04327e-10	-1.10822	0.00015169	-1.04327e-10	-1.1056
207618431	chr2:207618431:A:G	0.000165392	-1.04327e-10	0.179598	0.000495953	-1.04327e-10	0.153522	0.00053564	-1.04327e-10	0.156023
207618825	chr2:207618825:C:G	4.21612e-05	-1.18722	-2.64473e-10	0.00014066	-1.10661	-2.64473e-10	0.000153073	-1.09653	-2.64473e-10
207619262	chr2:207619262:T:C	7.7153e-05	-1.13084	0.547906	0.000155669	-1.42375	0.418518	0.000169585	-1.41887	0.424786
207619343	chr2:207619343:G:C	7.68927e-05	-0.586309	-2.64473e-10	0.000178959	-0.865805	-2.64473e-10	0.000190245	-0.879129	-2.64473e-10
207619779	chr2:207619779:GT:G	3.92012e-05	-1.1738	-0.0862096	8.2456e-05	-1.44671	-0.193985	8.96275e-05	-1.44233	-0.189444
207619957	chr2:207619957:C:T	3.2285e-05	-1.14529	-0.308827	7.21666e-05	-1.42592	-0.348065	7.83311e-05	-1.42052	-0.345977
207620141	chr2:207620141:G:A	4.1219e-05	-1.04327e-10	-1.20982	0.000127442	-1.04327e-10	-1.2053	0.000137403	-1.04327e-10	-1.20452
207621013	chr2:207621013:T:C	0.000121997	-1.04327e-10	-0.124725	0.000343962	-1.04327e-10	-0.212429	0.000372134	-1.04327e-10	-0.208185
207621141	chr2:207621141:A:G	4.09342e-05	-1.04327e-10	-1.21675	0.000126407	-1.04327e-10	-1.21345	0.00013626	-1.04327e-10	-1.21287
207621922	chr2:207621922:A:G	4.40746e-05	-1.04327e-10	-1.14284	0.000137208	-1.04327e-10	-1.13146	0.000147845	-1.04327e-10	-1.13127
207623913	chr2:207623913:C:T	4.16076e-05	-1.04327e-10	-1.20044	0.000128809	-1.04327e-10	-1.19463	0.000138905	-1.04327e-10	-1.19365
207623915	chr2:207623915:A:G	4.34051e-05	-1.04327e-10	-1.15814	0.00013496	-1.04327e-10	-1.14798	0.000145421	-1.04327e-10	-1.14781
207624377	chr2:207624377:C:A	8.87982e-06	-1.5297	-1.21524	2.857e-05	-1.49614	-1.20446	3.05988e-05	-1.50215	-1.20433
207624391	chr2:207624391:C:A	5.44643e-05	-0.931175	-2.64473e-10	0.00012787	-1.20194	-2.64473e-10	0.000137104	-1.2067	-2.64473e-10
207627419	chr2:207627419:A:T	0.000750164	2.80126	-1.10969	0.000165865	0.215242	-1.15703	0.000170922	0.170005	-1.15624
207627845	chr2:207627845:C:T	0.00061521	2.63428	-1.14104	0.000146479	0.112766	-1.17885	0.000151112	0.0687552	-1.17817
207627954	chr2:207627954:G:A	7.68597e-05	-1.04327e-10	-0.586738	0.000234299	-1.04327e-10	-0.596361	0.000252788	-1.04327e-10	-0.594887
207628023	chr2:207628023:A:C	4.11801e-05	-1.04327e-10	-1.21076	0.000127409	-1.04327e-10	-1.20555	0.000137272	-1.04327e-10	-1.20547
207628441	chr2:207628441:A:G	0.00178681	3.30808	-0.748617	0.000382587	0.489683	-0.595687	0.000402258	0.466348	-0.596694
207628602	chr2:207628602:A:G	4.1854e-05	-1.04327e-10	-1.19453	0.00012794	-1.04327e-10	-1.2014	0.000137817	-1.04327e-10	-1.20151
207628851	chr2:207628851:T:C	2.90821e-05	-1.39364	-0.164951	6.89592e-05	-1.5289	-0.290547	7.4641e-05	-1.52782	-0.286926
207629008	chr2:207629008:A:AT	4.11992e-05	-1.04327e-10	-1.2103	0.000127481	-1.04327e-10	-1.20499	0.00013735	-1.04327e-10	-1.20491
207629296	chr2:207629296:C:A	0.000598644	2.61774	-1.1518	0.000143687	0.101525	-1.18685	0.000148243	0.0576412	-1.18623
207629339	chr2:207629339:G:A	4.1336e-05	-1.04327e-10	-1.20699	0.000127921	-1.04327e-10	-1.20155	0.000137825	-1.04327e-10	-1.20145
207629351	chr2:207629351:TC:T	0.0682025	6.47812	-0.276606	0.000935486	1.52541	-0.7373	0.000991659	1.50762	-0.73568
207629510	chr2:207629510:T:C	0.00072586	2.77584	-1.1172	0.000161765	0.196813	-1.16363	0.000166708	0.151711	-1.16291
207630131	chr2:207630131:C:T	2.51261e-05	-1.25103	-0.453781	5.48805e-05	-1.48285	-0.564956	5.94877e-05	-1.47981	-0.561859
207630295	chr2:207630295:C:T	4.08923e-05	-1.04327e-10	-1.21778	0.000125779	-1.04327e-10	-1.21844	0.000135516	-1.04327e-10	-1.21835
207630327	chr2:207630327:A:T	0.000629184	2.6546	-1.1389	0.000148416	0.124774	-1.17771	0.000153083	0.0805633	-1.17702
207630335	chr2:207630335:C:A	0.000582166	2.5747	-1.13666	0.000141382	0.0745586	-1.17605	0.000145923	0.0309966	-1.17535
207630950	chr2:207630950:G:A	4.12335e-05	-1.04327e-10	-1.20947	0.000127509	-1.04327e-10	-1.20477	0.000137475	-1.04327e-10	-1.204
207631092	chr2:207631092:G:A	4.10785e-05	-1.04327e-10	-1.21324	0.000126346	-1.04327e-10	-1.21394	0.000136129	-1.04327e-10	-1.21384
207631310	chr2:207631310:A:G	0.000798335	2.84403	-1.09023	0.000172672	0.241859	-1.14343	0.000177892	0.196321	-1.14258
207631458	chr2:207631458:C:G	0.00071203	2.63887	-0.999467	0.000162941	0.110768	-1.07034	0.000168203	0.0669116	-1.06918
207631666	chr2:207631666:A:G	0.00070931	2.70343	-1.06786	0.000160372	0.150624	-1.12609	0.000165403	0.106124	-1.12518
207631686	chr2:207631686:C:T	0.000711442	2.68458	-1.04601	0.000161328	0.139002	-1.10852	0.000166428	0.094663	-1.10754
207631710	chr2:207631710:T:G	0.0001073	-1.04327e-10	-0.253093	0.000309702	-1.04327e-10	-0.317349	0.000334972	-1.04327e-10	-0.313393
207631991	chr2:207631991:G:A	0.000777547	2.78952	-1.0621	0.000170802	0.207189	-1.11964	0.000176078	0.162141	-1.11865
207632018	chr2:207632018:C:T	0.000605663	2.60188	-1.12427	0.000145108	0.091246	-1.16673	0.000149748	0.0474746	-1.16596
207632199	chr2:207632199:G:A	0.00077458	2.78399	-1.06039	0.00017035	0.203164	-1.11827	0.000175627	0.158192	-1.11727
207632303	chr2:207632303:A:G	0.000850033	2.86395	-1.0474	0.000181134	0.254062	-1.10779	0.00018663	0.208427	-1.10674
207632310	chr2:207632310:G:A	0.000838741	2.8524	-1.04922	0.000179622	0.247158	-1.10926	0.000185096	0.201658	-1.10822
207632563	chr2:207632563:A:G	0.000908202	2.8943	-1.01155	0.000190257	0.273873	-1.07846	0.00019598	0.227853	-1.07728
207632745	chr2:207632745:A:G	3.21506e-05	-1.45829	-2.64473e-10	9.54833e-05	-1.49401	-2.64473e-10	0.000102579	-1.49681	-2.64473e-10
207634348	chr2:207634348:G:A	5.94168e-05	-1.04327e-10	-0.844143	0.000181675	-1.04327e-10	-0.85074	0.000195948	-1.04327e-10	-0.84959
207634576	chr2:207634576:G:A	0.00383479	3.61333	-0.290181	0.000297154	0.157294	-0.516004	0.000312428	0.128068	-0.511133
207634788	chr2:207634788:G:A	0.0390284	6.16261	-0.519289	0.000608063	1.26515	-0.907829	0.000649237	1.2549	-0.906536
207635194	chr2:207635194:A:G	3.16598e-05	-1.47367	-2.64473e-10	9.44319e-05	-1.50508	-2.64473e-10	0.000101492	-1.50746	-2.64473e-10
207636324	chr2:207636324:G:A	3.22301e-05	-1.45582	-2.64473e-10	9.34667e-05	-1.51535	-2.64473e-10	0.000100568	-1.51661	-2.64473e-10
207636403	chr2:207636403:A:G	3.23861e-05	-1.45099	-2.64473e-10	0.000105591	-1.39339	-2.64473e-10	0.000113855	-1.39251	-2.64473e-10
207636785	chr2:207636785:A:T	0.0080192	4.39464	-0.333769	0.00045022	0.61433	-0.557553	0.000471538	0.581418	-0.552858
207637006	chr2:207637006:A:G	0.00796536	4.38207	-0.327933	0.000449014	0.60665	-0.552554	0.000470292	0.573757	-0.547842
207637014	chr2:207637014:A:G	0.00723061	4.19653	-0.239174	0.000440688	0.501145	-0.465766	0.000462091	0.468934	-0.460611
207637546	chr2:207637546:T:C	4.1375e-05	-1.04327e-10	-1.20604	0.000127765	-1.04327e-10	-1.20277	0.000137654	-1.04327e-10	-1.2027
207637973	chr2:207637973:C:T	1.53655e-05	-1.4101	-0.786493	5.0727e-05	-1.32229	-0.804213	5.41565e-05	-1.33284	-0.802716
207638487	chr2:207638487:C:A	0.0056956	3.88643	-0.167704	0.000392527	0.325772	-0.406125	0.000412332	0.295244	-0.400853
207638834	chr2:207638834:A:G	0.00704418	3.97543	-0.0441927	0.000340418	0.323143	-0.545929	0.0003572	0.295196	-0.54434
207639015	chr2:207639015:C:T	0.000193085	-1.04327e-10	0.33441	0.000608308	-1.04327e-10	0.357723	0.00065789	-1.04327e-10	0.361598
207639322	chr2:207639322:TC:T	1.05216e-05	-1.48046	-1.09483	3.44573e-05	-1.45494	-1.0583	3.70701e-05	-1.45711	-1.05752
207639495	chr2:207639495:A:G	5.95125e-05	-1.04327e-10	-0.842534	0.000182091	-1.04327e-10	-0.848454	0.000195674	-1.04327e-10	-0.850991
207640720	chr2:207640720:C:T	5.33978e-05	-1.04327e-10	-0.95095	0.000168512	-1.04327e-10	-0.92595	0.000181585	-1.04327e-10	-0.925718
207640954	chr2:207640954:T:C	0.00408507	3.68003	-0.293651	0.000238171	0.15311	-0.733078	0.000250211	0.126534	-0.731668
207640988	chr2:207640988:G:C	1.08372e-05	-1.3856	-1.16013	3.1533e-05	-1.43209	-1.16983	3.42092e-05	-1.42509	-1.16986
207641647	chr2:207641647:G:A	0.000597982	2.58461	-1.11977	0.000143965	0.0798807	-1.16327	0.0001486	0.0362967	-1.16248
207641672	chr2:207641672:T:C	0.0063968	4.00981	-0.174975	0.00041409	0.388234	-0.415111	0.000434795	0.357326	-0.409891
207642007	chr2:207642007:A:G	0.0014157	3.54452	-1.21786	0.000278254	0.776316	-1.20074	0.000280739	0.711049	-1.20106
207642582	chr2:207642582:C:T	0.000313775	-1.04327e-10	0.819958	0.000967568	-1.04327e-10	0.821826	0.0010523	-1.04327e-10	0.831291
207642919	chr2:207642919:G:A	5.67364e-05	-1.04327e-10	-0.890304	0.000169846	-1.04327e-10	-0.918064	0.000183127	-1.04327e-10	-0.91726
207643312	chr2:207643312:T:A	4.10351e-05	-1.04327e-10	-1.21429	0.00012679	-1.04327e-10	-1.21043	0.000136682	-1.04327e-10	-1.20978
207643671	chr2:207643671:T:C	0.0068901	4.02875	-0.119632	0.00043977	0.400069	-0.366776	0.000461837	0.369171	-0.361398
207644262	chr2:207644262:T:C	5.50486e-05	-1.04327e-10	-0.920504	0.000171858	-1.04327e-10	-0.906293	0.000185314	-1.04327e-10	-0.90539
207644514	chr2:207644514:G:A	0.000375425	2.11087	-1.11153	0.000125462	-0.0671637	-1.15379	0.000131362	-0.096534	-1.15295
207644691	chr2:207644691:G:A	4.18984e-05	-1.04327e-10	-1.19347	0.000128137	-1.04327e-10	-1.19986	0.000137925	-1.04327e-10	-1.20073
207645222	chr2:207645222:A:G	0.000427098	-1.04327e-10	1.12829	0.0011975	-1.04327e-10	1.03504	0.0012986	-1.04327e-10	1.04161
207645249	chr2:207645249:T:C	3.81492e-05	-1.28722	-2.64473e-10	9.97946e-05	-1.44984	-2.64473e-10	0.000107983	-1.44546	-2.64473e-10
207645684	chr2:207645684:T:G	4.36155e-05	-1.04327e-10	-1.15331	0.000133872	-1.04327e-10	-1.15608	0.000144307	-1.04327e-10	-1.1555
207645690	chr2:207645690:G:T	0.000320432	-1.04327e-10	0.840951	0.00101307	-1.04327e-10	0.867785	0.00109628	-1.04327e-10	0.872236
207646344	chr2:207646344:C:T	6.213e-05	-1.38712	0.58763	0.000142919	-1.52944	0.438761	0.000154957	-1.5283	0.444005
207646509	chr2:207646509:C:A	0.000867647	3.05774	-1.22067	0.000183379	0.38118	-1.22258	0.000188489	0.334239	-1.22264
207647176	chr2:207647176:A:T	0.0121783	4.89614	-0.417449	0.000567262	0.940914	-0.653051	0.00059206	0.905803	-0.649634
207647291	chr2:207647291:T:C	7.35587e-05	-0.630636	-2.64473e-10	0.000173788	-0.895121	-2.64473e-10	0.00018441	-0.910279	-2.64473e-10
207647358	chr2:207647358:A:G	4.138e-05	-1.34532	0.139393	9.43115e-05	-1.51798	0.0116254	0.000102264	-1.51604	0.0161608
207647496	chr2:207647496:T:A	5.92537e-05	-1.04327e-10	-0.846892	0.000181205	-1.04327e-10	-0.853329	0.000195444	-1.04327e-10	-0.852164
207647658	chr2:207647658:G:A	0.108545	7.01118	-0.344978	0.00120046	1.82395	-0.78645	0.00127957	1.81181	-0.784969
207648216	chr2:207648216:A:T	0.0102506	4.86676	-0.560381	0.000494464	0.923083	-0.772568	0.000515928	0.88807	-0.769542
207649281	chr2:207649281:A:AT	4.18066e-05	-1.04327e-10	-1.19567	0.000128442	-1.04327e-10	-1.19748	0.000138423	-1.04327e-10	-1.19712
207649619	chr2:207649619:G:A	2.99205e-05	-1.28867	-0.241505	6.56774e-05	-1.49906	-0.369142	7.1203e-05	-1.49636	-0.365547
207649738	chr2:207649738:G:A	0.00100209	3.19998	-1.21886	0.00020771	0.471729	-1.18855	0.000214025	0.427408	-1.18876
207650587	chr2:207650587:TG:T	1.00423e-05	-1.48007	-1.14184	3.2187e-05	-1.46041	-1.12099	3.46031e-05	-1.46269	-1.1208
207650590	chr2:207650590:C:T	0.00120895	3.26192	-1.09314	0.000266621	0.504548	-0.971679	0.000274513	0.459722	-0.972162
207650653	chr2:207650653:G:A	5.68054e-05	-1.04327e-10	-0.889089	0.000173856	-1.04327e-10	-0.894731	0.000187509	-1.04327e-10	-0.893612
207651031	chr2:207651031:T:C	5.72308e-05	-1.04327e-10	-0.881628	0.000147223	-1.04327e-10	-1.06101	0.000158853	-1.04327e-10	-1.05946
207651225	chr2:207651225:G:A	4.9745e-05	-1.04327e-10	-1.02181	0.000155034	-1.04327e-10	-1.00931	0.000167066	-1.04327e-10	-1.00905
207651413	chr2:207651413:G:A	4.07692e-05	-1.04327e-10	-1.22079	0.000125289	-1.04327e-10	-1.22233	0.00013495	-1.04327e-10	-1.22254
207652093	chr2:207652093:A:G	1.31842e-05	-1.47926	-0.870442	4.10699e-05	-1.51048	-0.827204	4.44561e-05	-1.50678	-0.826162
207652933	chr2:207652933:G:A	4.80846e-05	-1.04327e-10	-1.05576	0.000151265	-1.04327e-10	-1.03393	0.000163168	-1.04327e-10	-1.03266
207652944	chr2:207652944:C:T	7.80988e-05	-1.04327e-10	-0.570745	0.000253027	-1.04327e-10	-0.519463	0.00027256	-1.04327e-10	-0.51958
207652974	chr2:207652974:G:A	0.000114308	-1.04327e-10	-0.189824	0.000344992	-1.04327e-10	-0.209438	0.000372243	-1.04327e-10	-0.207892
207653013	chr2:207653013:TCAAA:T	1.22832e-05	-1.50114	-0.919342	4.01631e-05	-1.48548	-0.874526	4.32903e-05	-1.48733	-0.872177
207653045	chr2:207653045:G:A	1.02161e-05	-1.53547	-1.06929	3.32082e-05	-1.52953	-1.02063	3.5767e-05	-1.52994	-1.02047
207653073	chr2:207653073:T:C	0.000113886	-1.04327e-10	-0.193521	0.000343747	-1.04327e-10	-0.213054	0.000370899	-1.04327e-10	-0.211508
207653252	chr2:207653252:G:A	5.6304e-05	-1.04327e-10	-0.897954	0.000172221	-1.04327e-10	-0.904183	0.000185736	-1.04327e-10	-0.903114
207653288	chr2:207653288:G:A	3.0442e-05	-1.5129	-2.64473e-10	9.75358e-05	-1.47274	-2.64473e-10	0.000105345	-1.47019	-2.64473e-10
207653439	chr2:207653439:G:A	8.38064e-05	-1.04327e-10	-0.500211	0.000272201	-1.04327e-10	-0.446418	0.000293215	-1.04327e-10	-0.446533
207653918	chr2:207653918:C:A	2.97621e-05	-1.53549	-2.64473e-10	9.20817e-05	-1.53028	-2.64473e-10	9.93606e-05	-1.52868	-2.64473e-10
207653993	chr2:207653993:C:T	8.04515e-05	-1.04327e-10	-0.541065	0.000260914	-1.04327e-10	-0.48877	0.000281056	-1.04327e-10	-0.488887
207654014	chr2:207654014:G:A	1.22278e-05	-1.33981	-1.0852	4.06114e-05	-1.29854	-1.05037	4.36603e-05	-1.30223	-1.04876
207654165	chr2:207654165:T:C	0.000100588	-1.04327e-10	-0.31769	0.000327406	-1.04327e-10	-0.261759	0.000353785	-1.04327e-10	-0.258751
207654679	chr2:207654679:T:C	0.00104823	3.2496	-1.22346	0.000223646	0.569849	-1.21274	0.000231025	0.527767	-1.21268
207654680	chr2:207654680:G:A	6.02613e-05	-1.04327e-10	-0.830029	0.000189211	-1.04327e-10	-0.810094	0.000203905	-1.04327e-10	-0.809786
207654738	chr2:207654738:T:A	3.94137e-05	-1.25461	-2.64473e-10	9.63772e-05	-1.48469	-2.64473e-10	0.000104192	-1.48121	-2.64473e-10
207654821	chr2:207654821:T:C	9.05719e-05	-0.422576	-2.64473e-10	0.000205367	-0.728159	-2.64473e-10	0.000217995	-0.742966	-2.64473e-10
207654891	chr2:207654891:T:C	0.000137227	-1.04327e-10	-0.00708369	0.000446532	-1.04327e-10	0.0485514	0.000482805	-1.04327e-10	0.052173
207655319	chr2:207655319:G:A	0.00411876	4.10779	-0.713199	0.000610485	1.1904	-0.829108	0.000625916	1.14059	-0.828816
207655533	chr2:207655533:A:G	0.000924991	2.94546	-1.0444	0.000210325	0.403459	-1.10777	0.000217191	0.360991	-1.10765
207655558	chr2:207655558:G:T	0.00130298	3.27463	-1.03094	0.000264674	0.622399	-1.09686	0.000272728	0.577766	-1.09673
207655611	chr2:207655611:G:T	4.5966e-05	-1.04327e-10	-1.10082	0.000140184	-1.04327e-10	-1.11	0.000151009	-1.04327e-10	-1.1101
207655738	chr2:207655738:C:T	0.00155377	3.55387	-1.13414	0.000377436	0.964555	-1.08411	0.000379454	0.895486	-1.08419
207655991	chr2:207655991:G:T	5.76487e-05	-1.04327e-10	-0.874353	0.000175217	-1.04327e-10	-0.886936	0.000188359	-1.04327e-10	-0.889091
207656266	chr2:207656266:T:C	5.38844e-05	-1.04327e-10	-0.941879	0.000162834	-1.04327e-10	-0.96023	0.000175163	-1.04327e-10	-0.961721
207656529	chr2:207656529:A:G	5.22987e-05	-1.04327e-10	-0.971749	0.000158835	-1.04327e-10	-0.985096	0.000171234	-1.04327e-10	-0.98441
207656636	chr2:207656636:TAAAC:T	1.02132e-05	-1.5292	-1.07583	3.27333e-05	-1.53534	-1.02923	3.52779e-05	-1.5352	-1.02898
207656994	chr2:207656994:G:A	0.000266491	-1.04327e-10	0.656619	0.000774078	-1.04327e-10	0.598714	0.000833602	-1.04327e-10	0.598317
207657017	chr2:207657017:T:C	5.38095e-05	-1.04327e-10	-0.94327	0.000163309	-1.04327e-10	-0.957314	0.000176066	-1.04327e-10	-0.956579
207657431	chr2:207657431:T:C	5.36343e-05	-1.04327e-10	-0.946531	0.000162798	-1.04327e-10	-0.96045	0.000175514	-1.04327e-10	-0.95972
207657740	chr2:207657740:A:C	5.30555e-05	-1.04327e-10	-0.957381	0.000161088	-1.04327e-10	-0.971006	0.000173668	-1.04327e-10	-0.970292
207657943	chr2:207657943:TAAAAC:T	5.35361e-05	-1.04327e-10	-0.948363	0.000162505	-1.04327e-10	-0.962252	0.000175198	-1.04327e-10	-0.961525
207658026	chr2:207658026:C:G	0.0016047	3.18811	-0.736133	0.000318975	0.562312	-0.850158	0.000329	0.518593	-0.849975
207658115	chr2:207658115:A:G	5.36026e-05	-1.04327e-10	-0.947122	0.000162705	-1.04327e-10	-0.961019	0.000175414	-1.04327e-10	-0.960291
207658377	chr2:207658377:A:G	0.000874116	2.97398	-1.12949	0.000198337	0.416081	-1.17907	0.000204829	0.373977	-1.17924
207658661	chr2:207658661:T:C	0.000160975	-1.04327e-10	0.15253	0.000465495	-1.04327e-10	0.0901424	0.000504143	-1.04327e-10	0.0954208
207659248	chr2:207659248:C:G	0.00112399	3.30147	-1.20556	0.000249347	0.639937	-1.17405	0.000256983	0.595355	-1.17378
207659353	chr2:207659353:G:A	5.98258e-05	-1.04327e-10	-0.837283	0.000181582	-1.04327e-10	-0.851253	0.000195787	-1.04327e-10	-0.850414
207659476	chr2:207659476:A:G	0.00157424	3.09836	-0.665554	0.000336545	0.517805	-0.752032	0.000346036	0.471399	-0.752294
207659503	chr2:207659503:C:G	3.07699e-05	-1.50218	-2.64473e-10	9.19119e-05	-1.53213	-2.64473e-10	9.92001e-05	-1.5303	-2.64473e-10
207659665	chr2:207659665:G:C	6.87137e-05	-1.04327e-10	-0.698771	0.000201788	-1.04327e-10	-0.745741	0.000217172	-1.04327e-10	-0.746749
207659979	chr2:207659979:C:T	4.21179e-05	-1.18825	-2.64473e-10	0.000101614	-1.43178	-2.64473e-10	0.000108542	-1.4403	-2.64473e-10
207660131	chr2:207660131:G:T	4.58878e-05	-1.04327e-10	-1.10252	0.000140014	-1.04327e-10	-1.11121	0.000150816	-1.04327e-10	-1.11138
207660224	chr2:207660224:T:A	0.00497843	4.13845	-0.554302	0.00148099	1.87267	-0.625164	0.00153948	1.83676	-0.625007
207660239	chr2:207660239:C:G	1.08827e-05	-1.52225	-1.01929	3.36286e-05	-1.51009	-1.02749	3.62345e-05	-1.50975	-1.02767
207660332	chr2:207660332:C:G	8.78321e-06	-1.53445	-1.22143	2.84855e-05	-1.48148	-1.22209	3.07032e-05	-1.48095	-1.22213
207660444	chr2:207660444:A:T	0.000522301	2.51006	-1.18053	0.000206885	0.473807	-1.1946	0.000210247	0.415295	-1.19445
207660576	chr2:207660576:G:A	2.97514e-05	-1.53584	-2.64473e-10	9.21193e-05	-1.52987	-2.64473e-10	9.91574e-05	-1.53073	-2.64473e-10
207660641	chr2:207660641:C:G	2.28784e-05	-1.50234	-0.296189	5.67052e-05	-1.52686	-0.48823	6.12062e-05	-1.52666	-0.486528
207660875	chr2:207660875:C:T	0.00118696	3.31541	-1.16497	0.000338964	0.951592	-1.17866	0.000341182	0.883359	-1.17838
207661077	chr2:207661077:G:A	0.00025684	-1.04327e-10	0.619732	0.000799786	-1.04327e-10	0.631384	0.000869618	-1.04327e-10	0.640615
207661521	chr2:207661521:T:C	0.00237258	3.24022	-0.397202	0.000268126	0.181555	-0.643057	0.000282985	0.159559	-0.641604
207661680	chr2:207661680:T:C	4.09191e-05	-1.04327e-10	-1.21712	0.000125481	-1.04327e-10	-1.22081	0.000135171	-1.04327e-10	-1.2209
207661841	chr2:207661841:C:T	4.12528e-05	-1.04327e-10	-1.209	0.00012624	-1.04327e-10	-1.21478	0.00013598	-1.04327e-10	-1.21493
207661872	chr2:207661872:G:A	0.000153451	-1.04327e-10	0.104659	0.000475836	-1.04327e-10	0.112114	0.000516695	-1.04327e-10	0.120014
207661967	chr2:207661967:G:A	0.00203781	3.84827	-1.15736	0.000508723	1.3505	-1.17156	0.00050935	1.27696	-1.17126
207661981	chr2:207661981:G:A	5.72469e-05	-1.04327e-10	-0.881347	0.000174854	-1.04327e-10	-0.88901	0.000187948	-1.04327e-10	-0.891276
207661989	chr2:207661989:T:C	4.11049e-05	-1.04327e-10	-1.21259	0.000127183	-1.04327e-10	-1.20733	0.000137042	-1.04327e-10	-1.20715
207662063	chr2:207662063:A:C	5.97838e-05	-1.04327e-10	-0.837985	0.000182521	-1.04327e-10	-0.846094	0.000196162	-1.04327e-10	-0.848499
207662079	chr2:207662079:A:G	0.00421737	3.99802	-0.579768	0.000372293	0.658187	-0.791466	0.000391711	0.63333	-0.790244
207662290	chr2:207662290:A:G	6.75402e-05	-1.04327e-10	-0.715996	0.000213596	-1.04327e-10	-0.688874	0.00023041	-1.04327e-10	-0.687578
207662814	chr2:207662814:C:T	0.0100145	4.64003	-0.356963	0.000617283	1.03001	-0.657646	0.000647514	1.0026	-0.656898
207663447	chr2:207663447:C:T	4.0975e-05	-1.04327e-10	-1.21576	0.000125619	-1.04327e-10	-1.21971	0.000135319	-1.04327e-10	-1.2198
207663590	chr2:207663590:A:G	0.00384344	3.91665	-0.591246	0.000348503	0.603532	-0.802846	0.000366714	0.578818	-0.801675
207664985	chr2:207664985:G:A	2.22904e-05	-1.52256	-0.302005	5.78573e-05	-1.50912	-0.485863	6.24411e-05	-1.50878	-0.484437
207665202	chr2:207665202:G:A	4.37987e-05	-1.04327e-10	-1.14912	0.000133126	-1.04327e-10	-1.16166	0.000143365	-1.04327e-10	-1.16205
207665311	chr2:207665311:G:A	2.64812e-05	-1.53072	-0.121564	6.90091e-05	-1.48793	-0.330786	7.44984e-05	-1.48749	-0.329172
207665381	chr2:207665381:T:C	9.02854e-05	-1.04327e-10	-0.425744	0.000258336	-1.04327e-10	-0.498699	0.000279209	-1.04327e-10	-0.495477
207666166	chr2:207666166:C:T	1.61433e-05	-1.46403	-0.683189	5.44822e-05	-1.26857	-0.786518	5.88341e-05	-1.26775	-0.784963
207666320	chr2:207666320:A:G	1.82709e-05	-1.43868	-0.584734	6.25038e-05	-1.22325	-0.694487	6.75236e-05	-1.22222	-0.692738
207666321	chr2:207666321:C:A	1.50288e-05	-1.13747	-1.08128	3.57688e-05	-1.40931	-1.06657	3.81923e-05	-1.41795	-1.06686
207666398	chr2:207666398:T:C	0.00187233	3.78884	-1.18262	0.000477658	1.30886	-1.19292	0.000478464	1.23584	-1.1927
207666535	chr2:207666535:G:T	9.44236e-05	-1.04327e-10	-0.380929	0.000290091	-1.04327e-10	-0.382766	0.000313062	-1.04327e-10	-0.381038
207666829	chr2:207666829:A:G	0.00421796	4.01587	-0.597478	0.000369367	0.665761	-0.80693	0.000388425	0.64049	-0.805829
207667011	chr2:207667011:C:T	4.16376e-05	-1.04327e-10	-1.19972	0.000127345	-1.04327e-10	-1.20606	0.000137164	-1.04327e-10	-1.20626
207667040	chr2:207667040:C:T	5.38639e-05	-1.04327e-10	-0.942259	0.000173732	-1.04327e-10	-0.895448	0.000187222	-1.04327e-10	-0.895143
207667196	chr2:207667196:G:C	4.09007e-05	-1.04327e-10	-1.21757	0.000126378	-1.04327e-10	-1.21368	0.000136169	-1.04327e-10	-1.21354
207667284	chr2:207667284:C:T	0.00361401	3.55777	-0.293913	0.000353891	0.377346	-0.561317	0.000372902	0.353875	-0.559998
207667876	chr2:207667876:A:G	6.36424e-05	-1.04327e-10	-0.77544	0.000200391	-1.04327e-10	-0.75269	0.000215953	-1.04327e-10	-0.752377
207668125	chr2:207668125:T:C	0.000162971	-1.04327e-10	0.16485	0.00050723	-1.04327e-10	0.176005	0.000550827	-1.04327e-10	0.183981
207668435	chr2:207668435:T:C	2.90133e-05	-1.53582	-0.0251415	8.08711e-05	-1.52154	-0.138564	8.70614e-05	-1.52444	-0.136388
207668495	chr2:207668495:T:C	0.00020947	1.05858	-0.642719	0.000141311	-0.343298	-0.758701	0.000148085	-0.371284	-0.758368
207668646	chr2:207668646:A:G	9.37039e-06	-1.5297	-1.16147	3.18628e-05	-1.38605	-1.20547	3.40942e-05	-1.39304	-1.20528
207669013	chr2:207669013:C:T	4.45581e-05	-1.04327e-10	-1.13193	0.000136447	-1.04327e-10	-1.13702	0.000146849	-1.04327e-10	-1.13803
207669095	chr2:207669095:G:A	1.32197e-05	-1.27209	-1.07492	4.20164e-05	-1.23306	-1.08184	4.46669e-05	-1.24734	-1.08086
207669108	chr2:207669108:T:C	0.00128698	3.32676	-1.09542	0.000473714	1.21812	-1.11048	0.000476088	1.14826	-1.1101
207669410	chr2:207669410:G:A	3.11778e-05	-1.48901	-2.64473e-10	9.83477e-05	-1.46445	-2.64473e-10	0.000106426	-1.45999	-2.64473e-10
207669624	chr2:207669624:G:A	0.00150554	2.88159	-0.493396	0.000608918	0.911625	-0.5529	0.000616232	0.850109	-0.553925
207669673	chr2:207669673:A:G	6.15238e-05	-1.04327e-10	-0.809295	0.00019571	-1.04327e-10	-0.776326	0.000211583	-1.04327e-10	-0.77282
207669676	chr2:207669676:A:C	9.72559e-06	-1.53444	-1.11952	3.0016e-05	-1.47248	-1.17875	3.2153e-05	-1.47866	-1.17827
207669762	chr2:207669762:A:G	6.48732e-05	-1.04327e-10	-0.756286	0.000189305	-1.04327e-10	-0.809601	0.000204294	-1.04327e-10	-0.807879
207669785	chr2:207669785:G:A	4.24923e-05	-1.04327e-10	-1.1794	0.000130063	-1.04327e-10	-1.18494	0.000140087	-1.04327e-10	-1.18518
207669944	chr2:207669944:C:T	0.000559686	1.79576	-0.397099	0.000160873	-0.335869	-0.636472	0.00017118	-0.349521	-0.635202
207670072	chr2:207670072:C:T	4.51984e-05	-1.04327e-10	-1.11766	0.000137162	-1.04327e-10	-1.1318	0.000147752	-1.04327e-10	-1.1319
207670414	chr2:207670414:T:A	0.00111674	2.36481	-0.275358	0.000256175	0.0128171	-0.519917	0.00027146	-0.00604418	-0.517582
207670590	chr2:207670590:C:T	4.82906e-05	-1.04327e-10	-1.05148	0.000147236	-1.04327e-10	-1.06092	0.000158406	-1.04327e-10	-1.06228
207670741	chr2:207670741:C:T	1.2771e-05	-1.42879	-0.952752	3.95668e-05	-1.39719	-0.977782	4.22335e-05	-1.40653	-0.977698
207671621	chr2:207671621:G:T	0.000166816	-1.04327e-10	0.188171	0.000527364	-1.04327e-10	0.214931	0.000568416	-1.04327e-10	0.215414
207671812	chr2:207671812:C:A	0.000833859	3.00945	-1.2121	0.00021123	0.522968	-1.22298	0.000219678	0.487715	-1.22299
207672132	chr2:207672132:G:A	0.00100336	3.10653	-1.12413	0.000258931	0.556565	-1.05296	0.000269134	0.520406	-1.05264
207672178	chr2:207672178:T:C	5.61223e-05	-0.901187	-2.64473e-10	0.000192165	-0.794603	-2.64473e-10	0.00020984	-0.781096	-2.64473e-10
207672215	chr2:207672215:T:C	0.00119225	3.36265	-1.20778	0.000272291	0.728334	-1.17442	0.000282546	0.690675	-1.17427
207672613	chr2:207672613:C:T	4.87254e-05	-1.04327e-10	-1.04252	0.000146924	-1.04327e-10	-1.06304	0.00015828	-1.04327e-10	-1.06307
207672727	chr2:207672727:T:C	4.8308e-05	-1.04327e-10	-1.05112	0.000152464	-1.04327e-10	-1.02603	0.000164289	-1.04327e-10	-1.02581
207672802	chr2:207672802:C:T	4.28846e-05	-1.04327e-10	-1.17021	0.000131463	-1.04327e-10	-1.17423	0.000141521	-1.04327e-10	-1.17499
207672890	chr2:207672890:A:ACTT	0.00012602	-0.0922818	-2.64473e-10	0.000273167	-0.442876	-2.64473e-10	0.000289263	-0.460105	-2.64473e-10
207673294	chr2:207673294:G:A	0.00117332	3.26359	-1.12471	0.000442035	1.17654	-1.13811	0.000444705	1.10777	-1.1378
207673795	chr2:207673795:T:C	4.8819e-05	-1.04327e-10	-1.0406	0.000152719	-1.04327e-10	-1.02436	0.000164572	-1.04327e-10	-1.02409
207673944	chr2:207673944:T:C	0.00272008	-1.04327e-10	2.9797	0.00894458	-1.04327e-10	3.04584	0.00982686	-1.04327e-10	3.06544
207674056	chr2:207674056:C:T	2.89509e-05	-1.51886	-0.0442593	9.55557e-05	-1.51954	0.0262905	0.000103217	-1.51848	0.0278742
207674172	chr2:207674172:G:A	2.8524e-05	-0.856131	-0.721843	5.33637e-05	-1.4513	-0.62453	5.73998e-05	-1.45436	-0.623043
207674563	chr2:207674563:T:C	4.96944e-05	-1.04327e-10	-1.02283	0.00015126	-1.04327e-10	-1.03396	0.000162973	-1.04327e-10	-1.03385
207674810	chr2:207674810:T:A	4.12096e-05	-1.04327e-10	-1.21005	0.000127196	-1.04327e-10	-1.20723	0.000137059	-1.04327e-10	-1.20703
207674939	chr2:207674939:CT:C	5.23219e-05	-1.04327e-10	-0.971305	0.000160114	-1.04327e-10	-0.977073	0.000172553	-1.04327e-10	-0.976735
207675145	chr2:207675145:T:C	4.11956e-05	-1.04327e-10	-1.21039	0.000127149	-1.04327e-10	-1.2076	0.000137008	-1.04327e-10	-1.2074
207675149	chr2:207675149:T:C	4.71813e-05	-1.04327e-10	-1.07472	0.000146413	-1.04327e-10	-1.06653	0.000157836	-1.04327e-10	-1.06589
207675555	chr2:207675555:G:A	4.99112e-05	-1.04327e-10	-1.01847	0.000151994	-1.04327e-10	-1.02912	0.000163766	-1.04327e-10	-1.029
207675709	chr2:207675709:CA:C	0.00018594	-1.04327e-10	0.296705	0.00060294	-1.04327e-10	0.348858	0.000654297	-1.04327e-10	0.356123
207675720	chr2:207675720:ACTTTTTTTTTTTTTTTT:A	5.28275e-05	-1.04327e-10	-0.961687	0.00016171	-1.04327e-10	-0.967154	0.000173884	-1.04327e-10	-0.969052
207675891	chr2:207675891:C:T	7.97637e-05	-1.04327e-10	-0.549651	0.000241279	-1.04327e-10	-0.567005	0.000260061	-1.04327e-10	-0.566525
207675966	chr2:207675966:C:G	2.0328e-05	-0.70378	-1.21294	7.62974e-05	-0.532513	-1.18581	8.0123e-05	-0.557759	-1.18612
207675996	chr2:207675996:A:G	4.71186e-05	-1.07605	-2.64473e-10	0.000121884	-1.24989	-2.64473e-10	0.00013048	-1.25622	-2.64473e-10
207676362	chr2:207676362:C:T	5.74636e-05	-1.04327e-10	-0.877568	0.000174436	-1.04327e-10	-0.891403	0.000188337	-1.04327e-10	-0.889208
207676389	chr2:207676389:A:G	9.36493e-06	-1.53514	-1.15661	3.0191e-05	-1.47785	-1.16756	3.24923e-05	-1.47928	-1.16716
207676398	chr2:207676398:C:T	0.000204597	1.40882	-1.0165	0.000147532	-0.0292591	-1.02966	0.000153621	-0.0636177	-1.02933
207676662	chr2:207676662:T:C	1.91154e-05	-1.11069	-0.867532	5.10606e-05	-1.2331	-0.886846	5.43861e-05	-1.24642	-0.884913
207676707	chr2:207676707:A:G	0.00011927	-1.04327e-10	-0.147331	0.000355036	-1.04327e-10	-0.18074	0.000382576	-1.04327e-10	-0.180513
207676908	chr2:207676908:C:T	0.00293232	1.29013	1.7647	0.0027013	0.251982	1.59655	0.00285228	0.228802	1.59963
207676948	chr2:207676948:G:C	1.89448e-05	-0.776216	-1.21097	5.50104e-05	-0.838799	-1.20664	5.90235e-05	-0.843285	-1.20622
207677060	chr2:207677060:A:G	3.03177e-05	-1.51699	-2.64473e-10	9.24093e-05	-1.52673	-2.64473e-10	9.95854e-05	-1.52642	-2.64473e-10
207677146	chr2:207677146:C:A	0.000118468	-0.260479	0.106405	0.000200285	-0.846745	0.0935253	0.000214495	-0.855724	0.0965733
207677397	chr2:207677397:T:C	2.97702e-05	-1.53521	-2.64473e-10	9.32232e-05	-1.51796	-2.64473e-10	0.000100294	-1.51933	-2.64473e-10
207677605	chr2:207677605:T:C	9.57174e-06	-1.46488	-1.20503	2.84643e-05	-1.49268	-1.21163	3.07482e-05	-1.49029	-1.21132
207677896	chr2:207677896:C:T	9.45848e-06	-1.45841	-1.2234	3.18587e-05	-1.37406	-1.21759	3.46004e-05	-1.36581	-1.21777
207677930	chr2:207677930:T:C	4.12379e-05	-1.04327e-10	-1.20936	0.000127528	-1.04327e-10	-1.20463	0.000137388	-1.04327e-10	-1.20463
207678195	chr2:207678195:CT:C	8.16872e-05	-1.04327e-10	-0.525823	0.000267516	-1.04327e-10	-0.463778	0.000288562	-1.04327e-10	-0.462529
207678362	chr2:207678362:T:C	9.68733e-05	0.429366	-0.784682	0.000172986	-0.174582	-0.725165	0.000187593	-0.170093	-0.723072
207678994	chr2:207678994:G:T	2.81961e-05	-0.416376	-1.17316	4.86896e-05	-1.00623	-1.16127	5.20345e-05	-1.01543	-1.1601
207679059	chr2:207679059:T:C	0.00012346	-1.04327e-10	-0.112803	0.00038127	-1.04327e-10	-0.109451	0.000411542	-1.04327e-10	-0.107529
207679171	chr2:207679171:C:T	1.01605e-05	-1.50848	-1.10174	3.51194e-05	-1.45106	-1.04314	3.80441e-05	-1.44501	-1.04368
207679290	chr2:207679290:C:T	9.88174e-06	-1.46501	-1.17302	3.38933e-05	-1.38494	-1.14481	3.68006e-05	-1.37699	-1.14493
207679858	chr2:207679858:A:G	2.0576e-05	-0.932379	-0.972215	4.527e-05	-1.3152	-0.925118	4.86099e-05	-1.31867	-0.924939
207680736	chr2:207680736:A:G	1.31721e-05	-1.46634	-0.884272	4.76493e-05	-1.38452	-0.804575	5.17436e-05	-1.37645	-0.804688
207680947	chr2:207680947:G:A	2.97787e-05	-1.53493	-2.64473e-10	9.53638e-05	-1.49526	-2.64473e-10	0.000102523	-1.49735	-2.64473e-10
207681488	chr2:207681488:G:C	1.51796e-05	-0.990757	-1.21801	3.62641e-05	-1.25342	-1.20872	3.92047e-05	-1.2502	-1.20845
207681581	chr2:207681581:A:G	2.13419e-05	-0.851706	-1.01634	4.90015e-05	-1.13764	-1.02346	5.30382e-05	-1.13363	-1.0228
207681713	chr2:207681713:G:A	4.21804e-05	-1.04327e-10	-1.18676	0.000128645	-1.04327e-10	-1.1959	0.00013862	-1.04327e-10	-1.1957
207681930	chr2:207681930:G:A	7.24565e-05	-1.04327e-10	-0.645733	0.000235938	-1.04327e-10	-0.589389	0.00025445	-1.04327e-10	-0.588337
207681941	chr2:207681941:T:C	4.09033e-05	-1.04327e-10	-1.21751	0.000125593	-1.04327e-10	-1.21991	0.000135303	-1.04327e-10	-1.21992
207681999	chr2:207681999:G:A	8.10645e-05	-1.04327e-10	-0.533474	0.000265102	-1.04327e-10	-0.472843	0.000285934	-1.04327e-10	-0.471678
207682143	chr2:207682143:C:A	3.52319e-05	-0.279548	-1.08722	7.41478e-05	-0.704856	-1.04204	8.01364e-05	-0.702683	-1.04103
207682153	chr2:207682153:T:G	2.26654e-05	-0.849333	-0.958549	5.19749e-05	-1.13547	-0.96673	5.62546e-05	-1.1316	-0.965955
207682156	chr2:207682156:C:T	2.23523e-05	-0.70706	-1.11473	4.9962e-05	-1.03204	-1.10965	5.40677e-05	-1.02784	-1.10936
207682521	chr2:207682521:A:G	7.71772e-05	-1.04327e-10	-0.582616	0.000251826	-1.04327e-10	-0.524222	0.000271604	-1.04327e-10	-0.523094
207682563	chr2:207682563:TTGAC:T	1.95271e-05	-0.733227	-1.22369	3.83364e-05	-1.18311	-1.22345	4.09228e-05	-1.19235	-1.2234
207682640	chr2:207682640:C:G	2.17967e-05	-0.938471	-0.908488	6.33419e-05	-1.02277	-0.881639	6.78704e-05	-1.03009	-0.879751
207683151	chr2:207683151:T:C	4.25909e-05	-1.04327e-10	-1.17708	0.000129748	-1.04327e-10	-1.18737	0.000139813	-1.04327e-10	-1.18713
207683254	chr2:207683254:G:T	4.70009e-05	-1.04327e-10	-1.07855	0.000144054	-1.04327e-10	-1.08277	0.00015534	-1.04327e-10	-1.08183
207683589	chr2:207683589:A:G	8.01648e-05	-1.04327e-10	-0.544636	0.000262092	-1.04327e-10	-0.484263	0.000282687	-1.04327e-10	-0.483098
207683654	chr2:207683654:C:T	2.76462e-05	-0.530875	-1.07836	6.07184e-05	-0.913621	-1.03309	6.56322e-05	-0.911265	-1.03211
207684028	chr2:207684028:C:G	0.000127086	-1.04327e-10	-0.0838535	0.00037919	-1.04327e-10	-0.114923	0.000408778	-1.04327e-10	-0.114267
207684050	chr2:207684050:G:T	1.01163e-05	-1.50492	-1.10965	3.09646e-05	-1.45004	-1.17007	3.35959e-05	-1.44347	-1.16956
207684511	chr2:207684511:G:A	1.6413e-05	-1.05106	-1.07959	4.03105e-05	-1.29823	-1.05812	4.35765e-05	-1.29512	-1.0578
207684534	chr2:207684534:G:GAACT	4.63536e-05	-1.04327e-10	-1.09242	0.000139456	-1.04327e-10	-1.11521	0.000150349	-1.04327e-10	-1.11448
207684579	chr2:207684579:C:T	4.2882e-05	-1.04327e-10	-1.17027	0.000130199	-1.04327e-10	-1.18389	0.000140328	-1.04327e-10	-1.18346
207684803	chr2:207684803:A:G	6.89069e-05	-1.04327e-10	-0.695963	0.00021247	-1.04327e-10	-0.694157	0.00022908	-1.04327e-10	-0.693367
207684869	chr2:207684869:G:A	4.06989e-05	-1.04327e-10	-1.22252	0.00012566	-1.04327e-10	-1.21938	0.000135366	-1.04327e-10	-1.21945
207684989	chr2:207684989:TC:T	4.3328e-05	-1.04327e-10	-1.15992	0.000131374	-1.04327e-10	-1.17491	0.000141601	-1.04327e-10	-1.17443
207685157	chr2:207685157:T:C	3.38584e-05	-1.40653	-2.64473e-10	0.000108925	-1.3623	-2.64473e-10	0.000117575	-1.36036	-2.64473e-10
207685181	chr2:207685181:G:C	8.819e-06	-1.53597	-1.21584	2.73927e-05	-1.52394	-1.21875	2.95961e-05	-1.52101	-1.21879
207685349	chr2:207685349:A:G	8.80616e-06	-1.53369	-1.21958	2.76979e-05	-1.51024	-1.22137	2.99646e-05	-1.50602	-1.2214
207685473	chr2:207685473:G:C	5.21244e-05	-1.04327e-10	-0.975087	0.000156463	-1.04327e-10	-1.00014	0.000168804	-1.04327e-10	-0.998703
207685474	chr2:207685474:T:C	5.99347e-05	-1.04327e-10	-0.835464	0.000185904	-1.04327e-10	-0.827729	0.000200031	-1.04327e-10	-0.828967
207685618	chr2:207685618:C:T	9.02171e-06	-1.50543	-1.22365	2.96226e-05	-1.45139	-1.21303	3.21161e-05	-1.44485	-1.21323
207685773	chr2:207685773:G:A	0.000109743	-1.04327e-10	-0.230577	0.000326195	-1.04327e-10	-0.265465	0.000351279	-1.04327e-10	-0.265858
207685867	chr2:207685867:T:A	5.53074e-05	-1.04327e-10	-0.915813	0.000165586	-1.04327e-10	-0.943466	0.000178675	-1.04327e-10	-0.941868
207685932	chr2:207685932:C:T	5.19388e-05	-1.04327e-10	-0.978654	0.000156637	-1.04327e-10	-0.99903	0.00016881	-1.04327e-10	-0.998668
207686013	chr2:207686013:G:A	4.68351e-05	-1.04327e-10	-1.08209	0.000141557	-1.04327e-10	-1.10025	0.000152606	-1.04327e-10	-1.09958
207686138	chr2:207686138:A:C	5.43407e-05	-1.04327e-10	-0.933447	0.000166012	-1.04327e-10	-0.9409	0.000179068	-1.04327e-10	-0.939675
207686286	chr2:207686286:A:G	4.1351e-05	-1.04327e-10	-1.20662	0.000127443	-1.04327e-10	-1.20529	0.000137308	-1.04327e-10	-1.20521
207686481	chr2:207686481:C:T	2.11961e-05	-1.18051	-0.694395	6.33235e-05	-1.33423	-0.570473	6.82811e-05	-1.33431	-0.5695
207686482	chr2:207686482:C:A	2.97516e-05	-1.53584	-2.64473e-10	9.33149e-05	-1.51698	-2.64473e-10	0.000100601	-1.51628	-2.64473e-10
207686997	chr2:207686997:AG:A	0.000173098	-1.04327e-10	0.225138	0.000515706	-1.04327e-10	0.192578	0.000558253	-1.04327e-10	0.197373
207687000	chr2:207687000:AAGG:A	0.000173823	-1.04327e-10	0.229318	0.000517621	-1.04327e-10	0.196284	0.000560331	-1.04327e-10	0.201089
207687098	chr2:207687098:C:T	3.48248e-05	-1.02026	-0.358134	0.000104007	-1.09696	-0.311538	0.000113717	-1.08477	-0.308964
207687620	chr2:207687620:A:G	6.70138e-05	-1.04327e-10	-0.723821	0.000208708	-1.04327e-10	-0.712022	0.0002245	-1.04327e-10	-0.713561
207687666	chr2:207687666:C:T	6.43588e-05	-1.04327e-10	-0.764247	0.000193177	-1.04327e-10	-0.78935	0.000208572	-1.04327e-10	-0.787153
207687787	chr2:207687787:G:A	0.000249157	-0.72339	1.31275	0.000646909	-1.00137	1.42061	0.000696555	-1.00499	1.42369
207687843	chr2:207687843:T:C	5.06729e-05	-1.04327e-10	-1.00333	0.000153224	-1.04327e-10	-1.02106	0.000165289	-1.04327e-10	-1.01974
207688220	chr2:207688220:C:T	3.78984e-05	-1.10028	-0.193531	0.000114377	-1.17097	-0.142487	0.000124949	-1.15985	-0.139685
207688518	chr2:207688518:C:T	6.61448e-05	-1.04327e-10	-0.736874	0.000198253	-1.04327e-10	-0.763415	0.000214055	-1.04327e-10	-0.761208
207688663	chr2:207688663:G:A	6.72614e-05	-1.04327e-10	-0.720133	0.000201519	-1.04327e-10	-0.747077	0.00021759	-1.04327e-10	-0.744828
207688988	chr2:207688988:T:A	4.67168e-05	-1.04327e-10	-1.08462	0.000144726	-1.04327e-10	-1.07811	0.000155993	-1.04327e-10	-1.07763
207689194	chr2:207689194:A:C	4.76334e-05	-1.06519	-2.64473e-10	0.000141434	-1.10112	-2.64473e-10	0.000151278	-1.10832	-2.64473e-10
207689397	chr2:207689397:A:C	2.36073e-05	-1.10995	-0.657209	6.94852e-05	-1.28229	-0.529555	7.49467e-05	-1.2821	-0.528559
207689447	chr2:207689447:A:G	3.00835e-05	-1.52474	-2.64473e-10	9.27783e-05	-1.52275	-2.64473e-10	9.99316e-05	-1.52295	-2.64473e-10
207689472	chr2:207689472:A:C	7.25164e-05	-1.04327e-10	-0.644908	0.000216984	-1.04327e-10	-0.673137	0.00023434	-1.04327e-10	-0.670664
207689608	chr2:207689608:A:G	0.000208161	-0.452618	0.86221	0.000440956	-0.76256	0.798545	0.000472762	-0.766257	0.797411
207689609	chr2:207689609:G:A	7.23426e-05	-1.04327e-10	-0.647307	0.000216483	-1.04327e-10	-0.675449	0.0002338	-1.04327e-10	-0.672974
207689671	chr2:207689671:T:C	7.4299e-05	-1.04327e-10	-0.620623	0.000221785	-1.04327e-10	-0.651249	0.000239528	-1.04327e-10	-0.648771
207689963	chr2:207689963:T:C	6.22432e-05	-1.04327e-10	-0.79767	0.000186858	-1.04327e-10	-0.822611	0.000201723	-1.04327e-10	-0.820544
207689995	chr2:207689995:T:C	6.35277e-05	-1.04327e-10	-0.777244	0.000190612	-1.04327e-10	-0.80272	0.000205784	-1.04327e-10	-0.800611
207690058	chr2:207690058:C:T	7.03691e-05	-1.04327e-10	-0.674965	0.000213608	-1.04327e-10	-0.688816	0.000229658	-1.04327e-10	-0.690848
207690203	chr2:207690203:A:G	4.10169e-05	-1.04327e-10	-1.21474	0.000126367	-1.04327e-10	-1.21377	0.000136142	-1.04327e-10	-1.21374
207690268	chr2:207690268:C:T	6.36414e-05	-1.04327e-10	-0.775455	0.000190971	-1.04327e-10	-0.800836	0.000206174	-1.04327e-10	-0.79872
207690307	chr2:207690307:T:C	3.42086e-05	-0.900762	-0.495482	0.000104464	-0.956072	-0.448043	0.0001141	-0.944601	-0.445765
207690373	chr2:207690373:CCTTT:C	5.25028e-05	-1.04327e-10	-0.967853	0.000160647	-1.04327e-10	-0.973748	0.000173282	-1.04327e-10	-0.972518
207690430	chr2:207690430:G:A	1.53074e-05	-1.24648	-0.953907	4.65784e-05	-1.26712	-0.944698	4.99205e-05	-1.27297	-0.944036
207690514	chr2:207690514:G:A	1.51857e-05	-1.25446	-0.953907	4.62202e-05	-1.27484	-0.944698	4.95425e-05	-1.28057	-0.944036
207690699	chr2:207690699:C:G	6.35379e-05	-1.04327e-10	-0.777083	0.000190656	-1.04327e-10	-0.802487	0.000205833	-1.04327e-10	-0.800375
207690828	chr2:207690828:T:C	6.33249e-05	-1.04327e-10	-0.78044	0.000190037	-1.04327e-10	-0.805741	0.000205162	-1.04327e-10	-0.803638
207690856	chr2:207690856:T:G	5.82853e-05	-1.04327e-10	-0.863369	0.000175748	-1.04327e-10	-0.883911	0.000189104	-1.04327e-10	-0.885143
207690872	chr2:207690872:G:A	3.42292e-05	-1.39564	-2.64473e-10	0.000107075	-1.37943	-2.64473e-10	0.000115635	-1.377	-2.64473e-10
207691050	chr2:207691050:C:T	6.43991e-05	-1.04327e-10	-0.76362	0.000193295	-1.04327e-10	-0.78874	0.000208701	-1.04327e-10	-0.786538
207691138	chr2:207691138:C:T	0.000317678	-0.562364	1.39468	0.000808384	-0.862219	1.5043	0.000868869	-0.86771	1.50746
207691256	chr2:207691256:G:A	6.52409e-05	-1.04327e-10	-0.750634	0.000195749	-1.04327e-10	-0.776124	0.000211354	-1.04327e-10	-0.773903
207691562	chr2:207691562:T:C	0.000280182	-0.702713	1.40943	0.000726766	-0.984067	1.51971	0.000782402	-0.987973	1.5229
207692058	chr2:207692058:G:A	0.000722627	-1.04327e-10	1.65417	0.00252022	-1.04327e-10	1.77914	0.00275566	-1.04327e-10	1.79397
207692075	chr2:207692075:T:C	9.16243e-06	-1.53586	-1.17775	2.93294e-05	-1.52086	-1.15351	3.16981e-05	-1.51798	-1.1532
207692153	chr2:207692153:C:T	1.26258e-05	-1.17874	-1.21424	3.68388e-05	-1.23895	-1.20746	3.95951e-05	-1.2415	-1.20724
207692904	chr2:207692904:C:G	4.06569e-05	-1.04327e-10	-1.22355	0.000125136	-1.04327e-10	-1.22356	0.000134812	-1.04327e-10	-1.22356
207693020	chr2:207693020:A:G	4.67274e-05	-1.04327e-10	-1.08439	0.000142061	-1.04327e-10	-1.0967	0.000153161	-1.04327e-10	-1.09595
207693050	chr2:207693050:A:G	4.32289e-05	-0.130877	-1.03133	9.26988e-05	-0.519434	-1.00417	9.90364e-05	-0.526538	-1.00541
207693401	chr2:207693401:G:A	7.85375e-05	-1.06599	0.500846	0.000226397	-1.24546	0.614785	0.000244914	-1.2455	0.618967
207693500	chr2:207693500:C:T	3.08039e-05	-1.50108	-2.64473e-10	0.000101924	-1.42873	-2.64473e-10	0.000109361	-1.43278	-2.64473e-10
207693505	chr2:207693505:G:T	3.07071e-05	-1.50423	-2.64473e-10	0.000101357	-1.43431	-2.64473e-10	0.000108765	-1.43825	-2.64473e-10
207693696	chr2:207693696:G:T	8.95138e-06	-1.52584	-1.21107	2.75837e-05	-1.52375	-1.21199	2.96705e-05	-1.52485	-1.21243
207693749	chr2:207693749:T:A	5.65113e-05	-1.04327e-10	-0.89428	0.000170549	-1.04327e-10	-0.913938	0.000183519	-1.04327e-10	-0.91512
207694090	chr2:207694090:T:C	5.90388e-05	-1.04327e-10	-0.850525	0.000183516	-1.04327e-10	-0.840656	0.000197443	-1.04327e-10	-0.841989
207694142	chr2:207694142:C:A	3.56439e-05	-1.35514	-2.64473e-10	0.000101431	-1.43358	-2.64473e-10	0.000109674	-1.42993	-2.64473e-10
207694513	chr2:207694513:G:T	4.31663e-05	-1.04327e-10	-1.16366	0.000133576	-1.04327e-10	-1.15829	0.000143967	-1.04327e-10	-1.15786
207694960	chr2:207694960:G:C	0.000105191	-1.14758	0.87464	0.00030615	-1.30237	0.973485	0.000331162	-1.30179	0.976957
207695111	chr2:207695111:T:A	5.23611e-05	-1.04327e-10	-0.970556	0.00015848	-1.04327e-10	-0.98733	0.00017056	-1.04327e-10	-0.988355
207695267	chr2:207695267:C:T	0.000545613	-1.04327e-10	1.37319	0.0018909	-1.04327e-10	1.49185	0.00206537	-1.04327e-10	1.50563
207695277	chr2:207695277:T:C	3.85715e-05	-1.27621	-2.64473e-10	0.000123165	-1.23943	-2.64473e-10	0.000134436	-1.22635	-2.64473e-10
207695352	chr2:207695352:A:C	9.34372e-05	-0.39143	-2.64473e-10	0.000324425	-0.270904	-2.64473e-10	0.000354977	-0.255386	-2.64473e-10
207695503	chr2:207695503:G:A	0.000114899	-1.04327e-10	-0.184665	0.000342484	-1.04327e-10	-0.216733	0.00036912	-1.04327e-10	-0.216318
207695619	chr2:207695619:G:T	1.55247e-05	-1.49755	-0.688736	5.19663e-05	-1.50395	-0.598417	5.60488e-05	-1.50404	-0.597178
207695985	chr2:207695985:G:A	4.08648e-05	-1.04327e-10	-1.21845	0.000125965	-1.04327e-10	-1.21696	0.000135702	-1.04327e-10	-1.21698
207696391	chr2:207696391:G:A	4.78298e-05	-1.04327e-10	-1.06107	0.000148705	-1.04327e-10	-1.05099	0.00016026	-1.04327e-10	-1.05064
207696868	chr2:207696868:T:C	8.12553e-05	-1.04327e-10	-0.531124	0.000253558	-1.04327e-10	-0.517367	0.000274664	-1.04327e-10	-0.511889
207696962	chr2:207696962:C:T	5.48847e-05	-1.53591	0.612428	0.000158279	-1.532	0.543401	0.000171904	-1.53268	0.552179
207697399	chr2:207697399:G:A	4.77684e-05	-1.53368	0.471321	0.000138695	-1.52528	0.404597	0.00015051	-1.52644	0.413025
207697459	chr2:207697459:C:T	4.10893e-05	-1.04327e-10	-1.21297	0.000126018	-1.04327e-10	-1.21653	0.000135784	-1.04327e-10	-1.21638
207697632	chr2:207697632:C:T	3.4054e-05	-1.48383	0.0830595	0.000103158	-1.45452	0.0378253	0.000111557	-1.45759	0.0446934
207698016	chr2:207698016:G:T	4.53996e-05	-1.04327e-10	-1.11322	0.000140684	-1.04327e-10	-1.10644	0.000151614	-1.04327e-10	-1.1061
207698075	chr2:207698075:T:C	5.24025e-05	-1.04327e-10	-0.969766	0.000162763	-1.04327e-10	-0.960662	0.000175928	-1.04327e-10	-0.957365
207698104	chr2:207698104:C:T	5.55874e-05	-1.04327e-10	-0.910764	0.000176862	-1.04327e-10	-0.877589	0.000190529	-1.04327e-10	-0.877634
207698124	chr2:207698124:A:G	3.23761e-05	-1.53459	0.083287	9.4468e-05	-1.52731	0.0226096	0.000102413	-1.52835	0.0299243
207698206	chr2:207698206:G:A	4.84367e-05	-1.04327e-10	-1.04846	0.000150277	-1.04327e-10	-1.04048	0.000162335	-1.04327e-10	-1.03778
207698359	chr2:207698359:A:T	3.08309e-05	-1.53265	0.0324453	9.02898e-05	-1.52313	-0.0268021	9.78485e-05	-1.52438	-0.0196432
207698403	chr2:207698403:G:A	3.46836e-05	-1.45155	0.0690964	0.000106752	-1.40865	0.0261962	0.000115327	-1.41306	0.0333948
207698765	chr2:207698765:T:G	1.49852e-05	-1.51047	-0.711182	4.36402e-05	-1.49505	-0.781932	4.70779e-05	-1.49735	-0.778283
207699009	chr2:207699009:G:A	4.6938e-05	-1.04327e-10	-1.07989	0.000146098	-1.04327e-10	-1.06868	0.000157411	-1.04327e-10	-1.06858
207699075	chr2:207699075:A:G	4.08168e-05	-1.04327e-10	-1.21963	0.000125385	-1.04327e-10	-1.22157	0.000135074	-1.04327e-10	-1.22161
207699295	chr2:207699295:G:A	4.06518e-05	-1.04327e-10	-1.22368	0.000125124	-1.04327e-10	-1.22365	0.0001348	-1.04327e-10	-1.22365
207699453	chr2:207699453:C:T	4.94735e-05	-1.49512	0.467836	0.000146284	-1.46844	0.401031	0.000158436	-1.47146	0.40937
207699479	chr2:207699479:T:C	6.19437e-05	-1.04327e-10	-0.802494	0.000198987	-1.04327e-10	-0.759718	0.000214461	-1.04327e-10	-0.759313
207699575	chr2:207699575:C:T	4.7598e-05	-1.04327e-10	-1.06593	0.000146938	-1.04327e-10	-1.06295	0.000158417	-1.04327e-10	-1.06221
207699641	chr2:207699641:C:T	8.05168e-05	-1.04327e-10	-0.540254	0.00024559	-1.04327e-10	-0.549296	0.000265164	-1.04327e-10	-0.54709
207700052	chr2:207700052:G:A	4.15192e-05	-1.04327e-10	-1.20256	0.000127428	-1.04327e-10	-1.20541	0.00013726	-1.04327e-10	-1.20557
207700223	chr2:207700223:T:A	3.40084e-05	-1.50572	0.103606	0.000100749	-1.483	0.0426666	0.00010906	-1.48563	0.0500873
207700353	chr2:207700353:G:A	6.234e-05	-1.04327e-10	-0.796117	0.00020036	-1.04327e-10	-0.752841	0.00021594	-1.04327e-10	-0.752437
207700659	chr2:207700659:G:A	3.28066e-05	-1.43809	-2.64473e-10	0.000101071	-1.43713	-2.64473e-10	0.000108833	-1.43762	-2.64473e-10
207700781	chr2:207700781:C:T	4.72523e-05	-1.04327e-10	-1.07322	0.000144153	-1.04327e-10	-1.08208	0.00015541	-1.04327e-10	-1.08137
207700798	chr2:207700798:T:C	3.90005e-05	-1.49874	0.233597	0.000115535	-1.47381	0.170423	0.000125068	-1.47675	0.178166
207700972	chr2:207700972:G:A	4.80139e-05	-1.04327e-10	-1.05723	0.00014953	-1.04327e-10	-1.04546	0.00016111	-1.04327e-10	-1.04535
207701407	chr2:207701407:C:T	3.77726e-05	-1.47995	0.182816	0.000112433	-1.45036	0.119754	0.000121642	-1.45374	0.127384
207701471	chr2:207701471:C:G	3.7342e-05	-0.930153	-0.378449	9.08845e-05	-1.11757	-0.425797	9.72995e-05	-1.12721	-0.422432
207701582	chr2:207701582:T:C	5.93143e-05	-1.04327e-10	-0.845869	0.000190104	-1.04327e-10	-0.805386	0.000204883	-1.04327e-10	-0.804998
207701592	chr2:207701592:C:T	3.64547e-05	-0.908392	-0.424258	8.77588e-05	-1.09802	-0.480345	9.39253e-05	-1.1079	-0.477038
207701653	chr2:207701653:T:C	3.99536e-05	-1.48454	0.243535	0.000118646	-1.4561	0.179286	0.000128403	-1.45936	0.187094
207701771	chr2:207701771:T:A	7.01128e-05	-1.04327e-10	-0.678614	0.00021863	-1.04327e-10	-0.665579	0.000235175	-1.04327e-10	-0.667108
207701873	chr2:207701873:T:TA	3.91512e-05	-1.47954	0.218249	0.000116468	-1.4499	0.15456	0.000126022	-1.45329	0.1623
207702145	chr2:207702145:G:A	3.76768e-05	-1.47537	0.175689	0.000112295	-1.44466	0.112828	0.000121478	-1.44815	0.120447
207702917	chr2:207702917:A:G	3.81348e-05	-1.46131	0.173717	0.000114016	-1.42766	0.111048	0.000123302	-1.43147	0.118662
207702965	chr2:207702965:T:C	3.73867e-05	-1.47072	0.163316	0.000111582	-1.43905	0.10085	0.000120691	-1.44265	0.108444
207703106	chr2:207703106:C:A	3.60285e-05	-1.48252	0.138113	0.000107303	-1.45361	0.0763011	0.000116089	-1.45692	0.0838349
207703122	chr2:207703122:C:T	4.20582e-05	-1.47471	0.285043	0.000125065	-1.444	0.21987	0.000135333	-1.44749	0.227792
207703320	chr2:207703320:A:G	3.36436e-05	-1.38719	-0.0257102	0.000102208	-1.34244	-0.0835145	0.000110314	-1.34767	-0.0764379
207703373	chr2:207703373:G:A	3.07014e-05	-1.50441	-2.64473e-10	9.46743e-05	-1.50252	-2.64473e-10	0.000101979	-1.50268	-2.64473e-10
207703764	chr2:207703764:A:G	3.88173e-05	-1.44338	0.17353	0.000116308	-1.40749	0.110777	0.000125729	-1.41171	0.1184
207703792	chr2:207703792:A:C	3.87042e-05	-1.43618	0.163408	0.000116157	-1.399	0.100982	0.000125544	-1.40336	0.108577
207703800	chr2:207703800:G:A	3.98814e-05	-1.43239	0.189577	0.000119681	-1.39456	0.126423	0.000129352	-1.39899	0.13409
207703808	chr2:207703808:C:T	3.90252e-05	-1.43134	0.166832	0.00011719	-1.39336	0.104195	0.00012665	-1.39781	0.111799
207703934	chr2:207703934:G:A	4.52823e-05	-1.1158	-2.64473e-10	0.000135112	-1.14686	-2.64473e-10	0.000145194	-1.14937	-2.64473e-10
207703947	chr2:207703947:C:G	1.49989e-05	-0.997241	-1.2235	3.91904e-05	-1.16402	-1.22051	4.18603e-05	-1.17267	-1.22043
207704145	chr2:207704145:C:G	6.11406e-05	-1.04327e-10	-0.815544	0.000196271	-1.04327e-10	-0.773461	0.000211533	-1.04327e-10	-0.773058
207704578	chr2:207704578:G:A	4.3358e-05	-1.04327e-10	-1.15923	0.000132101	-1.04327e-10	-1.16939	0.000142344	-1.04327e-10	-1.1692
207704688	chr2:207704688:T:A	3.50493e-05	-1.44196	0.0699967	0.000105308	-1.40583	0.00975711	0.000113801	-1.41008	0.0170862
207704806	chr2:207704806:A:G	0.000112102	-1.04327e-10	-0.209308	0.000328757	-1.04327e-10	-0.257639	0.00035283	-1.04327e-10	-0.261452
207704857	chr2:207704857:C:T	4.09285e-05	-1.44893	0.232042	0.00012235	-1.41405	0.167973	0.000132295	-1.41816	0.175757
207704866	chr2:207704866:C:T	3.90389e-05	-1.44432	0.180161	0.000116932	-1.40862	0.117257	0.000126407	-1.41283	0.124899
207705326	chr2:207705326:C:T	3.64333e-05	-1.33324	-2.64473e-10	0.000121437	-1.25356	-2.64473e-10	0.00013014	-1.25883	-2.64473e-10
207705387	chr2:207705387:C:T	4.13589e-05	-1.4762	0.269766	0.000122849	-1.44665	0.204642	0.000132925	-1.45017	0.212514
207705403	chr2:207705403:GTC:G	4.11262e-05	-1.45484	0.242768	0.000122748	-1.42104	0.178213	0.000132745	-1.42503	0.186026
207705484	chr2:207705484:A:G	3.7793e-05	-1.43568	0.139082	0.000113566	-1.39772	0.0771509	0.000122744	-1.40202	0.0846834
207705501	chr2:207705501:C:T	3.59917e-05	-1.47113	0.125704	0.000107381	-1.44064	0.0640572	0.000116131	-1.44427	0.0715478
207706259	chr2:207706259:T:C	7.2252e-05	-1.04327e-10	-0.64856	0.000225381	-1.04327e-10	-0.635168	0.000242427	-1.04327e-10	-0.636739
207706629	chr2:207706629:A:G	3.1042e-05	-1.49338	-2.64473e-10	9.37687e-05	-1.51213	-2.64473e-10	0.000101117	-1.51116	-2.64473e-10
207706720	chr2:207706720:CT:C	4.22711e-05	-1.04327e-10	-1.18462	0.000130637	-1.04327e-10	-1.18054	0.000140764	-1.04327e-10	-1.18035
207706808	chr2:207706808:T:C	2.17397e-05	-1.44837	-0.401206	6.31316e-05	-1.42176	-0.485979	6.80651e-05	-1.42583	-0.481148
207706863	chr2:207706863:G:A	1.65158e-05	-0.901063	-1.22334	4.19441e-05	-1.09617	-1.22046	4.47312e-05	-1.1064	-1.22037
207706878	chr2:207706878:C:T	9.95778e-05	-1.21514	0.887355	0.000289397	-1.19398	0.808817	0.000317249	-1.18782	0.820068
207707103	chr2:207707103:C:A	3.95955e-05	-1.4136	0.163599	0.000119159	-1.37338	0.100883	0.000128744	-1.3781	0.108482
207707128	chr2:207707128:T:G	0.000485926	-1.04327e-10	1.25734	0.0014951	-1.04327e-10	1.25699	0.00163275	-1.04327e-10	1.27058
207707140	chr2:207707140:A:G	3.10563e-05	-1.49292	-2.64473e-10	9.66902e-05	-1.48145	-2.64473e-10	0.000104443	-1.4788	-2.64473e-10
207707697	chr2:207707697:TG:T	3.09823e-05	-1.4953	-2.64473e-10	9.55576e-05	-1.49323	-2.64473e-10	0.000102927	-1.49342	-2.64473e-10
207707721	chr2:207707721:C:T	3.72851e-05	-1.44431	0.134182	0.000111796	-1.40851	0.0722254	0.00012084	-1.41271	0.0797395
207708379	chr2:207708379:C:T	3.45948e-05	-1.38502	-2.64473e-10	0.000133047	-1.16226	-2.64473e-10	0.000143558	-1.1607	-2.64473e-10
207708532	chr2:207708532:TG:T	4.38106e-05	-1.04327e-10	-1.14884	0.000135546	-1.04327e-10	-1.14365	0.000146071	-1.04327e-10	-1.14334
207708550	chr2:207708550:A:G	6.03715e-05	-1.04327e-10	-0.828202	0.000193742	-1.04327e-10	-0.786431	0.000208803	-1.04327e-10	-0.786049
207708597	chr2:207708597:G:A	1.54024e-05	-1.44308	-0.751116	4.59208e-05	-1.41458	-0.811464	4.94564e-05	-1.41871	-0.807637
207708782	chr2:207708782:G:A	4.1977e-05	-1.04327e-10	-1.1916	0.000128746	-1.04327e-10	-1.19512	0.000138674	-1.04327e-10	-1.19531
207709057	chr2:207709057:G:A	3.15383e-05	-1.47752	-2.64473e-10	9.73282e-05	-1.47487	-2.64473e-10	0.00010483	-1.4751	-2.64473e-10
207709162	chr2:207709162:C:T	3.32656e-05	-1.3786	-0.0455971	0.000102452	-1.32116	-0.102403	0.000110715	-1.32501	-0.0954643
207709508	chr2:207709508:C:T	7.21007e-05	-1.29331	0.642652	0.000209992	-1.27445	0.568561	0.000229865	-1.26908	0.579131
207709526	chr2:207709526:T:G	6.17532e-05	-1.04327e-10	-0.805574	0.000198356	-1.04327e-10	-0.762897	0.00021378	-1.04327e-10	-0.762493
207710328	chr2:207710328:A:G	0.00011115	-1.04327e-10	-0.217844	0.000339528	-1.04327e-10	-0.225402	0.000366197	-1.04327e-10	-0.224267
207710546	chr2:207710546:A:C	2.58628e-05	-1.10524	-0.57068	6.53843e-05	-1.26071	-0.61197	7.00588e-05	-1.26901	-0.609095
207710588	chr2:207710588:C:T	5.1662e-05	-1.04327e-10	-0.983997	0.000157056	-1.04327e-10	-0.996359	0.000169023	-1.04327e-10	-0.997406
207712007	chr2:207712007:C:T	3.20918e-05	-1.46012	-2.64473e-10	9.92078e-05	-1.45574	-2.64473e-10	0.000106841	-1.4561	-2.64473e-10
207712670	chr2:207712670:A:G	0.00014477	-1.04327e-10	0.0464243	0.000444905	-1.04327e-10	0.0449013	0.000480752	-1.04327e-10	0.0479131
207712932	chr2:207712932:C:T	3.10151e-05	-1.49424	-2.64473e-10	9.5661e-05	-1.49215	-2.64473e-10	0.000103039	-1.49233	-2.64473e-10
207713114	chr2:207713114:G:A	3.30984e-05	-1.42924	-2.64473e-10	0.000104351	-1.4052	-2.64473e-10	0.000112598	-1.40361	-2.64473e-10
207713172	chr2:207713172:G:A	4.18242e-05	-1.04327e-10	-1.19524	0.000128301	-1.04327e-10	-1.19858	0.000138196	-1.04327e-10	-1.19877
207713765	chr2:207713765:T:G	1.62377e-05	-1.41099	-0.730396	5.04233e-05	-1.35748	-0.775027	5.42949e-05	-1.36099	-0.77202
207713811	chr2:207713811:T:C	0.00011698	-1.04327e-10	-0.166716	0.000352896	-1.04327e-10	-0.186785	0.000381218	-1.04327e-10	-0.184068
207714058	chr2:207714058:G:A	1.74683e-05	-1.30995	-0.758389	5.51256e-05	-1.24158	-0.801766	5.92986e-05	-1.24601	-0.798846
207714632	chr2:207714632:A:G	4.31169e-05	-1.04327e-10	-1.1648	0.000131413	-1.04327e-10	-1.17461	0.0001416	-1.04327e-10	-1.17443
207715045	chr2:207715045:G:A	7.96456e-05	-1.04327e-10	-0.551133	0.000248897	-1.04327e-10	-0.53592	0.000268317	-1.04327e-10	-0.535271
207715096	chr2:207715096:C:T	6.03562e-05	-1.04327e-10	-0.828456	0.000193623	-1.04327e-10	-0.787045	0.000208678	-1.04327e-10	-0.786645
207715511	chr2:207715511:T:C	1.48237e-05	-1.47808	-0.754412	4.53537e-05	-1.44076	-0.797711	4.88671e-05	-1.44353	-0.794807
207715745	chr2:207715745:C:T	4.21233e-05	-0.494554	-0.693566	9.68466e-05	-0.716731	-0.7631	0.000102582	-0.735854	-0.760925
207716715	chr2:207716715:C:T	1.84098e-05	-1.22981	-0.786027	6.0615e-05	-1.1304	-0.81802	6.50929e-05	-1.13633	-0.815298
207716848	chr2:207716848:G:A	4.2726e-05	-1.04327e-10	-1.17391	0.000130921	-1.04327e-10	-1.17836	0.000141009	-1.04327e-10	-1.17861
207716912	chr2:207716912:A:G	0.00014636	-1.04327e-10	0.0573492	0.000455796	-1.04327e-10	0.0690864	0.000494275	-1.04327e-10	0.0756529
207717254	chr2:207717254:T:C	6.10046e-05	-1.04327e-10	-0.81777	0.000188168	-1.04327e-10	-0.815623	0.00020295	-1.04327e-10	-0.814478
207717492	chr2:207717492:G:A	1.75689e-05	-1.30563	-0.756956	5.54053e-05	-1.23563	-0.802658	5.95771e-05	-1.24029	-0.799874
207717943	chr2:207717943:C:T	3.82206e-05	-1.28535	-2.64473e-10	0.000126456	-1.21306	-2.64473e-10	0.000136913	-1.20809	-2.64473e-10
207718017	chr2:207718017:G:A	4.21852e-05	-1.04327e-10	-1.18665	0.00012935	-1.04327e-10	-1.19043	0.000139323	-1.04327e-10	-1.19065
207718088	chr2:207718088:T:C	1.64981e-05	-1.37819	-0.747283	5.16055e-05	-1.31823	-0.791102	5.55428e-05	-1.32213	-0.788149
207718127	chr2:207718127:A:C	5.46446e-05	-1.04327e-10	-0.927869	0.000166638	-1.04327e-10	-0.937133	0.000179655	-1.04327e-10	-0.936399
207718323	chr2:207718323:A:G	4.19631e-05	-1.04327e-10	-1.19193	0.000128706	-1.04327e-10	-1.19543	0.000138631	-1.04327e-10	-1.19562
207718356	chr2:207718356:A:G	5.27906e-05	-1.04327e-10	-0.962386	0.000163021	-1.04327e-10	-0.959081	0.000175787	-1.04327e-10	-0.958165
207718429	chr2:207718429:G:C	0.000603927	-1.04327e-10	1.47473	0.00185661	-1.04327e-10	1.47355	0.00202863	-1.04327e-10	1.48768
207718704	chr2:207718704:G:A	0.000110652	-1.04327e-10	-0.222327	0.000324539	-1.04327e-10	-0.270553	0.000348312	-1.04327e-10	-0.274341
207719028	chr2:207719028:G:T	0.000140347	-1.04327e-10	0.0154009	0.000431212	-1.04327e-10	0.0136404	0.000465942	-1.04327e-10	0.0166218
207719775	chr2:207719775:C:T	4.13348e-05	-1.04327e-10	-1.20701	0.000127657	-1.04327e-10	-1.20361	0.000137512	-1.04327e-10	-1.20373
207720057	chr2:207720057:A:G	3.0639e-05	-1.50645	-2.64473e-10	9.65163e-05	-1.48325	-2.64473e-10	0.000104246	-1.48069	-2.64473e-10
207720288	chr2:207720288:T:A	7.10364e-05	-1.04327e-10	-0.665527	0.000225241	-1.04327e-10	-0.63579	0.000242487	-1.04327e-10	-0.636491
207720892	chr2:207720892:C:A	1.52163e-05	-1.43574	-0.770621	4.70618e-05	-1.38814	-0.813352	5.06778e-05	-1.39148	-0.810476
207720961	chr2:207720961:G:A	4.54719e-05	-1.04327e-10	-1.11162	0.000137887	-1.04327e-10	-1.12652	0.0001486	-1.04327e-10	-1.12618
207721365	chr2:207721365:C:T	4.99212e-05	-1.04327e-10	-1.01827	0.000155406	-1.04327e-10	-1.00692	0.000167489	-1.04327e-10	-1.00652
207722179	chr2:207722179:T:G	1.79313e-05	-1.38709	-0.655084	5.5742e-05	-1.32956	-0.702664	6.00123e-05	-1.33352	-0.699369
207722221	chr2:207722221:C:T	6.22522e-05	-1.04327e-10	-0.797527	0.000189185	-1.04327e-10	-0.810236	0.000203448	-1.04327e-10	-0.812031
207722581	chr2:207722581:T:G	5.32763e-05	-1.04327e-10	-0.953228	0.000164463	-1.04327e-10	-0.950273	0.000177196	-1.04327e-10	-0.950182
207722848	chr2:207722848:A:T	4.19932e-05	-1.04327e-10	-1.19121	0.000128789	-1.04327e-10	-1.19478	0.00013872	-1.04327e-10	-1.19498
207722955	chr2:207722955:C:A	1.66086e-05	-1.39821	-0.720594	5.16372e-05	-1.34301	-0.765707	5.55901e-05	-1.34677	-0.762665
207723330	chr2:207723330:C:T	1.68962e-05	-1.43243	-0.669204	5.20773e-05	-1.38401	-0.716218	5.60979e-05	-1.38737	-0.712969
207723492	chr2:207723492:A:G	3.12063e-05	-1.4881	-2.64473e-10	9.62654e-05	-1.48585	-2.64473e-10	0.000103689	-1.48605	-2.64473e-10
207723695	chr2:207723695:G:A	7.82572e-05	-1.04327e-10	-0.568719	0.000238785	-1.04327e-10	-0.577396	0.000257802	-1.04327e-10	-0.575247
207724469	chr2:207724469:T:C	1.69193e-05	-1.41884	-0.68142	5.23108e-05	-1.3678	-0.727956	5.63367e-05	-1.37135	-0.724743
207724778	chr2:207724778:T:C	6.07735e-05	-1.04327e-10	-0.821567	0.000195037	-1.04327e-10	-0.77977	0.000210201	-1.04327e-10	-0.779375
207725228	chr2:207725228:G:T	2.11599e-05	-1.37058	-0.506035	6.55576e-05	-1.31014	-0.559891	7.05992e-05	-1.31428	-0.556143
207725232	chr2:207725232:T:C	4.23914e-05	-1.04327e-10	-1.18177	0.000131036	-1.04327e-10	-1.17749	0.000141196	-1.04327e-10	-1.17729
207725269	chr2:207725269:G:A	8.62968e-05	-1.04327e-10	-0.470927	0.00027931	-1.04327e-10	-0.420636	0.000301592	-1.04327e-10	-0.418364
207725737	chr2:207725737:A:G	6.08284e-05	-1.04327e-10	-0.820663	0.000195211	-1.04327e-10	-0.778876	0.00021039	-1.04327e-10	-0.778478
207725825	chr2:207725825:T:A	1.75922e-05	-1.40787	-0.653398	5.44275e-05	-1.35464	-0.701454	5.86098e-05	-1.35832	-0.698215
207725960	chr2:207725960:A:G	1.77572e-05	-1.41307	-0.638855	5.48626e-05	-1.36092	-0.687204	5.90883e-05	-1.36455	-0.683856
207726144	chr2:207726144:G:A	1.96018e-05	-1.18404	-0.769059	6.49013e-05	-1.07852	-0.801574	6.96718e-05	-1.08485	-0.798798
207726203	chr2:207726203:C:A	3.10354e-05	-1.49359	-2.64473e-10	9.57229e-05	-1.4915	-2.64473e-10	0.000103106	-1.49168	-2.64473e-10
207726537	chr2:207726537:C:A	4.591e-05	-1.04327e-10	-1.10204	0.000141831	-1.04327e-10	-1.09832	0.000152828	-1.04327e-10	-1.09812
207726799	chr2:207726799:G:A	1.8914e-05	-0.835056	-1.15376	5.77606e-05	-0.834815	-1.16184	6.15956e-05	-0.844857	-1.16199
207726978	chr2:207726978:A:G	1.75152e-05	-1.41798	-0.647669	5.40888e-05	-1.36671	-0.695625	5.8257e-05	-1.37027	-0.692305
207727388	chr2:207727388:G:A	0.00052318	-1.04327e-10	1.3312	0.00174058	-1.04327e-10	1.40901	0.00190222	-1.04327e-10	1.42334
207727465	chr2:207727465:C:A	3.74417e-05	-1.30594	-2.64473e-10	0.000123159	-1.23948	-2.64473e-10	0.000133301	-1.23483	-2.64473e-10
207727706	chr2:207727706:TC:T	3.10281e-05	-1.49383	-2.64473e-10	9.56999e-05	-1.49174	-2.64473e-10	0.000103081	-1.49192	-2.64473e-10
207728049	chr2:207728049:T:C	1.47842e-05	-1.42979	-0.805368	4.58658e-05	-1.38086	-0.846382	4.93819e-05	-1.38429	-0.84357
207728273	chr2:207728273:T:C	4.56398e-05	-1.04327e-10	-1.10794	0.00014187	-1.04327e-10	-1.09805	0.000152854	-1.04327e-10	-1.09795
207728428	chr2:207728428:A:G	5.60071e-05	-1.04327e-10	-0.903241	0.000172939	-1.04327e-10	-0.900023	0.000186494	-1.04327e-10	-0.899039
207728849	chr2:207728849:T:G	1.85996e-05	-1.17956	-0.826024	6.17525e-05	-1.07339	-0.856437	6.62757e-05	-1.07977	-0.853844
207728858	chr2:207728858:G:A	4.92002e-05	-1.04327e-10	-1.03282	0.000151851	-1.04327e-10	-1.03006	0.000163717	-1.04327e-10	-1.0293
207728877	chr2:207728877:A:G	5.18368e-05	-1.04327e-10	-0.98062	0.000159069	-1.04327e-10	-0.983619	0.000171367	-1.04327e-10	-0.98363
207729186	chr2:207729186:T:C	4.65013e-05	-1.04327e-10	-1.08924	0.000141019	-1.04327e-10	-1.10406	0.000151975	-1.04327e-10	-1.10372
207729384	chr2:207729384:A:G	7.90187e-05	-1.04327e-10	-0.559035	0.000230097	-1.04327e-10	-0.614457	0.000248744	-1.04327e-10	-0.611017
207729395	chr2:207729395:G:A	4.21414e-05	-1.04327e-10	-1.18769	0.000128717	-1.04327e-10	-1.19535	0.000138694	-1.04327e-10	-1.19517
207729804	chr2:207729804:C:G	5.9443e-05	-1.04327e-10	-0.843703	0.000190498	-1.04327e-10	-0.803315	0.00020531	-1.04327e-10	-0.802919
207729965	chr2:207729965:A:G	1.71158e-05	-1.43606	-0.652661	5.26543e-05	-1.38878	-0.700427	5.67256e-05	-1.39209	-0.697125
207730266	chr2:207730266:G:A	7.30452e-05	-1.04327e-10	-0.637641	0.000225096	-1.04327e-10	-0.636434	0.00024214	-1.04327e-10	-0.637925
207730587	chr2:207730587:G:A	4.17224e-05	-1.04327e-10	-1.19768	0.000128006	-1.04327e-10	-1.20088	0.00013788	-1.04327e-10	-1.20106
207730955	chr2:207730955:A:T	0.000108305	-1.04327e-10	-0.243769	0.000330916	-1.04327e-10	-0.251096	0.000356902	-1.04327e-10	-0.249977
207731718	chr2:207731718:T:C	6.69833e-05	-1.04327e-10	-0.724277	0.00020873	-1.04327e-10	-0.711917	0.000224542	-1.04327e-10	-0.713377
207731721	chr2:207731721:T:G	6.69833e-05	-1.04327e-10	-0.724277	0.00020873	-1.04327e-10	-0.711917	0.000224542	-1.04327e-10	-0.713377
207732123	chr2:207732123:T:C	4.16129e-05	-1.04327e-10	-1.20031	0.00012769	-1.04327e-10	-1.20336	0.00013754	-1.04327e-10	-1.20353
207732263	chr2:207732263:G:A	1.6019e-05	-1.38693	-0.768013	5.08375e-05	-1.32511	-0.799213	5.47196e-05	-1.3288	-0.796414
207732444	chr2:207732444:G:A	1.70015e-05	-1.43527	-0.660147	5.23527e-05	-1.38727	-0.707686	5.63946e-05	-1.3906	-0.704468
207732830	chr2:207732830:A:C	1.5832e-05	-1.44401	-0.722681	4.87717e-05	-1.39812	-0.767683	5.25334e-05	-1.40133	-0.764656
207732880	chr2:207732880:T:C	1.90154e-05	-1.30167	-0.681797	5.98989e-05	-1.23176	-0.728541	6.44419e-05	-1.23628	-0.725391
207732894	chr2:207732894:A:G	0.000124394	-1.04327e-10	-0.105265	0.000381995	-1.04327e-10	-0.107552	0.000412687	-1.04327e-10	-0.10475
207733266	chr2:207733266:C:G	3.1329e-05	-1.48418	-2.64473e-10	9.66256e-05	-1.48212	-2.64473e-10	0.000104078	-1.4823	-2.64473e-10
207733523	chr2:207733523:G:C	4.20411e-05	-1.04327e-10	-1.19007	0.000129887	-1.04327e-10	-1.18629	0.00013996	-1.04327e-10	-1.18608
207733536	chr2:207733536:A:G	3.74708e-05	-1.30516	-2.64473e-10	0.000123255	-1.2387	-2.64473e-10	0.000133405	-1.23405	-2.64473e-10
207733640	chr2:207733640:A:G	4.19348e-05	-1.04327e-10	-1.1926	0.000128619	-1.04327e-10	-1.19611	0.000138537	-1.04327e-10	-1.1963
207733854	chr2:207733854:T:A	6.82135e-05	-1.04327e-10	-0.706078	0.000212599	-1.04327e-10	-0.693552	0.000228994	-1.04327e-10	-0.693745
207734412	chr2:207734412:G:C	4.95825e-05	-1.04327e-10	-1.02508	0.000152885	-1.04327e-10	-1.02328	0.00016471	-1.04327e-10	-1.02326
207734579	chr2:207734579:CCAA:C	1.78842e-05	-0.997422	-1.04738	4.63796e-05	-1.142	-1.0741	4.94662e-05	-1.15241	-1.07374
207735327	chr2:207735327:A:G	1.69746e-05	-1.42355	-0.673449	5.23937e-05	-1.3734	-0.720776	5.64288e-05	-1.37686	-0.717601
207735727	chr2:207735727:C:T	1.49999e-05	-1.39787	-0.822806	4.75228e-05	-1.33962	-0.85213	5.11528e-05	-1.34311	-0.849509
207737116	chr2:207737116:C:T	4.37865e-05	-1.0063	-0.143096	0.000109862	-1.14402	-0.209713	0.000117575	-1.15454	-0.205825
207737381	chr2:207737381:G:A	3.01745e-05	-1.52172	-2.64473e-10	9.29793e-05	-1.52058	-2.64473e-10	0.000100158	-1.52069	-2.64473e-10
207737690	chr2:207737690:A:AT	1.4881e-05	-1.16108	-1.06755	4.98212e-05	-1.0542	-1.09032	5.34217e-05	-1.06048	-1.08874
207737865	chr2:207737865:C:T	0.000107002	-1.04327e-10	-0.255873	0.000314093	-1.04327e-10	-0.303271	0.000337122	-1.04327e-10	-0.306995
207737901	chr2:207737901:C:T	1.6487e-05	-1.42715	-0.698994	5.09189e-05	-1.37771	-0.745011	5.48426e-05	-1.38108	-0.741896
207738449	chr2:207738449:G:A	5.8821e-05	-1.04327e-10	-0.854221	0.000188474	-1.04327e-10	-0.813999	0.000203125	-1.04327e-10	-0.813617
207738594	chr2:207738594:T:C	1.75732e-05	-1.31825	-0.744094	5.5378e-05	-1.25093	-0.787847	5.95808e-05	-1.25522	-0.784889
207739951	chr2:207739951:A:T	2.04249e-05	-1.29266	-0.619308	6.41936e-05	-1.22204	-0.66902	6.90813e-05	-1.22646	-0.665698
207740075	chr2:207740075:C:G	1.70749e-05	-1.42932	-0.661786	5.26255e-05	-1.38032	-0.709443	5.66886e-05	-1.38363	-0.706237
207740084	chr2:207740084:G:C	1.92167e-05	-1.31846	-0.654485	6.02943e-05	-1.25131	-0.702417	6.48896e-05	-1.25556	-0.699188
207740470	chr2:207740470:G:A	6.28761e-05	-1.04327e-10	-0.787553	0.0001938	-1.04327e-10	-0.786131	0.000209033	-1.04327e-10	-0.784946
207741359	chr2:207741359:A:G	6.21415e-05	-0.321586	-0.477719	0.000136846	-0.576159	-0.557946	0.000144595	-0.598151	-0.555351
207741805	chr2:207741805:C:T	6.27448e-05	-1.04327e-10	-0.789643	0.000196692	-1.04327e-10	-0.771319	0.000212305	-1.04327e-10	-0.769416
207741833	chr2:207741833:A:G	1.70049e-05	-1.48759	-0.607628	5.153e-05	-1.45295	-0.657849	5.55667e-05	-1.45537	-0.654481
207741843	chr2:207741843:C:T	4.12156e-05	-1.04327e-10	-1.2099	0.000126371	-1.04327e-10	-1.21373	0.000136143	-1.04327e-10	-1.21373
207741873	chr2:207741873:G:A	1.87605e-05	-1.30149	-0.695473	6.08099e-05	-1.21436	-0.730848	6.53683e-05	-1.21954	-0.727858
207742285	chr2:207742285:T:C	7.82932e-05	-1.04327e-10	-0.568259	0.000238897	-1.04327e-10	-0.576928	0.000257923	-1.04327e-10	-0.574778
207743123	chr2:207743123:G:A	1.87663e-05	-1.23397	-0.762684	6.16545e-05	-1.13601	-0.795406	6.62169e-05	-1.14189	-0.792617
207743576	chr2:207743576:C:T	4.96157e-05	-1.04327e-10	-1.02441	0.000150982	-1.04327e-10	-1.0358	0.000162505	-1.04327e-10	-1.03673
207743720	chr2:207743720:G:T	0.000107429	-1.04327e-10	-0.251888	0.000315317	-1.04327e-10	-0.299382	0.000338433	-1.04327e-10	-0.303112
207743912	chr2:207743912:C:G	5.01724e-05	-1.04327e-10	-1.01325	0.00015489	-1.04327e-10	-1.01024	0.000167001	-1.04327e-10	-1.00944
207743915	chr2:207743915:G:C	9.71539e-06	-1.46059	-1.19442	2.99099e-05	-1.45418	-1.20059	3.22331e-05	-1.45399	-1.20046
207744080	chr2:207744080:G:A	4.24797e-05	-1.04327e-10	-1.17969	0.000129842	-1.04327e-10	-1.18664	0.000139949	-1.04327e-10	-1.18616
207744095	chr2:207744095:C:G	1.95364e-05	-0.866023	-1.09041	6.18439e-05	-0.801888	-1.12646	6.61391e-05	-0.81031	-1.12537
207744227	chr2:207744227:T:TG	4.2919e-05	-1.16941	-2.64473e-10	0.000127535	-1.20457	-2.64473e-10	0.000138176	-1.19891	-2.64473e-10
207744600	chr2:207744600:C:A	2.26822e-05	-0.661765	-1.14538	5.75863e-05	-0.835751	-1.16392	6.12615e-05	-0.849225	-1.16306
207744612	chr2:207744612:C:T	2.04314e-05	-0.731013	-1.18064	5.2454e-05	-0.898362	-1.19466	5.58124e-05	-0.91131	-1.19413
207744671	chr2:207744671:GGAA:G	8.06871e-05	-1.04327e-10	-0.538142	0.000249424	-1.04327e-10	-0.533805	0.000269161	-1.04327e-10	-0.532131
207745265	chr2:207745265:G:A	5.42679e-05	-1.04327e-10	-0.934786	0.000167527	-1.04327e-10	-0.931816	0.0001805	-1.04327e-10	-0.93171
207745475	chr2:207745475:G:A	1.77951e-05	-1.42954	-0.620258	5.4756e-05	-1.3804	-0.669678	5.89871e-05	-1.38377	-0.666349
207745524	chr2:207745524:A:C	2.98642e-05	-1.53206	-2.64473e-10	9.54822e-05	-1.49402	-2.64473e-10	0.000102906	-1.49362	-2.64473e-10
207746077	chr2:207746077:A:G	1.68371e-05	-0.925185	-1.17995	4.23029e-05	-1.1156	-1.1925	4.51262e-05	-1.12564	-1.19234
207746294	chr2:207746294:C:G	1.86027e-05	-1.30348	-0.70193	5.86101e-05	-1.23424	-0.747814	6.30532e-05	-1.23874	-0.744725
207746361	chr2:207746361:G:A	1.691e-05	-1.42045	-0.680364	5.22595e-05	-1.36954	-0.727198	5.62819e-05	-1.37302	-0.724045
207746553	chr2:207746553:G:A	2.44344e-05	-1.03974	-0.692984	6.13097e-05	-1.20105	-0.735974	6.57803e-05	-1.20785	-0.733267
207746663	chr2:207746663:T:C	1.4693e-05	-1.02498	-1.21637	3.877e-05	-1.18468	-1.21063	4.14871e-05	-1.19127	-1.21078
207746717	chr2:207746717:C:T	5.15911e-05	-1.04327e-10	-0.985371	0.000159276	-1.04327e-10	-0.982323	0.000171737	-1.04327e-10	-0.981478
207746962	chr2:207746962:T:C	4.60186e-05	-1.04327e-10	-1.09967	0.000142173	-1.04327e-10	-1.09592	0.000153197	-1.04327e-10	-1.09571
207746971	chr2:207746971:G:A	3.04064e-05	-1.51407	-2.64473e-10	9.37344e-05	-1.51249	-2.64473e-10	0.000100967	-1.51265	-2.64473e-10
207747073	chr2:207747073:T:C	4.1516e-05	-1.04327e-10	-1.20264	0.000127414	-1.04327e-10	-1.20552	0.000137245	-1.04327e-10	-1.20567
207747358	chr2:207747358:A:G	0.000103485	-1.04327e-10	-0.289298	0.000305586	-1.04327e-10	-0.330728	0.000328128	-1.04327e-10	-0.334037
207747501	chr2:207747501:TTACAAG:T	1.69073e-05	-1.41591	-0.685064	5.23129e-05	-1.36406	-0.731658	5.63337e-05	-1.36763	-0.728519
207747602	chr2:207747602:G:A	1.62504e-05	-1.43465	-0.705957	5.01327e-05	-1.3867	-0.751587	5.39962e-05	-1.39001	-0.748512
207748211	chr2:207748211:C:A	1.68741e-05	-1.41303	-0.689907	5.22468e-05	-1.36073	-0.736249	5.6261e-05	-1.36431	-0.733123
207748290	chr2:207748290:G:A	3.62204e-05	-1.3391	-2.64473e-10	0.000118554	-1.27759	-2.64473e-10	0.000128277	-1.27325	-2.64473e-10
207748379	chr2:207748379:G:A	3.11081e-05	-1.49125	-2.64473e-10	9.59337e-05	-1.4893	-2.64473e-10	0.000103333	-1.48948	-2.64473e-10
207748455	chr2:207748455:T:A	1.62579e-05	-1.42395	-0.716193	5.02935e-05	-1.37374	-0.761343	5.41602e-05	-1.37719	-0.7583
207748466	chr2:207748466:G:A	4.97708e-05	-1.04327e-10	-1.02129	0.000153477	-1.04327e-10	-1.01941	0.000165349	-1.04327e-10	-1.01938
207748783	chr2:207748783:T:G	4.2618e-05	-1.04327e-10	-1.17644	0.000131748	-1.04327e-10	-1.17207	0.000141971	-1.04327e-10	-1.17182
207748794	chr2:207748794:T:G	4.2618e-05	-1.04327e-10	-1.17644	0.000131748	-1.04327e-10	-1.17207	0.000141971	-1.04327e-10	-1.17182
207748905	chr2:207748905:G:A	4.27194e-05	-1.04327e-10	-1.17407	0.000130312	-1.04327e-10	-1.18303	0.000140411	-1.04327e-10	-1.18287
207748983	chr2:207748983:A:G	6.60154e-05	-1.04327e-10	-0.738831	0.000206857	-1.04327e-10	-0.72093	0.000222985	-1.04327e-10	-0.720334
207749022	chr2:207749022:C:G	1.39697e-05	-1.25689	-1.03494	4.71176e-05	-1.14833	-1.05198	5.05383e-05	-1.15441	-1.0503
207749502	chr2:207749502:A:C	1.5927e-05	-1.4435	-0.717205	4.90385e-05	-1.3979	-0.762456	5.28255e-05	-1.40103	-0.759413
207749842	chr2:207749842:G:C	9.82985e-06	-1.43294	-1.21036	3.03614e-05	-1.42542	-1.21437	3.27197e-05	-1.42518	-1.21428
207750075	chr2:207750075:T:C	1.65862e-05	-1.43553	-0.684615	5.11049e-05	-1.38801	-0.73107	5.50509e-05	-1.39125	-0.727928
207750079	chr2:207750079:A:G	1.63551e-05	-1.42306	-0.711123	5.05794e-05	-1.3729	-0.756509	5.4471e-05	-1.37632	-0.753451
207750267	chr2:207750267:G:A	1.6258e-05	-1.4167	-0.723433	5.03822e-05	-1.36512	-0.768206	5.42496e-05	-1.36866	-0.765185
207751322	chr2:207751322:A:C	1.59038e-05	-0.978618	-1.18355	4.05249e-05	-1.15549	-1.19555	4.32454e-05	-1.16515	-1.1954
207751581	chr2:207751581:G:A	1.95118e-05	-1.1766	-0.781099	6.47072e-05	-1.07014	-0.81295	6.94605e-05	-1.07646	-0.810217
207751809	chr2:207751809:G:A	1.18916e-05	-1.24682	-1.20607	3.79818e-05	-1.1982	-1.21766	4.07281e-05	-1.2032	-1.21732
207751945	chr2:207751945:G:A	1.64467e-05	-1.39867	-0.72992	5.11635e-05	-1.34354	-0.77439	5.50781e-05	-1.3473	-0.771389
207751967	chr2:207751967:G:A	1.72507e-05	-1.41076	-0.670111	5.33944e-05	-1.35797	-0.717288	5.74986e-05	-1.36157	-0.714108
207751976	chr2:207751976:A:G	5.28608e-05	-1.04327e-10	-0.961057	0.000164812	-1.04327e-10	-0.948155	0.000177635	-1.04327e-10	-0.947707
207752082	chr2:207752082:A:G	5.9738e-05	-1.04327e-10	-0.838752	0.000191552	-1.04327e-10	-0.797798	0.000206443	-1.04327e-10	-0.797416
207752224	chr2:207752224:G:A	1.72519e-05	-1.41137	-0.66943	5.33582e-05	-1.35881	-0.717125	5.74578e-05	-1.36243	-0.713963
207752351	chr2:207752351:T:G	6.92533e-05	-1.04327e-10	-0.690948	0.00021587	-1.04327e-10	-0.678281	0.000232213	-1.04327e-10	-0.679784
207752758	chr2:207752758:G:C	1.5333e-05	-1.14047	-1.05824	4.4851e-05	-1.22789	-1.02172	4.81597e-05	-1.23209	-1.02082
207752914	chr2:207752914:C:CTGT	2.52748e-05	-0.9892	-0.709712	6.25929e-05	-1.16181	-0.754495	6.69473e-05	-1.17162	-0.751908
207752981	chr2:207752981:A:G	1.72732e-05	-1.4079	-0.671658	5.34859e-05	-1.3547	-0.718841	5.75972e-05	-1.3583	-0.715662
207753941	chr2:207753941:G:A	5.81926e-05	-1.04327e-10	-0.864962	0.000180077	-1.04327e-10	-0.859573	0.000194115	-1.04327e-10	-0.858988
207754054	chr2:207754054:A:G	5.34097e-05	-1.04327e-10	-0.950728	0.000166574	-1.04327e-10	-0.937519	0.000179537	-1.04327e-10	-0.937059
207754112	chr2:207754112:C:G	6.30633e-05	-1.04327e-10	-0.784581	0.000194863	-1.04327e-10	-0.780665	0.000210171	-1.04327e-10	-0.779517
207754221	chr2:207754221:T:TA	2.01233e-05	-0.841246	-1.08559	4.91612e-05	-1.07491	-1.08295	5.23641e-05	-1.08657	-1.08264
207754916	chr2:207754916:G:A	3.30918e-05	-1.42943	-2.64473e-10	9.5767e-05	-1.49104	-2.64473e-10	0.00010389	-1.48411	-2.64473e-10
207754988	chr2:207754988:G:A	3.0235e-05	-1.51972	-2.64473e-10	9.15707e-05	-1.53585	-2.64473e-10	9.865e-05	-1.53586	-2.64473e-10
207755474	chr2:207755474:CT:C	7.05142e-05	-1.04327e-10	-0.672905	0.00021881	-1.04327e-10	-0.664757	0.000235916	-1.04327e-10	-0.663962
207755892	chr2:207755892:A:C	4.41517e-05	-1.04327e-10	-1.14109	0.000135019	-1.04327e-10	-1.14755	0.000145361	-1.04327e-10	-1.14822
207755923	chr2:207755923:A:G	8.33816e-05	-1.04327e-10	-0.505292	0.000257218	-1.04327e-10	-0.503034	0.000277514	-1.04327e-10	-0.501568
207755932	chr2:207755932:A:G	6.28833e-05	-1.04327e-10	-0.78744	0.00020214	-1.04327e-10	-0.744	0.000217861	-1.04327e-10	-0.743582
207756189	chr2:207756189:T:G	4.88818e-05	-1.04327e-10	-1.03931	0.000151021	-1.04327e-10	-1.03554	0.000162779	-1.04327e-10	-1.03505
207756234	chr2:207756234:G:GTT	6.26319e-05	-1.04327e-10	-0.791445	0.000201319	-1.04327e-10	-0.748068	0.000216975	-1.04327e-10	-0.747658
207756492	chr2:207756492:GAGAA:G	1.17695e-05	-1.35994	-1.10327	3.83968e-05	-1.30716	-1.09782	4.15725e-05	-1.30173	-1.09827
207756515	chr2:207756515:G:A	0.000120511	-1.04327e-10	-0.13698	0.000370119	-1.04327e-10	-0.139134	0.000399841	-1.04327e-10	-0.136372
207756659	chr2:207756659:T:C	4.24993e-05	-1.04327e-10	-1.17923	0.000129707	-1.04327e-10	-1.18768	0.000139757	-1.04327e-10	-1.18753
207756918	chr2:207756918:G:A	3.11738e-05	-1.48914	-2.64473e-10	9.61494e-05	-1.48706	-2.64473e-10	0.000103564	-1.48725	-2.64473e-10
207757297	chr2:207757297:A:C	1.51626e-05	-1.42364	-0.786246	4.70148e-05	-1.37417	-0.828332	5.06335e-05	-1.37732	-0.8255
207757413	chr2:207757413:G:A	5.30993e-05	-1.04327e-10	-0.956557	0.000161855	-1.04327e-10	-0.966256	0.000174503	-1.04327e-10	-0.965496
207757549	chr2:207757549:A:G	6.95451e-05	-1.04327e-10	-0.686745	0.000224586	-1.04327e-10	-0.638702	0.00024206	-1.04327e-10	-0.638254
207757657	chr2:207757657:T:C	5.61078e-05	-1.04327e-10	-0.901445	0.000179731	-1.04327e-10	-0.8615	0.000193747	-1.04327e-10	-0.860887
207758092	chr2:207758092:A:G	1.81782e-05	-1.34089	-0.687611	5.69895e-05	-1.27602	-0.734068	6.1338e-05	-1.2801	-0.730936
207758110	chr2:207758110:A:C	1.81767e-05	-1.3026	-0.725982	5.74062e-05	-1.23199	-0.770816	6.17581e-05	-1.23641	-0.767805
207758367	chr2:207758367:A:G	3.11669e-05	-1.48936	-2.64473e-10	9.61446e-05	-1.48711	-2.64473e-10	0.000103558	-1.4873	-2.64473e-10
207758430	chr2:207758430:G:A	1.78724e-05	-1.3105	-0.734964	5.63926e-05	-1.24128	-0.779343	6.06696e-05	-1.24564	-0.776355
207759193	chr2:207759193:C:T	0.000462154	-1.04327e-10	1.20718	0.00142089	-1.04327e-10	1.20608	0.00155131	-1.04327e-10	1.21942
207759589	chr2:207759589:A:G	3.21306e-05	-1.45891	-2.64473e-10	9.9525e-05	-1.45255	-2.64473e-10	0.000107243	-1.45235	-2.64473e-10
207760372	chr2:207760372:C:A	4.06512e-05	-1.04327e-10	-1.22369	0.00012515	-1.04327e-10	-1.22344	0.000134828	-1.04327e-10	-1.22344
207760391	chr2:207760391:G:A	1.00321e-05	-1.41709	-1.20584	3.09892e-05	-1.40879	-1.21053	3.33975e-05	-1.40853	-1.21043
207760442	chr2:207760442:C:G	5.78222e-05	-1.04327e-10	-0.871346	0.000185564	-1.04327e-10	-0.829561	0.000200039	-1.04327e-10	-0.828927
207760629	chr2:207760629:T:C	5.86203e-05	-1.04327e-10	-0.857638	0.000188274	-1.04327e-10	-0.815059	0.000202964	-1.04327e-10	-0.814412
207760839	chr2:207760839:C:A	2.14807e-05	-0.693734	-1.16783	5.43181e-05	-0.874764	-1.18334	5.77596e-05	-0.888516	-1.18263
207761483	chr2:207761483:A:G	1.29761e-05	-1.27227	-1.09334	4.08675e-05	-1.21392	-1.1287	4.38702e-05	-1.21862	-1.12759
207762461	chr2:207762461:A:C	1.16278e-05	-1.29808	-1.17724	3.28014e-05	-1.40375	-1.15874	3.51913e-05	-1.40828	-1.15836
207762470	chr2:207762470:C:T	4.56455e-05	-1.04327e-10	-1.10781	0.000138562	-1.04327e-10	-1.12164	0.000149318	-1.04327e-10	-1.12136
207763119	chr2:207763119:C:T	2.98229e-05	-1.53344	-2.64473e-10	9.15714e-05	-1.53584	-2.64473e-10	9.86513e-05	-1.53585	-2.64473e-10
207763176	chr2:207763176:T:C	4.84839e-05	-1.04327e-10	-1.04749	0.000149695	-1.04327e-10	-1.04436	0.000161258	-1.04327e-10	-1.04444
207763213	chr2:207763213:C:T	4.15032e-05	-1.04327e-10	-1.20295	0.000127378	-1.04327e-10	-1.2058	0.000137206	-1.04327e-10	-1.20596
207764111	chr2:207764111:C:T	0.000106984	-1.04327e-10	-0.256045	0.000328402	-1.04327e-10	-0.258722	0.00035471	-1.04327e-10	-0.256139
207764469	chr2:207764469:G:C	0.00154522	-1.04327e-10	2.4142	0.00522711	-1.04327e-10	2.50866	0.00573069	-1.04327e-10	2.52615
207765633	chr2:207765633:G:T	3.02605e-05	-1.51888	-2.64473e-10	9.3256e-05	-1.51761	-2.64473e-10	0.000100457	-1.51771	-2.64473e-10
207765850	chr2:207765850:G:A	4.69715e-05	-1.04327e-10	-1.07918	0.000144711	-1.04327e-10	-1.07822	0.000156007	-1.04327e-10	-1.07754
207766142	chr2:207766142:A:G	3.17654e-05	-1.47034	-2.64473e-10	9.80627e-05	-1.46735	-2.64473e-10	0.000105622	-1.46757	-2.64473e-10
207766487	chr2:207766487:A:T	7.92948e-05	-1.52083	0.965282	0.000315918	-1.41663	1.11915	0.000340417	-1.41755	1.12029
207766588	chr2:207766588:T:TA	5.94294e-05	-1.04327e-10	-0.843931	0.000183738	-1.04327e-10	-0.839447	0.00019806	-1.04327e-10	-0.838871
207766980	chr2:207766980:T:A	4.52825e-05	-1.04327e-10	-1.1158	0.000137564	-1.04327e-10	-1.12887	0.000148237	-1.04327e-10	-1.12863
207767024	chr2:207767024:G:A	4.4771e-05	-1.04327e-10	-1.12716	0.000136112	-1.04327e-10	-1.13948	0.000146669	-1.04327e-10	-1.13926
207767060	chr2:207767060:G:A	0.000196053	-1.04327e-10	0.349667	0.000528774	-1.04327e-10	0.217602	0.000575027	-1.04327e-10	0.226978
207767369	chr2:207767369:G:A	5.60669e-05	-0.902174	-2.64473e-10	0.00019031	-0.804305	-2.64473e-10	0.000205987	-0.799625	-2.64473e-10
207768650	chr2:207768650:G:A	4.62642e-05	-1.04327e-10	-1.09435	0.000140375	-1.04327e-10	-1.10864	0.00015127	-1.04327e-10	-1.10837
207768689	chr2:207768689:T:C	4.84717e-05	-1.04327e-10	-1.04774	0.000149938	-1.04327e-10	-1.04274	0.000161402	-1.04327e-10	-1.04354
207768903	chr2:207768903:C:T	1.0935e-05	-1.48428	-1.05247	3.16825e-05	-1.505	-1.0922	3.40829e-05	-1.50601	-1.09264
207769037	chr2:207769037:T:C	4.14352e-05	-1.04327e-10	-1.20459	0.00012786	-1.04327e-10	-1.20202	0.000137772	-1.04327e-10	-1.20184
207769445	chr2:207769445:C:T	3.72617e-05	-0.0925491	-1.21821	8.89199e-05	-0.342866	-1.22236	9.43807e-05	-0.35766	-1.22244
207769465	chr2:207769465:C:G	0.00110655	2.58222	-0.501941	0.00283705	2.42958	-0.532016	0.00311767	2.44129	-0.52389
207769656	chr2:207769656:G:A	4.39019e-05	-1.04327e-10	-1.14676	0.000135927	-1.04327e-10	-1.14084	0.000146478	-1.04327e-10	-1.14056
207769949	chr2:207769949:G:A	6.68754e-05	-1.04327e-10	-0.725889	0.000203622	-1.04327e-10	-0.736695	0.0002195	-1.04327e-10	-0.736085
207770255	chr2:207770255:CT:C	4.39214e-05	-1.04327e-10	-1.14632	0.000135422	-1.04327e-10	-1.14456	0.000145964	-1.04327e-10	-1.14408
207770345	chr2:207770345:C:T	3.09909e-05	-1.49503	-2.64473e-10	9.55889e-05	-1.4929	-2.64473e-10	0.000102963	-1.49307	-2.64473e-10
207770826	chr2:207770826:G:A	1.58389e-05	-1.0357	-1.13055	5.29841e-05	-0.929769	-1.1532	5.6739e-05	-0.936827	-1.15215
207772399	chr2:207772399:T:C	3.26083e-05	-1.44415	-2.64473e-10	9.74938e-05	-1.47317	-2.64473e-10	0.000104739	-1.47597	-2.64473e-10
207772878	chr2:207772878:G:GGT	3.4884e-05	-1.37669	-2.64473e-10	0.000101227	-1.4356	-2.64473e-10	0.000109075	-1.4354	-2.64473e-10
207773071	chr2:207773071:C:G	4.90105e-05	-1.04327e-10	-1.03668	0.000152466	-1.04327e-10	-1.02602	0.000164386	-1.04327e-10	-1.02522
207773109	chr2:207773109:C:T	0.00546537	2.26147	1.416	0.0145171	2.14591	1.38421	0.0161459	2.15691	1.40507
207773155	chr2:207773155:A:G	0.005009	2.62977	0.960504	0.0133265	2.50146	0.943095	0.0147964	2.51274	0.961961
207774034	chr2:207774034:G:T	3.0553e-05	-1.50926	-2.64473e-10	9.44761e-05	-1.50461	-2.64473e-10	0.000101784	-1.50459	-2.64473e-10
207774123	chr2:207774123:A:ATCCT	1.81982e-05	-0.9331	-1.0943	6.13278e-05	-0.817082	-1.11964	6.56756e-05	-0.824441	-1.11827
207774430	chr2:207774430:T:C	1.83366e-05	-0.930737	-1.08908	6.17915e-05	-0.814192	-1.115	6.61726e-05	-0.821571	-1.1136
207774459	chr2:207774459:G:A	3.07296e-05	-1.50349	-2.64473e-10	9.50683e-05	-1.49836	-2.64473e-10	0.000102425	-1.49831	-2.64473e-10
207774765	chr2:207774765:G:A	6.68227e-05	-1.04327e-10	-0.726676	0.000208284	-1.04327e-10	-0.714055	0.000224076	-1.04327e-10	-0.715452
207775152	chr2:207775152:A:G	2.00637e-05	-0.988863	-0.940945	6.69321e-05	-0.872336	-0.976944	7.17437e-05	-0.879332	-0.975007
207775237	chr2:207775237:G:A	4.64913e-05	-1.04327e-10	-1.08945	0.000141072	-1.04327e-10	-1.10369	0.00015202	-1.04327e-10	-1.10343
207776054	chr2:207776054:G:A	5.93981e-05	-1.04327e-10	-0.844458	0.000185958	-1.04327e-10	-0.827438	0.000200201	-1.04327e-10	-0.828116
207776194	chr2:207776194:G:A	5.70034e-05	-1.04327e-10	-0.885608	0.000176352	-1.04327e-10	-0.880479	0.000189751	-1.04327e-10	-0.881726
207776450	chr2:207776450:G:A	3.55565e-05	-1.00278	-0.354817	9.3197e-05	-1.13769	-0.38055	0.000100624	-1.13943	-0.376621
207777184	chr2:207777184:A:C	1.22484e-05	-1.22823	-1.19509	3.65646e-05	-1.2462	-1.20768	3.92497e-05	-1.25018	-1.20731
207777195	chr2:207777195:G:A	5.54843e-05	-1.04327e-10	-0.912619	0.00016952	-1.04327e-10	-0.919991	0.000182744	-1.04327e-10	-0.919351
207777220	chr2:207777220:C:T	0.000127896	0.0257445	-0.103251	0.000316438	-0.209412	-0.0864201	0.000339206	-0.21633	-0.0845013
207777659	chr2:207777659:G:A	3.68901e-05	-0.178148	-1.14263	0.000109181	-0.207762	-1.15219	0.000115227	-0.228155	-1.15238
207778123	chr2:207778123:G:A	3.10215e-05	-1.49404	-2.64473e-10	9.63701e-05	-1.48476	-2.64473e-10	0.000103895	-1.48405	-2.64473e-10
207778145	chr2:207778145:C:T	6.78597e-05	-0.711277	-2.64473e-10	0.000230671	-0.611966	-2.64473e-10	0.000251735	-0.599063	-2.64473e-10
207778319	chr2:207778319:G:A	9.19916e-06	-1.49089	-1.21872	2.85756e-05	-1.49168	-1.20873	3.0751e-05	-1.49278	-1.20874
207778371	chr2:207778371:C:T	4.25956e-05	-1.04327e-10	-1.17697	0.000131497	-1.04327e-10	-1.17397	0.000141701	-1.04327e-10	-1.17372
207778524	chr2:207778524:G:A	4.14352e-05	-1.04327e-10	-1.20459	0.000127482	-1.04327e-10	-1.20498	0.00013733	-1.04327e-10	-1.20505
207778638	chr2:207778638:T:A	9.62457e-05	-1.04327e-10	-0.361816	0.000301079	-1.04327e-10	-0.345587	0.000324589	-1.04327e-10	-0.344878
207778672	chr2:207778672:G:C	0.000103315	-1.04327e-10	-0.290934	0.000323415	-1.04327e-10	-0.274022	0.000348684	-1.04327e-10	-0.273272
207778747	chr2:207778747:A:T	3.33504e-05	-1.42165	-2.64473e-10	0.000100932	-1.43851	-2.64473e-10	0.000108942	-1.43663	-2.64473e-10
207779697	chr2:207779697:G:A	1.20041e-05	-1.43065	-1.01282	3.59486e-05	-1.42389	-1.04698	3.8751e-05	-1.42306	-1.04722
207780232	chr2:207780232:TG:T	4.93219e-05	-1.04327e-10	-1.03035	0.000151237	-1.04327e-10	-1.03411	0.000163097	-1.04327e-10	-1.03309
207780409	chr2:207780409:C:T	9.64922e-06	-1.45376	-1.20808	2.86718e-05	-1.48058	-1.21646	3.08768e-05	-1.48076	-1.21667
207780999	chr2:207780999:A:T	5.61956e-05	-1.04327e-10	-0.899881	0.00016948	-1.04327e-10	-0.920223	0.000182803	-1.04327e-10	-0.919031
207782127	chr2:207782127:C:A	1.01805e-05	-1.42954	-1.17871	3.24838e-05	-1.39946	-1.17276	3.51236e-05	-1.39609	-1.17248
207782197	chr2:207782197:A:G	4.13467e-05	-1.04327e-10	-1.20673	0.000128077	-1.04327e-10	-1.20033	0.000138036	-1.04327e-10	-1.19993
207782345	chr2:207782345:G:A	4.35058e-05	-1.15583	-2.64473e-10	0.000124804	-1.22622	-2.64473e-10	0.000133893	-1.2304	-2.64473e-10
207782401	chr2:207782401:AC:A	0.00131472	-1.04327e-10	2.25266	0.00440315	-1.04327e-10	2.33712	0.0047724	-1.04327e-10	2.34317
207782520	chr2:207782520:G:A	4.12086e-05	-1.04327e-10	-1.21007	0.000126953	-1.04327e-10	-1.20914	0.000136772	-1.04327e-10	-1.20913
207782731	chr2:207782731:G:C	4.19628e-05	-1.04327e-10	-1.19194	0.000129237	-1.04327e-10	-1.19131	0.000139264	-1.04327e-10	-1.19107
207782911	chr2:207782911:G:C	4.01241e-05	-1.23674	-2.64473e-10	0.000107174	-1.37851	-2.64473e-10	0.000115755	-1.37596	-2.64473e-10
207783262	chr2:207783262:C:T	4.0907e-05	-1.04327e-10	-1.21742	0.000126007	-1.04327e-10	-1.21662	0.000135756	-1.04327e-10	-1.21658
207783367	chr2:207783367:G:C	0.00115449	-1.04327e-10	2.1227	0.00386	-1.04327e-10	2.20546	0.00418368	-1.04327e-10	2.21151
207783432	chr2:207783432:C:G	0.000575075	2.63734	-1.21156	0.00216997	2.84398	-1.21447	0.00234653	2.8478	-1.21455
207783549	chr2:207783549:C:A	4.44976e-05	-1.04327e-10	-1.13328	0.000137854	-1.04327e-10	-1.12677	0.000148504	-1.04327e-10	-1.12682
207784141	chr2:207784141:T:C	4.1673e-05	-1.04327e-10	-1.19887	0.000128353	-1.04327e-10	-1.19818	0.000138306	-1.04327e-10	-1.19797
207784336	chr2:207784336:A:G	0.000160362	-1.04327e-10	0.148712	0.000482752	-1.04327e-10	0.126544	0.000520382	-1.04327e-10	0.127124
207784424	chr2:207784424:CA:C	5.24614e-05	-1.04327e-10	-0.968643	0.000160458	-1.04327e-10	-0.97493	0.000172758	-1.04327e-10	-0.975546
207784688	chr2:207784688:G:A	0.000117397	-1.04327e-10	-0.163157	0.000366697	-1.04327e-10	-0.148424	0.000394819	-1.04327e-10	-0.149011
207784699	chr2:207784699:G:A	1.12485e-05	-1.43584	-1.07264	3.5518e-05	-1.41362	-1.0693	3.84898e-05	-1.40859	-1.06846
207785111	chr2:207785111:C:A	1.69723e-05	-0.947644	-1.14949	5.88453e-05	-0.830527	-1.14752	6.38712e-05	-0.822807	-1.14776
207785304	chr2:207785304:G:A	4.92707e-05	-1.04327e-10	-1.03139	0.000149225	-1.04327e-10	-1.0475	0.00016089	-1.04327e-10	-1.04672
207785462	chr2:207785462:C:T	7.02589e-05	-1.04327e-10	-0.676532	0.000215985	-1.04327e-10	-0.677751	0.000233129	-1.04327e-10	-0.675846
207786406	chr2:207786406:G:A	4.2864e-05	-1.04327e-10	-1.17069	0.000133246	-1.04327e-10	-1.16077	0.000143584	-1.04327e-10	-1.16052
207786888	chr2:207786888:C:T	4.10773e-05	-0.314439	-0.898824	0.000147824	-0.210687	-0.846252	0.000160825	-0.200355	-0.846766
207787068	chr2:207787068:T:C	9.34708e-06	-1.49977	-1.19389	2.95071e-05	-1.49045	-1.17788	3.18757e-05	-1.48799	-1.17761
207787242	chr2:207787242:G:GA	8.92192e-05	-1.32116	0.883538	0.000290117	-1.3443	0.961624	0.000313055	-1.34657	0.965512
207787709	chr2:207787709:G:A	4.90794e-05	-1.04327e-10	-1.03528	0.000150082	-1.04327e-10	-1.04178	0.000161861	-1.04327e-10	-1.0407
207787812	chr2:207787812:A:G	4.91954e-05	-1.04327e-10	-1.03292	0.000150431	-1.04327e-10	-1.03946	0.000162238	-1.04327e-10	-1.03837
207787838	chr2:207787838:C:T	6.09596e-05	0.337491	-1.156	0.000212109	0.469706	-1.16557	0.000224894	0.453938	-1.16575
207788340	chr2:207788340:G:A	7.63864e-05	-1.04327e-10	-0.592915	0.000228205	-1.04327e-10	-0.622714	0.000246215	-1.04327e-10	-0.621233
207788426	chr2:207788426:C:A	8.94289e-06	-1.52359	-1.21427	2.8092e-05	-1.51241	-1.20506	3.03267e-05	-1.51054	-1.20487
207788798	chr2:207788798:G:A	4.06996e-05	-1.04327e-10	-1.2225	0.000125504	-1.04327e-10	-1.22062	0.000135216	-1.04327e-10	-1.22057
207789065	chr2:207789065:C:T	5.401e-05	-1.04327e-10	-0.939551	0.000164908	-1.04327e-10	-0.947572	0.000177896	-1.04327e-10	-0.946238
207789163	chr2:207789163:C:T	6.20675e-05	0.271473	-1.07197	0.000227339	0.409048	-1.03556	0.000247804	0.421124	-1.03592
207789358	chr2:207789358:C:T	3.13353e-05	-1.48398	-2.64473e-10	9.42843e-05	-1.50664	-2.64473e-10	0.000101376	-1.5086	-2.64473e-10
207789938	chr2:207789938:C:T	1.40749e-05	-1.3836	-0.900728	4.39288e-05	-1.41926	-0.851125	4.72823e-05	-1.42085	-0.850453
207790083	chr2:207790083:A:G	4.93183e-05	-1.04327e-10	-1.03043	0.00015381	-1.04327e-10	-1.01724	0.000165709	-1.04327e-10	-1.01721
207790284	chr2:207790284:C:T	1.33031e-05	-1.15002	-1.1907	4.30082e-05	-1.11639	-1.17517	4.67138e-05	-1.10854	-1.17486
207790348	chr2:207790348:A:G	1.57885e-05	-1.36279	-0.80665	4.95338e-05	-1.40269	-0.747617	5.33178e-05	-1.4044	-0.746773
207790588	chr2:207790588:T:C	4.06707e-05	-1.04327e-10	-1.22321	0.000125141	-1.04327e-10	-1.22352	0.000134815	-1.04327e-10	-1.22354
207790746	chr2:207790746:G:A	5.66066e-05	-1.04327e-10	-0.892594	0.00017806	-1.04327e-10	-0.870841	0.000191922	-1.04327e-10	-0.870353
207791006	chr2:207791006:C:T	5.12512e-05	0.196133	-1.18811	0.00016161	0.21465	-1.18242	0.000174406	0.216253	-1.18231
207791236	chr2:207791236:C:T	0.0001829	-1.04327e-10	0.28022	0.000557523	-1.04327e-10	0.270544	0.000600383	-1.04327e-10	0.270129
207791627	chr2:207791627:AT:A	5.80983e-05	-0.866583	-2.64473e-10	0.000180469	-0.857401	-2.64473e-10	0.000193625	-0.861514	-2.64473e-10
207791669	chr2:207791669:T:C	5.29451e-05	-1.04327e-10	-0.959464	0.0001615	-1.04327e-10	-0.968454	0.000174153	-1.04327e-10	-0.967503
207792225	chr2:207792225:C:T	8.55764e-05	-1.04327e-10	-0.47931	0.000253025	-1.04327e-10	-0.519471	0.000273057	-1.04327e-10	-0.51776
207792694	chr2:207792694:C:T	1.2906e-05	-1.33273	-1.0383	3.90233e-05	-1.34899	-1.03981	4.19001e-05	-1.35236	-1.03979
207793095	chr2:207793095:A:T	6.85305e-05	-1.04327e-10	-0.701441	0.000205992	-1.04327e-10	-0.725123	0.000222072	-1.04327e-10	-0.724437
207793594	chr2:207793594:G:A	1.35732e-05	-1.4749	-0.845718	4.13728e-05	-1.47934	-0.850993	4.45149e-05	-1.48089	-0.850721
207793729	chr2:207793729:G:C	5.64655e-05	-1.04327e-10	-0.89509	0.000174187	-1.04327e-10	-0.892831	0.00018788	-1.04327e-10	-0.891638
207794120	chr2:207794120:G:T	4.51582e-05	-1.04327e-10	-1.11855	0.000138847	-1.04327e-10	-1.11958	0.000149703	-1.04327e-10	-1.11878
207794861	chr2:207794861:T:C	6.9159e-05	-1.04327e-10	-0.692312	0.000207441	-1.04327e-10	-0.718111	0.000223783	-1.04327e-10	-0.716761
207795520	chr2:207795520:T:C	1.05799e-05	-1.46044	-1.10932	3.27732e-05	-1.46677	-1.09658	3.52623e-05	-1.46798	-1.09665
207795665	chr2:207795665:T:C	0.00045375	-1.04327e-10	1.18883	0.00154018	-1.04327e-10	1.2867	0.00167018	-1.04327e-10	1.29325
207795843	chr2:207795843:C:T	3.0432e-05	-1.49768	-0.0155415	8.71666e-05	-1.53054	-0.0545975	9.42624e-05	-1.52878	-0.052576
207795907	chr2:207795907:G:A	5.82419e-05	-1.04327e-10	-0.864114	0.000179674	-1.04327e-10	-0.861816	0.000193811	-1.04327e-10	-0.860555
207795912	chr2:207795912:C:T	4.99555e-05	-1.04327e-10	-1.01759	0.000153227	-1.04327e-10	-1.02104	0.000165137	-1.04327e-10	-1.02066
207796271	chr2:207796271:C:T	4.69695e-05	-1.04327e-10	-1.07922	0.000143768	-1.04327e-10	-1.08476	0.000154819	-1.04327e-10	-1.08518
207796377	chr2:207796377:C:T	3.23841e-05	-0.46581	-0.985241	9.55628e-05	-0.52449	-0.968686	0.000103298	-0.521369	-0.968455
207796688	chr2:207796688:TTGTCTCCAAA:T	1.23016e-05	-1.35504	-1.06395	3.85704e-05	-1.35231	-1.04816	4.14383e-05	-1.35498	-1.04825
207796701	chr2:207796701:CA:C	1.21275e-05	-1.36618	-1.06707	3.80136e-05	-1.36355	-1.05146	4.08435e-05	-1.36614	-1.05155
207796703	chr2:207796703:A:T	1.22066e-05	-1.3615	-1.06524	3.82662e-05	-1.35884	-1.04955	4.11135e-05	-1.36147	-1.04963
207797468	chr2:207797468:T:C	1.88113e-05	-1.37827	-0.615992	5.88773e-05	-1.37935	-0.598156	6.3302e-05	-1.38197	-0.59755
207798009	chr2:207798009:C:T	1.24377e-05	-1.34332	-1.06466	3.89787e-05	-1.34092	-1.04902	4.18742e-05	-1.34366	-1.04911
207798404	chr2:207798404:C:T	1.23441e-05	-1.46552	-0.950022	3.75961e-05	-1.47074	-0.955323	4.04451e-05	-1.4724	-0.955094
207799267	chr2:207799267:G:A	4.37584e-05	-1.04327e-10	-1.15004	0.000134337	-1.04327e-10	-1.15261	0.00014478	-1.04327e-10	-1.15222
207799268	chr2:207799268:C:T	6.56515e-05	-1.04327e-10	-0.744359	0.00019711	-1.04327e-10	-0.769195	0.000212621	-1.04327e-10	-0.767927
207799287	chr2:207799287:G:A	6.31862e-05	-0.782634	-2.64473e-10	0.0002169	-0.673524	-2.64473e-10	0.000235505	-0.665709	-2.64473e-10
207799528	chr2:207799528:C:T	1.26587e-05	-1.32596	-1.06441	3.96562e-05	-1.32369	-1.04903	4.25978e-05	-1.32653	-1.0491
207799592	chr2:207799592:G:A	4.19672e-05	-1.04327e-10	-1.19183	0.000128012	-1.04327e-10	-1.20084	0.000137925	-1.04327e-10	-1.20073
207799692	chr2:207799692:T:C	6.86128e-05	-1.52529	0.825048	0.000209039	-1.52081	0.810371	0.000225557	-1.52041	0.81154
207799701	chr2:207799701:T:C	1.26828e-05	-1.53277	-0.855708	3.98981e-05	-1.53518	-0.831453	4.29938e-05	-1.53521	-0.831176
207800214	chr2:207800214:A:G	2.00022e-05	-1.52593	-0.406948	6.37141e-05	-1.52726	-0.37129	6.86189e-05	-1.52756	-0.371315
207800723	chr2:207800723:TA:T	1.43422e-05	-1.53417	-0.731339	4.53831e-05	-1.53469	-0.703133	4.88873e-05	-1.5348	-0.703117
207801151	chr2:207801151:A:G	4.12487e-05	-1.04327e-10	-1.2091	0.000126212	-1.04327e-10	-1.21499	0.000135981	-1.04327e-10	-1.21493
207801168	chr2:207801168:T:C	1.8772e-05	-1.52319	-0.473164	5.97114e-05	-1.5246	-0.438832	6.43044e-05	-1.52495	-0.43886
207801344	chr2:207801344:G:C	6.20136e-05	-1.04327e-10	-0.801366	0.000191078	-1.04327e-10	-0.800278	0.000206144	-1.04327e-10	-0.798863
207801391	chr2:207801391:T:C	1.78207e-05	-1.52348	-0.524879	5.64537e-05	-1.52493	-0.494612	6.08054e-05	-1.52526	-0.494504
207801729	chr2:207801729:C:T	2.98619e-05	-1.53214	-2.64473e-10	9.21794e-05	-1.52922	-2.64473e-10	9.93789e-05	-1.5285	-2.64473e-10
207801768	chr2:207801768:T:C	5.45285e-05	-1.04327e-10	-0.929996	0.000167506	-1.04327e-10	-0.931938	0.000180487	-1.04327e-10	-0.931781
207801845	chr2:207801845:A:ATAT	1.86159e-05	-1.52094	-0.48376	5.91906e-05	-1.52252	-0.44968	6.37416e-05	-1.52289	-0.44971
207801847	chr2:207801847:C:T	1.85368e-05	-1.52059	-0.48837	5.8932e-05	-1.52218	-0.454395	6.34627e-05	-1.52256	-0.454424
207802067	chr2:207802067:T:C	1.65124e-05	-1.53481	-0.5898	5.15625e-05	-1.53555	-0.57462	5.55462e-05	-1.53561	-0.574619
207802265	chr2:207802265:C:T	1.18344e-05	-1.29648	-1.16123	3.55712e-05	-1.30979	-1.17164	3.82958e-05	-1.31026	-1.17184
207802730	chr2:207802730:G:A	6.99118e-05	-1.04327e-10	-0.681486	0.000212617	-1.04327e-10	-0.693468	0.000229009	-1.04327e-10	-0.693676
207802929	chr2:207802929:A:G	8.38012e-05	-1.04327e-10	-0.500273	0.000247673	-1.04327e-10	-0.540849	0.000267269	-1.04327e-10	-0.539183
207803399	chr2:207803399:C:T	1.89548e-05	-1.5317	-0.454964	5.94517e-05	-1.52971	-0.438087	6.40625e-05	-1.52947	-0.438108
207803500	chr2:207803500:G:A	6.75683e-05	-1.04327e-10	-0.71558	0.000202783	-1.04327e-10	-0.740821	0.000218751	-1.04327e-10	-0.739507
207803571	chr2:207803571:C:T	2.97495e-05	-1.53591	-2.64473e-10	9.23109e-05	-1.5278	-2.64473e-10	9.94724e-05	-1.52756	-2.64473e-10
207803632	chr2:207803632:T:C	1.91022e-05	-1.53496	-0.443953	5.98632e-05	-1.53398	-0.42692	6.44997e-05	-1.53384	-0.426935
207804269	chr2:207804269:G:A	8.73746e-05	-1.04327e-10	-0.458515	0.000261372	-1.04327e-10	-0.487016	0.000281725	-1.04327e-10	-0.486508
207804288	chr2:207804288:G:A	1.9323e-05	-1.52908	-0.438339	6.06473e-05	-1.52662	-0.421265	6.53538e-05	-1.52633	-0.421291
207804471	chr2:207804471:C:T	4.78749e-05	-1.04327e-10	-1.06013	0.0001469	-1.04327e-10	-1.06321	0.00015831	-1.04327e-10	-1.06289
207805244	chr2:207805244:T:A	6.90813e-05	-1.04327e-10	-0.693435	0.000213465	-1.04327e-10	-0.689486	0.00023034	-1.04327e-10	-0.687884
207805383	chr2:207805383:T:C	9.05713e-05	-1.53088	1.1083	0.000302025	-1.52994	1.18749	0.00032639	-1.52968	1.19033
207805453	chr2:207805453:T:C	9.67953e-05	-1.53562	1.1795	0.000322947	-1.53534	1.25987	0.000348944	-1.53526	1.26273
207805809	chr2:207805809:A:C	3.34123e-05	-1.4198	-2.64473e-10	0.000108401	-1.36712	-2.64473e-10	0.00011744	-1.36151	-2.64473e-10
207806393	chr2:207806393:C:T	5.7702e-05	-1.04327e-10	-0.873428	0.000174044	-1.04327e-10	-0.893649	0.000187709	-1.04327e-10	-0.892544
207806981	chr2:207806981:A:C	5.16857e-05	-1.04327e-10	-0.983539	0.000158963	-1.04327e-10	-0.984286	0.000171146	-1.04327e-10	-0.98492
207806993	chr2:207806993:G:A	4.27144e-05	-1.04327e-10	-1.17418	0.000130348	-1.04327e-10	-1.18275	0.000140473	-1.04327e-10	-1.18242
207807001	chr2:207807001:ATCCC:A	4.19215e-05	-1.04327e-10	-1.19292	0.000128201	-1.04327e-10	-1.19936	0.000138151	-1.04327e-10	-1.19909
207807007	chr2:207807007:C:T	1.70321e-05	-1.52071	-0.57291	5.27739e-05	-1.50865	-0.57829	5.68812e-05	-1.50825	-0.578219
207807078	chr2:207807078:C:CT	3.92946e-05	-0.15395	-1.10368	0.000183171	0.282402	-1.12494	0.000201064	0.301151	-1.12497
207807187	chr2:207807187:A:C	1.5511e-05	-1.02686	-1.16031	5.22105e-05	-0.966499	-1.13118	5.65653e-05	-0.961526	-1.13052
207807298	chr2:207807298:G:A	4.92574e-05	-1.04327e-10	-1.03166	0.000152884	-1.04327e-10	-1.02328	0.000165088	-1.04327e-10	-1.02096
207807382	chr2:207807382:A:G	4.09308e-05	-1.04327e-10	-1.21684	0.000126747	-1.04327e-10	-1.21076	0.00013653	-1.04327e-10	-1.2109
207807413	chr2:207807413:T:C	4.06907e-05	-1.04327e-10	-1.22272	0.000125119	-1.04327e-10	-1.22369	0.000134794	-1.04327e-10	-1.22369
207807517	chr2:207807517:G:A	5.12594e-05	-1.04327e-10	-0.991821	0.000157052	-1.04327e-10	-0.99638	0.000169324	-1.04327e-10	-0.995626
207807993	chr2:207807993:T:C	5.28518e-05	-1.04327e-10	-0.961228	0.000161923	-1.04327e-10	-0.96584	0.000174586	-1.04327e-10	-0.965024
207808076	chr2:207808076:A:T	9.27296e-06	-1.50122	-1.2004	2.91591e-05	-1.49804	-1.18215	3.13837e-05	-1.4991	-1.18205
207808120	chr2:207808120:T:C	9.47495e-06	-1.45884	-1.22123	2.83313e-05	-1.4943	-1.21469	3.0521e-05	-1.49437	-1.21465
207808618	chr2:207808618:CT:C	4.39272e-05	-1.14619	-2.64473e-10	0.000117086	-1.29005	-2.64473e-10	0.000127634	-1.27827	-2.64473e-10
207808621	chr2:207808621:A:C	4.34445e-05	-1.15724	-2.64473e-10	0.000116064	-1.29882	-2.64473e-10	0.000126494	-1.28725	-2.64473e-10
207809421	chr2:207809421:T:C	1.12586e-05	-1.36395	-1.14364	3.36973e-05	-1.41971	-1.11583	3.63106e-05	-1.41969	-1.11564
207809841	chr2:207809841:C:T	8.83887e-06	-1.53561	-1.21395	2.71436e-05	-1.53035	-1.22147	2.9262e-05	-1.52963	-1.22152
207809888	chr2:207809888:C:T	0.000132779	-1.04327e-10	-0.0400359	0.000411535	-1.04327e-10	-0.0330643	0.000443274	-1.04327e-10	-0.03325
207809924	chr2:207809924:A:T	1.23881e-05	-1.33254	-1.07944	3.63351e-05	-1.37397	-1.08621	3.90392e-05	-1.37672	-1.08616
207809926	chr2:207809926:G:A	5.08846e-05	-1.04327e-10	-0.99916	0.000160737	-1.04327e-10	-0.973189	0.00017345	-1.04327e-10	-0.97155
207809949	chr2:207809949:C:T	4.40535e-05	-1.04327e-10	-1.14332	0.000135255	-1.04327e-10	-1.1458	0.000145628	-1.04327e-10	-1.14638
207810516	chr2:207810516:A:G	5.3786e-05	-1.04327e-10	-0.943707	0.000167788	-1.04327e-10	-0.930256	0.000180839	-1.04327e-10	-0.929834
207810652	chr2:207810652:C:T	5.29301e-05	-1.04327e-10	-0.959748	0.000162163	-1.04327e-10	-0.964355	0.000174845	-1.04327e-10	-0.963539
207810655	chr2:207810655:A:G	4.3858e-05	-1.04327e-10	-1.14776	0.000136989	-1.04327e-10	-1.13306	0.00014761	-1.04327e-10	-1.13286
207810701	chr2:207810701:C:T	4.16027e-05	-1.04327e-10	-1.20055	0.00012895	-1.04327e-10	-1.19354	0.000138931	-1.04327e-10	-1.19346
207810864	chr2:207810864:T:C	8.99457e-06	-1.51659	-1.21551	2.80707e-05	-1.51407	-1.20416	3.02186e-05	-1.51488	-1.2041
207811477	chr2:207811477:C:T	4.47054e-05	-1.04327e-10	-1.12863	0.000139366	-1.04327e-10	-1.11586	0.000150262	-1.04327e-10	-1.11506
207811540	chr2:207811540:C:T	4.95532e-05	-1.04327e-10	-1.02567	0.000156248	-1.04327e-10	-1.00152	0.000168589	-1.04327e-10	-0.999976
207811656	chr2:207811656:T:TCTCCATTAG	4.48304e-05	-1.04327e-10	-1.12583	0.00013634	-1.04327e-10	-1.13781	0.000147003	-1.04327e-10	-1.13698
207811818	chr2:207811818:A:G	4.07298e-05	-1.04327e-10	-1.22176	0.000125261	-1.04327e-10	-1.22256	0.000134945	-1.04327e-10	-1.22257
207812316	chr2:207812316:G:T	6.22077e-05	-0.798241	-2.64473e-10	0.000154861	-1.01043	-2.64473e-10	0.000169508	-0.994541	-2.64473e-10
207812534	chr2:207812534:A:G	0.00144802	-1.04327e-10	2.34923	0.00442783	-1.04327e-10	2.34271	0.00479191	-1.04327e-10	2.34724
207813009	chr2:207813009:C:T	3.55822e-05	-1.35687	-2.64473e-10	0.000107768	-1.37298	-2.64473e-10	0.000115695	-1.37649	-2.64473e-10
207813151	chr2:207813151:TTTC:T	1.80278e-05	-1.50681	-0.529999	5.96779e-05	-1.43588	-0.528116	6.4445e-05	-1.43266	-0.52897
207813671	chr2:207813671:C:A	8.12362e-05	-1.04327e-10	-0.531358	0.000247208	-1.04327e-10	-0.54273	0.000266505	-1.04327e-10	-0.542048
207813679	chr2:207813679:G:A	9.77934e-06	-1.43539	-1.21306	3.24158e-05	-1.37624	-1.19808	3.49782e-05	-1.37469	-1.19803
207813930	chr2:207813930:A:G	2.98976e-05	-1.53094	-2.64473e-10	9.25595e-05	-1.52511	-2.64473e-10	9.97445e-05	-1.52483	-2.64473e-10
207814298	chr2:207814298:G:A	9.47791e-06	-1.49025	-1.18951	3.05166e-05	-1.45069	-1.184	3.29253e-05	-1.44964	-1.18356
207814624	chr2:207814624:G:A	1.76691e-05	-1.49039	-0.566518	5.45035e-05	-1.46463	-0.590061	5.87907e-05	-1.46427	-0.589186
207814642	chr2:207814642:C:T	1.04335e-05	-1.42638	-1.15732	3.25944e-05	-1.40148	-1.16734	3.50646e-05	-1.40277	-1.16748
207814699	chr2:207814699:A:G	4.14659e-05	-1.04327e-10	-1.20385	0.000127767	-1.04327e-10	-1.20275	0.000137667	-1.04327e-10	-1.2026
207814823	chr2:207814823:G:A	2.49855e-05	-1.37716	-0.33326	8.0552e-05	-1.33735	-0.326704	8.7026e-05	-1.33656	-0.32467
207814852	chr2:207814852:T:C	4.12497e-05	-1.04327e-10	-1.20908	0.000127117	-1.04327e-10	-1.20785	0.000136938	-1.04327e-10	-1.20791
207815039	chr2:207815039:G:A	4.88009e-05	-1.04327e-10	-1.04097	0.000153463	-1.04327e-10	-1.0195	0.000165469	-1.04327e-10	-1.01866
207815184	chr2:207815184:G:A	9.74458e-05	-1.04327e-10	-0.349424	0.000303328	-1.04327e-10	-0.338146	0.000327009	-1.04327e-10	-0.337452
207815575	chr2:207815575:T:C	5.09922e-05	-1.04327e-10	-0.997047	0.000156463	-1.04327e-10	-1.00014	0.000168412	-1.04327e-10	-1.00102
207815701	chr2:207815701:G:A	5.19863e-05	-1.04327e-10	-0.97774	0.000159494	-1.04327e-10	-0.980954	0.00017167	-1.04327e-10	-0.981867
207815815	chr2:207815815:G:T	7.79187e-05	-1.04327e-10	-0.573054	0.000233523	-1.04327e-10	-0.599679	0.000251893	-1.04327e-10	-0.598433
207816008	chr2:207816008:G:A	4.96482e-05	-1.04327e-10	-1.02376	0.000152361	-1.04327e-10	-1.02671	0.000164006	-1.04327e-10	-1.02754
207816145	chr2:207816145:C:T	9.4934e-05	-1.04327e-10	-0.375538	0.000295442	-1.04327e-10	-0.364486	0.000318507	-1.04327e-10	-0.363795
207816279	chr2:207816279:G:C	7.9566e-05	-1.04327e-10	-0.552133	0.000247426	-1.04327e-10	-0.54185	0.000266723	-1.04327e-10	-0.541228
207816429	chr2:207816429:G:A	4.18961e-05	-1.19353	-2.64473e-10	0.000118284	-1.27987	-2.64473e-10	0.000127292	-1.28095	-2.64473e-10
207817320	chr2:207817320:G:A	4.0762e-05	-1.04327e-10	-1.22097	0.000125361	-1.04327e-10	-1.22176	0.000135034	-1.04327e-10	-1.22191
207817377	chr2:207817377:A:C	1.30369e-05	-1.3921	-0.968834	4.17475e-05	-1.34286	-0.978462	4.50386e-05	-1.34166	-0.978262
207817477	chr2:207817477:T:A	5.9756e-05	-0.838451	-2.64473e-10	0.000166363	-0.93879	-2.64473e-10	0.000178435	-0.943217	-2.64473e-10
207817573	chr2:207817573:C:T	4.26153e-05	-1.04327e-10	-1.17651	0.000130554	-1.04327e-10	-1.18117	0.000140666	-1.04327e-10	-1.18105
207817870	chr2:207817870:C:T	0.000126651	-1.04327e-10	-0.0872859	0.000381529	-1.04327e-10	-0.108773	0.000410925	-1.04327e-10	-0.109028
207818010	chr2:207818010:G:A	8.14079e-05	-1.04327e-10	-0.529247	0.000252641	-1.04327e-10	-0.520988	0.000272129	-1.04327e-10	-0.521163
207818275	chr2:207818275:C:G	4.91027e-05	-1.04327e-10	-1.03481	0.000154951	-1.04327e-10	-1.00985	0.000167035	-1.04327e-10	-1.00924
207818711	chr2:207818711:C:G	4.45672e-05	-1.04327e-10	-1.13172	0.00013618	-1.04327e-10	-1.13898	0.000146733	-1.04327e-10	-1.13883
207818960	chr2:207818960:T:C	0.000140862	-1.04327e-10	0.0190622	0.00043243	-1.04327e-10	0.0164621	0.000467333	-1.04327e-10	0.0196037
207819617	chr2:207819617:A:G	1.2451e-05	-1.44156	-0.965363	3.95386e-05	-1.40075	-0.974932	4.26478e-05	-1.39976	-0.974705
207819622	chr2:207819622:T:C	5.14842e-05	-1.04327e-10	-0.987445	0.000157547	-1.04327e-10	-0.993235	0.000169737	-1.04327e-10	-0.99319
207820352	chr2:207820352:G:A	4.37438e-05	-1.04327e-10	-1.15037	0.000133775	-1.04327e-10	-1.1568	0.000144141	-1.04327e-10	-1.15665
207820391	chr2:207820391:G:A	0.0001136	-1.04327e-10	-0.196035	0.000342555	-1.04327e-10	-0.216527	0.000368961	-1.04327e-10	-0.216748
207820556	chr2:207820556:A:G	6.51341e-05	-0.586073	-0.166199	0.000180592	-0.666833	-0.189884	0.000193334	-0.672625	-0.190396
207820686	chr2:207820686:C:A	0.000138635	-1.04327e-10	0.00312597	0.000436124	-1.04327e-10	0.0249676	0.000472121	-1.04327e-10	0.0297951
207820821	chr2:207820821:A:AATATTGTAGGTTGATGAATTGTTTTAAAAGTCTATCTGTAAG	5.19629e-05	-1.04327e-10	-0.978189	0.000163954	-1.04327e-10	-0.953376	0.000176802	-1.04327e-10	-0.952408
207821120	chr2:207821120:G:C	4.35407e-05	-1.04327e-10	-1.15502	0.000134361	-1.04327e-10	-1.15243	0.00014474	-1.04327e-10	-1.1525
207821686	chr2:207821686:C:T	9.01971e-06	-1.53378	-1.19553	2.78173e-05	-1.52561	-1.20169	2.99712e-05	-1.52522	-1.20198
207821871	chr2:207821871:G:A	0.000102705	-1.04327e-10	-0.296854	0.000310209	-1.04327e-10	-0.315712	0.000334127	-1.04327e-10	-0.315917
207822784	chr2:207822784:G:C	9.31143e-05	-1.04327e-10	-0.394892	0.000281654	-1.04327e-10	-0.412281	0.000303374	-1.04327e-10	-0.412472
207823508	chr2:207823508:G:A	4.3799e-05	-1.04327e-10	-1.14911	0.000135168	-1.04327e-10	-1.14644	0.000145609	-1.04327e-10	-1.14651
207823595	chr2:207823595:T:C	5.62633e-05	-0.623815	-0.274862	0.000156619	-0.701816	-0.29733	0.000167707	-0.707417	-0.297806
207823688	chr2:207823688:C:G	6.50687e-05	-1.04327e-10	-0.753277	0.000207684	-1.04327e-10	-0.716943	0.00022423	-1.04327e-10	-0.714768
207823806	chr2:207823806:T:C	5.26835e-05	-0.651105	-0.313313	0.000146944	-0.727759	-0.335149	0.000157357	-0.733306	-0.335614
207823866	chr2:207823866:G:A	4.08496e-05	-1.04327e-10	-1.21882	0.000125867	-1.04327e-10	-1.21773	0.000135609	-1.04327e-10	-1.21766
207823872	chr2:207823872:A:C	4.06548e-05	-1.04327e-10	-1.2236	0.000125145	-1.04327e-10	-1.22349	0.000134821	-1.04327e-10	-1.22349
207824164	chr2:207824164:T:C	7.88429e-05	-1.04327e-10	-0.561263	0.000245129	-1.04327e-10	-0.551176	0.00026424	-1.04327e-10	-0.550582
207824453	chr2:207824453:T:C	9.08009e-06	-1.49961	-1.22302	2.87053e-05	-1.47221	-1.22366	3.09624e-05	-1.47099	-1.22368
207824458	chr2:207824458:G:A	3.15173e-05	-1.47818	-2.64473e-10	9.85869e-05	-1.46202	-2.64473e-10	0.000106428	-1.45997	-2.64473e-10
207824691	chr2:207824691:T:C	8.73704e-05	-1.04327e-10	-0.458563	0.000261068	-1.04327e-10	-0.488179	0.0002817	-1.04327e-10	-0.486597
207824849	chr2:207824849:T:A	4.06545e-05	-1.04327e-10	-1.22361	0.000125143	-1.04327e-10	-1.2235	0.000134819	-1.04327e-10	-1.22351
207825059	chr2:207825059:T:C	8.93034e-06	-1.51758	-1.22169	2.81096e-05	-1.49752	-1.21932	3.03167e-05	-1.49659	-1.21915
207825391	chr2:207825391:CAT:C	6.56342e-05	-1.04327e-10	-0.744623	0.000209559	-1.04327e-10	-0.707955	0.000226259	-1.04327e-10	-0.70576
207825557	chr2:207825557:A:G	1.12128e-05	-1.51743	-0.994235	3.44271e-05	-1.4984	-1.01572	3.71124e-05	-1.49739	-1.01609
207825736	chr2:207825736:G:T	1.13345e-05	-1.52415	-0.976718	3.46626e-05	-1.50828	-0.99902	3.73581e-05	-1.50748	-0.999408
207825741	chr2:207825741:G:A	9.26975e-05	-1.04327e-10	-0.399378	0.000288406	-1.04327e-10	-0.38859	0.000310915	-1.04327e-10	-0.38792
207825973	chr2:207825973:G:A	9.53199e-05	-1.04327e-10	-0.371481	0.000288323	-1.04327e-10	-0.388879	0.000310549	-1.04327e-10	-0.389096
207826099	chr2:207826099:G:A	4.57968e-05	-1.04327e-10	-1.1045	0.000141182	-1.04327e-10	-1.10291	0.00015217	-1.04327e-10	-1.10244
207826173	chr2:207826173:C:T	6.40503e-05	-1.04327e-10	-0.769051	0.000198604	-1.04327e-10	-0.761647	0.00021403	-1.04327e-10	-0.761323
207826452	chr2:207826452:C:T	0.000103617	-1.04327e-10	-0.288023	0.000321927	-1.04327e-10	-0.278633	0.000347076	-1.04327e-10	-0.277896
207826568	chr2:207826568:C:T	9.60902e-06	-1.53578	-1.13023	2.97137e-05	-1.53351	-1.12784	3.20139e-05	-1.53336	-1.12791
207827182	chr2:207827182:T:C	7.59616e-05	-1.04327e-10	-0.598492	0.000239273	-1.04327e-10	-0.575355	0.000258205	-1.04327e-10	-0.573686
207827254	chr2:207827254:C:T	3.43917e-05	-1.39091	-2.64473e-10	0.000104348	-1.40523	-2.64473e-10	0.000112567	-1.40389	-2.64473e-10
207827493	chr2:207827493:T:C	4.21105e-05	-1.04327e-10	-1.18842	0.000129877	-1.04327e-10	-1.18637	0.000139912	-1.04327e-10	-1.18642
207827894	chr2:207827894:C:T	4.63457e-05	-1.04327e-10	-1.09259	0.000142157	-1.04327e-10	-1.09603	0.000153218	-1.04327e-10	-1.09558
207827985	chr2:207827985:A:G	6.90244e-05	-1.04327e-10	-0.69426	0.000213485	-1.04327e-10	-0.689394	0.000230152	-1.04327e-10	-0.688701
207828537	chr2:207828537:C:G	2.73504e-05	-1.36116	-0.258824	7.8883e-05	-1.41558	-0.269417	8.50953e-05	-1.41512	-0.268546
207828906	chr2:207828906:A:G	3.52394e-05	-1.35931	-0.00725052	0.000100655	-1.413	-0.0282603	0.000108694	-1.41245	-0.0264507
207829207	chr2:207829207:A:G	4.57257e-05	-1.38546	0.279404	0.000131997	-1.43525	0.265072	0.000142543	-1.43478	0.266983
207829641	chr2:207829641:C:T	1.00305e-05	-1.5357	-1.08739	3.09627e-05	-1.53591	-1.08427	3.33591e-05	-1.53582	-1.08429
207830299	chr2:207830299:A:G	0.000124251	-1.04327e-10	-0.106419	0.00038753	-1.04327e-10	-0.093166	0.000418999	-1.04327e-10	-0.0895709
207830677	chr2:207830677:GAAGAAGGACACTTCTTCT:G	0.000101793	-1.38437	1.07859	0.000296198	-1.43494	1.07301	0.000319871	-1.43443	1.07491
207830925	chr2:207830925:G:A	0.000319011	-1.04327e-10	0.836506	0.000998254	-1.04327e-10	0.853049	0.00107547	-1.04327e-10	0.853074
207831224	chr2:207831224:C:G	4.93953e-05	-1.04327e-10	-1.02886	0.000153287	-1.04327e-10	-1.02065	0.000165122	-1.04327e-10	-1.02075
207831408	chr2:207831408:T:G	4.14166e-05	-1.25887	0.0538307	0.000117382	-1.32865	0.0411264	0.000126725	-1.32785	0.0424288
207831601	chr2:207831601:T:C	3.99819e-05	-1.26962	0.0293294	0.000113523	-1.33781	0.0168562	0.000122546	-1.33705	0.0181026
207831833	chr2:207831833:C:T	5.09851e-05	-1.04327e-10	-0.997187	0.000158365	-1.04327e-10	-0.988056	0.000170705	-1.04327e-10	-0.9875
207831872	chr2:207831872:C:T	4.60609e-05	-1.04327e-10	-1.09876	0.000142744	-1.04327e-10	-1.09191	0.000153794	-1.04327e-10	-1.09183
207832251	chr2:207832251:T:C	4.06512e-05	-1.04327e-10	-1.22369	0.00012512	-1.04327e-10	-1.22369	0.000134794	-1.04327e-10	-1.22369
207832359	chr2:207832359:G:A	4.76779e-05	-1.04327e-10	-1.06425	0.000147587	-1.04327e-10	-1.05854	0.000159095	-1.04327e-10	-1.05794
207832428	chr2:207832428:T:A	5.65185e-05	-1.04327e-10	-0.894152	0.000172013	-1.04327e-10	-0.905388	0.000185501	-1.04327e-10	-0.904379
207832501	chr2:207832501:A:G	4.52502e-05	-1.04327e-10	-1.11651	0.000138651	-1.04327e-10	-1.121	0.000149396	-1.04327e-10	-1.12084
207832620	chr2:207832620:C:T	9.18237e-05	-0.408849	-2.64473e-10	0.000294204	-0.368686	-2.64473e-10	0.000314099	-0.377731	-2.64473e-10
207832939	chr2:207832939:C:G	3.41346e-05	-1.37845	-0.0199628	9.87048e-05	-1.42884	-0.0319819	0.000106552	-1.42809	-0.0307236
207832994	chr2:207832994:C:A	6.80213e-05	-1.04327e-10	-0.708899	0.00021044	-1.04327e-10	-0.703757	0.000226872	-1.04327e-10	-0.703052
207833268	chr2:207833268:G:T	3.38854e-05	-1.40368	-0.00205588	9.84494e-05	-1.44919	-0.0142258	0.000106266	-1.44852	-0.0129708
207833660	chr2:207833660:A:G	3.8607e-05	-1.30498	0.0296904	0.00011025	-1.36764	0.0174303	0.000119005	-1.36698	0.0187015
207833676	chr2:207833676:C:T	0.000114156	-1.04327e-10	-0.191158	0.000342031	-1.04327e-10	-0.218058	0.000368983	-1.04327e-10	-0.216688
207834063	chr2:207834063:C:T	9.3091e-05	-1.04327e-10	-0.395142	0.000281887	-1.04327e-10	-0.411452	0.000303654	-1.04327e-10	-0.411549
207834206	chr2:207834206:C:T	3.54453e-05	-1.37268	0.0119479	0.000102394	-1.42393	-0.000206982	0.000110532	-1.42318	0.00104507
207834572	chr2:207834572:T:C	5.68937e-05	-1.04327e-10	-0.887536	0.00017393	-1.04327e-10	-0.894304	0.000187385	-1.04327e-10	-0.894275
207835026	chr2:207835026:T:C	3.83412e-05	-1.31283	0.0306312	0.000109738	-1.37487	0.0200136	0.000118526	-1.37364	0.0213326
207835034	chr2:207835034:G:A	4.70252e-05	-1.26845	0.190419	0.000134261	-1.33718	0.184012	0.000145052	-1.33581	0.185461
207835041	chr2:207835041:A:G	2.95891e-05	-1.26046	-0.280848	8.66648e-05	-1.335	-0.25591	9.38144e-05	-1.33355	-0.252573
207835875	chr2:207835875:G:T	3.41766e-05	-1.30491	-0.0922703	9.76649e-05	-1.36758	-0.103837	0.000105414	-1.36692	-0.102621
207836008	chr2:207836008:A:C	5.77353e-05	-1.04327e-10	-0.872852	0.000179747	-1.04327e-10	-0.861406	0.000193779	-1.04327e-10	-0.860719
207836187	chr2:207836187:T:C	3.97023e-05	-1.19237	-0.0549426	0.000111713	-1.27044	-0.0665909	0.000120611	-1.26951	-0.0653624
207836219	chr2:207836219:A:G	3.92766e-05	-1.20013	-0.0579627	0.000110584	-1.27754	-0.0696454	0.000119396	-1.27658	-0.0684216
207836288	chr2:207836288:C:T	0.000106691	-1.04327e-10	-0.258787	0.000323418	-1.04327e-10	-0.274014	0.000349288	-1.04327e-10	-0.271542
207836299	chr2:207836299:G:A	3.69165e-05	-1.20852	-0.111541	0.00010412	-1.28448	-0.122933	0.000112406	-1.28359	-0.121732
207836327	chr2:207836327:A:C	0.000208483	-1.04327e-10	0.411137	0.000675911	-1.04327e-10	0.463102	0.000733395	-1.04327e-10	0.470246
207836346	chr2:207836346:A:C	4.06565e-05	-1.04327e-10	-1.22356	0.000125197	-1.04327e-10	-1.22307	0.000134881	-1.04327e-10	-1.22304
207837192	chr2:207837192:C:T	4.27289e-05	-1.04327e-10	-1.17385	0.000131265	-1.04327e-10	-1.17574	0.000141422	-1.04327e-10	-1.17569
207837951	chr2:207837951:T:G	0.000178755	-1.04327e-10	0.257296	0.000578148	-1.04327e-10	0.306871	0.000627107	-1.04327e-10	0.313679
207838795	chr2:207838795:G:A	1.24334e-05	-1.33784	-1.07049	3.60721e-05	-1.39106	-1.07638	3.8907e-05	-1.38983	-1.07643
207838978	chr2:207838978:C:T	1.13962e-05	-1.39082	-1.10462	3.33579e-05	-1.43595	-1.10971	3.59702e-05	-1.43499	-1.10976
207839109	chr2:207839109:T:TA	0.00022649	-1.04327e-10	0.493982	0.000735134	-1.04327e-10	0.547093	0.000797783	-1.04327e-10	0.554398
207839423	chr2:207839423:T:C	5.33576e-05	-1.04327e-10	-0.951704	0.000166025	-1.04327e-10	-0.940822	0.00017886	-1.04327e-10	-0.940838
207839579	chr2:207839579:G:T	1.00754e-05	-1.44969	-1.16893	3.2828e-05	-1.39802	-1.16366	3.53302e-05	-1.39909	-1.16361
207839623	chr2:207839623:T:C	1.58023e-05	-1.52368	-0.644878	5.10686e-05	-1.49002	-0.629767	5.5064e-05	-1.4904	-0.628541
207839663	chr2:207839663:T:C	5.10059e-05	-1.04327e-10	-0.996779	0.000157956	-1.04327e-10	-0.990642	0.000170255	-1.04327e-10	-0.99014
207839805	chr2:207839805:C:T	1.51285e-05	-1.52553	-0.686606	4.66948e-05	-1.53087	-0.678461	5.03005e-05	-1.53116	-0.678268
207840252	chr2:207840252:A:G	4.2259e-05	-1.04327e-10	-1.1849	0.000129735	-1.04327e-10	-1.18747	0.000139772	-1.04327e-10	-1.18742
207840319	chr2:207840319:C:T	0.00016539	-1.04327e-10	0.179584	0.000530261	-1.04327e-10	0.22041	0.000575264	-1.04327e-10	0.227389
207840367	chr2:207840367:C:A	1.12011e-05	-1.53477	-0.977942	3.48542e-05	-1.52242	-0.979365	3.75884e-05	-1.52178	-0.978961
207840503	chr2:207840503:G:A	5.09744e-05	-1.04327e-10	-0.997397	0.000155298	-1.04327e-10	-1.00761	0.000167305	-1.04327e-10	-1.00762
207840617	chr2:207840617:A:G	5.54601e-05	-1.04327e-10	-0.913057	0.000168832	-1.04327e-10	-0.924055	0.000182045	-1.04327e-10	-0.923186
207840798	chr2:207840798:TG:T	1.11338e-05	-1.30812	-1.21062	3.37281e-05	-1.32046	-1.21417	3.62637e-05	-1.32239	-1.21423
207840812	chr2:207840812:T:A	9.87611e-06	-1.41498	-1.22362	2.9914e-05	-1.43161	-1.22302	3.21842e-05	-1.43301	-1.22296
207840869	chr2:207840869:C:T	1.01825e-05	-1.38448	-1.22356	3.07346e-05	-1.40473	-1.22284	3.30618e-05	-1.4063	-1.22276
207841098	chr2:207841098:C:T	4.23645e-05	-1.04327e-10	-1.18241	0.000130566	-1.04327e-10	-1.18108	0.000140606	-1.04327e-10	-1.18148
207841372	chr2:207841372:C:T	4.99364e-05	-1.01797	-2.64473e-10	0.000163701	-0.954921	-2.64473e-10	0.000177973	-0.945805	-2.64473e-10
207841930	chr2:207841930:C:T	7.08617e-05	-0.66799	-2.64473e-10	0.000227686	-0.624993	-2.64473e-10	0.000247659	-0.615386	-2.64473e-10
207842078	chr2:207842078:T:C	1.11943e-05	-1.34299	-1.17033	3.4078e-05	-1.35057	-1.17373	3.66831e-05	-1.35164	-1.17348
207842159	chr2:207842159:G:A	5.92574e-05	-1.04327e-10	-0.84683	0.00018113	-1.04327e-10	-0.853743	0.000195129	-1.04327e-10	-0.853779
207842176	chr2:207842176:C:T	9.4562e-06	-1.47739	-1.20466	2.90592e-05	-1.47983	-1.2038	3.13045e-05	-1.48015	-1.20353
207842225	chr2:207842225:C:T	1.00874e-05	-1.41758	-1.19985	3.09678e-05	-1.42078	-1.19923	3.33573e-05	-1.42123	-1.19893
207842476	chr2:207842476:T:C	0.000146325	-1.04327e-10	0.0571104	0.000468093	-1.04327e-10	0.0957076	0.000507665	-1.04327e-10	0.102383
207842920	chr2:207842920:G:A	1.1739e-05	-1.30481	-1.161	3.56838e-05	-1.31356	-1.1647	3.8404e-05	-1.31486	-1.16442
207843084	chr2:207843084:A:G	1.20149e-05	-1.47123	-0.971339	3.61066e-05	-1.49183	-0.974653	3.88838e-05	-1.49285	-0.974015
207843236	chr2:207843236:A:G	1.00644e-05	-1.44759	-1.17213	3.09238e-05	-1.45059	-1.17084	3.3312e-05	-1.45109	-1.17043
207843252	chr2:207843252:G:A	2.97528e-05	-1.5358	-2.64473e-10	9.15643e-05	-1.53592	-2.64473e-10	9.86452e-05	-1.53591	-2.64473e-10
207843537	chr2:207843537:C:T	4.23595e-05	-1.04327e-10	-1.18253	0.000130679	-1.04327e-10	-1.18021	0.000140896	-1.04327e-10	-1.17942
207843780	chr2:207843780:C:T	9.63546e-06	-1.45382	-1.20945	2.95785e-05	-1.45879	-1.20712	3.18636e-05	-1.4592	-1.20678
207843781	chr2:207843781:G:A	4.10757e-05	-1.04327e-10	-1.2133	0.00012658	-1.04327e-10	-1.21208	0.000136425	-1.04327e-10	-1.21166
207843836	chr2:207843836:T:C	9.88277e-06	-1.43415	-1.20377	3.03249e-05	-1.43996	-1.20103	3.26688e-05	-1.44039	-1.20062
207843973	chr2:207843973:C:T	4.47881e-05	-1.12678	-2.64473e-10	0.000134074	-1.15457	-2.64473e-10	0.000144392	-1.15491	-2.64473e-10
207844122	chr2:207844122:C:T	5.5199e-05	-1.04327e-10	-0.917775	0.000167829	-1.04327e-10	-0.930014	0.000180824	-1.04327e-10	-0.929916
207844142	chr2:207844142:C:A	5.51207e-05	-0.919194	-2.64473e-10	0.000151304	-1.03367	-2.64473e-10	0.000162781	-1.03504	-2.64473e-10
207844341	chr2:207844341:T:C	1.21963e-05	-1.52893	-0.898663	3.7316e-05	-1.53373	-0.899804	4.02222e-05	-1.534	-0.899023
207844403	chr2:207844403:C:T	1.07037e-05	-1.42469	-1.13344	3.28429e-05	-1.42798	-1.13324	3.53882e-05	-1.42851	-1.13255
207844414	chr2:207844414:T:C	1.57491e-05	-1.52771	-0.644227	4.81307e-05	-1.53284	-0.646197	5.189e-05	-1.53317	-0.645143
207844449	chr2:207844449:CCCA:C	1.66289e-05	-1.46059	-0.656983	5.18609e-05	-1.4381	-0.666295	5.59707e-05	-1.43748	-0.665134
207845007	chr2:207845007:C:A	0.000106992	-1.04327e-10	-0.255962	0.000339818	-1.04327e-10	-0.224548	0.000368142	-1.04327e-10	-0.218971
207845109	chr2:207845109:T:C	0.000257285	-1.04327e-10	0.621466	0.000807004	-1.04327e-10	0.640369	0.000873338	-1.04327e-10	0.644883
207845193	chr2:207845193:T:C	9.86743e-06	-1.41601	-1.22347	2.98651e-05	-1.43355	-1.22272	3.21319e-05	-1.43495	-1.22264
207846673	chr2:207846673:A:G	5.2639e-05	-1.04327e-10	-0.965263	0.000163708	-1.04327e-10	-0.954878	0.000176474	-1.04327e-10	-0.954268
207846678	chr2:207846678:G:A	4.76558e-05	-1.04327e-10	-1.06472	0.000146598	-1.04327e-10	-1.06526	0.000157889	-1.04327e-10	-1.06555
207846800	chr2:207846800:G:A	0.00019743	0.356663	-2.64473e-10	0.000651244	0.425926	-2.64473e-10	0.000705741	0.431809	-2.64473e-10
207847062	chr2:207847062:T:C	4.87747e-05	-1.04327e-10	-1.04151	0.000150056	-1.04327e-10	-1.04195	0.000161846	-1.04327e-10	-1.04079
207847565	chr2:207847565:G:A	3.17082e-05	-1.47214	-2.64473e-10	9.57864e-05	-1.49084	-2.64473e-10	0.000103075	-1.49199	-2.64473e-10
207847637	chr2:207847637:T:C	9.70409e-06	-1.53495	-1.12122	2.97303e-05	-1.53591	-1.12489	3.20241e-05	-1.53587	-1.12507
207847686	chr2:207847686:C:T	9.87498e-06	-1.48766	-1.15105	2.97925e-05	-1.50501	-1.15369	3.20758e-05	-1.50587	-1.15347
207848131	chr2:207848131:A:G	9.33189e-06	-1.51199	-1.18329	2.83307e-05	-1.52373	-1.18529	3.05104e-05	-1.52426	-1.18511
207848303	chr2:207848303:G:A	1.96061e-05	-1.53474	-0.41814	5.87558e-05	-1.53409	-0.445483	6.33508e-05	-1.53384	-0.444914
207848547	chr2:207848547:C:T	1.03758e-05	-1.53216	-1.05709	3.24985e-05	-1.5172	-1.05457	3.50668e-05	-1.51661	-1.05357
207848614	chr2:207848614:T:C	9.7932e-06	-1.42338	-1.22365	2.96553e-05	-1.44015	-1.22317	3.19079e-05	-1.44148	-1.22311
207848950	chr2:207848950:G:A	0.000130064	-0.0606947	-2.64473e-10	0.000366214	-0.149742	-2.64473e-10	0.000392702	-0.154387	-2.64473e-10
207849059	chr2:207849059:C:T	6.0937e-05	-1.04327e-10	-0.818879	0.000187356	-1.04327e-10	-0.81995	0.000202015	-1.04327e-10	-0.819099
207849092	chr2:207849092:T:C	0.000146266	-1.04327e-10	0.056708	0.0004679	-1.04327e-10	0.0952951	0.000507455	-1.04327e-10	0.101969
207849099	chr2:207849099:C:T	0.000146384	-1.04327e-10	0.0575101	0.000468284	-1.04327e-10	0.0961155	0.000507873	-1.04327e-10	0.102792
207849758	chr2:207849758:G:C	5.09584e-05	-1.04327e-10	-0.997711	0.000155152	-1.04327e-10	-1.00855	0.0001671	-1.04327e-10	-1.00884
207849857	chr2:207849857:T:C	9.61579e-06	-1.44572	-1.21959	2.91434e-05	-1.45935	-1.22138	3.13556e-05	-1.46054	-1.2215
207850590	chr2:207850590:G:A	9.21769e-06	-1.53323	-1.17437	2.88115e-05	-1.51909	-1.17309	3.10643e-05	-1.51857	-1.17281
207851282	chr2:207851282:C:T	1.10421e-05	-1.35929	-1.16772	3.34846e-05	-1.38128	-1.16059	3.60416e-05	-1.38288	-1.15989
207851405	chr2:207851405:G:A	6.53591e-05	-1.04327e-10	-0.748823	0.000199689	-1.04327e-10	-0.756197	0.000215083	-1.04327e-10	-0.756414
207851487	chr2:207851487:G:A	7.36518e-05	-1.04327e-10	-0.629371	0.000229377	-1.04327e-10	-0.617594	0.000247143	-1.04327e-10	-0.617471
207851599	chr2:207851599:G:A	4.19866e-05	-1.04327e-10	-1.19137	0.000129539	-1.04327e-10	-1.18898	0.00013966	-1.04327e-10	-1.18823
207851822	chr2:207851822:G:C	6.54423e-05	-0.747551	-2.64473e-10	0.00019144	-0.798386	-2.64473e-10	0.000206177	-0.798706	-2.64473e-10
207851922	chr2:207851922:G:A	4.23585e-05	-1.04327e-10	-1.18255	0.000130727	-1.04327e-10	-1.17985	0.000140954	-1.04327e-10	-1.17901
207851935	chr2:207851935:C:T	1.35828e-05	-1.48441	-0.8355	4.09025e-05	-1.50224	-0.839531	4.40564e-05	-1.50311	-0.838859
207852021	chr2:207852021:T:C	9.003e-06	-1.51851	-1.21265	2.75712e-05	-1.5253	-1.21089	2.96926e-05	-1.52576	-1.21078
207852180	chr2:207852180:G:A	1.02056e-05	-1.38808	-1.2177	3.09364e-05	-1.40607	-1.21495	3.32912e-05	-1.40743	-1.21471
207852470	chr2:207852470:G:T	1.27869e-05	-1.48648	-0.893818	3.85246e-05	-1.504	-0.897663	4.14946e-05	-1.50486	-0.897019
207852562	chr2:207852562:T:C	0.000416298	-1.04327e-10	1.10268	0.00129321	-1.04327e-10	1.11192	0.00139608	-1.04327e-10	1.11399
207853059	chr2:207853059:T:C	9.92526e-06	-1.4117	-1.22193	3.17945e-05	-1.3702	-1.22347	3.42517e-05	-1.37024	-1.22346
207853117	chr2:207853117:A:G	4.07414e-05	-1.04327e-10	-1.22148	0.000125282	-1.04327e-10	-1.22239	0.000134964	-1.04327e-10	-1.22243
207853231	chr2:207853231:A:G	4.73644e-05	-1.04327e-10	-1.07085	0.000145642	-1.04327e-10	-1.07181	0.000157064	-1.04327e-10	-1.07078
207853439	chr2:207853439:A:G	0.00025918	-1.04327e-10	0.628805	0.000812812	-1.04327e-10	0.64754	0.000879622	-1.04327e-10	0.652053
207853602	chr2:207853602:C:T	0.000203909	-1.04327e-10	0.388954	0.000626434	-1.04327e-10	0.387084	0.000676259	-1.04327e-10	0.389137
207853904	chr2:207853904:G:T	6.42337e-05	-1.04327e-10	-0.766193	0.000199913	-1.04327e-10	-0.755075	0.00021542	-1.04327e-10	-0.754851
207854334	chr2:207854334:A:G	9.2126e-06	-1.50397	-1.20418	2.87289e-05	-1.48848	-1.20658	3.09678e-05	-1.488	-1.20649
207855165	chr2:207855165:C:T	7.73009e-05	-1.04327e-10	-0.581014	0.00024106	-1.04327e-10	-0.567914	0.000259777	-1.04327e-10	-0.567617
207855353	chr2:207855353:C:T	0.000146084	-1.04327e-10	0.0554623	0.000467317	-1.04327e-10	0.094048	0.000506822	-1.04327e-10	0.10072
207855365	chr2:207855365:G:A	9.81015e-06	-1.42172	-1.22358	3.21396e-05	-1.35925	-1.22362	3.46703e-05	-1.35793	-1.22363
207855457	chr2:207855457:T:G	4.467e-05	-1.04327e-10	-1.12942	0.000137037	-1.04327e-10	-1.13271	0.000147641	-1.04327e-10	-1.13266
207856192	chr2:207856192:G:T	0.000139154	0.00685839	-2.64473e-10	0.000463267	0.0853441	-2.64473e-10	0.000501211	0.0895889	-2.64473e-10
207856343	chr2:207856343:G:C	5.14622e-05	-1.04327e-10	-0.987873	0.000159783	-1.04327e-10	-0.979145	0.000172239	-1.04327e-10	-0.978553
207856374	chr2:207856374:T:C	1.08082e-05	-1.3771	-1.17132	3.27965e-05	-1.39816	-1.16448	3.53059e-05	-1.3996	-1.16379
207856526	chr2:207856526:T:C	0.000257493	-1.04327e-10	0.622274	0.000807644	-1.04327e-10	0.641163	0.000874032	-1.04327e-10	0.645677
207857574	chr2:207857574:C:T	4.46503e-05	-1.04327e-10	-1.12986	0.000136978	-1.04327e-10	-1.13314	0.000147577	-1.04327e-10	-1.13309
207857627	chr2:207857627:A:C	5.03488e-05	-1.00975	-2.64473e-10	0.000148631	-1.05149	-2.64473e-10	0.000159987	-1.05234	-2.64473e-10
207857667	chr2:207857667:C:T	8.90603e-06	-1.53502	-1.20698	2.76338e-05	-1.52604	-1.20788	2.97824e-05	-1.52557	-1.20795
207858269	chr2:207858269:G:A	4.97747e-05	-1.04327e-10	-1.02121	0.000154451	-1.04327e-10	-1.01308	0.000166486	-1.04327e-10	-1.01253
207858390	chr2:207858390:G:A	4.06524e-05	-1.04327e-10	-1.22366	0.000125142	-1.04327e-10	-1.22351	0.000134818	-1.04327e-10	-1.22351
207858512	chr2:207858512:C:T	9.14276e-06	-1.53597	-1.17978	2.83173e-05	-1.53147	-1.17802	3.05229e-05	-1.53114	-1.17782
207858566	chr2:207858566:T:C	1.54754e-05	-1.28369	-0.905778	4.66575e-05	-1.29116	-0.918967	5.01577e-05	-1.29332	-0.918946
207858669	chr2:207858669:C:T	4.20343e-05	-1.04327e-10	-1.19023	0.00012875	-1.04327e-10	-1.19509	0.00013864	-1.04327e-10	-1.19556
207858774	chr2:207858774:C:T	1.11811e-05	-1.34955	-1.16494	3.38861e-05	-1.37222	-1.15774	3.64728e-05	-1.37386	-1.15702
207858843	chr2:207858843:C:A	1.08414e-05	-1.36845	-1.17689	3.34368e-05	-1.36424	-1.17906	3.59822e-05	-1.36499	-1.17943
207858865	chr2:207858865:G:C	4.11858e-05	-1.04327e-10	-1.21063	0.000126485	-1.04327e-10	-1.21284	0.000136258	-1.04327e-10	-1.21289
207859198	chr2:207859198:C:T	5.11069e-05	-1.04327e-10	-0.9948	0.000158661	-1.04327e-10	-0.986187	0.000171033	-1.04327e-10	-0.985582
207859296	chr2:207859296:AC:A	0.000176553	-1.04327e-10	0.244899	0.000545173	-1.04327e-10	0.248144	0.000589137	-1.04327e-10	0.25122
207859722	chr2:207859722:T:C	5.20922e-05	-1.04327e-10	-0.975704	0.000162656	-1.04327e-10	-0.961323	0.000175428	-1.04327e-10	-0.960209
207859999	chr2:207859999:C:T	4.46465e-05	-1.04327e-10	-1.12994	0.000136967	-1.04327e-10	-1.13322	0.000147565	-1.04327e-10	-1.13317
207860338	chr2:207860338:C:T	6.0293e-05	-0.829504	-2.64473e-10	0.000194898	-0.780481	-2.64473e-10	0.000208586	-0.787087	-2.64473e-10
207860548	chr2:207860548:G:C	5.088e-05	-1.04327e-10	-0.99925	0.000157938	-1.04327e-10	-0.990754	0.000170248	-1.04327e-10	-0.99018
207860871	chr2:207860871:A:C	6.58725e-05	-1.04327e-10	-0.740998	0.000205363	-1.04327e-10	-0.728182	0.00022152	-1.04327e-10	-0.726924
207861517	chr2:207861517:C:T	1.55186e-05	-1.52679	-0.659892	4.67318e-05	-1.53577	-0.67277	5.03825e-05	-1.53583	-0.671961
207861527	chr2:207861527:AC:A	9.59247e-06	-1.44407	-1.22367	2.93443e-05	-1.45062	-1.22324	3.16055e-05	-1.45092	-1.22319
207861942	chr2:207861942:G:A	4.10888e-05	-1.04327e-10	-1.21299	0.000126857	-1.04327e-10	-1.2099	0.000136685	-1.04327e-10	-1.20976
207862394	chr2:207862394:T:C	0.000260569	-1.04327e-10	0.634147	0.000817434	-1.04327e-10	0.65321	0.000884649	-1.04327e-10	0.657752
207862413	chr2:207862413:GATT:G	9.40281e-06	-1.53025	-1.15747	2.97375e-05	-1.51964	-1.14091	3.2109e-05	-1.51817	-1.14013
207862694	chr2:207862694:A:T	4.1522e-05	-1.04327e-10	-1.2025	0.000128017	-1.04327e-10	-1.2008	0.000137998	-1.04327e-10	-1.2002
207863011	chr2:207863011:C:T	8.01319e-05	-1.04327e-10	-0.545046	0.000249991	-1.04327e-10	-0.531533	0.000269403	-1.04327e-10	-0.531229
207863102	chr2:207863102:C:T	4.46465e-05	-1.04327e-10	-1.12994	0.000136967	-1.04327e-10	-1.13322	0.000147565	-1.04327e-10	-1.13317
207863138	chr2:207863138:G:A	4.06786e-05	-1.04327e-10	-1.22302	0.000125151	-1.04327e-10	-1.22344	0.000134825	-1.04327e-10	-1.22346
207863265	chr2:207863265:C:T	1.14819e-05	-1.52811	-0.959839	3.61218e-05	-1.50315	-0.962915	3.89494e-05	-1.50235	-0.962829
207863613	chr2:207863613:A:T	0.000319051	-1.04327e-10	0.836632	0.000996841	-1.04327e-10	0.851632	0.00107901	-1.04327e-10	0.856359
207863868	chr2:207863868:ATGG:A	0.000200331	-1.04327e-10	0.371251	0.000617849	-1.04327e-10	0.373284	0.000667743	-1.04327e-10	0.376464
207863913	chr2:207863913:A:AT	1.0557e-05	-1.42185	-1.15008	3.17959e-05	-1.43033	-1.16329	3.41986e-05	-1.43138	-1.16388
207863993	chr2:207863993:T:C	2.51014e-05	-1.41326	-0.292534	7.98313e-05	-1.35655	-0.316491	8.60637e-05	-1.35501	-0.31734
207864385	chr2:207864385:A:G	0.000821258	-1.04327e-10	1.78212	0.00267084	-1.04327e-10	1.83719	0.00291027	-1.04327e-10	1.84856
207864816	chr2:207864816:C:T	8.80772e-06	-1.53281	-1.22028	2.7388e-05	-1.52525	-1.21761	2.95502e-05	-1.52389	-1.21746
207865340	chr2:207865340:A:G	8.4273e-05	-1.04327e-10	-0.494658	0.000261324	-1.04327e-10	-0.487199	0.000281926	-1.04327e-10	-0.485796
207865378	chr2:207865378:C:T	0.000671791	-1.04327e-10	1.58123	0.00218026	-1.04327e-10	1.63424	0.00237478	-1.04327e-10	1.64522
207865380	chr2:207865380:A:G	1.51548e-05	-1.47927	-0.731133	5.05712e-05	-1.43929	-0.69029	5.45364e-05	-1.43957	-0.688998
207865409	chr2:207865409:T:C	4.46962e-05	-1.04327e-10	-1.12883	0.000136405	-1.04327e-10	-1.13733	0.00014685	-1.04327e-10	-1.13803
207865517	chr2:207865517:C:T	6.46139e-05	-1.04327e-10	-0.76029	0.000205804	-1.04327e-10	-0.726034	0.000221833	-1.04327e-10	-0.725514
207866002	chr2:207866002:G:A	9.0745e-06	-1.53361	-1.18964	2.80342e-05	-1.53592	-1.18362	3.02145e-05	-1.53581	-1.18331
207866364	chr2:207866364:C:T	4.3046e-05	-1.04327e-10	-1.16645	0.000132783	-1.04327e-10	-1.16424	0.000143024	-1.04327e-10	-1.16443
207867830	chr2:207867830:T:A	9.56624e-06	-1.46174	-1.20874	3.03281e-05	-1.42792	-1.21296	3.28189e-05	-1.42335	-1.21308
207867852	chr2:207867852:T:C	7.56998e-05	-0.601945	-2.64473e-10	0.000227366	-0.626397	-2.64473e-10	0.000246014	-0.622052	-2.64473e-10
207867978	chr2:207867978:T:C	2.58223e-05	-1.47042	-0.207061	8.53616e-05	-1.44797	-0.158097	9.21036e-05	-1.44742	-0.157104
207868062	chr2:207868062:A:T	6.37864e-05	-1.04327e-10	-0.77318	0.000199163	-1.04327e-10	-0.758838	0.000214799	-1.04327e-10	-0.757735
207868135	chr2:207868135:C:T	8.32481e-05	-1.04327e-10	-0.506895	0.000256998	-1.04327e-10	-0.503891	0.000277178	-1.04327e-10	-0.502778
207868276	chr2:207868276:T:TA	9.3974e-06	-1.53411	-1.15417	2.88982e-05	-1.53538	-1.1538	3.11407e-05	-1.53549	-1.15343
207868279	chr2:207868279:T:A	5.11133e-05	-1.04327e-10	-0.994676	0.000154557	-1.04327e-10	-1.0124	0.000166215	-1.04327e-10	-1.01415
207868560	chr2:207868560:A:C	4.2248e-05	-1.04327e-10	-1.18516	0.000130623	-1.04327e-10	-1.18065	0.00014078	-1.04327e-10	-1.18024
207868575	chr2:207868575:C:T	4.12102e-05	-1.04327e-10	-1.21003	0.000126794	-1.04327e-10	-1.21039	0.000136615	-1.04327e-10	-1.21027
207868883	chr2:207868883:GT:G	7.42239e-05	-1.04327e-10	-0.621633	0.000224702	-1.04327e-10	-0.638182	0.000241918	-1.04327e-10	-0.638841
207869668	chr2:207869668:C:T	6.86496e-05	-1.04327e-10	-0.699704	0.000212678	-1.04327e-10	-0.693178	0.000229402	-1.04327e-10	-0.691963
207869960	chr2:207869960:T:C	8.13444e-05	-1.04327e-10	-0.530027	0.000255618	-1.04327e-10	-0.509275	0.000276226	-1.04327e-10	-0.506219
207870236	chr2:207870236:T:C	5.86627e-05	-1.04327e-10	-0.856916	0.000178135	-1.04327e-10	-0.870417	0.000191921	-1.04327e-10	-0.870357
207870513	chr2:207870513:C:T	9.15231e-06	-1.53346	-1.18125	2.85513e-05	-1.52655	-1.17471	3.08047e-05	-1.52535	-1.17442
207870515	chr2:207870515:A:T	3.99867e-05	-1.24017	-2.64473e-10	0.000120764	-1.25912	-2.64473e-10	0.000129571	-1.26321	-2.64473e-10
207870742	chr2:207870742:C:T	4.08345e-05	-1.04327e-10	-1.21919	0.000125582	-1.04327e-10	-1.22	0.000135294	-1.04327e-10	-1.21999
207870818	chr2:207870818:G:A	8.91165e-06	-1.5267	-1.21466	2.72635e-05	-1.53111	-1.2163	2.93521e-05	-1.53191	-1.21616
207871184	chr2:207871184:C:T	8.71071e-05	-1.04327e-10	-0.461582	0.000269286	-1.04327e-10	-0.457186	0.000290445	-1.04327e-10	-0.456024
207871469	chr2:207871469:T:A	6.91864e-05	-1.04327e-10	-0.691916	0.000220986	-1.04327e-10	-0.654862	0.00023821	-1.04327e-10	-0.654286
207871644	chr2:207871644:T:C	4.45451e-05	-1.04327e-10	-1.13222	0.000139097	-1.04327e-10	-1.11778	0.000149891	-1.04327e-10	-1.11753
207871679	chr2:207871679:T:G	5.68201e-05	-1.04327e-10	-0.888829	0.000180162	-1.04327e-10	-0.859102	0.000194134	-1.04327e-10	-0.858889
207871728	chr2:207871728:A:C	6.40134e-05	-1.04327e-10	-0.769627	0.000199885	-1.04327e-10	-0.755218	0.000215579	-1.04327e-10	-0.754111
207872616	chr2:207872616:T:A	0.000701333	-1.04327e-10	1.62426	0.00227744	-1.04327e-10	1.67785	0.00248087	-1.04327e-10	1.68893
207872696	chr2:207872696:C:T	6.60164e-05	-1.04327e-10	-0.738817	0.000201692	-1.04327e-10	-0.746219	0.000217288	-1.04327e-10	-0.746218
207872758	chr2:207872758:C:T	4.06868e-05	-1.04327e-10	-1.22282	0.000125188	-1.04327e-10	-1.22315	0.000134868	-1.04327e-10	-1.22314
207873254	chr2:207873254:C:T	2.08217e-05	-1.05732	-0.835398	6.93097e-05	-0.972643	-0.841732	7.5513e-05	-0.960925	-0.842209
207873362	chr2:207873362:A:G	6.41682e-05	-1.04327e-10	-0.767212	0.000196002	-1.04327e-10	-0.774834	0.000211144	-1.04327e-10	-0.774898
207873615	chr2:207873615:C:T	4.41312e-05	-1.04327e-10	-1.14155	0.000136523	-1.04327e-10	-1.13647	0.000147134	-1.04327e-10	-1.1361
207874124	chr2:207874124:C:A	4.06866e-05	-1.04327e-10	-1.22282	0.000125187	-1.04327e-10	-1.22315	0.000134868	-1.04327e-10	-1.22315
207874259	chr2:207874259:A:T	4.07518e-05	-1.04327e-10	-1.22122	0.000125493	-1.04327e-10	-1.22071	0.000135191	-1.04327e-10	-1.22075
207874600	chr2:207874600:TC:T	6.67155e-05	-1.04327e-10	-0.728283	0.000206664	-1.04327e-10	-0.721863	0.000222911	-1.04327e-10	-0.720667
207874902	chr2:207874902:A:G	0.000627839	-1.04327e-10	1.51356	0.00203612	-1.04327e-10	1.56584	0.00221751	-1.04327e-10	1.5767
207875222	chr2:207875222:A:C	4.17755e-05	-1.04327e-10	-1.19641	0.000128084	-1.04327e-10	-1.20027	0.000137902	-1.04327e-10	-1.20089
207875514	chr2:207875514:G:A	7.47265e-05	-1.04327e-10	-0.614885	0.000230713	-1.04327e-10	-0.611787	0.000248808	-1.04327e-10	-0.610759
207875716	chr2:207875716:T:C	5.98149e-05	-1.04327e-10	-0.837466	0.000186627	-1.04327e-10	-0.823848	0.000201262	-1.04327e-10	-0.822833
207875814	chr2:207875814:A:C	0.00068691	-1.04327e-10	1.60348	0.00222835	-1.04327e-10	1.65606	0.00242719	-1.04327e-10	1.66705
207876304	chr2:207876304:G:A	4.38808e-05	-1.04327e-10	-1.14724	0.000135501	-1.04327e-10	-1.14398	0.000145947	-1.04327e-10	-1.1442
207876798	chr2:207876798:G:A	6.96245e-05	-1.04327e-10	-0.685603	0.000215773	-1.04327e-10	-0.678732	0.000232745	-1.04327e-10	-0.677497
207877535	chr2:207877535:C:T	8.8288e-06	-1.5309	-1.2198	2.7374e-05	-1.52159	-1.22178	2.95336e-05	-1.52007	-1.22184
207877879	chr2:207877879:C:T	4.64882e-05	-1.04327e-10	-1.08952	0.000142673	-1.04327e-10	-1.0924	0.000153733	-1.04327e-10	-1.09222
207878142	chr2:207878142:T:C	7.56547e-05	-1.04327e-10	-0.60254	0.000242414	-1.04327e-10	-0.562312	0.000261319	-1.04327e-10	-0.561696
207878303	chr2:207878303:A:AT	1.4486e-05	-1.43009	-0.825446	4.74363e-05	-1.39513	-0.798443	5.14759e-05	-1.38981	-0.796518
207878722	chr2:207878722:T:C	9.1566e-05	-1.04327e-10	-0.41166	0.000283114	-1.04327e-10	-0.407109	0.000305373	-1.04327e-10	-0.405905
207878940	chr2:207878940:C:G	9.82683e-06	-1.44919	-1.19441	3.1518e-05	-1.41339	-1.18901	3.41332e-05	-1.40851	-1.18865
207879280	chr2:207879280:A:G	7.55047e-05	-1.04327e-10	-0.604524	0.000232883	-1.04327e-10	-0.602424	0.00025108	-1.04327e-10	-0.601669
207879444	chr2:207879444:T:G	4.80294e-05	-1.05691	-2.64473e-10	0.000159462	-0.981153	-2.64473e-10	0.000171282	-0.984128	-2.64473e-10
207879662	chr2:207879662:T:G	5.14067e-05	-1.04327e-10	-0.988951	0.00016215	-1.04327e-10	-0.964435	0.000174728	-1.04327e-10	-0.964207
207879787	chr2:207879787:A:T	5.35044e-05	-1.04327e-10	-0.948956	0.000169077	-1.04327e-10	-0.922604	0.000182196	-1.04327e-10	-0.922356
207879830	chr2:207879830:T:G	3.20456e-05	-1.46156	-2.64473e-10	9.55613e-05	-1.49319	-2.64473e-10	0.000102693	-1.4957	-2.64473e-10
207879840	chr2:207879840:G:C	4.11774e-05	-1.04327e-10	-1.21083	0.000127128	-1.04327e-10	-1.20776	0.000136929	-1.04327e-10	-1.20797
207880256	chr2:207880256:A:C	9.33562e-06	-1.47167	-1.22321	2.971e-05	-1.43809	-1.22339	3.21489e-05	-1.43371	-1.22335
207880485	chr2:207880485:C:T	0.000156385	-1.04327e-10	0.123601	0.00050036	-1.04327e-10	0.162368	0.000542677	-1.04327e-10	0.169075
207880563	chr2:207880563:A:G	9.20296e-05	-1.04327e-10	-0.406609	0.000284584	-1.04327e-10	-0.401931	0.000306959	-1.04327e-10	-0.400724
207881070	chr2:207881070:TTAAA:T	7.05508e-05	-1.04327e-10	-0.672387	0.000217419	-1.04327e-10	-0.671133	0.000234394	-1.04327e-10	-0.670435
207881402	chr2:207881402:C:T	1.1943e-05	-1.50598	-0.942593	3.71597e-05	-1.47603	-0.961707	4.00315e-05	-1.47525	-0.962522
207881420	chr2:207881420:T:C	7.24753e-05	-1.04327e-10	-0.645474	0.000221135	-1.04327e-10	-0.654185	0.0002382	-1.04327e-10	-0.654328
207881918	chr2:207881918:C:T	2.72134e-05	-1.42962	-0.195394	9.04613e-05	-1.36544	-0.182596	9.75191e-05	-1.36415	-0.183244
207881968	chr2:207881968:C:T	6.04832e-05	-1.04327e-10	-0.826354	0.00018465	-1.04327e-10	-0.8345	0.000198902	-1.04327e-10	-0.834627
207882321	chr2:207882321:G:C	4.08525e-05	-1.04327e-10	-1.21875	0.000125938	-1.04327e-10	-1.21717	0.000135674	-1.04327e-10	-1.21718
207882474	chr2:207882474:T:C	4.69954e-05	-1.07867	-2.64473e-10	0.000155718	-1.00491	-2.64473e-10	0.000167244	-1.00798	-2.64473e-10
207882724	chr2:207882724:A:C	9.35971e-05	-1.04327e-10	-0.389721	0.000289372	-1.04327e-10	-0.385248	0.000312126	-1.04327e-10	-0.384032
207883111	chr2:207883111:T:C	7.50531e-05	-1.04327e-10	-0.610524	0.000231347	-1.04327e-10	-0.609039	0.00024942	-1.04327e-10	-0.608302
207883836	chr2:207883836:G:A	4.96219e-05	-1.04327e-10	-1.02429	0.000151208	-1.04327e-10	-1.0343	0.000162902	-1.04327e-10	-1.03429
207884036	chr2:207884036:C:T	8.78222e-06	-1.5349	-1.22109	2.70689e-05	-1.53378	-1.22079	2.91639e-05	-1.53362	-1.22089
207884064	chr2:207884064:C:T	4.06541e-05	-1.04327e-10	-1.22362	0.000125122	-1.04327e-10	-1.22367	0.000134797	-1.04327e-10	-1.22367
207884511	chr2:207884511:A:G	0.000227868	-1.04327e-10	0.500047	0.000734661	-1.04327e-10	0.54645	0.000795118	-1.04327e-10	0.551052
207884579	chr2:207884579:A:T	5.67627e-05	-1.04327e-10	-0.889841	0.000177868	-1.04327e-10	-0.871916	0.000191728	-1.04327e-10	-0.871363
207885137	chr2:207885137:C:T	6.26513e-05	-1.04327e-10	-0.791135	0.00019573	-1.04327e-10	-0.776223	0.000211019	-1.04327e-10	-0.775493
207885521	chr2:207885521:G:T	8.59762e-05	-1.04327e-10	-0.47465	0.000264578	-1.04327e-10	-0.474825	0.00028565	-1.04327e-10	-0.472674
207885532	chr2:207885532:A:G	4.16016e-05	-1.04327e-10	-1.20058	0.000128594	-1.04327e-10	-1.1963	0.000138512	-1.04327e-10	-1.19648
207885714	chr2:207885714:T:TC	4.28195e-05	-1.04327e-10	-1.17173	0.000131364	-1.04327e-10	-1.17499	0.000141517	-1.04327e-10	-1.17502
207885989	chr2:207885989:A:G	4.83169e-05	-1.04327e-10	-1.05094	0.00015057	-1.04327e-10	-1.03853	0.000162173	-1.04327e-10	-1.03877
207886025	chr2:207886025:T:C	1.53961e-05	-1.19962	-0.994984	4.29845e-05	-1.2833	-1.00882	4.62094e-05	-1.28559	-1.00867
207886248	chr2:207886248:C:T	5.2661e-05	-1.04327e-10	-0.964844	0.000165991	-1.04327e-10	-0.941025	0.000178987	-1.04327e-10	-0.940125
207886472	chr2:207886472:T:C	6.96572e-05	-1.04327e-10	-0.685134	0.000213863	-1.04327e-10	-0.687623	0.00023081	-1.04327e-10	-0.685844
207887245	chr2:207887245:T:C	5.81974e-05	-1.04327e-10	-0.864878	0.000178843	-1.04327e-10	-0.86645	0.000192942	-1.04327e-10	-0.86505
207887427	chr2:207887427:A:G	4.06518e-05	-1.04327e-10	-1.22368	0.000125132	-1.04327e-10	-1.22359	0.000134809	-1.04327e-10	-1.22358
207887599	chr2:207887599:G:C	5.39958e-05	-1.04327e-10	-0.939814	0.000168699	-1.04327e-10	-0.924841	0.000182226	-1.04327e-10	-0.922191
207888312	chr2:207888312:C:T	4.07273e-05	-1.04327e-10	-1.22182	0.000125539	-1.04327e-10	-1.22034	0.000135251	-1.04327e-10	-1.2203
207888384	chr2:207888384:T:C	4.60226e-05	-1.04327e-10	-1.09959	0.000140818	-1.04327e-10	-1.10549	0.000151748	-1.04327e-10	-1.10522
207888505	chr2:207888505:T:C	4.72914e-05	-1.04327e-10	-1.07239	0.000147455	-1.04327e-10	-1.05943	0.000158915	-1.04327e-10	-1.05907
207888542	chr2:207888542:G:A	4.991e-05	-1.04327e-10	-1.0185	0.000153571	-1.04327e-10	-1.0188	0.000165591	-1.04327e-10	-1.01792
207888543	chr2:207888543:C:T	1.2541e-05	-1.36428	-1.03543	3.8432e-05	-1.38387	-1.0202	4.13214e-05	-1.38671	-1.01935
207888687	chr2:207888687:C:G	5.09292e-05	-1.04327e-10	-0.998283	0.000160353	-1.04327e-10	-0.975579	0.000172921	-1.04327e-10	-0.974606
207888848	chr2:207888848:G:A	6.20761e-05	-1.04327e-10	-0.800359	0.000195105	-1.04327e-10	-0.779423	0.000210894	-1.04327e-10	-0.776085
207889834	chr2:207889834:C:T	4.19847e-05	-1.04327e-10	-1.19141	0.000129529	-1.04327e-10	-1.18905	0.000139494	-1.04327e-10	-1.18942
207889872	chr2:207889872:C:T	4.06711e-05	-1.04327e-10	-1.2232	0.000125188	-1.04327e-10	-1.22315	0.000134864	-1.04327e-10	-1.22317
207889960	chr2:207889960:C:T	5.51192e-05	-1.04327e-10	-0.919222	0.000168576	-1.04327e-10	-0.925574	0.000181607	-1.04327e-10	-0.925594
207890632	chr2:207890632:T:A	1.68275e-05	-0.987709	-1.11799	4.59848e-05	-1.09647	-1.12818	4.9421e-05	-1.09926	-1.1278
207891334	chr2:207891334:T:C	4.72205e-05	-1.04327e-10	-1.07389	0.000144253	-1.04327e-10	-1.08139	0.000155213	-1.04327e-10	-1.08264
207891529	chr2:207891529:A:G	3.07576e-05	-1.50258	-2.64473e-10	9.54404e-05	-1.49446	-2.64473e-10	0.000102869	-1.49399	-2.64473e-10
207891628	chr2:207891628:C:T	1.12098e-05	-1.30889	-1.20304	3.39172e-05	-1.33647	-1.19257	3.64327e-05	-1.33975	-1.19223
207891761	chr2:207891761:T:A	4.0671e-05	-1.04327e-10	-1.2232	0.000125138	-1.04327e-10	-1.22354	0.000134812	-1.04327e-10	-1.22356
207891908	chr2:207891908:G:A	2.33223e-05	-1.20203	-0.577279	7.25077e-05	-1.23225	-0.537014	7.80318e-05	-1.2362	-0.534126
207891921	chr2:207891921:G:A	4.09337e-05	-1.04327e-10	-1.21677	0.000125782	-1.04327e-10	-1.21841	0.000135493	-1.04327e-10	-1.21852
207892020	chr2:207892020:C:T	2.17391e-05	-1.29037	-0.559234	6.73571e-05	-1.31433	-0.528619	7.24939e-05	-1.31775	-0.526188
207892640	chr2:207892640:G:A	4.56308e-05	-1.04327e-10	-1.10814	0.000140763	-1.04327e-10	-1.10588	0.000151594	-1.04327e-10	-1.10623
207893051	chr2:207893051:T:C	4.07636e-05	-1.04327e-10	-1.22093	0.000125514	-1.04327e-10	-1.22054	0.000135236	-1.04327e-10	-1.22042
207893100	chr2:207893100:G:A	4.06669e-05	-1.04327e-10	-1.2233	0.000125131	-1.04327e-10	-1.2236	0.000134805	-1.04327e-10	-1.22361
207893110	chr2:207893110:C:T	4.8059e-05	-1.04327e-10	-1.05629	0.000147694	-1.04327e-10	-1.05782	0.00015919	-1.04327e-10	-1.05734
207893125	chr2:207893125:CA:C	9.23216e-06	-1.49822	-1.20781	2.78971e-05	-1.52287	-1.20157	3.00627e-05	-1.52264	-1.20151
207893345	chr2:207893345:C:G	1.63353e-05	-1.28914	-0.846248	5.05415e-05	-1.31546	-0.814708	5.43757e-05	-1.31888	-0.812645
207893607	chr2:207893607:C:T	4.11011e-05	-1.04327e-10	-1.21268	0.000126602	-1.04327e-10	-1.21191	0.000136423	-1.04327e-10	-1.21168
207893683	chr2:207893683:G:C	1.74382e-05	-1.24858	-0.821477	5.38305e-05	-1.27659	-0.790532	5.78942e-05	-1.28019	-0.78863
207893685	chr2:207893685:GAA:G	8.22387e-05	-1.04327e-10	-0.519093	0.000253807	-1.04327e-10	-0.516386	0.000273719	-1.04327e-10	-0.515337
207894641	chr2:207894641:G:C	8.87827e-06	-1.52286	-1.22225	2.70229e-05	-1.53405	-1.22223	2.91158e-05	-1.53389	-1.22227
207894774	chr2:207894774:C:T	6.82778e-05	-1.04327e-10	-0.705135	0.000209935	-1.04327e-10	-0.706163	0.000226577	-1.04327e-10	-0.704356
207894837	chr2:207894837:G:A	6.74983e-05	-1.04327e-10	-0.716617	0.00020511	-1.04327e-10	-0.729411	0.000221516	-1.04327e-10	-0.726943
207895101	chr2:207895101:A:G	3.06786e-05	-1.50516	-2.64473e-10	9.38466e-05	-1.5113	-2.64473e-10	0.000101098	-1.51135	-2.64473e-10
207895157	chr2:207895157:G:T	4.09764e-05	-1.04327e-10	-1.21572	0.000126048	-1.04327e-10	-1.2163	0.000135782	-1.04327e-10	-1.21639
207895266	chr2:207895266:C:T	4.29778e-05	-1.04327e-10	-1.16804	0.000133112	-1.04327e-10	-1.16177	0.000143432	-1.04327e-10	-1.16158
207895646	chr2:207895646:T:C	4.58263e-05	-1.04327e-10	-1.10386	0.000140402	-1.04327e-10	-1.10845	0.000151214	-1.04327e-10	-1.10874
207895825	chr2:207895825:AT:A	5.52541e-05	-1.04327e-10	-0.916777	0.000174668	-1.04327e-10	-0.890074	0.000188393	-1.04327e-10	-0.88891
207896207	chr2:207896207:C:T	1.35697e-05	-1.20078	-1.1201	3.81712e-05	-1.28796	-1.12292	4.10781e-05	-1.28942	-1.12254
207896511	chr2:207896511:G:T	1.20084e-05	-1.29603	-1.14708	3.62663e-05	-1.32122	-1.14086	3.89624e-05	-1.32442	-1.14042
207896624	chr2:207896624:C:T	9.73967e-05	-1.04327e-10	-0.349927	0.000300861	-1.04327e-10	-0.34631	0.000324577	-1.04327e-10	-0.344916
207896938	chr2:207896938:C:T	5.89024e-05	-1.04327e-10	-0.852838	0.000183431	-1.04327e-10	-0.841121	0.000198024	-1.04327e-10	-0.839049
207897155	chr2:207897155:T:C	4.13753e-05	-1.04327e-10	-1.20604	0.000127272	-1.04327e-10	-1.20664	0.000137124	-1.04327e-10	-1.20656
207897401	chr2:207897401:A:G	4.10845e-05	-1.04327e-10	-1.21309	0.000126192	-1.04327e-10	-1.21516	0.00013595	-1.04327e-10	-1.21516
207897932	chr2:207897932:T:G	5.46947e-05	-1.04327e-10	-0.926954	0.000171632	-1.04327e-10	-0.907609	0.000185127	-1.04327e-10	-0.906399
207898095	chr2:207898095:T:C	5.34372e-05	-1.04327e-10	-0.950212	0.000168661	-1.04327e-10	-0.925068	0.000181902	-1.04327e-10	-0.923969
207898140	chr2:207898140:G:A	0.001133	2.10391	-2.64473e-10	0.00309526	1.98467	-2.64473e-10	0.00330578	1.97599	-2.64473e-10
207898752	chr2:207898752:G:A	9.36427e-05	-1.04327e-10	-0.389233	0.000289597	-1.04327e-10	-0.384469	0.000312341	-1.04327e-10	-0.383342
207898756	chr2:207898756:C:T	4.06771e-05	-1.04327e-10	-1.22305	0.000125221	-1.04327e-10	-1.22288	0.000134911	-1.04327e-10	-1.22282
207899010	chr2:207899010:T:C	4.07245e-05	-1.04327e-10	-1.22189	0.000125217	-1.04327e-10	-1.22291	0.000134894	-1.04327e-10	-1.22295
207899127	chr2:207899127:C:T	5.54646e-05	-1.04327e-10	-0.912975	0.000175539	-1.04327e-10	-0.885095	0.000189386	-1.04327e-10	-0.883651
207899282	chr2:207899282:T:C	5.28905e-05	-1.04327e-10	-0.960496	0.000166857	-1.04327e-10	-0.93582	0.000179954	-1.04327e-10	-0.93474
207899557	chr2:207899557:T:C	4.41504e-05	-1.04327e-10	-1.14112	0.000135229	-1.04327e-10	-1.14599	0.000145763	-1.04327e-10	-1.14545
207900391	chr2:207900391:T:C	9.41102e-05	-1.04327e-10	-0.384253	0.000289401	-1.04327e-10	-0.385148	0.000312498	-1.04327e-10	-0.382842
207900846	chr2:207900846:C:T	4.67176e-05	-1.04327e-10	-1.0846	0.000141677	-1.04327e-10	-1.09941	0.000152636	-1.04327e-10	-1.09939
207900974	chr2:207900974:T:C	8.89112e-06	-1.53577	-1.20789	2.73209e-05	-1.53208	-1.21323	2.94259e-05	-1.5323	-1.21327
207901292	chr2:207901292:G:T	9.73967e-05	-1.04327e-10	-0.349927	0.000300861	-1.04327e-10	-0.34631	0.000324577	-1.04327e-10	-0.344916
207901324	chr2:207901324:T:C	8.4803e-05	-1.04327e-10	-0.488389	0.00026089	-1.04327e-10	-0.488862	0.00028167	-1.04327e-10	-0.486704
207901812	chr2:207901812:G:A	8.45285e-05	-1.04327e-10	-0.491631	0.000260309	-1.04327e-10	-0.491091	0.000280795	-1.04327e-10	-0.489816
207902241	chr2:207902241:C:T	1.16494e-05	-1.30483	-1.16863	3.541e-05	-1.33373	-1.15224	3.80369e-05	-1.33708	-1.1518
207902261	chr2:207902261:T:C	1.13715e-05	-1.33516	-1.16245	3.40453e-05	-1.35647	-1.1688	3.65656e-05	-1.35954	-1.16879
207902275	chr2:207902275:T:C	5.84088e-05	-1.04327e-10	-0.861253	0.000178513	-1.04327e-10	-0.868297	0.000192317	-1.04327e-10	-0.868295
207903015	chr2:207903015:CTT:C	0.000120836	-1.04327e-10	-0.134286	0.000381094	-1.04327e-10	-0.109914	0.000411243	-1.04327e-10	-0.108254
207903299	chr2:207903299:G:A	9.73967e-05	-1.04327e-10	-0.349927	0.000300861	-1.04327e-10	-0.34631	0.000324577	-1.04327e-10	-0.344916
207903643	chr2:207903643:G:T	8.88682e-06	-1.53079	-1.21336	2.70986e-05	-1.53595	-1.21752	2.91928e-05	-1.53596	-1.21755
207903816	chr2:207903816:G:A	9.96214e-06	-1.4131	-1.21683	3.22288e-05	-1.35946	-1.22064	3.47816e-05	-1.3577	-1.22065
207903860	chr2:207903860:C:T	6.39331e-05	-1.04327e-10	-0.770883	0.000196649	-1.04327e-10	-0.771539	0.000212212	-1.04327e-10	-0.769853
207903977	chr2:207903977:A:T	4.97173e-05	-1.04327e-10	-1.02237	0.000151578	-1.04327e-10	-1.03186	0.000163066	-1.04327e-10	-1.03328
207904087	chr2:207904087:G:A	4.12829e-05	-1.04327e-10	-1.20827	0.000126943	-1.04327e-10	-1.20922	0.000136802	-1.04327e-10	-1.2089
207904173	chr2:207904173:T:C	4.07297e-05	-1.04327e-10	-1.22176	0.000125265	-1.04327e-10	-1.22253	0.000134945	-1.04327e-10	-1.22258
207904233	chr2:207904233:A:G	4.06664e-05	-1.04327e-10	-1.22332	0.000125185	-1.04327e-10	-1.22316	0.000134872	-1.04327e-10	-1.22311
207904472	chr2:207904472:T:C	7.73197e-05	-1.04327e-10	-0.580771	0.00023898	-1.04327e-10	-0.576579	0.000257788	-1.04327e-10	-0.575302
207904619	chr2:207904619:G:A	6.80268e-05	-1.04327e-10	-0.708818	0.000215072	-1.04327e-10	-0.681985	0.000231801	-1.04327e-10	-0.681562
207904836	chr2:207904836:T:C	8.09213e-05	-1.04327e-10	-0.535243	0.000249392	-1.04327e-10	-0.533935	0.000268995	-1.04327e-10	-0.532745
207905070	chr2:207905070:A:G	8.5687e-05	-1.04327e-10	-0.478018	0.000263636	-1.04327e-10	-0.478389	0.000284638	-1.04327e-10	-0.476221
207905103	chr2:207905103:G:A	7.91167e-05	-1.04327e-10	-0.557796	0.000244565	-1.04327e-10	-0.553478	0.000263822	-1.04327e-10	-0.552164
207905373	chr2:207905373:C:T	4.62559e-05	-1.04327e-10	-1.09453	0.000143503	-1.04327e-10	-1.08661	0.000154627	-1.04327e-10	-1.08642
207906134	chr2:207906134:C:T	1.47869e-05	-1.03882	-1.19616	4.08111e-05	-1.14498	-1.19903	4.3894e-05	-1.14681	-1.19885
207906195	chr2:207906195:CTG:C	0.000103032	-1.04327e-10	-0.293678	0.000318256	-1.04327e-10	-0.290102	0.000343358	-1.04327e-10	-0.288664
207906266	chr2:207906266:T:C	5.2997e-05	-1.04327e-10	-0.958485	0.000167256	-1.04327e-10	-0.933434	0.000180383	-1.04327e-10	-0.932355
207906342	chr2:207906342:TATGTA:T	0.000100888	-1.04327e-10	-0.314712	0.000311657	-1.04327e-10	-0.311057	0.000336237	-1.04327e-10	-0.309623
207906475	chr2:207906475:C:T	4.07194e-05	-1.04327e-10	-1.22202	0.000125315	-1.04327e-10	-1.22213	0.000135022	-1.04327e-10	-1.222
207906564	chr2:207906564:G:A	0.000113197	-1.04327e-10	-0.199594	0.000356627	-1.04327e-10	-0.17627	0.000385189	-1.04327e-10	-0.173706
207906627	chr2:207906627:A:G	0.000102219	-1.04327e-10	-0.3016	0.000315736	-1.04327e-10	-0.298053	0.000340637	-1.04327e-10	-0.296623
207908015	chr2:207908015:A:G	4.56266e-05	-1.04327e-10	-1.10823	0.00014215	-1.04327e-10	-1.09608	0.000153247	-1.04327e-10	-1.09539
207908124	chr2:207908124:C:T	6.42486e-05	-1.04327e-10	-0.765959	0.000197672	-1.04327e-10	-0.766351	0.000213309	-1.04327e-10	-0.764697
207908275	chr2:207908275:G:A	0.000155414	-1.04327e-10	0.117374	0.000491818	-1.04327e-10	0.145149	0.000531426	-1.04327e-10	0.148126
207908312	chr2:207908312:G:C	0.000103032	-1.04327e-10	-0.293678	0.000318256	-1.04327e-10	-0.290102	0.000343358	-1.04327e-10	-0.288664
207909084	chr2:207909084:TGAG:T	6.57232e-05	-1.04327e-10	-0.743267	0.000205693	-1.04327e-10	-0.726576	0.000221711	-1.04327e-10	-0.726063
207909108	chr2:207909108:A:G	5.21301e-05	-1.04327e-10	-0.974978	0.000158971	-1.04327e-10	-0.984239	0.000171191	-1.04327e-10	-0.984661
207909136	chr2:207909136:C:T	1.3435e-05	-1.15242	-1.17843	3.76042e-05	-1.24363	-1.18221	4.04757e-05	-1.24475	-1.18198
207909161	chr2:207909161:G:A	0.000165072	-1.04327e-10	0.177662	0.000522624	-1.04327e-10	0.205902	0.000564745	-1.04327e-10	0.208936
207909621	chr2:207909621:C:A	1.44985e-05	-1.07675	-1.17792	4.01822e-05	-1.17793	-1.1816	4.32233e-05	-1.17969	-1.18137
207909709	chr2:207909709:A:G	4.06648e-05	-1.04327e-10	-1.22336	0.000125179	-1.04327e-10	-1.22321	0.000134865	-1.04327e-10	-1.22316
207910217	chr2:207910217:C:A	1.08057e-05	-1.34183	-1.20682	3.05858e-05	-1.41882	-1.2136	3.29131e-05	-1.41994	-1.21363
207910709	chr2:207910709:C:T	5.7978e-05	-1.04327e-10	-0.868657	0.000177829	-1.04327e-10	-0.87214	0.000191749	-1.04327e-10	-0.871254
207911113	chr2:207911113:T:A	0.000102555	-1.04327e-10	-0.298317	0.000316828	-1.04327e-10	-0.294599	0.000341823	-1.04327e-10	-0.293147
207911132	chr2:207911132:A:G	1.15691e-05	-1.2567	-1.22368	3.27314e-05	-1.341	-1.22363	3.51934e-05	-1.34295	-1.22363
207911186	chr2:207911186:G:A	5.55534e-05	-1.04327e-10	-0.911376	0.000174006	-1.04327e-10	-0.893868	0.000187997	-1.04327e-10	-0.891012
207911507	chr2:207911507:C:T	0.000103032	-1.04327e-10	-0.293678	0.000318256	-1.04327e-10	-0.290102	0.000343358	-1.04327e-10	-0.288664
207912085	chr2:207912085:C:T	1.00622e-05	-1.45401	-1.16593	2.90814e-05	-1.50358	-1.17928	3.13023e-05	-1.50445	-1.1793
207912251	chr2:207912251:T:C	4.08419e-05	-1.04327e-10	-1.21901	0.000125763	-1.04327e-10	-1.21856	0.000135509	-1.04327e-10	-1.2184
207912613	chr2:207912613:G:A	4.07905e-05	-1.04327e-10	-1.22027	0.000125355	-1.04327e-10	-1.22181	0.000135042	-1.04327e-10	-1.22185
207912638	chr2:207912638:A:G	8.81582e-06	-1.5359	-1.21628	2.71619e-05	-1.53138	-1.21976	2.92544e-05	-1.53162	-1.21979
207912643	chr2:207912643:A:G	9.86453e-06	-1.49357	-1.1462	2.89413e-05	-1.52592	-1.16177	3.11637e-05	-1.5264	-1.16179
207912837	chr2:207912837:C:T	0.000103032	-1.04327e-10	-0.293678	0.000318256	-1.04327e-10	-0.290102	0.000343358	-1.04327e-10	-0.288664
207913435	chr2:207913435:G:T	0.000130436	-1.04327e-10	-0.0578358	0.00041133	-1.04327e-10	-0.0335638	0.000444351	-1.04327e-10	-0.0308234
207913613	chr2:207913613:G:A	0.000247872	-1.04327e-10	0.584192	0.000780189	-1.04327e-10	0.606577	0.000842343	-1.04327e-10	0.608748
207913743	chr2:207913743:A:G	7.8256e-05	-1.04327e-10	-0.568735	0.000246222	-1.04327e-10	-0.546724	0.000265762	-1.04327e-10	-0.544838
207913874	chr2:207913874:C:T	0.000257268	-1.04327e-10	0.621397	0.000818104	-1.04327e-10	0.65403	0.000883038	-1.04327e-10	0.655929
207913963	chr2:207913963:G:A	0.000128453	-1.04327e-10	-0.0731565	0.000404988	-1.04327e-10	-0.0491029	0.000437499	-1.04327e-10	-0.0463643
207914079	chr2:207914079:G:A	9.04713e-06	-1.52224	-1.20404	2.78652e-05	-1.53473	-1.19085	3.00283e-05	-1.5346	-1.1907
207914224	chr2:207914224:C:T	4.94554e-05	-1.04327e-10	-1.02765	0.000155313	-1.04327e-10	-1.00752	0.000167469	-1.04327e-10	-1.00664
207914509	chr2:207914509:A:C	4.76535e-05	-1.04327e-10	-1.06476	0.000147244	-1.04327e-10	-1.06087	0.000158721	-1.04327e-10	-1.06029
207914687	chr2:207914687:A:G	7.22485e-05	-1.04327e-10	-0.648609	0.000222206	-1.04327e-10	-0.649354	0.000239832	-1.04327e-10	-0.647498
207914698	chr2:207914698:A:G	4.57904e-05	-1.04327e-10	-1.10465	0.00014026	-1.04327e-10	-1.10946	0.000151208	-1.04327e-10	-1.10878
207914882	chr2:207914882:T:G	4.0664e-05	-1.04327e-10	-1.22338	0.000125171	-1.04327e-10	-1.22328	0.000134856	-1.04327e-10	-1.22323
207915073	chr2:207915073:C:T	5.10982e-05	-1.04327e-10	-0.99497	0.000156664	-1.04327e-10	-0.998853	0.000168988	-1.04327e-10	-0.99761
207915696	chr2:207915696:C:A	5.83783e-05	-1.04327e-10	-0.861775	0.000181764	-1.04327e-10	-0.850249	0.000196221	-1.04327e-10	-0.848195
207915726	chr2:207915726:T:G	0.000104274	-1.04327e-10	-0.281702	0.00032986	-1.04327e-10	-0.25429	0.000356177	-1.04327e-10	-0.252011
207916300	chr2:207916300:A:G	7.50366e-05	-1.04327e-10	-0.610743	0.000230835	-1.04327e-10	-0.611255	0.000249164	-1.04327e-10	-0.609329
207916497	chr2:207916497:T:C	7.89866e-05	-1.04327e-10	-0.559441	0.000244162	-1.04327e-10	-0.555129	0.000263387	-1.04327e-10	-0.553816
207917205	chr2:207917205:G:A	7.05242e-05	-1.04327e-10	-0.672764	0.000216859	-1.04327e-10	-0.673712	0.000233864	-1.04327e-10	-0.672699
207917324	chr2:207917324:G:C	4.08278e-05	-1.04327e-10	-1.21936	0.000125844	-1.04327e-10	-1.21791	0.00013559	-1.04327e-10	-1.2178
207917894	chr2:207917894:G:T	1.4581e-05	-1.14443	-1.10457	4.06123e-05	-1.23594	-1.11295	4.369e-05	-1.23759	-1.11273
207918100	chr2:207918100:C:G	3.99109e-05	-1.24207	-2.64473e-10	0.000128757	-1.19503	-2.64473e-10	0.000139285	-1.19091	-2.64473e-10
207918116	chr2:207918116:T:G	5.00602e-05	-1.04327e-10	-1.01549	0.000157479	-1.04327e-10	-0.993667	0.000169816	-1.04327e-10	-0.992724
207918244	chr2:207918244:C:T	8.84784e-06	-1.52595	-1.2226	2.70817e-05	-1.53574	-1.21836	2.91801e-05	-1.53565	-1.2183
207918323	chr2:207918323:C:T	4.99453e-05	-1.04327e-10	-1.01779	0.000151208	-1.04327e-10	-1.0343	0.00016289	-1.04327e-10	-1.03436
207918350	chr2:207918350:G:A	0.00014763	-1.04327e-10	0.0659888	0.000452068	-1.04327e-10	0.0608734	0.000489277	-1.04327e-10	0.0654905
207918436	chr2:207918436:G:C	4.52883e-05	-1.04327e-10	-1.11567	0.00013917	-1.04327e-10	-1.11726	0.000149903	-1.04327e-10	-1.11745
207918611	chr2:207918611:G:A	8.53361e-05	-1.04327e-10	-0.482122	0.000263874	-1.04327e-10	-0.477488	0.000284673	-1.04327e-10	-0.476099
207918641	chr2:207918641:A:C	0.000114742	-1.04327e-10	-0.186036	0.00035979	-1.04327e-10	-0.167439	0.000389275	-1.04327e-10	-0.163152
207918895	chr2:207918895:A:T	6.73135e-05	-1.04327e-10	-0.719358	0.000213645	-1.04327e-10	-0.688642	0.00023048	-1.04327e-10	-0.687274
207918946	chr2:207918946:A:C	6.77143e-05	-1.04327e-10	-0.713422	0.000207019	-1.04327e-10	-0.720147	0.000223373	-1.04327e-10	-0.718598
207919712	chr2:207919712:A:C	4.17496e-05	-1.04327e-10	-1.19703	0.000127992	-1.04327e-10	-1.20099	0.000137814	-1.04327e-10	-1.20153
207920176	chr2:207920176:C:G	7.07743e-05	-1.04327e-10	-0.669224	0.000225816	-1.04327e-10	-0.633237	0.000243993	-1.04327e-10	-0.630299
207920896	chr2:207920896:G:C	4.24994e-05	-1.04327e-10	-1.17923	0.000131427	-1.04327e-10	-1.17451	0.000141569	-1.04327e-10	-1.17465
207921020	chr2:207921020:C:G	4.59702e-05	-1.04327e-10	-1.10073	0.00014262	-1.04327e-10	-1.09278	0.000153701	-1.04327e-10	-1.09243
207921127	chr2:207921127:C:T	4.0904e-05	-1.04327e-10	-1.21749	0.000125705	-1.04327e-10	-1.21902	0.000135412	-1.04327e-10	-1.21912
207921172	chr2:207921172:T:C	1.71052e-05	-1.35617	-0.733164	5.67582e-05	-1.27473	-0.739426	6.12093e-05	-1.27507	-0.738067
207921179	chr2:207921179:G:A	7.15066e-05	-1.04327e-10	-0.65893	0.000226365	-1.04327e-10	-0.63081	0.000244408	-1.04327e-10	-0.6286
207921230	chr2:207921230:G:A	4.1053e-05	-1.04327e-10	-1.21386	0.000126647	-1.04327e-10	-1.21156	0.000136431	-1.04327e-10	-1.21162
207921342	chr2:207921342:T:C	9.94106e-06	-1.47031	-1.16173	3.30746e-05	-1.39604	-1.15815	3.57242e-05	-1.394	-1.15761
207922539	chr2:207922539:G:A	4.27094e-05	-1.04327e-10	-1.1743	0.000131143	-1.04327e-10	-1.17667	0.000141284	-1.04327e-10	-1.17667
207922806	chr2:207922806:C:T	0.000121842	-1.04327e-10	-0.125992	0.000376132	-1.04327e-10	-0.12302	0.000405796	-1.04327e-10	-0.121588
207922963	chr2:207922963:T:A	4.70014e-05	-1.04327e-10	-1.07854	0.000143487	-1.04327e-10	-1.08671	0.000154706	-1.04327e-10	-1.08591
207923568	chr2:207923568:T:C	7.44659e-05	-1.04327e-10	-0.618379	0.000229339	-1.04327e-10	-0.617758	0.000247373	-1.04327e-10	-0.616542
207924028	chr2:207924028:T:C	9.09853e-06	-1.53576	-1.18485	2.84082e-05	-1.52526	-1.18102	3.0636e-05	-1.52468	-1.18059
207924264	chr2:207924264:C:T	6.78589e-05	-1.04327e-10	-0.711289	0.000208746	-1.04327e-10	-0.711841	0.00022531	-1.04327e-10	-0.709962
207924270	chr2:207924270:T:C	0.000163076	-1.04327e-10	0.165496	0.000530474	-1.04327e-10	0.220812	0.000574334	-1.04327e-10	0.225772
207924323	chr2:207924323:G:A	0.000111954	-1.04327e-10	-0.210634	0.000347167	-1.04327e-10	-0.203153	0.000374936	-1.04327e-10	-0.200683
207924583	chr2:207924583:G:C	4.33961e-05	-1.04327e-10	-1.15835	0.000134882	-1.04327e-10	-1.14856	0.000145367	-1.04327e-10	-1.14818
207924648	chr2:207924648:G:A	0.000123348	-1.04327e-10	-0.113709	0.000381081	-1.04327e-10	-0.109947	0.000411155	-1.04327e-10	-0.108468
207925116	chr2:207925116:T:G	8.09505e-05	-1.04327e-10	-0.534882	0.000257245	-1.04327e-10	-0.502929	0.000277821	-1.04327e-10	-0.500463
207925437	chr2:207925437:T:C	4.16248e-05	-1.04327e-10	-1.20002	0.000127954	-1.04327e-10	-1.20129	0.000137864	-1.04327e-10	-1.20117
207925547	chr2:207925547:G:A	4.86234e-05	-1.04327e-10	-1.04461	0.00014841	-1.04327e-10	-1.05298	0.000159835	-1.04327e-10	-1.0533
207925717	chr2:207925717:G:C	3.79145e-05	-1.29339	-2.64473e-10	0.000114439	-1.31292	-2.64473e-10	0.000123381	-1.31216	-2.64473e-10
207925751	chr2:207925751:CA:C	4.34678e-05	-1.04327e-10	-1.1567	0.000133407	-1.04327e-10	-1.15956	0.00014372	-1.04327e-10	-1.15957
207925876	chr2:207925876:G:A	1.00888e-05	-1.52016	-1.09713	3.27323e-05	-1.47462	-1.08998	3.53429e-05	-1.47313	-1.08922
207926028	chr2:207926028:G:A	3.3376e-05	-1.42088	-2.64473e-10	0.00010571	-1.39226	-2.64473e-10	0.000114108	-1.39029	-2.64473e-10
207926054	chr2:207926054:T:C	8.3657e-05	-1.04327e-10	-0.501994	0.000263299	-1.04327e-10	-0.47967	0.000284327	-1.04327e-10	-0.477316
207926120	chr2:207926120:T:C	4.91697e-05	-1.04327e-10	-1.03344	0.000152011	-1.04327e-10	-1.02901	0.000163925	-1.04327e-10	-1.02803
207926233	chr2:207926233:A:G	0.000176022	-1.04327e-10	0.241888	0.000573354	-1.04327e-10	0.298545	0.000620843	-1.04327e-10	0.303638
207926264	chr2:207926264:T:C	2.08275e-05	-0.769058	-1.12339	6.32643e-05	-0.788645	-1.11699	6.7963e-05	-0.791072	-1.1174
207927077	chr2:207927077:G:A	8.07877e-05	-0.536896	-2.64473e-10	0.000241304	-0.566903	-2.64473e-10	0.000259268	-0.569576	-2.64473e-10
207927101	chr2:207927101:T:C	4.35194e-05	-1.04327e-10	-1.15551	0.000134949	-1.04327e-10	-1.14806	0.000145438	-1.04327e-10	-1.14769
207927640	chr2:207927640:G:A	4.09277e-05	-1.04327e-10	-1.21691	0.000126418	-1.04327e-10	-1.21337	0.000136225	-1.04327e-10	-1.21313
207927785	chr2:207927785:G:A	0.000112418	-1.04327e-10	-0.206492	0.000348592	-1.04327e-10	-0.199056	0.000376483	-1.04327e-10	-0.196565
207927895	chr2:207927895:T:G	0.000176519	-1.04327e-10	0.244706	0.000575055	-1.04327e-10	0.301506	0.000622688	-1.04327e-10	0.306606
207928020	chr2:207928020:T:G	8.78863e-06	-1.53465	-1.22061	2.76937e-05	-1.51177	-1.21998	2.9867e-05	-1.51077	-1.21992
207928142	chr2:207928142:T:G	7.73821e-05	-0.579964	-2.64473e-10	0.000231058	-0.610289	-2.64473e-10	0.000248167	-0.613335	-2.64473e-10
207928178	chr2:207928178:A:G	9.75672e-06	-1.44596	-1.2048	3.16913e-05	-1.40424	-1.19268	3.42484e-05	-1.40139	-1.19241
207928497	chr2:207928497:A:C	4.28391e-05	-1.04327e-10	-1.17127	0.000130893	-1.04327e-10	-1.17858	0.000140979	-1.04327e-10	-1.17883
207929020	chr2:207929020:G:A	5.71096e-05	-1.04327e-10	-0.883748	0.000173858	-1.04327e-10	-0.894719	0.000187388	-1.04327e-10	-0.894255
207929229	chr2:207929229:C:T	4.07305e-05	-1.04327e-10	-1.22174	0.000125234	-1.04327e-10	-1.22277	0.000134904	-1.04327e-10	-1.22288
207929333	chr2:207929333:C:T	0.000109966	-1.04327e-10	-0.228546	0.000339503	-1.04327e-10	-0.225476	0.000366245	-1.04327e-10	-0.224136
207929513	chr2:207929513:A:G	4.28851e-05	-1.04327e-10	-1.1702	0.000131633	-1.04327e-10	-1.17294	0.000141807	-1.04327e-10	-1.17297
207929777	chr2:207929777:C:T	5.52819e-05	-1.04327e-10	-0.916274	0.000170365	-1.04327e-10	-0.915017	0.00018373	-1.04327e-10	-0.913973
207929898	chr2:207929898:T:A	8.1362e-05	-0.529811	-2.64473e-10	0.000243184	-0.559141	-2.64473e-10	0.000261273	-0.561872	-2.64473e-10
207930361	chr2:207930361:C:T	5.98333e-05	-1.04327e-10	-0.837158	0.000184113	-1.04327e-10	-0.837408	0.000198841	-1.04327e-10	-0.834934
207930607	chr2:207930607:A:G	1.03626e-05	-1.38239	-1.20813	3.47323e-05	-1.30442	-1.20087	3.74138e-05	-1.3047	-1.2007
207930630	chr2:207930630:C:T	4.72696e-05	-1.04327e-10	-1.07285	0.000144852	-1.04327e-10	-1.07725	0.000156055	-1.04327e-10	-1.07723
207930640	chr2:207930640:T:C	3.47741e-05	-1.37985	-2.64473e-10	0.0001047	-1.40186	-2.64473e-10	0.000112682	-1.40287	-2.64473e-10
207930736	chr2:207930736:C:A	4.1922e-05	-1.04327e-10	-1.19291	0.000129277	-1.04327e-10	-1.19101	0.000139223	-1.04327e-10	-1.19136
207931354	chr2:207931354:C:T	9.85913e-06	-1.53251	-1.10781	3.14106e-05	-1.50265	-1.10316	3.39117e-05	-1.50143	-1.10225
207931394	chr2:207931394:C:T	8.25259e-05	-1.04327e-10	-0.515608	0.000260644	-1.04327e-10	-0.489805	0.000282025	-1.04327e-10	-0.485442
207931606	chr2:207931606:C:T	0.000125901	-1.04327e-10	-0.0932223	0.000388842	-1.04327e-10	-0.0897873	0.000419498	-1.04327e-10	-0.0883793
207932181	chr2:207932181:T:C	9.28499e-06	-1.5293	-1.17102	2.96809e-05	-1.49453	-1.16793	3.20375e-05	-1.49323	-1.1673
207932913	chr2:207932913:C:T	0.000144249	-1.04327e-10	0.042823	0.000473746	-1.04327e-10	0.107712	0.00051245	-1.04327e-10	0.111765
207933084	chr2:207933084:T:C	4.07013e-05	-1.04327e-10	-1.22246	0.00012519	-1.04327e-10	-1.22312	0.000134869	-1.04327e-10	-1.22313
207933229	chr2:207933229:T:C	4.85975e-05	-1.04327e-10	-1.04515	0.000148333	-1.04327e-10	-1.0535	0.000159751	-1.04327e-10	-1.05382
207933230	chr2:207933230:C:A	4.73041e-05	-1.04327e-10	-1.07212	0.000149079	-1.04327e-10	-1.04848	0.000160757	-1.04327e-10	-1.04755
207933394	chr2:207933394:T:C	1.11761e-05	-1.29958	-1.21536	3.69787e-05	-1.23673	-1.20589	4.0009e-05	-1.23264	-1.20569
207933471	chr2:207933471:G:A	2.08199e-05	-0.913095	-0.979716	6.72106e-05	-0.897806	-0.947322	7.23834e-05	-0.89957	-0.945892
207933591	chr2:207933591:G:A	0.00014196	-1.04327e-10	0.0268245	0.000465854	-1.04327e-10	0.0909131	0.000503897	-1.04327e-10	0.0949319
207934837	chr2:207934837:G:A	0.000123142	-1.04327e-10	-0.115381	0.0003804	-1.04327e-10	-0.111737	0.000410401	-1.04327e-10	-0.110305
207934869	chr2:207934869:C:T	0.000107462	-1.04327e-10	-0.251584	0.000342267	-1.04327e-10	-0.21737	0.000369593	-1.04327e-10	-0.215037
207935339	chr2:207935339:C:G	6.86374e-05	-1.04327e-10	-0.699882	0.000211421	-1.04327e-10	-0.699108	0.000228164	-1.04327e-10	-0.697374
207935755	chr2:207935755:A:G	5.19989e-05	-1.04327e-10	-0.977497	0.000162195	-1.04327e-10	-0.964158	0.000174931	-1.04327e-10	-0.963047
207935858	chr2:207935858:T:C	5.00397e-05	-1.04327e-10	-1.0159	0.000159104	-1.04327e-10	-0.983402	0.000171633	-1.04327e-10	-0.982082
207936545	chr2:207936545:T:C	6.33482e-05	-1.04327e-10	-0.780074	0.000203208	-1.04327e-10	-0.738731	0.000219322	-1.04327e-10	-0.736897
207937131	chr2:207937131:C:T	7.18634e-05	-1.04327e-10	-0.653953	0.000221162	-1.04327e-10	-0.654064	0.000238955	-1.04327e-10	-0.651162
207937522	chr2:207937522:G:T	4.61737e-05	-1.04327e-10	-1.09631	0.000141139	-1.04327e-10	-1.10322	0.000152071	-1.04327e-10	-1.10309
207938088	chr2:207938088:T:C	0.000114724	-1.04327e-10	-0.186186	0.000354323	-1.04327e-10	-0.182751	0.00038224	-1.04327e-10	-0.181392
207938479	chr2:207938479:C:T	4.09886e-05	-1.04327e-10	-1.21543	0.000125897	-1.04327e-10	-1.21749	0.000135628	-1.04327e-10	-1.21752
207938824	chr2:207938824:G:A	5.18631e-05	-1.04327e-10	-0.980111	0.000158053	-1.04327e-10	-0.990027	0.000170336	-1.04327e-10	-0.989667
207939023	chr2:207939023:T:C	7.07193e-05	-1.04327e-10	-0.670002	0.000217604	-1.04327e-10	-0.670281	0.0002351	-1.04327e-10	-0.66743
207939402	chr2:207939402:C:T	5.25757e-05	-1.04327e-10	-0.966465	0.000160177	-1.04327e-10	-0.976678	0.000172626	-1.04327e-10	-0.976314
207940034	chr2:207940034:A:G	0.000125809	-1.04327e-10	-0.0939581	0.000388557	-1.04327e-10	-0.090519	0.000419191	-1.04327e-10	-0.0891117
207940436	chr2:207940436:A:G	9.29943e-05	-1.04327e-10	-0.396182	0.000296313	-1.04327e-10	-0.361542	0.000320093	-1.04327e-10	-0.358827
207940868	chr2:207940868:A:G	9.16478e-06	-1.53593	-1.17742	2.86648e-05	-1.52736	-1.16993	3.08935e-05	-1.52737	-1.16953
207941459	chr2:207941459:AC:A	4.07265e-05	-1.04327e-10	-1.22184	0.000125254	-1.04327e-10	-1.22261	0.000134933	-1.04327e-10	-1.22266
207942216	chr2:207942216:G:T	9.40431e-06	-1.53515	-1.1524	2.95678e-05	-1.52297	-1.1433	3.187e-05	-1.52297	-1.1428
207942257	chr2:207942257:C:T	4.2471e-05	-1.04327e-10	-1.1799	0.00013153	-1.04327e-10	-1.17373	0.000141743	-1.04327e-10	-1.17342
207942380	chr2:207942380:T:G	4.52998e-05	-1.04327e-10	-1.11542	0.000139798	-1.04327e-10	-1.11276	0.000150538	-1.04327e-10	-1.11323
207942667	chr2:207942667:G:A	5.08759e-05	-1.04327e-10	-0.99933	0.000156483	-1.04327e-10	-1.00001	0.000168754	-1.04327e-10	-0.998997
207942728	chr2:207942728:G:A	4.81423e-05	-1.04327e-10	-1.05456	0.000147009	-1.04327e-10	-1.06246	0.000158398	-1.04327e-10	-1.06233
207942766	chr2:207942766:G:A	9.25269e-05	-1.04327e-10	-0.401221	0.000285458	-1.04327e-10	-0.398863	0.000307887	-1.04327e-10	-0.397705
207943120	chr2:207943120:T:C	9.26773e-06	-1.4785	-1.22368	2.95118e-05	-1.4461	-1.22207	3.18669e-05	-1.44386	-1.22201
207943363	chr2:207943363:C:G	9.69656e-06	-1.43403	-1.22292	3.13128e-05	-1.38949	-1.21945	3.38379e-05	-1.38651	-1.21935
207943724	chr2:207943724:C:T	1.03401e-05	-1.53568	-1.057	3.25683e-05	-1.52547	-1.04415	3.5112e-05	-1.52548	-1.04342
207943772	chr2:207943772:G:A	0.000111011	-1.04327e-10	-0.21909	0.000342793	-1.04327e-10	-0.215832	0.00036979	-1.04327e-10	-0.214505
207944160	chr2:207944160:G:A	3.23459e-05	-1.45223	-2.64473e-10	9.85959e-05	-1.46193	-2.64473e-10	0.000106218	-1.46194	-2.64473e-10
207944182	chr2:207944182:T:C	7.76766e-05	-0.576166	-2.64473e-10	0.000232375	-0.604607	-2.64473e-10	0.000249686	-0.607235	-2.64473e-10
207944383	chr2:207944383:G:A	5.06373e-05	-1.04327e-10	-1.00403	0.000154432	-1.04327e-10	-1.01321	0.000166425	-1.04327e-10	-1.01289
207944845	chr2:207944845:C:G	9.37915e-06	-1.53594	-1.1543	2.93888e-05	-1.52766	-1.14469	3.16765e-05	-1.52768	-1.14419
207944983	chr2:207944983:T:C	7.05451e-05	-1.04327e-10	-0.672468	0.000217161	-1.04327e-10	-0.672322	0.000234652	-1.04327e-10	-0.669335
207945336	chr2:207945336:T:C	3.07018e-05	-1.5044	-2.64473e-10	9.58356e-05	-1.49033	-2.64473e-10	0.000103358	-1.48925	-2.64473e-10
207945607	chr2:207945607:A:G	6.97112e-05	-1.04327e-10	-0.684359	0.000214501	-1.04327e-10	-0.684645	0.00023174	-1.04327e-10	-0.681824
207945694	chr2:207945694:G:A	9.47788e-06	-1.45658	-1.22318	3.04394e-05	-1.41713	-1.22009	3.28849e-05	-1.41442	-1.22001
207945756	chr2:207945756:C:T	7.77801e-05	-1.04327e-10	-0.574834	0.000246747	-1.04327e-10	-0.544595	0.00026646	-1.04327e-10	-0.542215
207945914	chr2:207945914:C:T	0.000125646	-1.04327e-10	-0.0952528	0.000388046	-1.04327e-10	-0.0918362	0.000418639	-1.04327e-10	-0.0904309
207945974	chr2:207945974:T:C	5.02169e-05	-1.01237	-2.64473e-10	0.000148897	-1.04971	-2.64473e-10	0.000159654	-1.05443	-2.64473e-10
207946154	chr2:207946154:T:C	6.00699e-05	-1.04327e-10	-0.833211	0.000185159	-1.04327e-10	-0.831743	0.000199712	-1.04327e-10	-0.830561
207946258	chr2:207946258:A:G	9.06008e-05	-1.04327e-10	-0.422257	0.00028142	-1.04327e-10	-0.41311	0.000303595	-1.04327e-10	-0.411746
207946373	chr2:207946373:C:T	1.00163e-05	-1.52891	-1.09559	3.21527e-05	-1.49247	-1.09	3.47195e-05	-1.49112	-1.08902
207946560	chr2:207946560:C:T	9.44077e-06	-1.46031	-1.22337	3.02033e-05	-1.42169	-1.22332	3.2626e-05	-1.41904	-1.22329
207946914	chr2:207946914:T:A	4.16913e-05	-1.04327e-10	-1.19843	0.000128682	-1.04327e-10	-1.19561	0.000138637	-1.04327e-10	-1.19558
207946960	chr2:207946960:T:G	4.16332e-05	-1.04327e-10	-1.19982	0.00012834	-1.04327e-10	-1.19828	0.000138276	-1.04327e-10	-1.19819
207947158	chr2:207947158:T:C	9.43671e-06	-1.46585	-1.21826	3.03886e-05	-1.42775	-1.21114	3.28315e-05	-1.42508	-1.21096
207947279	chr2:207947279:C:T	8.1417e-05	-1.04327e-10	-0.529135	0.000252676	-1.04327e-10	-0.520853	0.000272559	-1.04327e-10	-0.519585
207947496	chr2:207947496:C:T	0.000147583	-1.04327e-10	0.0656696	0.000484915	-1.04327e-10	0.131014	0.000524546	-1.04327e-10	0.135094
207947503	chr2:207947503:C:G	0.000166744	-1.04327e-10	0.187737	0.000542473	-1.04327e-10	0.243179	0.000587362	-1.04327e-10	0.248203
207947654	chr2:207947654:T:G	9.41621e-06	-1.46266	-1.22363	3.01697e-05	-1.4245	-1.22162	3.25889e-05	-1.42191	-1.22155
207947859	chr2:207947859:A:G	7.42004e-05	-1.04327e-10	-0.62195	0.000235127	-1.04327e-10	-0.592836	0.000253888	-1.04327e-10	-0.590544
207948052	chr2:207948052:A:G	7.97455e-05	-1.04327e-10	-0.549879	0.000245399	-1.04327e-10	-0.550073	0.000265213	-1.04327e-10	-0.546905
207948291	chr2:207948291:AT:A	4.06621e-05	-1.04327e-10	-1.22342	0.000125122	-1.04327e-10	-1.22367	0.000134796	-1.04327e-10	-1.22368
207948605	chr2:207948605:G:A	0.000134551	-1.04327e-10	-0.0267753	0.000415755	-1.04327e-10	-0.0228642	0.000448554	-1.04327e-10	-0.021411
207948610	chr2:207948610:T:C	1.02887e-05	-1.53078	-1.06689	3.23322e-05	-1.5128	-1.0641	3.48443e-05	-1.51282	-1.06373
207948733	chr2:207948733:C:T	9.34272e-06	-1.47044	-1.22368	2.98503e-05	-1.43421	-1.22256	3.22396e-05	-1.43173	-1.22251
207948913	chr2:207948913:G:A	9.43187e-06	-1.46154	-1.22309	3.01914e-05	-1.42188	-1.22352	3.26109e-05	-1.41929	-1.2235
207948981	chr2:207948981:TC:T	9.46109e-06	-1.53293	-1.14861	2.99136e-05	-1.5159	-1.13875	3.22432e-05	-1.51589	-1.13824
207949321	chr2:207949321:G:A	9.55219e-06	-1.53579	-1.13616	3.00067e-05	-1.52597	-1.12557	3.23447e-05	-1.52597	-1.12502
207949774	chr2:207949774:A:T	4.63292e-05	-1.04327e-10	-1.09295	0.000143793	-1.04327e-10	-1.08458	0.000155092	-1.04327e-10	-1.08342
207949785	chr2:207949785:T:A	4.18149e-05	-1.04327e-10	-1.19547	0.000128234	-1.04327e-10	-1.1991	0.000138126	-1.04327e-10	-1.19928
207950503	chr2:207950503:A:G	0.000125714	-1.04327e-10	-0.0947107	0.000388266	-1.04327e-10	-0.0912699	0.000418877	-1.04327e-10	-0.0898627
207950561	chr2:207950561:G:A	4.32855e-05	-1.04327e-10	-1.1609	0.000134199	-1.04327e-10	-1.15364	0.000144628	-1.04327e-10	-1.15327
207950834	chr2:207950834:C:A	0.000114914	-1.04327e-10	-0.184539	0.00035491	-1.04327e-10	-0.181095	0.000382874	-1.04327e-10	-0.179734
207951861	chr2:207951861:G:A	7.74697e-05	-1.04327e-10	-0.578833	0.000245701	-1.04327e-10	-0.548842	0.000265328	-1.04327e-10	-0.546472
207951940	chr2:207951940:G:C	0.000125901	-1.04327e-10	-0.0932223	0.000388842	-1.04327e-10	-0.0897873	0.000419498	-1.04327e-10	-0.0883793
207952249	chr2:207952249:C:T	8.87856e-05	-0.442495	-2.64473e-10	0.000254511	-0.513615	-2.64473e-10	0.000276324	-0.505865	-2.64473e-10
207952459	chr2:207952459:C:T	4.08153e-05	-1.04327e-10	-1.21966	0.000125443	-1.04327e-10	-1.22111	0.00013514	-1.04327e-10	-1.22113
207952478	chr2:207952478:T:C	1.00984e-05	-1.40425	-1.21208	3.27791e-05	-1.36062	-1.20254	3.54237e-05	-1.35774	-1.20232
207952548	chr2:207952548:C:T	0.000123462	-1.04327e-10	-0.112783	0.000382939	-1.04327e-10	-0.105084	0.000413638	-1.04327e-10	-0.102448
207953110	chr2:207953110:T:C	1.06998e-05	-1.53344	-1.02505	3.35198e-05	-1.53461	-1.00621	3.61454e-05	-1.53462	-1.00527
207953169	chr2:207953169:T:C	8.26915e-05	-1.04327e-10	-0.513603	0.000262661	-1.04327e-10	-0.482097	0.000283678	-1.04327e-10	-0.4796
207953274	chr2:207953274:T:C	0.000112715	-1.04327e-10	-0.203853	0.000348112	-1.04327e-10	-0.200434	0.000375534	-1.04327e-10	-0.199089
207953454	chr2:207953454:T:C	4.10196e-05	-1.04327e-10	-1.21467	0.000125992	-1.04327e-10	-1.21674	0.000135722	-1.04327e-10	-1.21683
207953560	chr2:207953560:G:A	8.31461e-05	-1.04327e-10	-0.50812	0.000264127	-1.04327e-10	-0.476528	0.000285262	-1.04327e-10	-0.47403
207953984	chr2:207953984:T:C	9.29985e-06	-1.47523	-1.22349	2.961e-05	-1.44384	-1.22101	3.19664e-05	-1.44183	-1.22093
207954141	chr2:207954141:C:T	6.73563e-05	-1.04327e-10	-0.718724	0.00020653	-1.04327e-10	-0.722514	0.000222853	-1.04327e-10	-0.720928
207954306	chr2:207954306:T:C	5.02511e-05	-1.01169	-2.64473e-10	0.000161707	-0.967172	-2.64473e-10	0.000174439	-0.965865	-2.64473e-10
207954374	chr2:207954374:A:C	8.53701e-05	-1.04327e-10	-0.481723	0.000271312	-1.04327e-10	-0.449691	0.000293034	-1.04327e-10	-0.447151
207955764	chr2:207955764:CA:C	7.42845e-05	-1.04327e-10	-0.620818	0.000223952	-1.04327e-10	-0.641529	0.000241868	-1.04327e-10	-0.639048
207955797	chr2:207955797:A:T	0.000105053	-1.04327e-10	-0.274251	0.000334444	-1.04327e-10	-0.240491	0.000361162	-1.04327e-10	-0.238113
207956036	chr2:207956036:G:A	0.000100093	-1.04327e-10	-0.322619	0.000318393	-1.04327e-10	-0.289672	0.000343807	-1.04327e-10	-0.287357
207956235	chr2:207956235:G:A	7.88678e-05	-1.04327e-10	-0.560947	0.000250233	-1.04327e-10	-0.530567	0.00027023	-1.04327e-10	-0.528165
207956316	chr2:207956316:A:C	1.60522e-05	-1.53134	-0.621528	5.28489e-05	-1.49889	-0.586633	5.71825e-05	-1.49774	-0.58345
207956429	chr2:207956429:A:C	9.81848e-06	-1.4353	-1.20915	3.17698e-05	-1.38247	-1.21197	3.42624e-05	-1.38111	-1.21228
207956468	chr2:207956468:A:G	9.088e-06	-1.52183	-1.19994	2.93807e-05	-1.47795	-1.19467	3.1709e-05	-1.47653	-1.19431
207956556	chr2:207956556:A:T	8.7838e-06	-1.53591	-1.2199	2.73903e-05	-1.52366	-1.21911	2.953e-05	-1.523	-1.21903
207956642	chr2:207956642:C:T	0.000125157	-1.04327e-10	-0.0991489	0.000386551	-1.04327e-10	-0.0956966	0.000417025	-1.04327e-10	-0.0942927
207956862	chr2:207956862:G:C	7.7156e-05	-1.04327e-10	-0.582891	0.00024466	-1.04327e-10	-0.553088	0.000264202	-1.04327e-10	-0.550724
207957044	chr2:207957044:G:A	8.90015e-05	-1.04327e-10	-0.440067	0.000283092	-1.04327e-10	-0.407189	0.000305784	-1.04327e-10	-0.404561
207957396	chr2:207957396:G:T	1.20892e-05	-1.35309	-1.08332	4.33971e-05	-1.22705	-1.05551	4.6936e-05	-1.22417	-1.05448
207957714	chr2:207957714:A:C	4.08162e-05	-1.04327e-10	-1.21964	0.00012553	-1.04327e-10	-1.22042	0.000135236	-1.04327e-10	-1.22042
207957846	chr2:207957846:A:G	8.91443e-05	-1.04327e-10	-0.438464	0.000283553	-1.04327e-10	-0.405559	0.000306283	-1.04327e-10	-0.402928
207957927	chr2:207957927:G:A	4.51999e-05	-1.04327e-10	-1.11762	0.00014001	-1.04327e-10	-1.11125	0.000150849	-1.04327e-10	-1.11116
207958200	chr2:207958200:T:G	8.82492e-06	-1.53553	-1.21561	2.77438e-05	-1.51562	-1.21433	2.99166e-05	-1.51481	-1.21421
207958336	chr2:207958336:ACT:A	9.43059e-05	-1.04327e-10	-0.382177	0.000286687	-1.04327e-10	-0.394569	0.000309891	-1.04327e-10	-0.391219
207958483	chr2:207958483:T:A	4.96106e-05	-1.04327e-10	-1.02451	0.000152813	-1.04327e-10	-1.02374	0.000164519	-1.04327e-10	-1.02441
207958735	chr2:207958735:T:C	8.89113e-05	-1.04327e-10	-0.44108	0.000282813	-1.04327e-10	-0.408174	0.000305484	-1.04327e-10	-0.405542
207958878	chr2:207958878:T:C	6.58793e-05	-1.04327e-10	-0.740895	0.000208511	-1.04327e-10	-0.712966	0.000224935	-1.04327e-10	-0.711628
207959327	chr2:207959327:T:C	1.06058e-05	-1.35407	-1.21325	3.0576e-05	-1.422	-1.21075	3.29e-05	-1.4235	-1.21046
207959973	chr2:207959973:T:C	8.96605e-05	-1.04327e-10	-0.43269	0.000285298	-1.04327e-10	-0.399425	0.000308184	-1.04327e-10	-0.396743
207960230	chr2:207960230:C:T	4.24218e-05	-1.04327e-10	-1.18106	0.000130012	-1.04327e-10	-1.18533	0.000140033	-1.04327e-10	-1.18556
207961019	chr2:207961019:C:T	6.63125e-05	-1.04327e-10	-0.734342	0.000205223	-1.04327e-10	-0.728861	0.000221671	-1.04327e-10	-0.726246
207961701	chr2:207961701:G:A	4.11001e-05	-1.04327e-10	-1.21271	0.000126348	-1.04327e-10	-1.21392	0.000136108	-1.04327e-10	-1.21399
207961732	chr2:207961732:G:C	2.15111e-05	-1.3413	-0.518849	6.9946e-05	-1.34311	-0.462128	7.5344e-05	-1.3445	-0.460877
207961805	chr2:207961805:C:T	0.00040843	1.0836	-2.64473e-10	0.00135199	1.15637	-2.64473e-10	0.0014514	1.15285	-2.64473e-10
207962333	chr2:207962333:T:C	8.94071e-06	-1.51929	-1.21882	2.79077e-05	-1.51663	-1.20743	3.00872e-05	-1.51621	-1.20713
207962399	chr2:207962399:T:C	1.85024e-05	-1.53544	-0.475378	5.9848e-05	-1.53563	-0.425518	6.4789e-05	-1.53558	-0.420725
207962689	chr2:207962689:G:A	5.00269e-05	-1.04327e-10	-1.01616	0.000151956	-1.04327e-10	-1.02937	0.000163493	-1.04327e-10	-1.03067
207963074	chr2:207963074:G:T	4.08976e-05	-1.04327e-10	-1.21765	0.000126094	-1.04327e-10	-1.21593	0.000135875	-1.04327e-10	-1.21571
207963451	chr2:207963451:C:A	0.000106274	-1.04327e-10	-0.262702	0.000337574	-1.04327e-10	-0.231176	0.000364485	-1.04327e-10	-0.228953
207964176	chr2:207964176:C:T	4.26969e-05	-1.04327e-10	-1.17459	0.00013046	-1.04327e-10	-1.18189	0.000140439	-1.04327e-10	-1.18266
207964234	chr2:207964234:A:G	0.000105754	-0.267605	-2.64473e-10	0.000323841	-0.272707	-2.64473e-10	0.000347446	-0.276829	-2.64473e-10
207964258	chr2:207964258:A:C	5.04872e-05	-1.04327e-10	-1.007	0.000157127	-1.04327e-10	-0.995906	0.000169392	-1.04327e-10	-0.995221
207964496	chr2:207964496:G:C	5.03928e-05	-1.04327e-10	-1.00887	0.000156827	-1.04327e-10	-0.997817	0.000169069	-1.04327e-10	-0.997135
207964660	chr2:207964660:C:T	6.92362e-05	-1.04327e-10	-0.691196	0.000213779	-1.04327e-10	-0.688019	0.0002316	-1.04327e-10	-0.682429
207964803	chr2:207964803:A:G	1.93289e-05	-1.53076	-0.436358	6.25767e-05	-1.53153	-0.385033	6.77616e-05	-1.53134	-0.380101
207964931	chr2:207964931:G:A	5.12385e-05	-1.04327e-10	-0.992228	0.000159521	-1.04327e-10	-0.980786	0.000171977	-1.04327e-10	-0.980077
207965042	chr2:207965042:T:C	4.79259e-05	-1.04327e-10	-1.05906	0.00014654	-1.04327e-10	-1.06566	0.000157869	-1.04327e-10	-1.06568
207965669	chr2:207965669:G:A	4.06557e-05	-1.04327e-10	-1.22358	0.000125133	-1.04327e-10	-1.22358	0.000134805	-1.04327e-10	-1.22361
207965934	chr2:207965934:C:G	5.03902e-05	-1.04327e-10	-1.00892	0.000156819	-1.04327e-10	-0.997869	0.00016906	-1.04327e-10	-0.997187
207966645	chr2:207966645:C:T	4.35617e-05	-1.04327e-10	-1.15454	0.000135189	-1.04327e-10	-1.14628	0.0001457	-1.04327e-10	-1.14589
207966804	chr2:207966804:C:T	4.071e-05	-1.04327e-10	-1.22225	0.000125413	-1.04327e-10	-1.22135	0.000135127	-1.04327e-10	-1.22122
207966831	chr2:207966831:G:A	9.62856e-06	-1.48308	-1.18091	3.05849e-05	-1.47903	-1.15343	3.29906e-05	-1.47842	-1.15279
207967657	chr2:207967657:A:G	4.07523e-05	-1.04327e-10	-1.22121	0.000125572	-1.04327e-10	-1.22008	0.000135302	-1.04327e-10	-1.21993
207967722	chr2:207967722:T:C	4.78633e-05	-1.04327e-10	-1.06037	0.000146352	-1.04327e-10	-1.06694	0.000157667	-1.04327e-10	-1.06696
207967737	chr2:207967737:G:A	3.29872e-05	-1.4326	-2.64473e-10	0.000100856	-1.43927	-2.64473e-10	0.000108947	-1.43657	-2.64473e-10
207967824	chr2:207967824:C:G	1.66365e-05	-1.45215	-0.66497	5.31424e-05	-1.4533	-0.626679	5.751e-05	-1.45256	-0.622917
207967860	chr2:207967860:C:T	6.88524e-05	-1.04327e-10	-0.696755	0.000212736	-1.04327e-10	-0.692909	0.000230456	-1.04327e-10	-0.687381
207968519	chr2:207968519:C:T	1.91165e-05	-1.15589	-0.822281	5.95763e-05	-1.17401	-0.79169	6.40093e-05	-1.17729	-0.791122
207968533	chr2:207968533:T:C	1.04585e-05	-1.35877	-1.22254	3.33809e-05	-1.3242	-1.22078	3.59077e-05	-1.32591	-1.22058
207968600	chr2:207968600:G:A	0.000301384	-1.04327e-10	0.779664	0.000941367	-1.04327e-10	0.794373	0.00102583	-1.04327e-10	0.80582
207968765	chr2:207968765:G:A	5.45256e-05	-1.04327e-10	-0.930049	0.000166008	-1.04327e-10	-0.940926	0.000178709	-1.04327e-10	-0.941681
207969247	chr2:207969247:C:G	4.30149e-05	-1.04327e-10	-1.16717	0.000131821	-1.04327e-10	-1.17151	0.000142005	-1.04327e-10	-1.17158
207969503	chr2:207969503:T:C	1.51576e-05	-1.14486	-1.06536	4.73322e-05	-1.15053	-1.04524	5.10068e-05	-1.15007	-1.04541
207969536	chr2:207969536:T:C	2.72978e-05	-1.09462	-0.527298	9.40885e-05	-0.9716	-0.537124	0.000101902	-0.96633	-0.537096
207969767	chr2:207969767:C:T	0.000138896	0.203101	-0.198095	0.000465663	0.338733	-0.24823	0.000503903	0.344046	-0.2491
207969871	chr2:207969871:T:C	0.000213227	-1.04327e-10	0.433639	0.00066524	-1.04327e-10	0.447188	0.000724266	-1.04327e-10	0.457719
207970141	chr2:207970141:T:C	9.98001e-06	-1.51685	-1.11128	3.14715e-05	-1.50674	-1.09713	3.39363e-05	-1.50727	-1.09569
207970227	chr2:207970227:A:C	3.10013e-05	-0.988551	-0.506138	0.000108392	-0.851092	-0.516109	0.000117466	-0.845215	-0.516072
207970976	chr2:207970976:G:T	1.16446e-05	-1.25102	-1.22286	3.79486e-05	-1.20094	-1.21579	4.10979e-05	-1.19589	-1.21559
207971459	chr2:207971459:A:G	4.09182e-05	-1.04327e-10	-1.21715	0.00012615	-1.04327e-10	-1.21549	0.000135934	-1.04327e-10	-1.21527
207971546	chr2:207971546:A:G	4.83633e-05	-1.04327e-10	-1.04998	0.000151406	-1.04327e-10	-1.033	0.000163232	-1.04327e-10	-1.03227
207972535	chr2:207972535:C:T	5.20219e-05	-1.04327e-10	-0.977055	0.000163385	-1.04327e-10	-0.956848	0.000176179	-1.04327e-10	-0.955941
207972662	chr2:207972662:A:C	5.71091e-05	-0.883757	-2.64473e-10	0.000181843	-0.849817	-2.64473e-10	0.000196351	-0.847536	-2.64473e-10
207972975	chr2:207972975:C:T	4.0817e-05	-1.04327e-10	-1.21962	0.000125664	-1.04327e-10	-1.21935	0.000135419	-1.04327e-10	-1.21907
207973098	chr2:207973098:G:A	9.62007e-06	-1.53421	-1.13065	3.01949e-05	-1.53049	-1.11479	3.25688e-05	-1.53083	-1.11326
207973204	chr2:207973204:T:A	4.11077e-05	-1.04327e-10	-1.21252	0.000126797	-1.04327e-10	-1.21037	0.000136639	-1.04327e-10	-1.2101
207973212	chr2:207973212:T:C	4.20259e-05	-1.04327e-10	-1.19043	0.000128709	-1.04327e-10	-1.19541	0.000138588	-1.04327e-10	-1.19593
207973600	chr2:207973600:G:A	4.41414e-05	-1.04327e-10	-1.14132	0.000134784	-1.04327e-10	-1.14928	0.000145082	-1.04327e-10	-1.15014
207973661	chr2:207973661:C:T	1.14807e-05	-1.26885	-1.2192	3.76286e-05	-1.21771	-1.20749	4.07523e-05	-1.21273	-1.2072
207973674	chr2:207973674:G:C	4.13155e-05	-1.04327e-10	-1.20748	0.000127492	-1.04327e-10	-1.20491	0.000137395	-1.04327e-10	-1.20458
207973770	chr2:207973770:GAGTTCA:G	0.000235016	-1.04327e-10	0.530934	0.000734176	-1.04327e-10	0.545789	0.000799522	-1.04327e-10	0.556575
207973874	chr2:207973874:C:G	4.67883e-05	-1.04327e-10	-1.08309	0.000143743	-1.04327e-10	-1.08494	0.000154882	-1.04327e-10	-1.08477
207973966	chr2:207973966:T:C	3.21789e-05	-1.45741	-2.64473e-10	9.96446e-05	-1.45135	-2.64473e-10	0.000107506	-1.44989	-2.64473e-10
207974014	chr2:207974014:G:C	1.35205e-05	-1.53095	-0.793564	4.00077e-05	-1.53315	-0.830739	4.312e-05	-1.53289	-0.830561
207974071	chr2:207974071:C:T	4.15123e-05	-1.04327e-10	-1.20273	0.000128144	-1.04327e-10	-1.19981	0.000138104	-1.04327e-10	-1.19943
207974433	chr2:207974433:C:T	4.986e-05	-1.04327e-10	-1.0195	0.00015168	-1.04327e-10	-1.03118	0.000163361	-1.04327e-10	-1.03148
207974596	chr2:207974596:G:A	0.000220745	-1.04327e-10	0.468289	0.000689636	-1.04327e-10	0.483205	0.000750875	-1.04327e-10	0.493801
207974708	chr2:207974708:T:C	4.02356e-05	-1.20171	-0.0322572	0.000145009	-1.08525	0.00908538	0.000157447	-1.08088	0.0125328
207974797	chr2:207974797:C:T	3.87773e-05	-1.1388	-0.132087	0.000132615	-1.02086	-0.144657	0.000143605	-1.01567	-0.14471
207974872	chr2:207974872:A:C	9.40336e-06	-1.53558	-1.15208	2.93852e-05	-1.53323	-1.13923	3.16892e-05	-1.53347	-1.13799
207976181	chr2:207976181:C:T	4.10745e-05	-1.04327e-10	-1.21333	0.000126521	-1.04327e-10	-1.21255	0.000136289	-1.04327e-10	-1.21266
207976409	chr2:207976409:A:G	8.99916e-06	-1.53564	-1.19595	2.79885e-05	-1.53339	-1.18778	3.01702e-05	-1.53362	-1.18697
207977227	chr2:207977227:A:T	4.7936e-05	-1.04327e-10	-1.05885	0.000145965	-1.04327e-10	-1.06959	0.00015721	-1.04327e-10	-1.06986
207977240	chr2:207977240:A:G	9.59399e-06	-1.53329	-1.13429	3.01045e-05	-1.52695	-1.12133	3.246e-05	-1.52744	-1.11999
207977670	chr2:207977670:A:G	9.69259e-06	-1.53523	-1.12212	3.0478e-05	-1.53299	-1.10297	3.28907e-05	-1.53323	-1.10101
207977904	chr2:207977904:T:C	9.6958e-06	-1.53415	-1.12288	3.05133e-05	-1.53103	-1.10377	3.29262e-05	-1.53135	-1.10182
207978559	chr2:207978559:C:T	4.08776e-05	-1.04327e-10	-1.21814	0.000126017	-1.04327e-10	-1.21654	0.000135789	-1.04327e-10	-1.21633
207979105	chr2:207979105:C:T	1.17488e-05	-1.25567	-1.2093	3.87949e-05	-1.20362	-1.19105	4.20228e-05	-1.19858	-1.19065
207979286	chr2:207979286:G:A	4.68946e-05	-1.04327e-10	-1.08082	0.000146497	-1.04327e-10	-1.06595	0.000157953	-1.04327e-10	-1.06514
207979499	chr2:207979499:A:C	4.16794e-05	-1.04327e-10	-1.19871	0.000128711	-1.04327e-10	-1.19539	0.000138719	-1.04327e-10	-1.19499
207979530	chr2:207979530:G:A	4.53239e-05	-1.04327e-10	-1.11489	0.000141371	-1.04327e-10	-1.10157	0.000152389	-1.04327e-10	-1.101
207980365	chr2:207980365:C:T	0.000230974	-1.04327e-10	0.513586	0.000721865	-1.04327e-10	0.528878	0.000786088	-1.04327e-10	0.53963
207980773	chr2:207980773:A:C	3.15305e-05	-1.47777	-2.64473e-10	9.64454e-05	-1.48398	-2.64473e-10	0.000103895	-1.48406	-2.64473e-10
207980942	chr2:207980942:A:G	2.86873e-05	-1.14366	-0.4286	0.000100129	-1.02463	-0.421861	0.000108606	-1.01947	-0.420242
207981021	chr2:207981021:G:A	4.25268e-05	-1.04327e-10	-1.17858	0.0001313	-1.04327e-10	-1.17548	0.000141525	-1.04327e-10	-1.17496
207981634	chr2:207981634:A:C	4.8445e-05	-1.04327e-10	-1.04829	0.000148866	-1.04327e-10	-1.04991	0.000160454	-1.04327e-10	-1.04943
207981700	chr2:207981700:A:G	2.97535e-05	-1.53577	-2.64473e-10	9.16622e-05	-1.53485	-2.64473e-10	9.87968e-05	-1.53437	-2.64473e-10
207981873	chr2:207981873:A:G	4.21754e-05	-1.04327e-10	-1.18688	0.000130329	-1.04327e-10	-1.1829	0.000140474	-1.04327e-10	-1.18242
207982511	chr2:207982511:C:CT	0.000233514	-1.04327e-10	0.524522	0.000729658	-1.04327e-10	0.539616	0.000794605	-1.04327e-10	0.550405
207982513	chr2:207982513:T:TCA	0.000217873	-1.04327e-10	0.455193	0.000680714	-1.04327e-10	0.470183	0.000741147	-1.04327e-10	0.48076
207982739	chr2:207982739:C:T	0.000403811	1.07223	-2.64473e-10	0.00149485	1.25682	-2.64473e-10	0.0016277	1.26748	-2.64473e-10
207983121	chr2:207983121:G:A	8.80912e-05	-1.04327e-10	-0.450347	0.000272406	-1.04327e-10	-0.445666	0.000293737	-1.04327e-10	-0.444754
207983138	chr2:207983138:G:A	1.0083e-05	-1.41125	-1.20661	3.27752e-05	-1.3763	-1.18698	3.54473e-05	-1.37283	-1.18656
207984141	chr2:207984141:T:C	1.01168e-05	-1.53579	-1.07873	3.17654e-05	-1.53564	-1.05894	3.42838e-05	-1.53572	-1.05705
207984429	chr2:207984429:T:C	1.11281e-05	-1.36973	-1.14952	3.46349e-05	-1.37188	-1.13622	3.73297e-05	-1.37133	-1.13632
207984526	chr2:207984526:G:A	4.24318e-05	-1.04327e-10	-1.18082	0.000129851	-1.04327e-10	-1.18657	0.000139807	-1.04327e-10	-1.18718
207984601	chr2:207984601:A:G	1.01795e-05	-1.53583	-1.07251	3.20308e-05	-1.53405	-1.05221	3.45675e-05	-1.53424	-1.05028
207985484	chr2:207985484:A:T	0.000218117	-1.04327e-10	0.456312	0.000681007	-1.04327e-10	0.470613	0.000739669	-1.04327e-10	0.478764
207985595	chr2:207985595:G:A	3.02705e-05	-1.51854	-2.64473e-10	9.15611e-05	-1.53595	-2.64473e-10	9.86503e-05	-1.53586	-2.64473e-10
207985763	chr2:207985763:G:C	4.25642e-05	-1.04327e-10	-1.17771	0.00013089	-1.04327e-10	-1.1786	0.000141024	-1.04327e-10	-1.17851
207985937	chr2:207985937:G:A	4.36593e-05	-1.04327e-10	-1.1523	0.000135131	-1.04327e-10	-1.14671	0.000145625	-1.04327e-10	-1.1464
207986024	chr2:207986024:A:C	1.84497e-05	-1.52501	-0.488667	5.31325e-05	-1.52808	-0.552094	5.72312e-05	-1.52766	-0.552677
207986257	chr2:207986257:C:A	1.88315e-05	-1.5203	-0.472893	5.41664e-05	-1.52405	-0.536849	5.83505e-05	-1.52354	-0.537434
207986333	chr2:207986333:G:C	0.00025129	-1.04327e-10	0.597889	0.000785995	-1.04327e-10	0.613991	0.000856142	-1.04327e-10	0.624997
207987019	chr2:207987019:A:G	0.000121519	-1.04327e-10	-0.128653	0.000371422	-1.04327e-10	-0.135619	0.000401441	-1.04327e-10	-0.132378
207987123	chr2:207987123:C:T	6.55699e-05	-0.745603	-2.64473e-10	0.000213383	-0.689869	-2.64473e-10	0.000229613	-0.691044	-2.64473e-10
207987258	chr2:207987258:A:C	9.77304e-06	-1.53536	-1.11373	3.0933e-05	-1.53352	-1.08762	3.3403e-05	-1.53373	-1.08506
207987351	chr2:207987351:C:T	6.31403e-05	0.139799	-0.923159	0.000166683	0.00588406	-0.942749	0.000179406	0.00601084	-0.943797
207987398	chr2:207987398:T:C	1.14334e-05	-1.53597	-0.956207	3.63912e-05	-1.53527	-0.923361	3.93295e-05	-1.53539	-0.920077
207987665	chr2:207987665:T:C	8.23372e-05	-1.04327e-10	-0.517896	0.00024851	-1.04327e-10	-0.537475	0.000267788	-1.04327e-10	-0.537243
207987730	chr2:207987730:A:G	4.46016e-05	-1.04327e-10	-1.13095	0.000136595	-1.04327e-10	-1.13594	0.000147151	-1.04327e-10	-1.13598
207987774	chr2:207987774:A:G	4.08723e-05	-1.04327e-10	-1.21827	0.00012556	-1.04327e-10	-1.22018	0.000135244	-1.04327e-10	-1.22036
207988053	chr2:207988053:C:A	0.000258452	-1.04327e-10	0.62599	0.000807559	-1.04327e-10	0.641057	0.000879599	-1.04327e-10	0.652027
207988288	chr2:207988288:G:A	6.62883e-05	-1.04327e-10	-0.734707	0.000202053	-1.04327e-10	-0.744431	0.000217635	-1.04327e-10	-0.744622
207988322	chr2:207988322:C:T	4.35677e-05	-1.04327e-10	-1.1544	0.000134968	-1.04327e-10	-1.14792	0.000145464	-1.04327e-10	-1.14751
207988575	chr2:207988575:T:C	1.25289e-05	-1.53344	-0.867247	4.12608e-05	-1.53162	-0.801422	4.447e-05	-1.53235	-0.800271
207989674	chr2:207989674:C:T	2.99318e-05	-1.5298	-2.64473e-10	9.16442e-05	-1.53505	-2.64473e-10	9.87324e-05	-1.53503	-2.64473e-10
207989722	chr2:207989722:C:T	0.000225884	-1.04327e-10	0.491301	0.000704572	-1.04327e-10	0.504631	0.000767176	-1.04327e-10	0.515277
207990411	chr2:207990411:A:G	2.66792e-05	-1.10281	-0.542025	9.36057e-05	-0.978189	-0.535678	0.000101544	-0.972775	-0.534177
207993933	chr2:207993933:C:T	8.44442e-05	-1.04327e-10	-0.492629	0.000264673	-1.04327e-10	-0.474463	0.00028539	-1.04327e-10	-0.473583
207995169	chr2:207995169:T:C	2.51011e-05	-1.26235	-0.443455	8.61231e-05	-1.16023	-0.436948	9.33334e-05	-1.15593	-0.435333
207995192	chr2:207995192:C:T	1.19542e-05	-1.25453	-1.19311	3.97413e-05	-1.20236	-1.16821	4.30537e-05	-1.1973	-1.16769
207995204	chr2:207995204:C:T	4.1487e-05	-1.04327e-10	-1.20334	0.000127419	-1.04327e-10	-1.20548	0.000137271	-1.04327e-10	-1.20548
207995597	chr2:207995597:T:C	4.42421e-05	-1.04327e-10	-1.13904	0.000135668	-1.04327e-10	-1.14275	0.000146151	-1.04327e-10	-1.1428
207995922	chr2:207995922:A:C	0.000216225	-1.04327e-10	0.447599	0.00067506	-1.04327e-10	0.461843	0.000734919	-1.04327e-10	0.472321
207995970	chr2:207995970:G:A	4.08176e-05	-1.04327e-10	-1.21961	0.000125512	-1.04327e-10	-1.22056	0.000135213	-1.04327e-10	-1.22059
207996077	chr2:207996077:A:G	0.000107231	0.466921	-0.720658	0.000370891	0.620263	-0.757316	0.000401723	0.626248	-0.757925
207996112	chr2:207996112:C:T	7.33739e-05	-1.04327e-10	-0.633152	0.000228877	-1.04327e-10	-0.619775	0.000246803	-1.04327e-10	-0.618848
207997366	chr2:207997366:C:T	1.07044e-05	-1.5347	-1.02337	3.40087e-05	-1.53201	-0.994332	3.67343e-05	-1.53229	-0.991434
207997726	chr2:207997726:T:C	1.6479e-05	-1.53558	-0.591055	5.32644e-05	-1.5359	-0.54179	5.76908e-05	-1.53593	-0.536406
207998099	chr2:207998099:TG:T	0.000233453	-1.04327e-10	0.524262	0.000730194	-1.04327e-10	0.540351	0.000795138	-1.04327e-10	0.551076
207998103	chr2:207998103:C:A	0.000233453	-1.04327e-10	0.524262	0.000730194	-1.04327e-10	0.540351	0.000795138	-1.04327e-10	0.551076
207998467	chr2:207998467:T:A	8.69493e-05	-1.04327e-10	-0.463395	0.000268991	-1.04327e-10	-0.458281	0.000290058	-1.04327e-10	-0.457359
207998705	chr2:207998705:T:C	0.0002036	-1.04327e-10	0.387439	0.000636364	-1.04327e-10	0.402811	0.000692667	-1.04327e-10	0.413111
207999500	chr2:207999500:A:G	1.18449e-05	-1.25285	-1.20397	3.923e-05	-1.20029	-1.18323	4.2497e-05	-1.19522	-1.18279
207999931	chr2:207999931:T:C	6.0702e-05	-1.04327e-10	-0.822743	0.00019022	-1.04327e-10	-0.804781	0.000205187	-1.04327e-10	-0.803518
208000137	chr2:208000137:T:C	4.08094e-05	-1.04327e-10	-1.21981	0.000125823	-1.04327e-10	-1.21808	0.000135585	-1.04327e-10	-1.21784
208000406	chr2:208000406:C:A	4.95831e-05	-1.04327e-10	-1.02507	0.000154608	-1.04327e-10	-1.01206	0.000166709	-1.04327e-10	-1.01119
208000906	chr2:208000906:G:A	4.86587e-05	-1.04327e-10	-1.04389	0.000148234	-1.04327e-10	-1.05416	0.000159486	-1.04327e-10	-1.05548
208000907	chr2:208000907:A:G	4.85744e-05	-1.04327e-10	-1.04562	0.000147995	-1.04327e-10	-1.05578	0.00015923	-1.04327e-10	-1.05709
208001625	chr2:208001625:T:C	3.01232e-05	-1.52342	-2.64473e-10	9.24819e-05	-1.52595	-2.64473e-10	9.9657e-05	-1.5257	-2.64473e-10
208002000	chr2:208002000:G:C	4.06515e-05	-1.04327e-10	-1.22369	0.000125119	-1.04327e-10	-1.22369	0.000134794	-1.04327e-10	-1.22369
208002280	chr2:208002280:A:C	1.39361e-05	-1.28724	-1.00699	4.83723e-05	-1.18313	-0.990903	5.23433e-05	-1.1796	-0.990017
208003094	chr2:208003094:C:T	4.22374e-05	-1.04327e-10	-1.18541	0.000129184	-1.04327e-10	-1.19172	0.000139098	-1.04327e-10	-1.19226
208003095	chr2:208003095:G:A	1.8512e-05	-1.44403	-0.566266	6.08878e-05	-1.42855	-0.515373	6.58711e-05	-1.42982	-0.509924
208003304	chr2:208003304:A:G	0.000174353	-1.04327e-10	0.232361	0.000543837	-1.04327e-10	0.24569	0.000591628	-1.04327e-10	0.255438
208003755	chr2:208003755:T:C	0.000178535	-1.04327e-10	0.256063	0.000557161	-1.04327e-10	0.269896	0.000606174	-1.04327e-10	0.279727
208003812	chr2:208003812:C:T	4.62912e-05	-1.04327e-10	-1.09377	0.000140642	-1.04327e-10	-1.10674	0.000151479	-1.04327e-10	-1.10699
208003940	chr2:208003940:T:C	6.05411e-05	-1.04327e-10	-0.825397	0.00018585	-1.04327e-10	-0.828017	0.000200034	-1.04327e-10	-0.828954
208004258	chr2:208004258:T:C	9.5291e-06	-1.52118	-1.15319	2.90046e-05	-1.51745	-1.16806	3.12301e-05	-1.51799	-1.16807
208004598	chr2:208004598:G:A	0.000233863	-1.04327e-10	0.526016	0.000730703	-1.04327e-10	0.541047	0.000795657	-1.04327e-10	0.551729
208004713	chr2:208004713:G:A	1.08665e-05	-1.47597	-1.06707	3.45428e-05	-1.45951	-1.05125	3.71653e-05	-1.46079	-1.05128
208004789	chr2:208004789:C:T	1.90028e-05	-1.4231	-0.561036	6.26163e-05	-1.40628	-0.509651	6.77388e-05	-1.40762	-0.504164
208004833	chr2:208004833:T:G	4.31899e-05	-1.04327e-10	-1.16311	0.000132804	-1.04327e-10	-1.16409	0.000143088	-1.04327e-10	-1.16398
208004975	chr2:208004975:G:A	1.07096e-05	-1.40004	-1.15755	3.55023e-05	-1.36123	-1.12213	3.83912e-05	-1.35817	-1.12144
208005037	chr2:208005037:C:T	9.67794e-06	-1.52684	-1.13203	2.93653e-05	-1.52399	-1.14916	3.16226e-05	-1.5244	-1.14917
208005040	chr2:208005040:GTCTTGAAC:G	9.74366e-06	-1.52616	-1.12594	2.95474e-05	-1.52332	-1.14365	3.18183e-05	-1.52373	-1.14366
208005254	chr2:208005254:G:C	1.01647e-05	-1.52815	-1.08165	3.07113e-05	-1.53102	-1.09731	3.31222e-05	-1.53074	-1.0965
208005293	chr2:208005293:A:G	9.00089e-06	-1.51254	-1.21885	2.85867e-05	-1.4935	-1.20652	3.08532e-05	-1.49196	-1.20624
208006013	chr2:208006013:T:C	3.70653e-05	-1.31604	-2.64473e-10	0.000113789	-1.31861	-2.64473e-10	0.000122969	-1.31551	-2.64473e-10
208006717	chr2:208006717:G:A	4.0944e-05	-1.04327e-10	-1.21652	0.000126357	-1.04327e-10	-1.21385	0.000136133	-1.04327e-10	-1.21381
208006905	chr2:208006905:C:T	4.63466e-05	-1.04327e-10	-1.09257	0.0001439	-1.04327e-10	-1.08384	0.000155096	-1.04327e-10	-1.08339
208007262	chr2:208007262:C:T	0.000261638	-1.04327e-10	0.638244	0.000819163	-1.04327e-10	0.655324	0.000892315	-1.04327e-10	0.66638
208007921	chr2:208007921:C:T	4.69332e-05	-1.04327e-10	-1.07999	0.00014589	-1.04327e-10	-1.07011	0.000157438	-1.04327e-10	-1.06841
208008075	chr2:208008075:C:A	0.000193116	-1.04327e-10	0.33457	0.000599458	-1.04327e-10	0.343066	0.00065151	-1.04327e-10	0.351854
208008642	chr2:208008642:C:T	0.000223796	-1.04327e-10	0.482017	0.000700045	-1.04327e-10	0.498186	0.000762219	-1.04327e-10	0.508794
208008990	chr2:208008990:T:C	0.000233076	-1.04327e-10	0.522645	0.000729302	-1.04327e-10	0.539129	0.000794169	-1.04327e-10	0.549857
208009484	chr2:208009484:G:A	3.51176e-05	-1.46955	0.0995321	0.000110729	-1.48755	0.141682	0.000120033	-1.48659	0.146911
208009859	chr2:208009859:A:G	1.77934e-05	-1.52871	-0.521185	5.8014e-05	-1.52365	-0.468625	6.28297e-05	-1.52408	-0.462933
208009970	chr2:208009970:A:G	9.93938e-06	-1.52783	-1.10438	2.99299e-05	-1.53051	-1.1236	3.2253e-05	-1.5302	-1.12363
208010454	chr2:208010454:G:A	3.7222e-05	-1.31182	-2.64473e-10	0.000117038	-1.29046	-2.64473e-10	0.000126162	-1.28987	-2.64473e-10
208010631	chr2:208010631:C:T	3.39768e-05	-1.40304	-2.64473e-10	0.000102862	-1.41957	-2.64473e-10	0.000110494	-1.42247	-2.64473e-10
208011027	chr2:208011027:T:C	4.06605e-05	-1.04327e-10	-1.22346	0.000125186	-1.04327e-10	-1.22316	0.000134868	-1.04327e-10	-1.22314
208011077	chr2:208011077:A:C	0.000279031	-1.04327e-10	0.702603	0.00087361	-1.04327e-10	0.719675	0.000951793	-1.04327e-10	0.730909
208011299	chr2:208011299:C:T	4.15043e-05	-1.04327e-10	-1.20292	0.000127246	-1.04327e-10	-1.20684	0.000137029	-1.04327e-10	-1.20725
208011732	chr2:208011732:C:T	5.35842e-05	-1.04327e-10	-0.947466	0.000163007	-1.04327e-10	-0.959169	0.000175815	-1.04327e-10	-0.958006
208012018	chr2:208012018:G:A	1.02043e-05	-1.3961	-1.20981	3.32386e-05	-1.35761	-1.19164	3.59478e-05	-1.35414	-1.19124
208012048	chr2:208012048:T:C	9.65843e-05	-1.04327e-10	-0.358303	0.000295912	-1.04327e-10	-0.362896	0.000318872	-1.04327e-10	-0.362651
208012338	chr2:208012338:G:A	4.6563e-05	-1.04327e-10	-1.08791	0.000144853	-1.04327e-10	-1.07724	0.000156163	-1.04327e-10	-1.07654
208013632	chr2:208013632:T:C	1.13854e-05	-1.40676	-1.08963	3.55424e-05	-1.40197	-1.08027	3.83094e-05	-1.4022	-1.07955
208013890	chr2:208013890:C:T	4.61447e-05	-1.04327e-10	-1.09694	0.000141076	-1.04327e-10	-1.10366	0.00015181	-1.04327e-10	-1.10481
208014367	chr2:208014367:G:A	0.000350683	-1.04327e-10	0.931162	0.00109717	-1.04327e-10	0.947532	0.00119637	-1.04327e-10	0.95961
208014434	chr2:208014434:A:G	0.000263813	-1.04327e-10	0.64652	0.000825963	-1.04327e-10	0.663591	0.000899752	-1.04327e-10	0.67468
208014470	chr2:208014470:C:T	4.17809e-05	-1.04327e-10	-1.19628	0.000128315	-1.04327e-10	-1.19847	0.000138236	-1.04327e-10	-1.19848
208014537	chr2:208014537:G:A	2.72105e-05	-1.37947	-0.245649	8.44855e-05	-1.42395	-0.192429	9.12553e-05	-1.42158	-0.1922
208014824	chr2:208014824:C:T	0.000348623	-1.04327e-10	0.925272	0.00109028	-1.04327e-10	0.941234	0.00118883	-1.04327e-10	0.953287
208014879	chr2:208014879:T:C	0.000263249	-1.04327e-10	0.644381	0.000824204	-1.04327e-10	0.661459	0.000897834	-1.04327e-10	0.672546
208015108	chr2:208015108:C:T	3.39788e-05	-1.40298	-2.64473e-10	0.000103877	-1.40975	-2.64473e-10	0.000111629	-1.41226	-2.64473e-10
208015267	chr2:208015267:C:A	0.000118362	-1.04327e-10	-0.154975	0.000374162	-1.04327e-10	-0.128271	0.000403804	-1.04327e-10	-0.126511
208015445	chr2:208015445:C:T	4.22584e-05	-1.04327e-10	-1.18492	0.00013094	-1.04327e-10	-1.17822	0.000141085	-1.04327e-10	-1.17808
208015739	chr2:208015739:A:G	2.02496e-05	-1.51952	-0.401063	6.64775e-05	-1.51199	-0.344109	7.20145e-05	-1.51262	-0.337957
208016310	chr2:208016310:T:C	0.000126547	-1.04327e-10	-0.0881082	0.000403665	-1.04327e-10	-0.0523744	0.000435954	-1.04327e-10	-0.0499031
208016605	chr2:208016605:G:A	8.82129e-06	-1.53367	-1.21788	2.70167e-05	-1.53501	-1.22149	2.91091e-05	-1.53488	-1.2215
208017094	chr2:208017094:G:T	0.000351714	-1.04327e-10	0.9341	0.00110244	-1.04327e-10	0.952325	0.00120193	-1.04327e-10	0.964242
208017860	chr2:208017860:C:T	3.06362e-05	-1.24603	-0.260511	0.000103377	-1.14358	-0.270992	0.000111844	-1.13931	-0.271027
208018154	chr2:208018154:C:T	9.97375e-06	-1.53351	-1.09526	3.00531e-05	-1.53486	-1.11513	3.23802e-05	-1.53472	-1.11517
208018328	chr2:208018328:A:G	9.79313e-06	-1.42643	-1.22061	3.15542e-05	-1.39128	-1.20997	3.41061e-05	-1.38825	-1.20971
208018656	chr2:208018656:A:C	1.46167e-05	-1.39952	-0.847038	4.81458e-05	-1.32579	-0.852935	5.20211e-05	-1.32274	-0.853046
208018671	chr2:208018671:G:A	1.66088e-05	-1.52174	-0.597051	5.4082e-05	-1.51494	-0.54752	5.85456e-05	-1.5155	-0.542128
208019207	chr2:208019207:G:T	2.97773e-05	-1.53497	-2.64473e-10	9.17207e-05	-1.53421	-2.64473e-10	9.87805e-05	-1.53454	-2.64473e-10
208019218	chr2:208019218:A:G	0.000104864	-1.04327e-10	-0.276059	0.000321357	-1.04327e-10	-0.280408	0.000346303	-1.04327e-10	-0.280126
208019739	chr2:208019739:C:G	6.01753e-05	-1.04327e-10	-0.831458	0.000186983	-1.04327e-10	-0.821941	0.000201626	-1.04327e-10	-0.821027
208019916	chr2:208019916:C:T	4.36536e-05	-1.04327e-10	-1.15243	0.000135245	-1.04327e-10	-1.14587	0.000145751	-1.04327e-10	-1.14554
208020838	chr2:208020838:G:A	1.39219e-05	-1.34656	-0.948696	4.63506e-05	-1.26184	-0.954886	5.0103e-05	-1.2583	-0.955057
208020930	chr2:208020930:A:G	1.13425e-05	-1.34631	-1.15386	3.87057e-05	-1.253	-1.14398	4.18514e-05	-1.24976	-1.14355
208021482	chr2:208021482:G:A	1.29232e-05	-1.3806	-0.989092	4.40459e-05	-1.29597	-0.971752	4.76386e-05	-1.29293	-0.970862
208021862	chr2:208021862:C:T	4.10259e-05	-1.04327e-10	-1.21452	0.000126307	-1.04327e-10	-1.21425	0.000136109	-1.04327e-10	-1.21399
208021957	chr2:208021957:T:C	7.00527e-05	-1.04327e-10	-0.679472	0.000217588	-1.04327e-10	-0.670355	0.000235602	-1.04327e-10	-0.665297
208022573	chr2:208022573:G:T	4.5066e-05	-1.04327e-10	-1.12059	0.000139438	-1.04327e-10	-1.11534	0.000150271	-1.04327e-10	-1.115
208022900	chr2:208022900:G:A	1.3149e-05	-1.3651	-0.987269	4.49827e-05	-1.27681	-0.969867	4.8658e-05	-1.27365	-0.968974
208023205	chr2:208023205:G:A	1.00395e-05	-1.40829	-1.2139	3.2606e-05	-1.37053	-1.19793	3.52544e-05	-1.36728	-1.19757
208023619	chr2:208023619:T:C	4.16232e-05	-1.04327e-10	-1.20006	0.000128515	-1.04327e-10	-1.19692	0.000138477	-1.04327e-10	-1.19674
208023637	chr2:208023637:A:T	6.77607e-05	-1.04327e-10	-0.712738	0.000210428	-1.04327e-10	-0.703818	0.000227815	-1.04327e-10	-0.698905
208023750	chr2:208023750:T:C	4.07178e-05	-1.04327e-10	-1.22205	0.000125411	-1.04327e-10	-1.22136	0.000135112	-1.04327e-10	-1.22134
208023873	chr2:208023873:AT:A	1.37175e-05	-1.53158	-0.778463	3.94271e-05	-1.53297	-0.845536	4.24324e-05	-1.53276	-0.846771
208023945	chr2:208023945:C:T	5.19833e-05	-1.04327e-10	-0.977796	0.000160364	-1.04327e-10	-0.975513	0.000173154	-1.04327e-10	-0.973259
208024009	chr2:208024009:G:A	4.18889e-05	-1.04327e-10	-1.1937	0.000128362	-1.04327e-10	-1.1981	0.000138237	-1.04327e-10	-1.19847
208024160	chr2:208024160:A:G	4.96852e-05	-1.04327e-10	-1.02301	0.000153041	-1.04327e-10	-1.02226	0.0001652	-1.04327e-10	-1.02028
208024518	chr2:208024518:A:T	4.06833e-05	-1.04327e-10	-1.2229	0.000125357	-1.04327e-10	-1.22179	0.000135058	-1.04327e-10	-1.22174
208025462	chr2:208025462:G:A	6.75575e-05	-1.04327e-10	-0.715741	0.000213786	-1.04327e-10	-0.687984	0.000230621	-1.04327e-10	-0.686661
208025490	chr2:208025490:C:T	5.4311e-05	-1.04327e-10	-0.933993	0.000167517	-1.04327e-10	-0.931876	0.000180904	-1.04327e-10	-0.929472
208025649	chr2:208025649:A:G	1.78877e-05	-1.18534	-0.859263	5.97807e-05	-1.13552	-0.826756	6.48427e-05	-1.13029	-0.825184
208025658	chr2:208025658:C:G	3.27085e-05	-1.44108	-2.64473e-10	9.5355e-05	-1.49535	-2.64473e-10	0.00010296	-1.4931	-2.64473e-10
208026546	chr2:208026546:C:T	4.4329e-05	-1.04327e-10	-1.13708	0.000137066	-1.04327e-10	-1.13249	0.000147713	-1.04327e-10	-1.13217
208026754	chr2:208026754:T:C	5.08517e-05	-1.04327e-10	-0.999806	0.000159221	-1.04327e-10	-0.982666	0.00017169	-1.04327e-10	-0.98175
208026937	chr2:208026937:C:T	1.22988e-05	-1.30174	-1.11748	4.04969e-05	-1.2549	-1.09684	4.3824e-05	-1.25041	-1.09685
208026973	chr2:208026973:A:T	0.000221364	-1.04327e-10	0.471089	0.000674507	-1.04327e-10	0.461023	0.000728477	-1.04327e-10	0.463517
208027215	chr2:208027215:A:C	1.0315e-05	-1.45021	-1.14492	3.18658e-05	-1.4615	-1.12993	3.43959e-05	-1.46039	-1.12911
208027328	chr2:208027328:T:A	5.60948e-05	-1.04327e-10	-0.901676	0.000173062	-1.04327e-10	-0.899312	0.000186918	-1.04327e-10	-0.89677
208027398	chr2:208027398:C:T	4.46725e-05	-1.04327e-10	-1.12936	0.000137516	-1.04327e-10	-1.12922	0.000148278	-1.04327e-10	-1.12835
208027521	chr2:208027521:C:G	1.03124e-05	-1.47123	-1.12414	3.09408e-05	-1.47883	-1.14206	3.33663e-05	-1.47781	-1.14208
208027647	chr2:208027647:C:T	9.71348e-06	-1.43435	-1.22086	2.96462e-05	-1.44633	-1.21729	3.19831e-05	-1.44514	-1.21709
208027955	chr2:208027955:C:T	5.43356e-05	-1.04327e-10	-0.933541	0.000167668	-1.04327e-10	-0.930974	0.000181075	-1.04327e-10	-0.92853
208028018	chr2:208028018:G:C	1.20239e-05	-1.31444	-1.12738	3.95008e-05	-1.26897	-1.10767	4.27412e-05	-1.2646	-1.10767
208028092	chr2:208028092:G:A	4.14591e-05	-1.04327e-10	-1.20401	0.000127365	-1.04327e-10	-1.2059	0.000137213	-1.04327e-10	-1.20591
208028112	chr2:208028112:G:A	1.0307e-05	-1.46295	-1.13295	3.09338e-05	-1.47108	-1.15003	3.33614e-05	-1.46999	-1.15005
208028700	chr2:208028700:G:A	1.23725e-05	-1.25504	-1.1582	4.04382e-05	-1.21143	-1.14175	4.37605e-05	-1.20696	-1.14175
208028925	chr2:208028925:T:A	3.41392e-05	-1.41397	0.0156975	0.000111922	-1.34226	0.00710027	0.000120908	-1.33928	0.00686647
208029323	chr2:208029323:G:A	3.29956e-05	-1.40923	-0.0231135	0.000108312	-1.33638	-0.0315643	0.000117013	-1.33336	-0.0317954
208029619	chr2:208029619:T:C	3.35978e-05	-1.41426	-2.64473e-10	9.99879e-05	-1.44791	-2.64473e-10	0.000107888	-1.44635	-2.64473e-10
208029714	chr2:208029714:A:G	1.20541e-05	-1.32006	-1.11926	3.96201e-05	-1.27482	-1.0988	4.28698e-05	-1.27047	-1.09881
208030081	chr2:208030081:G:A	0.000201659	-1.04327e-10	0.377858	0.000647334	-1.04327e-10	0.419903	0.000699419	-1.04327e-10	0.42281
208030199	chr2:208030199:TAGA:T	5.54053e-05	-1.04327e-10	-0.914044	0.000170991	-1.04327e-10	-0.911346	0.000184679	-1.04327e-10	-0.908818
208030209	chr2:208030209:T:C	5.61544e-05	-1.04327e-10	-0.900615	0.000173249	-1.04327e-10	-0.898229	0.000187122	-1.04327e-10	-0.89568
208030236	chr2:208030236:C:A	5.42642e-05	-1.04327e-10	-0.934854	0.000167457	-1.04327e-10	-0.932233	0.000180846	-1.04327e-10	-0.929792
208030279	chr2:208030279:G:A	2.9771e-05	-1.53519	-2.64473e-10	9.15839e-05	-1.5357	-2.64473e-10	9.86657e-05	-1.5357	-2.64473e-10
208030704	chr2:208030704:A:G	1.079e-05	-1.47937	-1.07073	3.22544e-05	-1.48646	-1.09285	3.47808e-05	-1.4855	-1.09287
208031676	chr2:208031676:C:CAGACCTCATCTTGTAACAGA	5.4885e-05	-1.04327e-10	-0.92348	0.000169376	-1.04327e-10	-0.920839	0.000182928	-1.04327e-10	-0.918349
208031907	chr2:208031907:A:T	5.60786e-05	-1.04327e-10	-0.901966	0.000173075	-1.04327e-10	-0.899237	0.000186938	-1.04327e-10	-0.89666
208032103	chr2:208032103:T:C	8.20934e-05	-1.04327e-10	-0.520862	0.000253716	-1.04327e-10	-0.516744	0.000273578	-1.04327e-10	-0.515853
208032884	chr2:208032884:C:T	4.1093e-05	-1.04327e-10	-1.21288	0.000126317	-1.04327e-10	-1.21417	0.000136083	-1.04327e-10	-1.21418
208033368	chr2:208033368:T:C	6.01383e-05	-1.04327e-10	-0.832073	0.000185666	-1.04327e-10	-0.82901	0.000200589	-1.04327e-10	-0.826179
208033470	chr2:208033470:C:T	5.58629e-05	-1.04327e-10	-0.905819	0.000175784	-1.04327e-10	-0.883703	0.000189573	-1.04327e-10	-0.882666
208033556	chr2:208033556:G:A	1.19779e-05	-1.33557	-1.11008	3.91121e-05	-1.29632	-1.09021	4.23468e-05	-1.29222	-1.08933
208033820	chr2:208033820:A:T	8.8784e-06	-1.52456	-1.22054	2.73301e-05	-1.52832	-1.21665	2.94622e-05	-1.52795	-1.21638
208034335	chr2:208034335:G:A	4.3263e-05	-1.04327e-10	-1.16142	0.000132729	-1.04327e-10	-1.16465	0.000142991	-1.04327e-10	-1.16466
208034498	chr2:208034498:C:T	8.96268e-06	-1.52072	-1.21493	2.76296e-05	-1.52513	-1.20894	2.97891e-05	-1.52467	-1.20863
208034537	chr2:208034537:T:C	9.09986e-06	-1.51004	-1.21042	2.80179e-05	-1.51611	-1.204	3.02137e-05	-1.51549	-1.20365
208034622	chr2:208034622:G:A	8.98027e-06	-1.51903	-1.21466	2.76785e-05	-1.52368	-1.20863	2.98427e-05	-1.52319	-1.20831
208034753	chr2:208034753:A:G	8.9817e-06	-1.52649	-1.20704	2.77652e-05	-1.53007	-1.1991	2.99347e-05	-1.52972	-1.1987
208035386	chr2:208035386:G:A	4.1254e-05	-1.04327e-10	-1.20897	0.000127283	-1.04327e-10	-1.20655	0.000137146	-1.04327e-10	-1.20639
208035688	chr2:208035688:T:C	8.92376e-06	-1.51646	-1.22355	2.73745e-05	-1.52124	-1.22211	2.95097e-05	-1.52071	-1.22201
208035914	chr2:208035914:C:T	8.94503e-06	-1.53	-1.20762	2.76777e-05	-1.53255	-1.19978	2.98376e-05	-1.53229	-1.19938
208035970	chr2:208035970:A:C	6.2226e-05	-1.04327e-10	-0.797946	0.000192005	-1.04327e-10	-0.795436	0.000207336	-1.04327e-10	-0.793096
208036124	chr2:208036124:A:G	8.90257e-06	-1.52839	-1.21399	2.74898e-05	-1.53134	-1.2078	2.96341e-05	-1.53103	-1.20749
208036284	chr2:208036284:C:T	9.16759e-06	-1.48968	-1.22337	2.82939e-05	-1.48662	-1.22369	3.04403e-05	-1.48798	-1.22369
208036470	chr2:208036470:C:T	8.94482e-06	-1.51541	-1.22224	2.74908e-05	-1.52024	-1.21887	2.96402e-05	-1.51969	-1.21861
208036498	chr2:208036498:C:T	9.18564e-06	-1.50927	-1.20181	2.83686e-05	-1.51494	-1.19274	3.05947e-05	-1.51432	-1.19229
208036525	chr2:208036525:C:T	9.76431e-06	-1.42953	-1.22046	2.98116e-05	-1.4413	-1.21676	3.21657e-05	-1.43997	-1.21657
208037090	chr2:208037090:G:A	3.20987e-05	-1.45991	-2.64473e-10	9.69756e-05	-1.4785	-2.64473e-10	0.000104569	-1.47759	-2.64473e-10
208037742	chr2:208037742:C:T	9.31048e-06	-1.47588	-1.2217	2.84861e-05	-1.48487	-1.21867	3.07245e-05	-1.48387	-1.21851
208038111	chr2:208038111:A:G	9.27626e-06	-1.47845	-1.22281	2.83653e-05	-1.48722	-1.22057	3.05925e-05	-1.48624	-1.22044
208038405	chr2:208038405:T:A	5.7689e-05	-1.04327e-10	-0.873654	0.000177952	-1.04327e-10	-0.871443	0.000192117	-1.04327e-10	-0.869333
208038419	chr2:208038419:G:A	1.1382e-05	-1.53216	-0.964526	3.32573e-05	-1.53331	-1.01537	3.57927e-05	-1.53311	-1.01659
208038491	chr2:208038491:A:G	4.3039e-05	-1.04327e-10	-1.16661	0.000132048	-1.04327e-10	-1.16979	0.000142256	-1.04327e-10	-1.16981
208038545	chr2:208038545:T:A	6.78694e-05	-1.04327e-10	-0.711134	0.000208948	-1.04327e-10	-0.710876	0.000225456	-1.04327e-10	-0.709314
208038730	chr2:208038730:A:C	4.81567e-05	-1.04327e-10	-1.05426	0.000146063	-1.04327e-10	-1.06892	0.000157353	-1.04327e-10	-1.06895
208039096	chr2:208039096:T:C	1.14006e-05	-1.53226	-0.962801	3.33067e-05	-1.53339	-1.01381	3.58455e-05	-1.53319	-1.01503
208039143	chr2:208039143:C:G	8.40245e-05	-1.04327e-10	-0.497612	0.000257637	-1.04327e-10	-0.501408	0.000277627	-1.04327e-10	-0.50116
208039270	chr2:208039270:C:T	1.35824e-05	-1.42754	-0.892411	4.46966e-05	-1.35541	-0.897652	4.82564e-05	-1.35242	-0.898486
208039642	chr2:208039642:T:C	5.71347e-05	-1.04327e-10	-0.883309	0.000176249	-1.04327e-10	-0.881064	0.000190275	-1.04327e-10	-0.878968
208039740	chr2:208039740:G:C	4.1818e-05	-1.04327e-10	-1.19539	0.000129235	-1.04327e-10	-1.19133	0.000139267	-1.04327e-10	-1.19105
208039870	chr2:208039870:G:C	0.000131985	-1.04327e-10	-0.0460326	0.000411417	-1.04327e-10	-0.033353	0.00044372	-1.04327e-10	-0.0322445
208040161	chr2:208040161:A:T	4.27158e-05	-1.04327e-10	-1.17415	0.000130609	-1.04327e-10	-1.18075	0.000140677	-1.04327e-10	-1.18098
208040447	chr2:208040447:C:T	3.14373e-05	-1.48073	-2.64473e-10	9.62359e-05	-1.48616	-2.64473e-10	0.000103674	-1.48619	-2.64473e-10
208040826	chr2:208040826:G:A	4.10794e-05	-1.04327e-10	-1.21321	0.000125867	-1.04327e-10	-1.21773	0.000135571	-1.04327e-10	-1.21794
208041013	chr2:208041013:A:G	0.000102824	-1.04327e-10	-0.295703	0.000330734	-1.04327e-10	-0.251644	0.000357013	-1.04327e-10	-0.249666
208041155	chr2:208041155:C:T	4.88032e-05	-1.47723	0.436306	0.000170724	-1.46864	0.555732	0.000185846	-1.4692	0.566679
208041409	chr2:208041409:A:C	4.0811e-05	-1.04327e-10	-1.21977	0.000125296	-1.04327e-10	-1.22228	0.000134971	-1.04327e-10	-1.22238
208041469	chr2:208041469:G:A	4.7527e-05	-1.04327e-10	-1.06742	0.00014548	-1.04327e-10	-1.07292	0.000156724	-1.04327e-10	-1.07296
208041491	chr2:208041491:A:T	6.27223e-05	-1.52618	0.736178	0.000207581	-1.52025	0.802808	0.000225493	-1.52056	0.811409
208041584	chr2:208041584:A:G	0.000135487	-1.04327e-10	-0.0198473	0.000421549	-1.04327e-10	-0.00902373	0.000456056	-1.04327e-10	-0.00482327
208041749	chr2:208041749:G:A	3.76313e-05	-1.45372	0.152833	0.000130715	-1.44305	0.263116	0.000142135	-1.44363	0.272969
208041930	chr2:208041930:T:C	3.90644e-05	-1.45936	0.195855	0.000135874	-1.44904	0.307804	0.000147769	-1.44959	0.317808
208041944	chr2:208041944:C:T	4.47677e-05	-1.04327e-10	-1.12723	0.000138911	-1.04327e-10	-1.11913	0.000149699	-1.04327e-10	-1.11881
208042053	chr2:208042053:A:G	3.99507e-05	-1.45811	0.217034	0.000139063	-1.44772	0.329685	0.000151247	-1.44828	0.33976
208042290	chr2:208042290:C:T	3.84936e-05	-1.46651	0.188286	0.000133765	-1.4567	0.299826	0.000145476	-1.45724	0.309804
208042306	chr2:208042306:C:G	3.91661e-05	-1.45879	0.197886	0.000136245	-1.44842	0.309914	0.000148174	-1.44898	0.319924
208042326	chr2:208042326:A:T	4.18065e-05	-1.04327e-10	-1.19567	0.000129232	-1.04327e-10	-1.19135	0.00013925	-1.04327e-10	-1.19117
208042503	chr2:208042503:C:T	4.36061e-05	-1.04327e-10	-1.15352	0.000135193	-1.04327e-10	-1.14626	0.000145694	-1.04327e-10	-1.14593
208042522	chr2:208042522:C:A	2.50963e-05	-1.47612	-0.229884	8.57258e-05	-1.46732	-0.134488	9.30931e-05	-1.46773	-0.126105
208042728	chr2:208042728:G:T	3.89925e-05	-1.26535	-2.64473e-10	0.000118766	-1.2758	-2.64473e-10	0.000127901	-1.27618	-2.64473e-10
208042885	chr2:208042885:T:C	4.07096e-05	-1.4621	0.239848	0.000141823	-1.45201	0.353627	0.000154264	-1.45255	0.363779
208043004	chr2:208043004:C:T	5.19516e-05	-0.320725	-0.657681	0.000174267	-0.195158	-0.697213	0.000188559	-0.190188	-0.697838
208043128	chr2:208043128:G:A	4.16863e-05	-1.04327e-10	-1.19855	0.000128375	-1.04327e-10	-1.19801	0.000138348	-1.04327e-10	-1.19767
208043176	chr2:208043176:C:T	7.39942e-05	-1.47723	0.852494	0.000263181	-1.46701	0.986895	0.000287007	-1.46749	0.999553
208043454	chr2:208043454:T:C	0.000128673	-1.04327e-10	-0.0714421	0.000400208	-1.04327e-10	-0.0609739	0.000432931	-1.04327e-10	-0.0568604
208043479	chr2:208043479:C:T	4.37367e-05	-1.04327e-10	-1.15053	0.000135616	-1.04327e-10	-1.14313	0.000146151	-1.04327e-10	-1.1428
208043608	chr2:208043608:T:C	0.000896127	1.86936	-2.64473e-10	0.00300393	1.95472	-2.64473e-10	0.00322506	1.95127	-2.64473e-10
208043660	chr2:208043660:G:A	3.72512e-05	-1.46442	0.153379	0.000129285	-1.45455	0.263617	0.000140593	-1.45507	0.273496
208043985	chr2:208043985:C:T	4.08842e-05	-1.04327e-10	-1.21798	0.000125441	-1.04327e-10	-1.22112	0.000135122	-1.04327e-10	-1.22126
208044008	chr2:208044008:C:T	9.17993e-05	-1.04327e-10	-0.409115	0.000281055	-1.04327e-10	-0.41441	0.000303465	-1.04327e-10	-0.412174
208044144	chr2:208044144:T:G	8.08661e-05	-1.47099	0.935061	0.000287831	-1.46061	1.07002	0.00031399	-1.46099	1.08291
208044317	chr2:208044317:G:T	1.03929e-05	-1.48926	-1.09834	3.37135e-05	-1.43016	-1.1049	3.63774e-05	-1.42826	-1.10523
208044458	chr2:208044458:T:C	1.21345e-05	-1.53514	-0.897523	3.94962e-05	-1.53427	-0.842489	4.2706e-05	-1.53435	-0.838747
208044608	chr2:208044608:A:G	7.66244e-05	-1.46415	0.874344	0.000272533	-1.45347	1.00828	0.000297248	-1.4539	1.02103
208044692	chr2:208044692:A:G	7.79426e-05	-1.45282	0.880076	0.000277527	-1.44136	1.01432	0.000302691	-1.44181	1.02709
208044774	chr2:208044774:C:A	5.27574e-05	-1.04327e-10	-0.963017	0.000159016	-1.04327e-10	-0.983955	0.000171119	-1.04327e-10	-0.985081
208044837	chr2:208044837:G:T	8.16354e-05	-1.45183	0.925378	0.000291048	-1.44038	1.06091	0.000317476	-1.44085	1.07381
208044900	chr2:208044900:C:T	0.000133696	-1.04327e-10	-0.0331542	0.00041608	-1.04327e-10	-0.0220808	0.000450134	-1.04327e-10	-0.0178928
208045005	chr2:208045005:C:T	8.50498e-05	-1.47407	0.988585	0.000303515	-1.4641	1.12657	0.000331157	-1.46449	1.13964
208045056	chr2:208045056:T:C	4.12899e-05	-1.04327e-10	-1.2081	0.000126773	-1.04327e-10	-1.21056	0.000136558	-1.04327e-10	-1.21069
208045166	chr2:208045166:T:A	7.70557e-05	-1.43447	0.85028	0.000274378	-1.42185	0.983403	0.000299219	-1.42234	0.996076
208045523	chr2:208045523:C:T	3.68512e-05	-1.32183	-2.64473e-10	0.000112247	-1.33226	-2.64473e-10	0.000120976	-1.33184	-2.64473e-10
208045542	chr2:208045542:A:G	0.00010193	-1.46374	1.1593	0.000365202	-1.45321	1.3007	0.000398711	-1.45368	1.31447
208046014	chr2:208046014:T:C	1.41376e-05	-1.53359	-0.746295	4.73608e-05	-1.52508	-0.670082	5.12147e-05	-1.52444	-0.666972
208046132	chr2:208046132:G:A	6.26988e-05	-1.53142	0.741046	0.000206865	-1.52677	0.805881	0.000224872	-1.52698	0.815074
208046184	chr2:208046184:T:C	0.000123648	-1.42609	1.31481	0.000445963	-1.413	1.46028	0.000487051	-1.41352	1.47445
208046371	chr2:208046371:C:T	8.50634e-05	-1.04327e-10	-0.485323	0.000262151	-1.04327e-10	-0.484037	0.000282964	-1.04327e-10	-0.48212
208046448	chr2:208046448:A:G	3.01549e-05	-1.52237	-2.64473e-10	9.21898e-05	-1.52911	-2.64473e-10	9.93213e-05	-1.52908	-2.64473e-10
208046497	chr2:208046497:T:C	4.10258e-05	-1.04327e-10	-1.21452	0.000126463	-1.04327e-10	-1.21301	0.00013625	-1.04327e-10	-1.21295
208046550	chr2:208046550:G:A	0.000184046	-1.42279	1.70926	0.000670943	-1.40917	1.86489	0.000733361	-1.40965	1.87985
208046639	chr2:208046639:T:C	0.000159419	-1.44381	1.58663	0.00058197	-1.43151	1.74497	0.000636023	-1.43197	1.75977
208046669	chr2:208046669:C:T	0.000143411	-1.47958	1.51658	0.000521206	-1.47017	1.67336	0.000569587	-1.47052	1.68799
208046762	chr2:208046762:C:G	1.20773e-05	-1.53402	-0.903368	3.82607e-05	-1.51554	-0.892995	4.13568e-05	-1.51458	-0.890622
208046765	chr2:208046765:G:A	0.000132928	-1.43043	1.39151	0.00048242	-1.41745	1.54331	0.000526948	-1.41793	1.55759
208046775	chr2:208046775:A:C	0.000159427	-1.4838	1.62666	0.000580684	-1.47495	1.7862	0.000634722	-1.4753	1.80105
208046812	chr2:208046812:TTTA:T	0.000200857	-1.4709	1.84478	0.000728594	-1.45922	1.99738	0.000795834	-1.45964	2.01159
208046857	chr2:208046857:C:T	2.5814e-05	-1.49663	-0.181171	8.24343e-05	-1.51587	-0.125089	8.8913e-05	-1.5149	-0.124878
208046978	chr2:208046978:G:A	9.70973e-05	-1.04327e-10	-0.353007	0.000308248	-1.04327e-10	-0.322055	0.000332802	-1.04327e-10	-0.319891
208047094	chr2:208047094:T:G	0.000772285	-1.04327e-10	1.72063	0.0027818	-1.04327e-10	1.8779	0.00304193	-1.04327e-10	1.89281
208047243	chr2:208047243:AC:A	4.13603e-05	-1.04327e-10	-1.2064	0.000127133	-1.04327e-10	-1.20773	0.000136954	-1.04327e-10	-1.20779
208047246	chr2:208047246:C:T	0.000508686	-1.50724	2.81035	0.00187711	-1.49997	2.9845	0.00205912	-1.50021	3.00281
208047292	chr2:208047292:A:G	2.72006e-05	-1.53384	-0.0916344	9.30939e-05	-1.53249	0.013142	0.000101034	-1.5326	0.0206174
208047380	chr2:208047380:C:T	4.06746e-05	-1.04327e-10	-1.22312	0.000125244	-1.04327e-10	-1.22269	0.000134931	-1.04327e-10	-1.22268
208047768	chr2:208047768:T:G	3.21963e-05	-1.45687	-2.64473e-10	9.9656e-05	-1.45123	-2.64473e-10	0.00010738	-1.45107	-2.64473e-10
208047910	chr2:208047910:T:C	0.000184145	-1.04327e-10	0.287002	0.000568928	-1.04327e-10	0.290794	0.000614812	-1.04327e-10	0.293877
208048129	chr2:208048129:C:T	0.000178516	-1.04327e-10	0.255956	0.000534172	-1.04327e-10	0.227758	0.000576118	-1.04327e-10	0.228874
208048354	chr2:208048354:C:G	0.000110601	-1.04327e-10	-0.222794	0.000341404	-1.04327e-10	-0.219893	0.000368978	-1.04327e-10	-0.216701
208048412	chr2:208048412:T:C	5.09224e-05	-1.04327e-10	-0.998416	0.000156873	-1.04327e-10	-0.997525	0.00016923	-1.04327e-10	-0.996182
208048456	chr2:208048456:C:T	0.000156536	-1.47082	1.59539	0.000552377	-1.45827	1.71955	0.000603029	-1.45879	1.73332
208048650	chr2:208048650:T:C	4.95557e-05	-1.04327e-10	-1.02562	0.000151642	-1.04327e-10	-1.03144	0.000163328	-1.04327e-10	-1.03168
208048657	chr2:208048657:A:C	6.39797e-05	-1.04327e-10	-0.770154	0.000197978	-1.04327e-10	-0.764805	0.000213415	-1.04327e-10	-0.7642
208048669	chr2:208048669:A:C	1.29415e-05	-1.52411	-0.84417	4.15791e-05	-1.49288	-0.832483	4.49724e-05	-1.49149	-0.829903
208049008	chr2:208049008:C:T	4.33893e-05	-1.04327e-10	-1.15851	0.000133346	-1.04327e-10	-1.16001	0.0001437	-1.04327e-10	-1.15971
208049790	chr2:208049790:G:T	5.42973e-05	-1.04327e-10	-0.934245	0.00016582	-1.04327e-10	-0.942055	0.000178858	-1.04327e-10	-0.940848
208049907	chr2:208049907:A:T	6.91814e-05	-1.04327e-10	-0.691987	0.00021273	-1.04327e-10	-0.692936	0.000229225	-1.04327e-10	-0.692734
208050410	chr2:208050410:C:T	0.000382536	-1.04327e-10	1.0181	0.00118342	-1.04327e-10	1.02321	0.00128111	-1.04327e-10	1.02804
208050704	chr2:208050704:G:A	1.51994e-05	-1.49002	-0.717443	5.07978e-05	-1.48787	-0.63724	5.49403e-05	-1.48841	-0.632781
208050739	chr2:208050739:TA:T	4.2024e-05	-1.04327e-10	-1.19048	0.000129198	-1.04327e-10	-1.19161	0.000139218	-1.04327e-10	-1.1914
208050758	chr2:208050758:G:T	4.28989e-05	-1.04327e-10	-1.16987	0.000131863	-1.04327e-10	-1.1712	0.000142097	-1.04327e-10	-1.17093
208051046	chr2:208051046:C:T	4.45712e-05	-1.04327e-10	-1.13163	0.000136953	-1.04327e-10	-1.13332	0.000147595	-1.04327e-10	-1.13296
208051170	chr2:208051170:C:T	4.25438e-05	-1.04327e-10	-1.17819	0.000130792	-1.04327e-10	-1.17935	0.00014094	-1.04327e-10	-1.17911
208051316	chr2:208051316:A:C	8.53227e-05	-1.04327e-10	-0.482279	0.000270193	-1.04327e-10	-0.453823	0.000291661	-1.04327e-10	-0.451848
208051396	chr2:208051396:G:A	0.000138784	-1.04327e-10	0.00419742	0.00043226	-1.04327e-10	0.0160688	0.000467647	-1.04327e-10	0.0202744
208051439	chr2:208051439:T:A	4.30836e-05	-1.04327e-10	-1.16558	0.000132429	-1.04327e-10	-1.16692	0.000142708	-1.04327e-10	-1.16664
208051619	chr2:208051619:C:G	4.28978e-05	-1.04327e-10	-1.1699	0.000131862	-1.04327e-10	-1.1712	0.000142097	-1.04327e-10	-1.17093
208051703	chr2:208051703:G:A	1.89669e-05	-1.5355	-0.450524	6.43125e-05	-1.53517	-0.354031	6.96622e-05	-1.53525	-0.348536
208051718	chr2:208051718:G:T	4.65421e-05	-1.04327e-10	-1.08836	0.000142981	-1.04327e-10	-1.09025	0.000154102	-1.04327e-10	-1.08982
208051810	chr2:208051810:C:T	0.000146888	-1.04327e-10	0.0609484	0.000454625	-1.04327e-10	0.0665135	0.000491959	-1.04327e-10	0.0709554
208051829	chr2:208051829:C:T	4.64771e-05	-1.04327e-10	-1.08976	0.000142781	-1.04327e-10	-1.09164	0.000153887	-1.04327e-10	-1.09122
208051919	chr2:208051919:G:A	4.67464e-05	-1.04327e-10	-1.08398	0.000143601	-1.04327e-10	-1.08592	0.000154772	-1.04327e-10	-1.08549
208051956	chr2:208051956:C:T	9.25653e-05	-1.04327e-10	-0.400805	0.000285645	-1.04327e-10	-0.398208	0.000308586	-1.04327e-10	-0.395439
208051970	chr2:208051970:A:G	4.56921e-05	-1.04327e-10	-1.10679	0.000140378	-1.04327e-10	-1.10862	0.000151293	-1.04327e-10	-1.10822
208052074	chr2:208052074:T:C	2.35857e-05	-1.53569	-0.232389	8.02168e-05	-1.53591	-0.13232	8.69784e-05	-1.53588	-0.125894
208052153	chr2:208052153:G:A	0.000132262	-1.04327e-10	-0.0439335	0.000411806	-1.04327e-10	-0.0324062	0.000445483	-1.04327e-10	-0.0282809
208052154	chr2:208052154:T:C	4.07026e-05	-1.04327e-10	-1.22243	0.000125353	-1.04327e-10	-1.22183	0.000135049	-1.04327e-10	-1.2218
208052214	chr2:208052214:A:G	4.67759e-05	-1.04327e-10	-1.08335	0.000143691	-1.04327e-10	-1.0853	0.000154869	-1.04327e-10	-1.08486
208052260	chr2:208052260:T:C	4.66734e-05	-1.04327e-10	-1.08555	0.000143376	-1.04327e-10	-1.08749	0.000154529	-1.04327e-10	-1.08706
208052269	chr2:208052269:G:A	4.16069e-05	-1.04327e-10	-1.20045	0.000128233	-1.04327e-10	-1.19911	0.000138195	-1.04327e-10	-1.19877
208052291	chr2:208052291:T:C	0.000150542	-1.04327e-10	0.0855225	0.000465969	-1.04327e-10	0.0911597	0.000504258	-1.04327e-10	0.0956484
208052403	chr2:208052403:G:A	5.10365e-05	-1.04327e-10	-0.996179	0.00015657	-1.04327e-10	-0.999456	0.000168783	-1.04327e-10	-0.998823
208052597	chr2:208052597:C:T	4.69232e-05	-1.04327e-10	-1.08021	0.000144142	-1.04327e-10	-1.08216	0.000155356	-1.04327e-10	-1.08172
208052799	chr2:208052799:T:C	4.66859e-05	-1.04327e-10	-1.08528	0.000143419	-1.04327e-10	-1.08719	0.000154575	-1.04327e-10	-1.08676
208052910	chr2:208052910:T:C	4.65156e-05	-1.04327e-10	-1.08893	0.000142902	-1.04327e-10	-1.0908	0.000154017	-1.04327e-10	-1.09038
208052982	chr2:208052982:C:A	1.06622e-05	-1.52351	-1.03851	3.41393e-05	-1.49198	-1.03053	3.68833e-05	-1.4906	-1.02908
208052991	chr2:208052991:G:C	1.34752e-05	-1.53535	-0.792519	4.34827e-05	-1.53584	-0.74476	4.70165e-05	-1.5358	-0.741144
208053267	chr2:208053267:T:C	4.07073e-05	-1.04327e-10	-1.22231	0.00012537	-1.04327e-10	-1.22169	0.000135068	-1.04327e-10	-1.22166
208053323	chr2:208053323:T:G	1.85499e-05	-1.53365	-0.474605	6.28252e-05	-1.53296	-0.379644	6.80413e-05	-1.5331	-0.374224
208053500	chr2:208053500:A:T	8.37938e-05	-1.04327e-10	-0.500361	0.000258426	-1.04327e-10	-0.498349	0.000279265	-1.04327e-10	-0.495278
208053619	chr2:208053619:C:T	4.74316e-05	-1.04327e-10	-1.06943	0.000145693	-1.04327e-10	-1.07146	0.00015703	-1.04327e-10	-1.071
208053811	chr2:208053811:T:C	4.22524e-05	-1.04327e-10	-1.18506	0.00013003	-1.04327e-10	-1.18519	0.000140015	-1.04327e-10	-1.18569
208053861	chr2:208053861:A:T	0.000111316	-1.04327e-10	-0.216349	0.000342487	-1.04327e-10	-0.216726	0.000369957	-1.04327e-10	-0.214052
208053917	chr2:208053917:A:T	4.67603e-05	-1.04327e-10	-1.08369	0.000143655	-1.04327e-10	-1.08554	0.00015483	-1.04327e-10	-1.08511
208053949	chr2:208053949:TA:T	0.000151615	-1.04327e-10	0.0926267	0.000469285	-1.04327e-10	0.09825	0.000507851	-1.04327e-10	0.102749
208053967	chr2:208053967:C:T	4.6801e-05	-1.04327e-10	-1.08282	0.000143771	-1.04327e-10	-1.08474	0.000154955	-1.04327e-10	-1.0843
208054012	chr2:208054012:ATAG:A	4.65111e-05	-1.04327e-10	-1.08903	0.000142886	-1.04327e-10	-1.09091	0.000154	-1.04327e-10	-1.09049
208054193	chr2:208054193:C:T	1.43509e-05	-1.53557	-0.729339	4.83134e-05	-1.52963	-0.645624	5.22514e-05	-1.52908	-0.642293
208054616	chr2:208054616:G:A	1.38355e-05	-1.53516	-0.766318	4.46978e-05	-1.53576	-0.717272	4.83355e-05	-1.53572	-0.713556
208054673	chr2:208054673:T:C	4.66542e-05	-1.04327e-10	-1.08596	0.000143322	-1.04327e-10	-1.08787	0.00015447	-1.04327e-10	-1.08744
208054767	chr2:208054767:CTT:C	5.21851e-05	-1.04327e-10	-0.973923	0.000159472	-1.04327e-10	-0.981093	0.000171755	-1.04327e-10	-0.981368
208054926	chr2:208054926:A:G	1.48099e-05	-1.53597	-0.697454	4.98629e-05	-1.53258	-0.611097	5.39249e-05	-1.53218	-0.607666
208054986	chr2:208054986:T:G	4.6742e-05	-1.04327e-10	-1.08408	0.00014359	-1.04327e-10	-1.086	0.00015476	-1.04327e-10	-1.08557
208055061	chr2:208055061:A:G	4.67606e-05	-1.04327e-10	-1.08368	0.000143647	-1.04327e-10	-1.0856	0.000154821	-1.04327e-10	-1.08517
208055173	chr2:208055173:C:T	4.66642e-05	-1.04327e-10	-1.08574	0.000143352	-1.04327e-10	-1.08765	0.000154504	-1.04327e-10	-1.08722
208055208	chr2:208055208:C:T	4.66859e-05	-1.04327e-10	-1.08528	0.000143419	-1.04327e-10	-1.08719	0.000154575	-1.04327e-10	-1.08676
208055439	chr2:208055439:T:C	1.68345e-05	-1.53273	-0.572564	5.66608e-05	-1.53191	-0.483962	6.13425e-05	-1.53208	-0.47889
208055908	chr2:208055908:T:C	4.66954e-05	-1.04327e-10	-1.08507	0.000143444	-1.04327e-10	-1.08701	0.000154603	-1.04327e-10	-1.08658
208056533	chr2:208056533:T:A	1.56338e-05	-1.45503	-0.724253	5.48287e-05	-1.41124	-0.637509	5.93916e-05	-1.40912	-0.634166
208056959	chr2:208056959:AT:A	4.71138e-05	-1.04327e-10	-1.07615	0.000144721	-1.04327e-10	-1.07815	0.000155984	-1.04327e-10	-1.07769
208057049	chr2:208057049:TC:T	5.34899e-05	-1.04327e-10	-0.949228	0.00016525	-1.04327e-10	-0.945499	0.000178133	-1.04327e-10	-0.944908
208057188	chr2:208057188:G:T	4.61589e-05	-1.04327e-10	-1.09663	0.00014181	-1.04327e-10	-1.09847	0.000152838	-1.04327e-10	-1.09806
208057208	chr2:208057208:G:A	4.09041e-05	-1.04327e-10	-1.21749	0.000126115	-1.04327e-10	-1.21576	0.000135866	-1.04327e-10	-1.21577
208057449	chr2:208057449:T:C	4.97121e-05	-1.04327e-10	-1.02247	0.000153528	-1.04327e-10	-1.01908	0.000165487	-1.04327e-10	-1.01855
208057510	chr2:208057510:G:T	3.50791e-05	-1.48994	0.118826	0.000114015	-1.49337	0.176737	0.000123691	-1.49262	0.182967
208057583	chr2:208057583:C:A	4.30008e-05	-1.04327e-10	-1.1675	0.000133135	-1.04327e-10	-1.16159	0.000143464	-1.04327e-10	-1.16136
208057731	chr2:208057731:G:A	6.2011e-05	-1.04327e-10	-0.801408	0.000191505	-1.04327e-10	-0.798047	0.000206616	-1.04327e-10	-0.79658
208058360	chr2:208058360:A:G	4.75045e-05	-1.04327e-10	-1.0679	0.000145924	-1.04327e-10	-1.06987	0.000157279	-1.04327e-10	-1.06942
208058685	chr2:208058685:C:G	4.16207e-05	-1.04327e-10	-1.20012	0.000127268	-1.04327e-10	-1.20666	0.000137046	-1.04327e-10	-1.20712
208058878	chr2:208058878:C:T	4.36366e-05	-1.04327e-10	-1.15282	0.000133711	-1.04327e-10	-1.15728	0.000143925	-1.04327e-10	-1.15814
208058880	chr2:208058880:T:C	4.72938e-05	-1.04327e-10	-1.07234	0.000145225	-1.04327e-10	-1.07467	0.000156525	-1.04327e-10	-1.07422
208059080	chr2:208059080:C:T	4.0862e-05	-1.04327e-10	-1.21852	0.000125596	-1.04327e-10	-1.21989	0.000135297	-1.04327e-10	-1.21997
208059245	chr2:208059245:G:A	3.15948e-05	-1.47573	-2.64473e-10	9.2878e-05	-1.52167	-2.64473e-10	0.00010022	-1.52007	-2.64473e-10
208059335	chr2:208059335:C:G	4.7263e-05	-1.04327e-10	-1.07299	0.000145188	-1.04327e-10	-1.07493	0.000156484	-1.04327e-10	-1.07448
208059576	chr2:208059576:T:C	1.12435e-05	-1.48434	-1.0246	3.44884e-05	-1.49495	-1.01738	3.71677e-05	-1.49435	-1.01765
208059629	chr2:208059629:A:G	1.32616e-05	-1.49384	-0.850002	4.2086e-05	-1.44556	-0.867689	4.5393e-05	-1.44371	-0.868376
208059857	chr2:208059857:A:G	4.6116e-05	-1.04327e-10	-1.09756	0.000141697	-1.04327e-10	-1.09927	0.000152718	-1.04327e-10	-1.09884
208060098	chr2:208060098:T:C	4.07368e-05	-1.04327e-10	-1.22159	0.000125281	-1.04327e-10	-1.2224	0.000134969	-1.04327e-10	-1.2224
208060186	chr2:208060186:A:G	3.93289e-05	-1.52343	0.266666	0.000125922	-1.51806	0.300758	0.00013601	-1.51845	0.303733
208060235	chr2:208060235:A:G	0.000104141	-1.04327e-10	-0.282978	0.0003233	-1.04327e-10	-0.274378	0.000349232	-1.04327e-10	-0.271702
208060777	chr2:208060777:C:A	0.00043307	-1.04327e-10	1.14218	0.00142907	-1.04327e-10	1.21182	0.00154526	-1.04327e-10	1.21551
208060995	chr2:208060995:T:C	1.01873e-05	-1.41692	-1.19066	2.93926e-05	-1.46938	-1.20284	3.16662e-05	-1.46905	-1.20314
208061083	chr2:208061083:AT:A	4.11515e-05	-1.04327e-10	-1.21146	0.000126474	-1.04327e-10	-1.21292	0.000136254	-1.04327e-10	-1.21291
208061209	chr2:208061209:G:A	4.99352e-05	-1.04327e-10	-1.01799	0.000152385	-1.04327e-10	-1.02655	0.000164097	-1.04327e-10	-1.02698
208061400	chr2:208061400:A:C	7.48828e-05	-1.04327e-10	-0.612795	0.00023498	-1.04327e-10	-0.59346	0.000253438	-1.04327e-10	-0.592319
208061636	chr2:208061636:C:T	0.00017345	0.22717	-2.64473e-10	0.000614763	0.368277	-2.64473e-10	0.000664888	0.37218	-2.64473e-10
208061637	chr2:208061637:G:A	4.35288e-05	-1.04327e-10	-1.1553	0.00013356	-1.04327e-10	-1.15841	0.000143868	-1.04327e-10	-1.15854
```
