## Supplementary material for "Characterization of shared and ancestry-specific signals driving complex traits using multi-ancestry fine-mapping": susiex_nc3.cs80.summary

```
# chr2:207062073-208062073
CS_ID	CS_LENGTH	CS_PURITY	MAX_PIP_SNP	BP	REF_ALLELE	ALT_ALLELE	REF_FRQ	BETA	SE	-LOG10P	MAX_PIP	POST-HOC_PROB_POP1	POST-HOC_PROB_POP2
1	219	0	chr2:207647658:G:A	207647658	A,A	G,G	1,1	-inf,-inf	inf,inf	4.95973,0.819796	0.108545	0.763468	0.361399
2	1628	0	chr2:207251510:C:T	207251510	T,T	C,C	1,1	-inf,inf	inf,inf	5.23179,0.0122876	0.0833217	0.502412	0.382087
3	1721	0	chr2:207251510:C:T	207251510	T,T	C,C	1,1	-inf,inf	inf,inf	5.23179,0.0122876	0.0350297	0.471999	0.391817
```
