## Supplementary material for "Characterization of shared and ancestry-specific signals driving complex traits using multi-ancestry fine-mapping": susiex_nc1.cs80.snp

```
BP	SNP	PIP(CS1)	LogBF(CS1,Pop1)	LogBF(CS1,Pop2)
209778545	chr2:209778545:A:G	4.08455e-15	-2.02406	-1.108
209778640	chr2:209778640:G:A	4.5582e-14	-2.99727e-10	-0.719762
209778953	chr2:209778953:A:G	9.34266e-15	-1.60704	-0.697642
209779157	chr2:209779157:T:C	7.23446e-15	-1.67445	-0.885973
209779280	chr2:209779280:T:G	9.16769e-15	-1.59374	-0.729854
209779480	chr2:209779480:A:AT	8.86033e-15	-1.60391	-0.753785
209779679	chr2:209779679:T:C	1.29043e-14	-1.98172	-2.87485e-10
209779698	chr2:209779698:T:C	8.89059e-15	-1.58655	-0.767734
209779977	chr2:209779977:G:A	4.21714e-14	-2.99727e-10	-0.797533
209780162	chr2:209780162:C:T	8.96344e-15	-1.6163	-0.72982
209780379	chr2:209780379:G:A	8.41129e-15	-1.6402	-0.769504
209780643	chr2:209780643:T:C	8.70979e-15	-1.61586	-0.758966
209780724	chr2:209780724:T:C	3.68522e-14	-2.99727e-10	-0.932361
209780954	chr2:209780954:C:T	1.22087e-14	-2.03713	-2.87485e-10
209781238	chr2:209781238:C:T	9.1567e-15	-1.6068	-0.717987
209781725	chr2:209781725:T:C	9.1126e-15	-1.61919	-0.710429
209781774	chr2:209781774:T:C	8.81992e-15	-1.63068	-0.731581
209781942	chr2:209781942:T:A	6.6495e-14	-2.99727e-10	-0.342149
209782407	chr2:209782407:T:A	8.90076e-15	-1.60947	-0.74367
209782621	chr2:209782621:T:C	5.86125e-15	-1.82302	-0.947888
209782835	chr2:209782835:C:T	8.56202e-15	-1.67625	-0.715687
209783103	chr2:209783103:T:C	8.61058e-15	-1.61824	-0.76804
209783798	chr2:209783798:G:A	8.64022e-15	-1.72744	-0.655402
209785224	chr2:209785224:G:A	9.40906e-15	-1.59077	-0.706831
209785551	chr2:209785551:A:T	2.65178e-14	-2.99727e-10	-1.26146
209785780	chr2:209785780:A:G	9.64842e-15	-1.54188	-0.730602
209785891	chr2:209785891:A:G	2.93026e-14	-2.99727e-10	-1.1616
209786137	chr2:209786137:C:T	6.43626e-14	-2.99727e-10	-0.374743
209786344	chr2:209786344:G:A	9.84588e-15	-1.57076	-0.681466
209786620	chr2:209786620:G:T	9.54155e-15	-1.67848	-0.605143
209787192	chr2:209787192:G:A	8.28034e-15	-1.55242	-0.872974
209787274	chr2:209787274:T:A	8.93051e-15	-1.57266	-0.777141
209787617	chr2:209787617:G:A	1.10698e-13	0.167533	-2.87485e-10
209787793	chr2:209787793:T:C	9.0784e-15	-1.58718	-0.746198
209787889	chr2:209787889:A:C	8.72263e-15	-1.60532	-0.768034
209788138	chr2:209788138:C:T	2.66319e-14	-2.99727e-10	-1.25717
209788242	chr2:209788242:C:T	9.91306e-15	-1.28869	-0.956729
209788463	chr2:209788463:G:A	5.75234e-15	-1.57944	-1.21023
209788650	chr2:209788650:TATAGA:T	6.06532e-14	-2.99727e-10	-0.434103
209788681	chr2:209788681:T:C	2.65177e-14	-2.99727e-10	-1.26146
209788741	chr2:209788741:G:A	8.32637e-14	-2.99727e-10	-0.117262
209788758	chr2:209788758:G:A	3.88633e-15	-2.00306	-1.17875
209789152	chr2:209789152:T:A	9.0846e-15	-1.57649	-0.756208
209789226	chr2:209789226:G:GA	9.10966e-15	-1.57636	-0.753582
209789501	chr2:209789501:C:T	9.14583e-15	-1.5754	-0.750582
209790058	chr2:209790058:C:T	8.2774e-14	-2.99727e-10	-0.123161
209790075	chr2:209790075:A:G	7.36676e-14	-2.99727e-10	-0.239713
209790372	chr2:209790372:A:G	7.59778e-14	-2.99727e-10	-0.208834
209790885	chr2:209790885:C:G	3.98381e-14	-2.99727e-10	-0.854451
209790889	chr2:209790889:A:G	9.06327e-14	-2.99727e-10	-0.0324606
209791368	chr2:209791368:CCT:C	1.78287e-13	-2.99727e-10	0.644122
209791435	chr2:209791435:C:T	3.97417e-14	-2.99727e-10	-0.856876
209791870	chr2:209791870:C:T	5.73949e-14	-2.99727e-10	-0.48932
209792416	chr2:209792416:T:C	2.67581e-14	-2.99727e-10	-1.25244
209792422	chr2:209792422:A:C	5.01587e-14	-2.99727e-10	-0.624084
209792515	chr2:209792515:T:A	6.65859e-14	-2.99727e-10	-0.340782
209793070	chr2:209793070:T:G	5.46819e-15	-1.58809	-1.25224
209793227	chr2:209793227:A:G	1.2297e-14	-2.02992	-2.87485e-10
209793358	chr2:209793358:A:G	2.72328e-14	-2.99727e-10	-1.23485
209793427	chr2:209793427:A:G	5.96145e-15	-1.73396	-1.02
209793653	chr2:209793653:G:T	2.78547e-14	-2.99727e-10	-1.21227
209794132	chr2:209794132:A:G	2.67769e-14	-2.99727e-10	-1.25174
209794302	chr2:209794302:C:T	2.67689e-14	-2.99727e-10	-1.25203
209794570	chr2:209794570:A:C	7.79264e-14	-2.99727e-10	-0.183511
209794710	chr2:209794710:A:G	5.96984e-15	-1.72328	-1.02927
209794901	chr2:209794901:C:A	7.16446e-14	-2.99727e-10	-0.267557
209795050	chr2:209795050:A:G	9.23076e-14	-2.99727e-10	-0.0141487
209795143	chr2:209795143:A:G	1.22082e-14	-2.03717	-2.87485e-10
209795194	chr2:209795194:T:C	8.70012e-14	-2.99727e-10	-0.0733535
209795397	chr2:209795397:A:G	2.89776e-14	-2.99727e-10	-1.17275
209795525	chr2:209795525:T:G	9.2118e-14	-2.99727e-10	-0.0162054
209795549	chr2:209795549:C:T	7.94322e-15	-1.75046	-0.716501
209795661	chr2:209795661:G:A	3.95923e-15	-2.01735	-1.14588
209796063	chr2:209796063:G:A	7.25412e-15	-1.83367	-0.724036
209796444	chr2:209796444:G:A	1.90946e-14	-1.60308	0.0132071
209796710	chr2:209796710:T:A	5.83001e-14	-2.99727e-10	-0.473671
209796797	chr2:209796797:A:G	4.48896e-15	-1.87904	-1.15861
209797409	chr2:209797409:T:A	2.66166e-14	-2.99727e-10	-1.25774
209797751	chr2:209797751:G:T	7.67441e-14	-2.99727e-10	-0.198799
209797869	chr2:209797869:G:A	2.33128e-14	-1.39027	-2.87485e-10
209797887	chr2:209797887:T:G	9.56623e-15	-1.35776	-0.92328
209797972	chr2:209797972:C:G	1.21016e-14	-2.04593	-2.87485e-10
209798494	chr2:209798494:G:A	2.66545e-14	-2.99727e-10	-1.25632
209798973	chr2:209798973:C:T	1.24298e-14	-1.39113	-0.62805
209799749	chr2:209799749:T:G	9.71863e-15	-1.46608	-0.799151
209800286	chr2:209800286:G:A	5.20217e-15	-2.04011	-0.850088
209800515	chr2:209800515:A:T	4.97263e-15	-1.73647	-1.19886
209800818	chr2:209800818:A:G	6.56947e-14	-2.99727e-10	-0.354258
209801486	chr2:209801486:G:A	3.11607e-14	-2.99727e-10	-1.10012
209801594	chr2:209801594:G:A	2.81766e-14	-2.99727e-10	-1.20078
209801623	chr2:209801623:C:G	6.50791e-14	-2.99727e-10	-0.363672
209801858	chr2:209801858:A:ATAC	3.22139e-14	-2.99727e-10	-1.06688
209802356	chr2:209802356:AGTTT:A	4.05644e-14	-2.99727e-10	-0.836383
209802681	chr2:209802681:T:A	3.78799e-14	-2.99727e-10	-0.904854
209802708	chr2:209802708:TC:T	5.24169e-15	-1.74135	-1.14128
209802721	chr2:209802721:G:A	6.57558e-14	-2.99727e-10	-0.353328
209803082	chr2:209803082:C:T	3.42736e-14	-2.99727e-10	-1.0049
209803205	chr2:209803205:A:C	3.22867e-14	-2.99727e-10	-1.06462
209803653	chr2:209803653:T:C	1.27098e-14	-1.9969	-2.87485e-10
209803774	chr2:209803774:T:C	2.90766e-14	-2.99727e-10	-1.16934
209803831	chr2:209803831:T:G	9.34655e-15	-1.86937	-0.434894
209804101	chr2:209804101:A:G	6.47529e-15	-1.44213	-1.22915
209804756	chr2:209804756:TTTTTTTGTTTTGTTTTG:T	4.9487e-15	-1.73713	-1.20302
209804826	chr2:209804826:C:T	5.78056e-14	-0.482189	-2.87485e-10
209805113	chr2:209805113:C:T	3.07448e-14	-2.99727e-10	-1.11355
209805616	chr2:209805616:A:G	2.98284e-14	-2.99727e-10	-1.14381
209805629	chr2:209805629:T:C	3.36868e-14	-2.99727e-10	-1.02217
209806241	chr2:209806241:G:A	5.54634e-15	-1.5681	-1.25804
209806406	chr2:209806406:A:C	1.57924e-14	-1.41639	-0.363357
209806462	chr2:209806462:G:A	3.04613e-14	-2.99727e-10	-1.12282
209806509	chr2:209806509:A:G	1.67086e-13	-2.99727e-10	0.579232
209806663	chr2:209806663:A:T	2.81944e-14	-2.99727e-10	-1.20015
209806912	chr2:209806912:C:T	3.58348e-15	-2.00437	-1.25857
209807113	chr2:209807113:C:T	3.06126e-14	-2.99727e-10	-1.11786
209807395	chr2:209807395:T:C	4.37595e-14	-2.99727e-10	-0.760566
209807491	chr2:209807491:A:T	5.85412e-14	-2.99727e-10	-0.469545
209807522	chr2:209807522:G:A	2.65462e-14	-2.99727e-10	-1.26039
209807706	chr2:209807706:CAT:C	2.76378e-14	-2.99727e-10	-1.22009
209807914	chr2:209807914:T:C	5.84187e-15	-1.57489	-1.19933
209808130	chr2:209808130:C:G	3.37289e-14	-2.99727e-10	-1.02092
209808293	chr2:209808293:TG:T	6.35062e-15	-1.55573	-1.13499
209808361	chr2:209808361:G:A	9.52271e-14	-2.99727e-10	0.0169888
209808365	chr2:209808365:C:T	5.15721e-15	-1.64467	-1.25421
209808392	chr2:209808392:C:A	3.0614e-14	-2.99727e-10	-1.11782
209808529	chr2:209808529:A:G	6.20073e-14	-2.99727e-10	-0.412023
209808721	chr2:209808721:C:T	9.26801e-15	-1.79677	-0.515937
209808990	chr2:209808990:A:G	5.71355e-15	-1.60999	-1.18645
209809164	chr2:209809164:A:C	4.43568e-14	-2.99727e-10	-0.747009
209809328	chr2:209809328:C:T	4.70587e-15	-1.97351	-1.01696
209809686	chr2:209809686:G:A	5.79525e-14	-2.99727e-10	-0.479651
209810565	chr2:209810565:CCTT:C	5.72882e-14	-2.99727e-10	-0.491181
209810846	chr2:209810846:G:T	8.43002e-15	-1.35378	-1.0537
209810931	chr2:209810931:A:G	3.11839e-14	-2.99727e-10	-1.09937
209811139	chr2:209811139:A:G	4.5848e-14	-2.99727e-10	-0.713943
209811570	chr2:209811570:A:T	7.96932e-15	-1.34598	-1.1177
209812295	chr2:209812295:C:T	2.68486e-14	-2.99727e-10	-1.24906
209812709	chr2:209812709:C:T	2.65048e-14	-2.99727e-10	-1.26195
209812788	chr2:209812788:A:C	4.32804e-14	-2.99727e-10	-0.771576
209813655	chr2:209813655:A:G	9.17694e-14	-2.99727e-10	-0.019996
209813967	chr2:209813967:T:G	2.89718e-14	-2.99727e-10	-1.17295
209813977	chr2:209813977:T:C	4.44469e-14	-2.99727e-10	-0.744981
209814302	chr2:209814302:C:T	4.65368e-14	-2.99727e-10	-0.699032
209814679	chr2:209814679:G:A	4.3426e-14	-2.99727e-10	-0.768216
209814884	chr2:209814884:T:C	1.06178e-14	-0.985459	-1.19128
209814903	chr2:209814903:A:G	1.25952e-14	-2.00596	-2.87485e-10
209815473	chr2:209815473:C:T	2.65018e-14	-2.99727e-10	-1.26206
209815606	chr2:209815606:G:A	6.57256e-15	-2.04235	-0.614027
209815803	chr2:209815803:G:GAC	3.26512e-14	-2.99727e-10	-1.05339
209816434	chr2:209816434:A:G	4.57794e-14	-2.99727e-10	-0.715441
209816711	chr2:209816711:A:G	4.4715e-14	-2.99727e-10	-0.738967
209816806	chr2:209816806:G:A	1.46427e-14	-1.85533	-2.87485e-10
209817520	chr2:209817520:T:A	3.71209e-14	-2.99727e-10	-0.925096
209817748	chr2:209817748:A:G	3.66188e-14	-2.99727e-10	-0.938714
209817761	chr2:209817761:A:G	1.49595e-14	-1.83393	-2.87485e-10
209817918	chr2:209817918:C:G	3.9415e-14	-2.99727e-10	-0.86513
209818008	chr2:209818008:G:C	9.53728e-14	-2.99727e-10	0.018518
209818161	chr2:209818161:C:G	3.99039e-14	-2.99727e-10	-0.852802
209818276	chr2:209818276:C:A	4.00995e-14	-2.99727e-10	-0.847912
209818603	chr2:209818603:C:T	2.9427e-14	-2.99727e-10	-1.15736
209818960	chr2:209818960:G:A	3.17553e-14	-2.99727e-10	-1.08122
209819024	chr2:209819024:G:A	3.98217e-14	-2.99727e-10	-0.854864
209819447	chr2:209819447:A:G	2.71959e-14	-2.99727e-10	-1.23621
209819472	chr2:209819472:C:CTCAGAATAT	2.4113e-13	-2.99727e-10	0.946062
209819652	chr2:209819652:A:G	3.71431e-14	-2.99727e-10	-0.924498
209819667	chr2:209819667:T:A	3.96664e-14	-2.99727e-10	-0.85877
209819767	chr2:209819767:A:G	3.30023e-14	-2.99727e-10	-1.0427
209819916	chr2:209819916:A:G	3.90104e-14	-2.99727e-10	-0.875446
209820247	chr2:209820247:G:A	3.35152e-14	-2.99727e-10	-1.02728
209820354	chr2:209820354:G:C	4.09495e-14	-2.99727e-10	-0.826937
209820376	chr2:209820376:G:A	2.71379e-14	-2.99727e-10	-1.23834
209820579	chr2:209820579:A:G	1.54811e-13	-2.99727e-10	0.502931
209820643	chr2:209820643:C:T	2.74697e-14	-2.99727e-10	-1.22619
209821053	chr2:209821053:A:G	3.23311e-14	-2.99727e-10	-1.06325
209821065	chr2:209821065:T:C	1.01637e-13	-2.99727e-10	0.0821336
209821076	chr2:209821076:G:A	2.65777e-14	-2.99727e-10	-1.2592
209821111	chr2:209821111:G:A	9.56109e-15	-1.10073	-1.18084
209821365	chr2:209821365:G:A	3.62245e-14	-2.99727e-10	-0.949539
209821479	chr2:209821479:T:C	4.1021e-14	-2.99727e-10	-0.825191
209821933	chr2:209821933:A:G	9.31688e-14	-2.99727e-10	-0.00486204
209822136	chr2:209822136:C:T	3.83125e-15	-1.93835	-1.25773
209822159	chr2:209822159:C:T	9.21693e-15	-1.10821	-1.21002
209822368	chr2:209822368:C:T	5.80158e-14	-2.99727e-10	-0.478561
209822556	chr2:209822556:AC:A	4.34022e-14	-2.99727e-10	-0.768766
209822725	chr2:209822725:AG:A	4.07838e-14	-2.99727e-10	-0.83099
209823448	chr2:209823448:C:G	3.64429e-14	-2.99727e-10	-0.943529
209823705	chr2:209823705:T:G	6.29983e-14	-2.99727e-10	-0.396167
209824099	chr2:209824099:AT:A	3.99039e-14	-2.99727e-10	-0.852802
209824334	chr2:209824334:C:G	3.99193e-14	-2.99727e-10	-0.852414
209824335	chr2:209824335:A:G	9.77773e-14	-2.99727e-10	0.0434175
209824376	chr2:209824376:G:A	5.25297e-15	-1.83291	-1.04757
209824379	chr2:209824379:G:C	4.05178e-14	-2.99727e-10	-0.837534
209824823	chr2:209824823:T:C	6.21715e-15	-1.93735	-0.774617
209825281	chr2:209825281:T:C	4.48105e-15	-1.80674	-1.23268
209825477	chr2:209825477:C:T	3.99039e-14	-2.99727e-10	-0.852802
209825550	chr2:209825550:T:C	3.92424e-14	-2.99727e-10	-0.869518
209825900	chr2:209825900:G:T	4.55552e-15	-1.78886	-1.23408
209826304	chr2:209826304:A:G	4.41536e-15	-1.79245	-1.26174
209826764	chr2:209826764:T:A	1.51927e-14	-1.81846	-2.87485e-10
209826810	chr2:209826810:T:TA	3.89351e-14	-2.99727e-10	-0.87738
209827043	chr2:209827043:C:T	4.60663e-14	-2.99727e-10	-0.709194
209827492	chr2:209827492:C:T	5.06592e-15	-1.7884	-1.12834
209827646	chr2:209827646:T:C	2.67818e-14	-2.99727e-10	-1.25155
209827846	chr2:209827846:C:G	6.44141e-15	-1.45507	-1.22145
209827907	chr2:209827907:G:T	3.45684e-14	-2.99727e-10	-0.996335
209828124	chr2:209828124:AAC:A	4.09632e-14	-2.99727e-10	-0.826602
209828702	chr2:209828702:C:T	4.13252e-14	-2.99727e-10	-0.817802
209829760	chr2:209829760:C:T	3.99039e-14	-2.99727e-10	-0.852802
209829829	chr2:209829829:C:T	6.76458e-15	-1.94192	-0.685658
209829908	chr2:209829908:G:A	1.09119e-13	0.15316	-2.87485e-10
209829996	chr2:209829996:T:C	8.57106e-15	-1.19099	-1.19989
209830254	chr2:209830254:T:G	2.71409e-14	-2.99727e-10	-1.23823
209830865	chr2:209830865:A:G	5.9354e-15	-1.9562	-0.802139
209830960	chr2:209830960:C:T	6.40108e-14	-2.99727e-10	-0.380223
209831392	chr2:209831392:T:C	3.50711e-14	-2.99727e-10	-0.981898
209831879	chr2:209831879:A:T	7.67748e-14	-2.99727e-10	-0.198399
209832035	chr2:209832035:A:G	3.87135e-14	-2.99727e-10	-0.883087
209832175	chr2:209832175:G:A	2.72836e-14	-2.99727e-10	-1.23299
209832465	chr2:209832465:A:T	3.93252e-14	-2.99727e-10	-0.867409
209832555	chr2:209832555:A:T	3.16501e-14	-2.99727e-10	-1.08454
209833034	chr2:209833034:T:C	4.57283e-15	-1.80444	-1.2147
209833188	chr2:209833188:A:G	3.94089e-14	-2.99727e-10	-0.865285
209833209	chr2:209833209:C:T	4.10236e-14	-2.99727e-10	-0.825129
209833352	chr2:209833352:C:T	2.91486e-14	-2.99727e-10	-1.16687
209833426	chr2:209833426:A:G	3.96849e-14	-0.858306	-2.87485e-10
209833709	chr2:209833709:A:G	6.49492e-15	-1.50157	-1.16668
209834061	chr2:209834061:C:T	1.73395e-14	-1.68629	-2.87485e-10
209834229	chr2:209834229:T:C	6.02392e-14	-2.99727e-10	-0.440951
209834543	chr2:209834543:C:T	6.33935e-15	-1.95792	-0.734577
209834610	chr2:209834610:T:C	3.62624e-14	-2.99727e-10	-0.948493
209834969	chr2:209834969:T:C	3.08867e-14	-2.99727e-10	-1.10895
209835200	chr2:209835200:T:A	3.35447e-14	-2.99727e-10	-1.0264
209835799	chr2:209835799:C:T	4.98297e-14	-2.99727e-10	-0.630664
209836377	chr2:209836377:A:G	2.02306e-14	-1.10224	-0.429839
209836560	chr2:209836560:T:C	3.18687e-14	-2.99727e-10	-1.07765
209837102	chr2:209837102:C:T	4.91242e-15	-1.75398	-1.19353
209837794	chr2:209837794:C:T	6.5409e-15	-2.01597	-0.645231
209837810	chr2:209837810:C:T	1.73024e-14	-1.68843	-2.87485e-10
209838017	chr2:209838017:T:C	2.68715e-14	-2.99727e-10	-1.24821
209838023	chr2:209838023:G:A	5.16769e-15	-2.04722	-0.849634
209838514	chr2:209838514:G:T	2.76821e-14	-2.99727e-10	-1.21849
209838578	chr2:209838578:A:T	8.27477e-14	-2.99727e-10	-0.123479
209838579	chr2:209838579:G:T	8.27477e-14	-2.99727e-10	-0.123479
209838672	chr2:209838672:T:C	2.81925e-14	-2.99727e-10	-1.20022
209839054	chr2:209839054:C:A	2.67784e-14	-2.99727e-10	-1.25168
209839258	chr2:209839258:A:G	2.6734e-14	-2.99727e-10	-1.25334
209839476	chr2:209839476:C:A	4.05588e-15	-2.04611	-1.093
209839503	chr2:209839503:A:G	1.73171e-14	-1.68758	-2.87485e-10
209839790	chr2:209839790:C:T	2.68245e-14	-2.99727e-10	-1.24996
209840109	chr2:209840109:T:A	2.67078e-14	-2.99727e-10	-1.25432
209840169	chr2:209840169:G:T	3.73719e-15	-2.04319	-1.17775
209840183	chr2:209840183:G:T	1.09145e-14	-2.03798	-0.111198
209840187	chr2:209840187:TATAAGTAA:T	3.1457e-14	-1.09065	-2.87485e-10
209840339	chr2:209840339:C:T	2.66578e-14	-2.99727e-10	-1.2562
209840555	chr2:209840555:G:A	2.67398e-14	-2.99727e-10	-1.25312
209840772	chr2:209840772:G:A	2.67398e-14	-2.99727e-10	-1.25312
209840923	chr2:209840923:T:C	2.67336e-14	-2.99727e-10	-1.25336
209841080	chr2:209841080:GAAGA:G	1.07908e-14	-2.04804	-0.112542
209841151	chr2:209841151:G:A	2.67177e-14	-2.99727e-10	-1.25395
209841441	chr2:209841441:C:T	1.21412e-14	-2.04267	-2.87485e-10
209841442	chr2:209841442:G:A	2.69289e-14	-2.99727e-10	-1.24607
209841508	chr2:209841508:A:G	3.80604e-15	-1.9719	-1.23078
209841585	chr2:209841585:C:T	2.67785e-14	-2.99727e-10	-1.25168
209841596	chr2:209841596:T:C	2.67304e-14	-2.99727e-10	-1.25347
209841641	chr2:209841641:C:T	2.67938e-14	-2.99727e-10	-1.2511
209841670	chr2:209841670:A:T	2.68043e-14	-2.99727e-10	-1.25071
209841701	chr2:209841701:C:T	2.67411e-14	-2.99727e-10	-1.25307
209841734	chr2:209841734:A:C	6.58513e-14	-2.99727e-10	-0.351876
209841798	chr2:209841798:T:A	2.68902e-14	-2.99727e-10	-1.24751
209841809	chr2:209841809:C:T	2.67398e-14	-2.99727e-10	-1.25312
209842038	chr2:209842038:C:T	2.66458e-14	-2.99727e-10	-1.25664
209842176	chr2:209842176:C:T	2.66933e-14	-2.99727e-10	-1.25486
209842637	chr2:209842637:G:A	1.15638e-14	-2.03213	-0.0592664
209842661	chr2:209842661:C:T	2.67398e-14	-2.99727e-10	-1.25312
209842798	chr2:209842798:A:C	2.67357e-14	-2.99727e-10	-1.25328
209842824	chr2:209842824:T:A	2.67422e-14	-2.99727e-10	-1.25303
209843037	chr2:209843037:C:A	2.67398e-14	-2.99727e-10	-1.25312
209843043	chr2:209843043:G:A	1.08432e-14	-2.03486	-0.120886
209843109	chr2:209843109:G:A	2.67175e-14	-2.99727e-10	-1.25396
209843312	chr2:209843312:G:A	2.6742e-14	-2.99727e-10	-1.25304
209843524	chr2:209843524:T:C	2.67353e-14	-2.99727e-10	-1.25329
209844135	chr2:209844135:A:G	2.67261e-14	-2.99727e-10	-1.25363
209844309	chr2:209844309:G:C	1.11003e-14	-2.04796	-0.0843415
209844582	chr2:209844582:C:T	7.12474e-14	-2.99727e-10	-0.273117
209844811	chr2:209844811:C:T	2.76789e-14	-2.99727e-10	-1.21861
209845011	chr2:209845011:T:C	3.95818e-15	-2.01546	-1.14803
209845149	chr2:209845149:A:G	4.39578e-14	-0.756046	-2.87485e-10
209845214	chr2:209845214:A:G	2.61248e-14	-0.145736	-1.13065
209845234	chr2:209845234:C:T	2.66493e-14	-2.99727e-10	-1.25651
209845274	chr2:209845274:A:G	2.69185e-14	-2.99727e-10	-1.24646
209845590	chr2:209845590:T:C	2.67398e-14	-2.99727e-10	-1.25312
209845870	chr2:209845870:C:T	2.68479e-14	-2.99727e-10	-1.24909
209846702	chr2:209846702:G:T	3.99182e-15	-2.04233	-1.1127
209846705	chr2:209846705:G:A	2.67338e-14	-2.99727e-10	-1.25335
209847316	chr2:209847316:T:C	1.81715e-14	-1.63942	-2.87485e-10
209847360	chr2:209847360:C:CA	2.85792e-14	-0.329987	-0.85661
209847471	chr2:209847471:T:TA	2.67745e-14	-2.99727e-10	-1.25183
209848315	chr2:209848315:GA:GAA	2.80918e-14	-2.99727e-10	-1.2038
209848832	chr2:209848832:A:G	2.80379e-14	-2.99727e-10	-1.20572
209849023	chr2:209849023:C:A	2.84256e-14	-2.99727e-10	-1.19199
209849139	chr2:209849139:G:A	2.85426e-14	-2.99727e-10	-1.18788
209849438	chr2:209849438:A:G	2.56536e-14	-1.4349	0.140307
209849716	chr2:209849716:GTGTT:G	3.94765e-14	-2.99727e-10	-0.863569
209849941	chr2:209849941:A:G	1.50016e-13	-2.99727e-10	0.471469
209849945	chr2:209849945:C:T	5.52916e-14	-2.99727e-10	-0.526654
209849946	chr2:209849946:G:A	2.89172e-14	-2.99727e-10	-1.17484
209849952	chr2:209849952:T:C	2.68354e-14	-2.99727e-10	-1.24955
209850162	chr2:209850162:T:G	3.11034e-14	-2.99727e-10	-1.10196
209850172	chr2:209850172:T:C	2.6754e-14	-2.99727e-10	-1.25259
209850583	chr2:209850583:C:A	8.79164e-15	-1.96498	-0.400499
209850633	chr2:209850633:A:T	2.72388e-14	-2.99727e-10	-1.23463
209850657	chr2:209850657:G:A	3.45886e-14	-2.99727e-10	-0.995752
209850845	chr2:209850845:G:C	1.00384e-14	-1.11528	-1.11758
209850877	chr2:209850877:G:A	2.65024e-14	-2.99727e-10	-1.26204
209851115	chr2:209851115:A:C	1.47385e-14	-1.84881	-2.87485e-10
209851153	chr2:209851153:AAAAG:A	5.47926e-15	-1.96106	-0.87725
209851328	chr2:209851328:A:G	3.11143e-14	-2.99727e-10	-1.10161
209851665	chr2:209851665:G:A	2.84739e-14	-2.99727e-10	-1.19029
209851709	chr2:209851709:T:G	2.92669e-14	-2.99727e-10	-1.16282
209851747	chr2:209851747:A:G	5.82034e-14	-0.475332	-2.87485e-10
209852772	chr2:209852772:T:C	2.85292e-14	-2.99727e-10	-1.18835
209852802	chr2:209852802:T:C	8.0248e-15	-1.93233	-0.524405
209852835	chr2:209852835:A:C	2.9059e-14	-2.99727e-10	-1.16995
209852996	chr2:209852996:C:G	7.1793e-15	-1.8543	-0.713771
209853105	chr2:209853105:C:T	7.40602e-14	-2.99727e-10	-0.234397
209853359	chr2:209853359:A:G	2.68685e-14	-2.99727e-10	-1.24832
209853885	chr2:209853885:G:A	7.86272e-15	-1.84062	-0.63652
209853934	chr2:209853934:TAGA:T	4.42926e-15	-1.8807	-1.17035
209854092	chr2:209854092:T:C	5.70814e-15	-1.95281	-0.844572
209854173	chr2:209854173:T:C	7.24492e-15	-1.8751	-0.683879
209854870	chr2:209854870:C:T	7.21363e-15	-1.89787	-0.665435
209854901	chr2:209854901:A:G	3.06481e-14	-2.99727e-10	-1.1167
209855315	chr2:209855315:A:T	4.20548e-14	-2.99727e-10	-0.800303
209855538	chr2:209855538:A:G	7.31086e-15	-1.88587	-0.664047
209855615	chr2:209855615:T:C	7.63522e-15	-1.87738	-0.629125
209855734	chr2:209855734:ATTAAC:A	5.69153e-15	-1.97047	-0.829825
209855762	chr2:209855762:C:T	7.52799e-15	-1.8742	-0.646447
209855833	chr2:209855833:T:C	2.8293e-14	-2.99727e-10	-1.19666
209856086	chr2:209856086:C:T	1.21269e-14	-2.04385	-2.87485e-10
209856375	chr2:209856375:A:G	6.72339e-14	-2.99727e-10	-0.331097
209856471	chr2:209856471:C:T	1.69667e-13	-2.99727e-10	0.594559
209856722	chr2:209856722:T:C	7.43481e-15	-1.91203	-0.621072
209857037	chr2:209857037:A:G	7.19296e-15	-1.91686	-0.649315
209857301	chr2:209857301:A:G	7.18516e-15	-1.90764	-0.659619
209857665	chr2:209857665:C:A	5.89476e-15	-1.92896	-0.836254
209858018	chr2:209858018:C:T	1.27039e-14	-1.10263	-0.894737
209858359	chr2:209858359:T:C	1.13835e-14	-1.20306	-0.904055
209858542	chr2:209858542:T:C	1.22599e-14	-2.03294	-2.87485e-10
209858702	chr2:209858702:A:C	1.33049e-14	-1.95114	-2.87485e-10
209859067	chr2:209859067:T:A	3.22028e-14	-2.99727e-10	-1.06722
209859214	chr2:209859214:G:A	3.11217e-14	-2.99727e-10	-1.10137
209859675	chr2:209859675:A:G	2.82303e-14	-2.99727e-10	-1.19888
209859701	chr2:209859701:C:G	3.76123e-14	-2.99727e-10	-0.911946
209860151	chr2:209860151:T:G	4.15553e-15	-1.91739	-1.19744
209860235	chr2:209860235:G:C	5.72309e-15	-1.94215	-0.852616
209860658	chr2:209860658:T:C	2.65033e-14	-2.99727e-10	-1.26201
209860709	chr2:209860709:CCT:C	3.12391e-14	-2.99727e-10	-1.09761
209860819	chr2:209860819:T:G	6.39254e-15	-1.55629	-1.12786
209860946	chr2:209860946:G:A	5.8513e-15	-1.93014	-0.842472
209861417	chr2:209861417:A:G	5.60404e-15	-1.97294	-0.842846
209861667	chr2:209861667:G:A	3.12516e-14	-2.99727e-10	-1.0972
209861861	chr2:209861861:C:T	8.19446e-15	-1.85697	-0.578849
209862190	chr2:209862190:G:T	5.74751e-15	-1.93978	-0.850728
209862279	chr2:209862279:G:A	4.17453e-14	-2.99727e-10	-0.807688
209862528	chr2:209862528:AG:A	1.365e-14	-1.92553	-2.87485e-10
209863123	chr2:209863123:G:A	1.01517e-13	-2.99727e-10	0.0809481
209863314	chr2:209863314:A:G	7.17196e-15	-1.93155	-0.63755
209863497	chr2:209863497:T:C	5.68147e-15	-1.9678	-0.834261
209863660	chr2:209863660:C:T	4.49286e-15	-1.84289	-1.1939
209863685	chr2:209863685:C:T	3.11618e-14	-2.99727e-10	-1.10008
209864036	chr2:209864036:T:TTGATGATGATGC	5.84846e-15	-1.95407	-0.819028
209864038	chr2:209864038:G:T	5.4963e-14	-2.99727e-10	-0.532614
209864288	chr2:209864288:G:C	4.45787e-15	-1.84923	-1.19538
209864347	chr2:209864347:C:T	3.13348e-14	-2.99727e-10	-1.09455
209864439	chr2:209864439:T:C	7.88368e-15	-1.84052	-0.633959
209864445	chr2:209864445:G:A	5.82235e-15	-1.92688	-0.850689
209864455	chr2:209864455:G:A	3.13348e-14	-2.99727e-10	-1.09455
209865460	chr2:209865460:G:A	5.70508e-15	-1.9555	-0.842416
209865477	chr2:209865477:C:T	5.91579e-15	-1.93001	-0.831641
209866205	chr2:209866205:A:G	2.69221e-14	-2.99727e-10	-1.24633
209866288	chr2:209866288:C:T	5.99199e-15	-1.93045	-0.818401
209866348	chr2:209866348:G:T	3.13348e-14	-2.99727e-10	-1.09455
209866415	chr2:209866415:T:A	1.6297e-13	-2.99727e-10	0.554292
209866752	chr2:209866752:A:G	4.67511e-14	-2.99727e-10	-0.694439
209867316	chr2:209867316:G:A	4.44029e-15	-1.85221	-1.19634
209867359	chr2:209867359:G:A	7.12432e-15	-1.83284	-0.742925
209867544	chr2:209867544:C:G	2.69588e-14	-2.99727e-10	-1.24497
209867962	chr2:209867962:A:G	7.39659e-15	-1.82514	-0.713117
209868676	chr2:209868676:A:T	7.23439e-15	-1.97062	-0.58981
209868828	chr2:209868828:A:G	1.20901e-14	-2.04689	-2.87485e-10
209869111	chr2:209869111:G:A	8.701e-15	-2.04701	-0.32883
209869228	chr2:209869228:A:G	9.84193e-15	-2.02131	-0.231315
209869549	chr2:209869549:A:G	7.4977e-15	-2.0382	-0.486476
209869659	chr2:209869659:A:G	8.75856e-15	-2.04859	-0.320654
209869738	chr2:209869738:T:A	9.20901e-15	-2.04779	-0.2713
209870131	chr2:209870131:A:C	9.89063e-15	-2.04262	-0.205064
209870343	chr2:209870343:A:G	1.57453e-14	-1.78273	-2.87485e-10
209870362	chr2:209870362:G:A	1.01731e-14	-2.04256	-0.176967
209870436	chr2:209870436:C:T	1.01482e-14	-2.04051	-0.181467
209870575	chr2:209870575:A:T	1.00307e-14	-2.04458	-0.189042
209870841	chr2:209870841:G:C	5.72766e-15	-1.73201	-1.06196
209871313	chr2:209871313:T:C	1.00177e-14	-2.03414	-0.200781
209871444	chr2:209871444:T:A	1.00112e-14	-2.04164	-0.19393
209871588	chr2:209871588:C:T	1.27769e-14	-1.99164	-2.87485e-10
209872024	chr2:209872024:G:A	9.37913e-15	-2.04544	-0.255351
209872064	chr2:209872064:G:A	3.64027e-15	-2.03219	-1.21503
209872373	chr2:209872373:G:A	3.03114e-14	-2.99727e-10	-1.12775
209872639	chr2:209872639:T:A	1.00784e-14	-2.04168	-0.1872
209873107	chr2:209873107:A:G	1.04469e-14	-2.04473	-0.148249
209873981	chr2:209873981:G:A	8.45999e-15	-2.04587	-0.358057
209874047	chr2:209874047:A:G	1.458e-14	-1.85962	-2.87485e-10
209874127	chr2:209874127:T:C	4.78637e-15	-2.04866	-0.924843
209874150	chr2:209874150:T:C	3.57065e-15	-2.04296	-1.22357
209874396	chr2:209874396:G:A	2.01097e-14	-1.53807	-2.87485e-10
209874629	chr2:209874629:C:T	8.49047e-15	-2.04819	-0.352144
209874645	chr2:209874645:C:T	4.75802e-14	-2.99727e-10	-0.676859
209875581	chr2:209875581:G:A	6.69805e-14	-2.99727e-10	-0.334873
209876295	chr2:209876295:G:A	3.13807e-14	-2.99727e-10	-1.09308
209876395	chr2:209876395:T:C	4.52595e-14	-2.99727e-10	-0.726862
209876504	chr2:209876504:T:C	2.74717e-14	-2.99727e-10	-1.22612
209876868	chr2:209876868:C:T	1.05733e-14	-2.04394	-0.137003
209877529	chr2:209877529:A:G	9.87812e-15	-2.04136	-0.207593
209877873	chr2:209877873:C:T	1.2188e-14	-2.03882	-2.87485e-10
209878171	chr2:209878171:T:G	3.34575e-14	-2.99727e-10	-1.029
209878486	chr2:209878486:A:C	2.65953e-14	-2.99727e-10	-1.25854
209878706	chr2:209878706:C:G	2.65827e-14	-2.99727e-10	-1.25902
209878717	chr2:209878717:T:C	1.49076e-14	-1.8374	-2.87485e-10
209880919	chr2:209880919:TG:T	1.6345e-14	-1.74535	-2.87485e-10
209880957	chr2:209880957:C:A	4.33419e-15	-2.01113	-1.06161
209881191	chr2:209881191:G:A	1.28702e-14	-1.98436	-2.87485e-10
209881431	chr2:209881431:C:T	3.1441e-14	-2.99727e-10	-1.09116
209881553	chr2:209881553:C:T	3.2511e-14	-2.99727e-10	-1.0577
209882086	chr2:209882086:C:T	3.4908e-15	-2.03387	-1.25527
209882148	chr2:209882148:A:G	1.39394e-14	-1.90456	-2.87485e-10
209882510	chr2:209882510:T:C	3.23966e-14	-2.99727e-10	-1.06122
209883072	chr2:209883072:G:A	1.30091e-13	-2.99727e-10	0.328956
209883379	chr2:209883379:C:A	3.18697e-14	-2.99727e-10	-1.07762
209883485	chr2:209883485:C:A	2.65087e-14	-2.99727e-10	-1.2618
209883494	chr2:209883494:A:G	4.45581e-15	-1.86027	-1.1848
209883922	chr2:209883922:G:A	8.38611e-15	-1.59665	-0.81605
209884083	chr2:209884083:G:C	3.50707e-14	-2.99727e-10	-0.981911
209885026	chr2:209885026:C:T	1.48543e-14	-1.84098	-2.87485e-10
209885592	chr2:209885592:C:T	1.22051e-14	-2.03742	-2.87485e-10
209885648	chr2:209885648:T:C	3.16364e-14	-2.99727e-10	-1.08497
209885822	chr2:209885822:C:T	4.82629e-14	-2.99727e-10	-0.662613
209885888	chr2:209885888:C:G	1.06864e-13	-2.99727e-10	0.132283
209885954	chr2:209885954:G:A	1.05602e-13	-2.99727e-10	0.120404
209885985	chr2:209885985:A:G	4.02664e-14	-2.99727e-10	-0.843758
209886263	chr2:209886263:G:C	2.65148e-14	-2.99727e-10	-1.26157
209886811	chr2:209886811:G:A	3.63548e-15	-2.00071	-1.24782
209887199	chr2:209887199:G:A	1.67791e-14	-1.71914	-2.87485e-10
209888734	chr2:209888734:G:A	3.46951e-14	-2.99727e-10	-0.992677
209888775	chr2:209888775:C:T	6.6863e-15	-1.87076	-0.768453
209890192	chr2:209890192:AAT:A	4.05741e-14	-2.99727e-10	-0.836147
209890201	chr2:209890201:A:G	4.8637e-14	-2.99727e-10	-0.65489
209890317	chr2:209890317:C:T	1.30675e-14	-1.96915	-2.87485e-10
209891009	chr2:209891009:AC:A	9.259e-14	-2.99727e-10	-0.011094
209891028	chr2:209891028:A:G	3.34217e-14	-2.99727e-10	-1.03007
209891041	chr2:209891041:G:T	3.3874e-14	-2.99727e-10	-1.01663
209892077	chr2:209892077:A:G	3.67063e-14	-2.99727e-10	-0.936328
209892541	chr2:209892541:C:G	4.09022e-14	-2.99727e-10	-0.828092
209893354	chr2:209893354:A:G	6.6383e-15	-1.86125	-0.785165
209893426	chr2:209893426:C:T	4.75392e-14	-2.99727e-10	-0.677721
209894601	chr2:209894601:A:G	3.17833e-14	-2.99727e-10	-1.08033
209895041	chr2:209895041:TA:T	2.08977e-14	-1.49964	-2.87485e-10
209895219	chr2:209895219:C:G	4.00701e-14	-2.99727e-10	-0.848644
209896253	chr2:209896253:C:T	1.35092e-14	-1.93591	-2.87485e-10
209896429	chr2:209896429:A:C	3.83293e-14	-2.99727e-10	-0.89306
209896506	chr2:209896506:T:TCAATCCG	2.73223e-14	-2.99727e-10	-1.23157
209896643	chr2:209896643:G:A	1.55334e-13	-2.99727e-10	0.506302
209897337	chr2:209897337:C:T	3.73024e-14	-2.99727e-10	-0.920218
209897836	chr2:209897836:C:T	8.05486e-15	-1.80272	-0.650281
209898357	chr2:209898357:T:C	2.81124e-14	-2.99727e-10	-1.20306
209898473	chr2:209898473:A:T	2.89651e-14	-2.99727e-10	-1.17318
209898754	chr2:209898754:C:T	1.21458e-14	-2.04229	-2.87485e-10
209898988	chr2:209898988:A:G	3.4475e-15	-2.04794	-1.25369
209899145	chr2:209899145:T:C	2.82185e-14	-2.99727e-10	-1.1993
209899638	chr2:209899638:C:G	2.98885e-14	-2.99727e-10	-1.1418
209899660	chr2:209899660:CT:C	3.37827e-14	-2.99727e-10	-1.01933
209900450	chr2:209900450:T:C	4.01898e-15	-1.99302	-1.15523
209901018	chr2:209901018:A:G	3.58963e-14	-2.99727e-10	-0.958642
209901114	chr2:209901114:G:A	3.49831e-15	-2.044	-1.243
209901693	chr2:209901693:G:A	2.65457e-14	-2.99727e-10	-1.26041
209902677	chr2:209902677:T:G	7.92006e-15	-1.85894	-0.610935
209903704	chr2:209903704:T:C	2.66949e-14	-2.99727e-10	-1.2548
209904479	chr2:209904479:T:C	3.11046e-14	-2.99727e-10	-1.10192
209905370	chr2:209905370:G:A	6.54596e-15	-1.80447	-0.855955
209905560	chr2:209905560:C:T	2.93555e-14	-2.99727e-10	-1.1598
209905577	chr2:209905577:T:C	2.84632e-14	-2.99727e-10	-1.19066
209905803	chr2:209905803:C:T	4.02897e-15	-2.02271	-1.12306
209906169	chr2:209906169:A:G	3.07259e-14	-2.99727e-10	-1.11417
209907087	chr2:209907087:G:T	2.9595e-14	-2.99727e-10	-1.15167
209907203	chr2:209907203:G:T	3.64044e-14	-2.99727e-10	-0.944585
209907559	chr2:209907559:A:G	3.61416e-15	-2.04834	-1.20608
209907636	chr2:209907636:G:A	2.87705e-14	-2.99727e-10	-1.17993
209907764	chr2:209907764:T:C	1.32329e-14	-1.95657	-2.87485e-10
209908189	chr2:209908189:A:G	3.05901e-14	-2.99727e-10	-1.1186
209908449	chr2:209908449:A:G	1.06406e-14	-0.922022	-1.25257
209908666	chr2:209908666:C:A	3.54662e-14	-2.99727e-10	-0.970694
209908969	chr2:209908969:A:C	1.35352e-14	-1.8584	-0.0755834
209909100	chr2:209909100:ATTTG:A	4.00435e-14	-2.99727e-10	-0.849309
209909262	chr2:209909262:T:C	3.04399e-14	-2.99727e-10	-1.12352
209909298	chr2:209909298:T:C	1.21772e-14	-2.03971	-2.87485e-10
209910114	chr2:209910114:A:G	3.13506e-14	-2.99727e-10	-1.09404
209910491	chr2:209910491:T:C	9.82998e-14	-2.99727e-10	0.0487461
209911070	chr2:209911070:T:G	2.68076e-14	-2.99727e-10	-1.25059
209911249	chr2:209911249:T:C	9.17944e-15	-1.73794	-0.584364
209911292	chr2:209911292:G:A	2.71294e-14	-2.99727e-10	-1.23866
209911905	chr2:209911905:T:A	4.58339e-15	-1.77717	-1.23967
209912476	chr2:209912476:G:A	3.89436e-14	-2.99727e-10	-0.87716
209913620	chr2:209913620:A:C	2.65327e-14	-2.99727e-10	-1.2609
209914442	chr2:209914442:G:A	6.69981e-14	-2.99727e-10	-0.334612
209914683	chr2:209914683:A:G	1.24251e-14	-2.01956	-2.87485e-10
209914933	chr2:209914933:C:T	1.25819e-14	-2.00702	-2.87485e-10
209915560	chr2:209915560:G:A	3.43759e-14	-2.99727e-10	-1.00192
209915706	chr2:209915706:T:G	9.29845e-14	-2.99727e-10	-0.0068424
209915769	chr2:209915769:G:A	3.46028e-15	-2.03727	-1.26066
209915831	chr2:209915831:G:A	9.97036e-14	-2.99727e-10	0.0629268
209916030	chr2:209916030:T:G	3.96814e-14	-2.99727e-10	-0.858392
209916140	chr2:209916140:A:G	2.67427e-14	-2.99727e-10	-1.25302
209916333	chr2:209916333:C:T	3.69507e-14	-2.99727e-10	-0.92969
209916579	chr2:209916579:C:A	2.88896e-14	-2.99727e-10	-1.17579
209917222	chr2:209917222:C:T	2.65135e-14	-2.99727e-10	-1.26162
209918039	chr2:209918039:A:G	2.86378e-14	-2.99727e-10	-1.18455
209918131	chr2:209918131:A:G	2.65374e-14	-2.99727e-10	-1.26072
209918141	chr2:209918141:A:T	1.24113e-14	-2.02067	-2.87485e-10
209918148	chr2:209918148:G:C	2.93031e-14	-2.99727e-10	-1.16158
209918627	chr2:209918627:C:T	4.96356e-14	-2.99727e-10	-0.634568
209919091	chr2:209919091:T:C	2.70748e-14	-2.99727e-10	-1.24067
209919112	chr2:209919112:C:T	1.20786e-14	-2.04784	-2.87485e-10
209919233	chr2:209919233:C:G	5.04434e-15	-1.84733	-1.07368
209919469	chr2:209919469:C:T	3.25379e-14	-2.99727e-10	-1.05687
209919695	chr2:209919695:A:G	2.67349e-14	-2.99727e-10	-1.2533
209920146	chr2:209920146:G:A	2.66543e-14	-2.99727e-10	-1.25633
209920451	chr2:209920451:G:A	4.23304e-14	-2.99727e-10	-0.793771
209920473	chr2:209920473:T:C	3.78177e-14	-2.99727e-10	-0.906497
209920567	chr2:209920567:G:A	4.23304e-14	-2.99727e-10	-0.793771
209921983	chr2:209921983:G:C	4.0817e-14	-2.99727e-10	-0.830176
209922744	chr2:209922744:T:C	5.38623e-15	-1.95349	-0.901937
209922895	chr2:209922895:T:C	3.53036e-15	-2.01594	-1.26193
209922913	chr2:209922913:C:T	4.23304e-14	-2.99727e-10	-0.793771
209923324	chr2:209923324:A:G	3.14804e-14	-2.99727e-10	-1.08991
209923540	chr2:209923540:T:C	3.50295e-14	-2.99727e-10	-0.983086
209923556	chr2:209923556:T:C	3.8083e-15	-1.97036	-1.23173
209923660	chr2:209923660:A:G	3.8045e-15	-1.96758	-1.23551
209924185	chr2:209924185:G:C	3.09886e-14	-2.99727e-10	-1.10565
209924328	chr2:209924328:A:G	4.74636e-14	-2.99727e-10	-0.679313
209924772	chr2:209924772:T:C	3.23353e-14	-2.99727e-10	-1.06312
209925452	chr2:209925452:A:G	2.77784e-14	-2.99727e-10	-1.21502
209925491	chr2:209925491:C:T	1.53468e-14	-1.80837	-2.87485e-10
209925573	chr2:209925573:CT:C	1.94801e-14	-1.57125	0.00137006
209925858	chr2:209925858:TA:T	3.43717e-15	-2.04734	-1.25728
209926166	chr2:209926166:T:A	2.99656e-14	-2.99727e-10	-1.13923
209926167	chr2:209926167:A:G	3.0019e-14	-2.99727e-10	-1.13745
209926379	chr2:209926379:G:A	1.25683e-14	-2.0081	-2.87485e-10
209926709	chr2:209926709:G:A	8.85458e-14	-2.99727e-10	-0.0557554
209927851	chr2:209927851:A:G	1.14191e-14	-2.04761	-0.0563781
209928206	chr2:209928206:C:T	3.14965e-14	-2.99727e-10	-1.0894
209929214	chr2:209929214:C:G	2.90898e-14	-2.99727e-10	-1.16889
209929376	chr2:209929376:A:G	5.59082e-14	-2.99727e-10	-0.515565
209929382	chr2:209929382:A:C	5.59621e-14	-2.99727e-10	-0.5146
209930042	chr2:209930042:A:C	4.87559e-14	-2.99727e-10	-0.652449
209930230	chr2:209930230:A:G	3.29669e-14	-2.99727e-10	-1.04377
209930448	chr2:209930448:T:C	3.43526e-14	-2.99727e-10	-1.0026
209930592	chr2:209930592:A:T	5.60313e-14	-2.99727e-10	-0.513365
209931277	chr2:209931277:T:C	5.24637e-15	-1.62111	-1.26063
209931464	chr2:209931464:G:C	3.49145e-14	-2.99727e-10	-0.986374
209931952	chr2:209931952:A:C	2.85938e-14	-2.99727e-10	-1.18608
209931971	chr2:209931971:A:G	1.5014e-14	-1.83029	-2.87485e-10
209932130	chr2:209932130:C:T	5.60244e-14	-2.99727e-10	-0.513488
209932153	chr2:209932153:G:A	2.73393e-14	-1.23095	-2.87485e-10
209932252	chr2:209932252:C:G	5.58978e-14	-2.99727e-10	-0.515751
209932407	chr2:209932407:G:T	5.71989e-14	-2.99727e-10	-0.492741
209932706	chr2:209932706:A:T	3.83314e-14	-2.99727e-10	-0.893007
209933245	chr2:209933245:G:C	2.75639e-14	-2.99727e-10	-1.22277
209933364	chr2:209933364:C:T	5.0023e-14	-2.99727e-10	-0.626793
209933917	chr2:209933917:C:T	2.93507e-14	-2.99727e-10	-1.15996
209934389	chr2:209934389:T:A	2.73987e-14	-2.99727e-10	-1.22878
209934735	chr2:209934735:G:A	5.6436e-14	-2.99727e-10	-0.506169
209934839	chr2:209934839:A:G	5.64524e-14	-2.99727e-10	-0.505878
209935139	chr2:209935139:G:A	4.97072e-15	-1.98333	-0.952382
209935853	chr2:209935853:T:C	2.65035e-14	-2.99727e-10	-1.262
209936457	chr2:209936457:C:T	1.06385e-14	-1.96447	-0.210322
209936491	chr2:209936491:C:A	1.21056e-14	-2.04561	-2.87485e-10
209936539	chr2:209936539:T:G	1.2883e-14	-1.29721	-0.686158
209936671	chr2:209936671:CAT:C	3.56566e-15	-2.0204	-1.24753
209937021	chr2:209937021:G:A	6.85631e-14	-2.99727e-10	-0.31152
209937427	chr2:209937427:G:A	9.42569e-14	-2.99727e-10	0.0067486
209937888	chr2:209937888:A:AT	2.66805e-14	-2.99727e-10	-1.25534
209938042	chr2:209938042:A:C	3.13713e-13	1.2092	-2.87485e-10
209938354	chr2:209938354:T:G	7.35171e-14	-2.99727e-10	-0.241758
209938601	chr2:209938601:T:C	3.2997e-14	-2.99727e-10	-1.04286
209938656	chr2:209938656:A:G	6.35599e-14	-2.99727e-10	-0.387293
209939048	chr2:209939048:GT:AT	2.70938e-14	-2.99727e-10	-1.23997
209939203	chr2:209939203:G:A	9.44175e-14	-2.99727e-10	0.00845071
209939252	chr2:209939252:T:G	3.00959e-14	-2.99727e-10	-1.13489
209939715	chr2:209939715:A:T	3.92285e-15	-1.94977	-1.22269
209940445	chr2:209940445:C:T	5.29055e-13	-2.99727e-10	1.73182
209940586	chr2:209940586:G:C	3.0288e-14	-2.99727e-10	-1.12852
209941865	chr2:209941865:G:T	5.22973e-15	-2.04858	-0.836335
209942131	chr2:209942131:T:C	2.78868e-14	-1.71399	0.502868
209942294	chr2:209942294:A:G	2.65126e-14	-2.99727e-10	-1.26165
209942484	chr2:209942484:C:T	2.8619e-14	-1.81416	0.628957
209943321	chr2:209943321:C:T	1.21188e-14	-2.04542	0.000908558
209943539	chr2:209943539:A:C	2.9363e-14	-2.99727e-10	-1.15954
209943620	chr2:209943620:T:G	4.31767e-14	-1.90342	1.12944
209943680	chr2:209943680:A:G	2.84569e-14	-1.68277	0.491881
209944018	chr2:209944018:T:A	1.06149e-13	-2.99727e-10	0.125564
209944181	chr2:209944181:A:G	1.33526e-14	-1.00848	-0.939084
209944206	chr2:209944206:T:C	2.93575e-14	-2.99727e-10	-1.15973
209944374	chr2:209944374:T:C	2.78681e-14	-1.74969	0.537895
209944397	chr2:209944397:G:A	2.76508e-14	-1.622	0.402379
209944501	chr2:209944501:T:C	6.01245e-14	-2.99727e-10	-0.442858
209944537	chr2:209944537:T:C	2.60268e-14	-1.6571	0.376948
209944685	chr2:209944685:C:T	6.2677e-14	0.81752	-1.2188
209944690	chr2:209944690:A:G	2.86213e-14	-1.61507	0.42995
209944813	chr2:209944813:G:A	2.68126e-14	-2.99727e-10	-1.2504
209944909	chr2:209944909:G:A	2.09158e-14	-1.49877	-2.87485e-10
209944974	chr2:209944974:A:T	1.21097e-14	-2.04527	-2.87485e-10
209944989	chr2:209944989:C:T	2.7097e-14	-2.99727e-10	-1.23985
209945005	chr2:209945005:T:G	2.77628e-14	-1.67242	0.45684
209945372	chr2:209945372:A:T	2.7097e-14	-2.99727e-10	-1.23985
209945429	chr2:209945429:A:G	3.26571e-14	-2.99727e-10	-1.05321
209945804	chr2:209945804:A:T	2.18373e-14	-1.74738	0.291724
209945805	chr2:209945805:A:G	2.18251e-14	-1.74635	0.290133
209945875	chr2:209945875:A:G	2.77647e-14	-1.76774	0.552229
209945920	chr2:209945920:G:A	3.48465e-14	-1.90769	0.919371
209946364	chr2:209946364:T:C	2.76789e-14	-2.99727e-10	-1.2186
209946658	chr2:209946658:C:T	5.39077e-14	-2.99727e-10	-0.552001
209946890	chr2:209946890:G:A	5.04969e-15	-2.04865	-0.871295
209947270	chr2:209947270:C:T	3.08575e-14	-2.99727e-10	-1.1099
209947405	chr2:209947405:C:A	2.74383e-13	-2.99727e-10	1.07525
209947604	chr2:209947604:T:C	3.15431e-14	-2.99727e-10	-1.08792
209947620	chr2:209947620:G:A	1.22979e-14	-2.02985	-2.87485e-10
209947678	chr2:209947678:T:C	2.60635e-14	-1.67587	0.397127
209947735	chr2:209947735:AT:A	3.05541e-14	-2.99727e-10	-1.11978
209948147	chr2:209948147:G:A	5.31401e-14	-2.99727e-10	-0.566343
209948374	chr2:209948374:T:C	3.29016e-14	-2.99727e-10	-1.04575
209949052	chr2:209949052:C:T	2.568e-14	-1.72947	0.43591
209949200	chr2:209949200:G:T	2.47195e-14	-1.83218	0.500501
209949626	chr2:209949626:C:T	5.54272e-14	-2.99727e-10	-0.524204
209949633	chr2:209949633:A:G	2.9469e-14	-2.99727e-10	-1.15594
209950052	chr2:209950052:A:C	2.50879e-14	-1.81965	0.502756
209950071	chr2:209950071:T:C	2.19478e-14	-1.83369	0.383079
209950163	chr2:209950163:G:A	1.54069e-14	-1.80446	-2.87485e-10
209950549	chr2:209950549:T:G	7.06889e-14	-2.99727e-10	-0.280987
209950589	chr2:209950589:G:A	4.22087e-14	-1.82899	1.03234
209950707	chr2:209950707:T:C	2.58127e-14	-1.7757	0.487289
209950764	chr2:209950764:G:A	3.0268e-14	-2.99727e-10	-1.12918
209951216	chr2:209951216:A:G	4.59784e-14	-1.81952	1.10842
209951337	chr2:209951337:G:A	1.70851e-14	-1.70107	-2.87485e-10
209951432	chr2:209951432:G:A	3.43367e-14	-1.8019	0.798836
209951584	chr2:209951584:G:A	2.89396e-14	-2.99727e-10	-1.17407
209951645	chr2:209951645:G:C	1.81224e-14	-1.83361	0.191487
209951683	chr2:209951683:A:G	4.7786e-14	-1.8263	1.15376
209951824	chr2:209951824:T:C	1.58431e-14	-1.83321	0.0566684
209952050	chr2:209952050:A:G	1.20689e-14	-2.04864	-2.87485e-10
209952122	chr2:209952122:A:T	8.98029e-15	-1.77049	-0.573757
209952137	chr2:209952137:A:G	5.18161e-15	-2.04839	-0.84577
209952269	chr2:209952269:T:C	1.26295e-14	-2.00324	-2.87485e-10
209953051	chr2:209953051:T:C	2.91165e-14	-2.99727e-10	-1.16797
209953295	chr2:209953295:A:G	1.40221e-13	-2.99727e-10	0.403947
209953547	chr2:209953547:C:T	2.96507e-14	-2.99727e-10	-1.14979
209953663	chr2:209953663:T:C	7.70152e-15	-1.54257	-0.955292
209953690	chr2:209953690:T:A	3.04812e-14	-2.99727e-10	-1.12217
209953949	chr2:209953949:G:A	7.81817e-14	-2.99727e-10	-0.18024
209954247	chr2:209954247:G:A	7.23125e-15	-1.58186	-0.979004
209954371	chr2:209954371:A:G	7.62705e-15	-1.86745	-0.640127
209955010	chr2:209955010:G:A	5.4519e-15	-1.71257	-1.13075
209955650	chr2:209955650:A:G	1.58061e-13	-2.99727e-10	0.523704
209955659	chr2:209955659:C:A	6.87393e-15	-1.49435	-1.11719
209955966	chr2:209955966:A:G	6.88558e-14	-2.99727e-10	-0.307262
209956147	chr2:209956147:A:G	5.24462e-14	-2.99727e-10	-0.579487
209956572	chr2:209956572:A:T	3.67458e-14	-2.99727e-10	-0.935252
209957053	chr2:209957053:G:A	7.44543e-15	-1.56408	-0.967592
209957396	chr2:209957396:T:C	5.83033e-15	-1.77113	-1.00507
209958094	chr2:209958094:G:A	9.00598e-15	-1.97361	-0.367779
209958148	chr2:209958148:CA:C	2.9501e-14	-2.99727e-10	-1.15485
209958412	chr2:209958412:A:C	2.77666e-14	-2.99727e-10	-1.21544
209959041	chr2:209959041:G:GAA	7.24772e-15	-1.50423	-1.05436
209959903	chr2:209959903:C:T	5.33252e-15	-1.92026	-0.94519
209960226	chr2:209960226:C:T	5.31496e-15	-1.93455	-0.934201
209960394	chr2:209960394:C:T	5.11148e-15	-1.90367	-1.00412
209960527	chr2:209960527:C:T	8.89028e-15	-1.69969	-0.654624
209960616	chr2:209960616:C:CT	4.53405e-14	-2.99727e-10	-0.725074
209961016	chr2:209961016:A:G	3.51323e-14	-2.99727e-10	-0.980154
209961265	chr2:209961265:TCTGTGCCTGGCACAGATCTGGA:T	3.19978e-14	-2.99727e-10	-1.07361
209961283	chr2:209961283:C:G	4.09342e-14	-2.99727e-10	-0.82731
209962001	chr2:209962001:T:G	4.0045e-14	-1.85068	1.0014
209962978	chr2:209962978:T:C	3.25734e-14	-2.99727e-10	-1.05578
209963670	chr2:209963670:GAA:G	7.89037e-14	-2.99727e-10	-0.171047
209964098	chr2:209964098:C:T	2.65156e-14	-2.99727e-10	-1.26154
209964853	chr2:209964853:T:C	6.10036e-15	-1.99672	-0.734206
209965436	chr2:209965436:A:G	5.52962e-15	-2.00741	-0.82175
209965488	chr2:209965488:CAG:C	2.9439e-14	-2.99727e-10	-1.15696
209965577	chr2:209965577:C:T	8.4855e-15	-1.95265	-0.448267
209965709	chr2:209965709:A:C	6.11239e-15	-1.99712	-0.731839
209966292	chr2:209966292:T:A	5.03271e-14	-2.99727e-10	-0.620733
209967675	chr2:209967675:T:G	5.65783e-14	-2.99727e-10	-0.50365
209967731	chr2:209967731:G:A	2.65305e-14	-2.99727e-10	-1.26098
209968077	chr2:209968077:G:A	2.71857e-14	-2.99727e-10	-1.23658
209968257	chr2:209968257:A:G	6.45614e-14	0.833769	-1.20543
209968260	chr2:209968260:T:C	5.6127e-15	-2.02616	-0.788085
209968313	chr2:209968313:C:T	1.17948e-14	-1.02553	-1.04608
209968511	chr2:209968511:AC:A	9.51236e-14	-2.99727e-10	0.0159017
209968517	chr2:209968517:G:T	5.04401e-15	-1.95002	-0.971057
209968616	chr2:209968616:G:A	4.87366e-15	-1.96148	-0.993946
209969158	chr2:209969158:A:G	2.65236e-14	-2.99727e-10	-1.26124
209969299	chr2:209969299:A:G	1.72619e-14	-1.69077	-2.87485e-10
209969524	chr2:209969524:A:T	5.85788e-15	-2.01038	-0.761111
209969553	chr2:209969553:A:G	5.69039e-15	-2.02277	-0.777722
209970268	chr2:209970268:G:C	2.65063e-14	-2.99727e-10	-1.26189
209971146	chr2:209971146:C:T	1.62052e-14	-1.75394	-2.87485e-10
209971236	chr2:209971236:C:T	1.20769e-14	-2.04798	-2.87485e-10
209971644	chr2:209971644:A:C	3.15458e-14	-2.99727e-10	-1.08783
209971755	chr2:209971755:A:G	5.51145e-15	-2.01954	-0.812912
209972552	chr2:209972552:A:G	2.8373e-14	-2.99727e-10	-1.19384
209972883	chr2:209972883:C:T	4.99372e-14	-2.99727e-10	-0.62851
209972921	chr2:209972921:GCTGTA:G	6.00554e-15	-1.99333	-0.753269
209973339	chr2:209973339:T:C	5.69972e-15	-2.00416	-0.794701
209974035	chr2:209974035:A:G	2.65035e-14	-2.99727e-10	-1.262
209974036	chr2:209974036:G:A	4.97085e-15	-1.92261	-1.01307
209974057	chr2:209974057:C:T	3.0113e-14	-1.13432	-2.87485e-10
209974433	chr2:209974433:G:A	6.32384e-14	-2.99727e-10	-0.392364
209974885	chr2:209974885:C:T	2.76314e-14	-2.99727e-10	-1.22032
209975373	chr2:209975373:G:A	2.65203e-14	-2.99727e-10	-1.26137
209975577	chr2:209975577:G:A	3.57066e-14	-2.99727e-10	-0.963941
209976005	chr2:209976005:G:A	5.14384e-15	-1.89131	-1.01017
209976120	chr2:209976120:G:A	5.12573e-14	-2.99727e-10	-0.602417
209976633	chr2:209976633:C:A	4.08148e-14	-2.99727e-10	-0.830231
209976635	chr2:209976635:G:GATTTTAA	4.77486e-14	-2.99727e-10	-0.673326
209977204	chr2:209977204:T:C	1.7208e-14	-0.453132	-1.24077
209977398	chr2:209977398:A:G	2.66058e-14	-2.99727e-10	-1.25815
209977417	chr2:209977417:G:T	1.17673e-14	-1.23626	-0.837694
209977444	chr2:209977444:A:G	1.20696e-14	-2.04858	-2.87485e-10
209977711	chr2:209977711:C:T	6.71564e-15	-1.99621	-0.638627
209977871	chr2:209977871:G:C	6.0944e-15	-2.04017	-0.69174
209978346	chr2:209978346:C:T	2.66195e-14	-2.99727e-10	-1.25763
209978659	chr2:209978659:G:A	4.10213e-15	-1.95641	-1.17136
209978938	chr2:209978938:T:C	4.52757e-15	-1.83408	-1.19501
209978977	chr2:209978977:G:A	3.65319e-14	-2.99727e-10	-0.941089
209978994	chr2:209978994:G:A	4.82991e-15	-1.91711	-1.04733
209979316	chr2:209979316:T:TTAAATTGTGCCATTACACTATGAAGGC	1.21987e-14	-2.03795	-2.87485e-10
209979385	chr2:209979385:C:T	3.34107e-14	-2.99727e-10	-1.0304
209979616	chr2:209979616:A:G	3.69433e-14	-2.99727e-10	-0.929891
209979662	chr2:209979662:G:A	5.4327e-14	-2.99727e-10	-0.544254
209979729	chr2:209979729:A:G	2.76442e-14	-2.99727e-10	-1.21986
209980494	chr2:209980494:G:A	1.51167e-14	-1.82348	-2.87485e-10
209980971	chr2:209980971:T:TC	3.08074e-14	-2.99727e-10	-1.11152
209980973	chr2:209980973:T:A	3.05805e-14	-2.99727e-10	-1.11891
209981000	chr2:209981000:G:C	3.06109e-14	-2.99727e-10	-1.11792
209981210	chr2:209981210:G:T	8.66966e-15	-1.81496	-0.564487
209981542	chr2:209981542:A:G	2.65052e-14	-2.99727e-10	-1.26194
209981585	chr2:209981585:AAAAC:A	7.27477e-15	-1.55823	-0.996632
209981989	chr2:209981989:C:T	7.20664e-15	-1.63008	-0.934196
209982149	chr2:209982149:T:C	2.74033e-14	-2.99727e-10	-1.22861
209982651	chr2:209982651:T:A	2.65064e-14	-2.99727e-10	-1.26189
209982899	chr2:209982899:G:A	6.68932e-15	-1.69243	-0.94633
209983029	chr2:209983029:A:G	5.00195e-15	-1.89028	-1.03917
209983049	chr2:209983049:T:C	3.14242e-14	-2.99727e-10	-1.0917
209983162	chr2:209983162:A:T	2.81065e-14	-2.99727e-10	-1.20327
209983338	chr2:209983338:TA:T	2.55132e-14	-0.858819	-0.441261
209983494	chr2:209983494:C:G	1.02667e-14	-1.31954	-0.890824
209983537	chr2:209983537:A:T	3.19932e-14	-2.99727e-10	-1.07375
209983748	chr2:209983748:T:G	6.53254e-15	-1.70847	-0.95401
209983869	chr2:209983869:A:T	2.67349e-14	-2.99727e-10	-1.2533
209983934	chr2:209983934:C:T	1.4788e-14	-1.74191	-0.103549
209983953	chr2:209983953:G:A	3.17958e-14	-2.99727e-10	-1.07994
209984559	chr2:209984559:T:C	7.2357e-15	-1.65646	-0.903785
209985338	chr2:209985338:A:G	3.33176e-14	-2.99727e-10	-1.03319
209985359	chr2:209985359:T:C	3.04536e-14	-2.99727e-10	-1.12307
209985370	chr2:209985370:G:A	8.43391e-15	-1.56753	-0.839483
209985464	chr2:209985464:C:G	5.75355e-15	-1.86288	-0.92658
209986091	chr2:209986091:A:G	9.89495e-14	-2.99727e-10	0.0553339
209986166	chr2:209986166:A:C	5.63883e-14	-2.99727e-10	-0.507014
209986311	chr2:209986311:T:C	2.81381e-14	-2.99727e-10	-1.20215
209986499	chr2:209986499:A:G	3.39083e-14	-2.99727e-10	-1.01561
209986619	chr2:209986619:C:T	2.82497e-14	-2.99727e-10	-1.19819
209986627	chr2:209986627:C:T	3.11094e-14	-2.99727e-10	-1.10176
209986747	chr2:209986747:C:T	1.24065e-14	-2.02106	-2.87485e-10
209986910	chr2:209986910:T:C	1.35089e-14	-1.33407	-0.60185
209986979	chr2:209986979:A:T	3.91447e-14	-0.113795	-0.758216
209987519	chr2:209987519:G:A	4.73581e-14	-2.99727e-10	-0.681538
209988146	chr2:209988146:G:A	5.70776e-14	-2.99727e-10	-0.494864
209988182	chr2:209988182:C:T	3.35466e-14	-2.99727e-10	-1.02634
209988183	chr2:209988183:G:A	4.7839e-14	-2.99727e-10	-0.671433
209988541	chr2:209988541:A:G	3.32668e-14	-1.03472	-2.87485e-10
209988673	chr2:209988673:T:C	5.08526e-14	-2.99727e-10	-0.610345
209988770	chr2:209988770:G:A	4.90855e-15	-2.04748	-0.900813
209989125	chr2:209989125:C:T	1.59787e-14	-1.72981	-0.0382045
209989752	chr2:209989752:A:G	9.85107e-15	-1.65949	-0.592207
209991371	chr2:209991371:A:T	6.27065e-14	-2.99727e-10	-0.400811
209991877	chr2:209991877:T:G	4.22095e-15	-1.93647	-1.16274
209991934	chr2:209991934:G:A	1.21551e-14	-1.70942	-0.332105
209992434	chr2:209992434:ACT:A	6.04115e-13	1.86449	-2.87485e-10
209993241	chr2:209993241:A:T	3.33959e-14	-2.99727e-10	-1.03084
209993421	chr2:209993421:C:T	2.682e-14	-2.99727e-10	-1.25013
209993504	chr2:209993504:C:A	2.95986e-14	-2.99727e-10	-1.15155
209994385	chr2:209994385:A:G	2.7272e-14	-2.99727e-10	-1.23342
209994973	chr2:209994973:G:A	2.66541e-14	-2.99727e-10	-1.25633
209995002	chr2:209995002:A:C	4.22215e-15	-1.84122	-1.25771
209996191	chr2:209996191:G:T	1.20789e-14	-2.04782	-2.87485e-10
209996377	chr2:209996377:T:C	1.8476e-14	-1.0615	-0.561298
209996539	chr2:209996539:T:C	2.70155e-14	-2.99727e-10	-1.24286
209996637	chr2:209996637:A:G	2.08227e-14	-1.50323	-2.87485e-10
209997836	chr2:209997836:A:T	3.28236e-14	-2.99727e-10	-1.04813
209998464	chr2:209998464:C:A	3.18737e-14	-2.99727e-10	-1.07749
209999146	chr2:209999146:G:T	5.80316e-13	1.8243	-2.87485e-10
209999364	chr2:209999364:T:C	2.72822e-14	-2.99727e-10	-1.23304
210000101	chr2:210000101:C:T	4.01865e-15	-1.96883	-1.1795
210000667	chr2:210000667:G:A	2.79726e-14	-2.99727e-10	-1.20805
210000760	chr2:210000760:G:A	6.91302e-14	-2.99727e-10	-0.303283
210001177	chr2:210001177:C:T	5.08837e-14	-2.99727e-10	-0.609732
210001538	chr2:210001538:TAGAC:T	2.04131e-14	-0.308524	-1.21457
210001728	chr2:210001728:G:A	2.83231e-14	-2.99727e-10	-1.1956
210002122	chr2:210002122:A:G	1.7094e-14	-1.05772	-0.64283
210002493	chr2:210002493:C:A	4.84302e-14	-2.99727e-10	-0.659151
210002848	chr2:210002848:C:G	2.69853e-14	-2.99727e-10	-1.24398
210003496	chr2:210003496:C:T	2.85187e-14	-2.99727e-10	-1.18872
210004346	chr2:210004346:T:G	2.81645e-14	-2.99727e-10	-1.20121
210004376	chr2:210004376:A:G	4.76494e-14	-2.99727e-10	-0.675405
210005015	chr2:210005015:A:T	2.87764e-14	-2.99727e-10	-1.17972
210005322	chr2:210005322:C:T	2.73042e-14	-2.99727e-10	-1.23223
210005444	chr2:210005444:C:T	1.21518e-14	-2.0418	-2.87485e-10
210005715	chr2:210005715:C:T	2.68227e-14	-2.99727e-10	-1.25003
210006284	chr2:210006284:G:A	2.66297e-14	-2.99727e-10	-1.25725
210006538	chr2:210006538:G:A	2.78524e-14	-2.99727e-10	-1.21235
210007286	chr2:210007286:A:G	2.74399e-14	-2.99727e-10	-1.22728
210007325	chr2:210007325:T:C	2.66461e-14	-2.99727e-10	-1.25663
210007391	chr2:210007391:A:G	2.90658e-14	-2.99727e-10	-1.16971
210008259	chr2:210008259:C:T	4.67705e-14	-2.99727e-10	-0.694023
210008297	chr2:210008297:T:G	3.23215e-14	-2.99727e-10	-1.06354
210008596	chr2:210008596:GT:G	3.45441e-14	-2.99727e-10	-0.997038
210008602	chr2:210008602:T:G	3.41636e-14	-2.99727e-10	-1.00811
210009522	chr2:210009522:T:C	5.00946e-15	-1.82033	-1.10762
210010259	chr2:210010259:A:G	2.74325e-14	-2.99727e-10	-1.22755
210010281	chr2:210010281:CTCCAATG:C	2.65334e-14	-2.99727e-10	-1.26087
210010469	chr2:210010469:T:TC	1.07014e-13	-2.99727e-10	0.133689
210010493	chr2:210010493:G:A	3.29867e-14	-2.99727e-10	-1.04317
210010580	chr2:210010580:C:T	2.87703e-14	-2.99727e-10	-1.17993
210010683	chr2:210010683:A:G	4.28796e-15	-1.98902	-1.09444
210010823	chr2:210010823:C:T	9.6129e-14	0.0264154	-2.87485e-10
210011343	chr2:210011343:T:G	5.26332e-14	-2.99727e-10	-0.575927
210011552	chr2:210011552:T:C	2.77082e-14	-2.99727e-10	-1.21755
210012096	chr2:210012096:C:T	2.68892e-14	-2.99727e-10	-1.24755
210012654	chr2:210012654:A:G	2.9188e-14	-2.99727e-10	-1.16552
210013393	chr2:210013393:C:T	1.0216e-14	-2.04033	-0.174988
210013444	chr2:210013444:T:G	2.81106e-14	-2.99727e-10	-1.20313
210014561	chr2:210014561:C:T	2.38007e-14	-0.92107	-0.448489
210014608	chr2:210014608:CAGTG:C	3.18511e-14	-2.99727e-10	-1.0782
210014972	chr2:210014972:A:G	2.90977e-14	-2.99727e-10	-1.16862
210015267	chr2:210015267:A:G	2.98245e-14	-2.99727e-10	-1.14395
210015353	chr2:210015353:C:A	3.1994e-14	-2.99727e-10	-1.07373
210015427	chr2:210015427:C:T	7.43506e-14	-2.99727e-10	-0.230483
210015495	chr2:210015495:A:G	2.96881e-14	-0.958399	-0.19013
210016219	chr2:210016219:C:A	2.87529e-14	-2.99727e-10	-1.18054
210016713	chr2:210016713:T:G	2.83082e-14	-2.99727e-10	-1.19612
210017089	chr2:210017089:C:G	1.26366e-14	-1.71915	-0.283534
210017136	chr2:210017136:C:T	2.67303e-14	-2.99727e-10	-1.25348
210017447	chr2:210017447:A:T	1.70085e-14	-1.41289	-0.292674
210017732	chr2:210017732:G:T	3.74707e-14	-2.99727e-10	-0.915715
210017861	chr2:210017861:C:T	1.18358e-14	-1.81282	-0.255327
210018165	chr2:210018165:T:TAA	1.37168e-13	-2.99727e-10	0.381931
210018303	chr2:210018303:G:A	7.80265e-15	-1.25915	-1.22566
210018471	chr2:210018471:A:G	2.03714e-14	-1.52514	-2.87485e-10
210022037	chr2:210022037:G:A	2.65012e-14	-2.99727e-10	-1.26208
210022261	chr2:210022261:T:C	4.21222e-15	-1.87705	-1.22423
210022470	chr2:210022470:T:C	2.86536e-14	-2.99727e-10	-1.184
210023801	chr2:210023801:T:C	1.2107e-14	-2.04549	-2.87485e-10
210024302	chr2:210024302:C:A	2.71656e-14	-2.99727e-10	-1.23732
210024742	chr2:210024742:A:T	2.65315e-14	-2.99727e-10	-1.26094
210024775	chr2:210024775:A:G	2.87641e-14	-2.99727e-10	-1.18015
210025035	chr2:210025035:A:G	7.63347e-15	-1.98373	-0.523002
210025237	chr2:210025237:T:G	6.74555e-15	-1.97466	-0.655736
210025540	chr2:210025540:G:GC	2.72674e-14	-2.99727e-10	-1.23358
210025587	chr2:210025587:G:A	1.94738e-14	-1.57021	-2.87485e-10
210025974	chr2:210025974:C:T	3.96472e-14	-2.99727e-10	-0.859255
210026347	chr2:210026347:T:C	1.88959e-14	-1.60033	-2.87485e-10
210026857	chr2:210026857:G:A	2.8503e-14	-2.99727e-10	-1.18927
210027582	chr2:210027582:G:A	2.89945e-14	-2.99727e-10	-1.17217
210027765	chr2:210027765:G:A	2.70295e-14	-2.99727e-10	-1.24235
210028358	chr2:210028358:C:T	2.70457e-14	-2.99727e-10	-1.24175
210029034	chr2:210029034:C:A	2.73397e-14	-2.99727e-10	-1.23093
210029042	chr2:210029042:A:G	6.91175e-14	-2.99727e-10	-0.303468
210029304	chr2:210029304:C:A	2.45504e-14	-1.33855	-2.87485e-10
210029633	chr2:210029633:A:C	3.59699e-14	-2.99727e-10	-0.956594
210029659	chr2:210029659:ATTG:A	3.12214e-14	0.127591	-1.22576
210030699	chr2:210030699:G:T	2.66825e-14	-2.99727e-10	-1.25527
210031373	chr2:210031373:T:A	4.27782e-15	-1.99802	-1.08781
210032699	chr2:210032699:T:A	3.92823e-15	-1.96948	-1.2016
210033556	chr2:210033556:G:A	1.29251e-14	-1.9801	-2.87485e-10
210033986	chr2:210033986:T:C	8.84307e-15	-1.71174	-0.647898
210034308	chr2:210034308:G:C	4.55411e-15	-1.9252	-1.09805
210035028	chr2:210035028:TCAAAA:T	3.52844e-15	-2.01869	-1.25973
210035139	chr2:210035139:T:G	6.53233e-14	-2.99727e-10	-0.359927
210035318	chr2:210035318:C:A	2.0458e-14	-1.5209	-2.87485e-10
210036018	chr2:210036018:T:C	9.28715e-14	-2.99727e-10	-0.00805887
210037163	chr2:210037163:C:T	2.80405e-14	-2.99727e-10	-1.20563
210037268	chr2:210037268:C:A	2.66718e-14	-2.99727e-10	-1.25567
210037440	chr2:210037440:T:C	1.85369e-13	-2.99727e-10	0.683074
210037636	chr2:210037636:C:T	2.70698e-14	-2.99727e-10	-1.24086
210038307	chr2:210038307:CA:C	4.61624e-14	-2.99727e-10	-0.707109
210038553	chr2:210038553:A:G	2.71617e-14	-2.99727e-10	-1.23747
210038923	chr2:210038923:C:G	2.74327e-14	-2.99727e-10	-1.22754
210039397	chr2:210039397:C:CT	3.87637e-14	-2.99727e-10	-0.88179
210039951	chr2:210039951:T:C	2.79458e-14	-2.99727e-10	-1.20901
210040464	chr2:210040464:G:T	2.72498e-14	-2.99727e-10	-1.23423
210040470	chr2:210040470:T:C	1.14574e-13	0.20195	-2.87485e-10
210040772	chr2:210040772:A:G	5.0189e-14	-2.99727e-10	-0.623479
210041316	chr2:210041316:A:T	2.8035e-14	-2.99727e-10	-1.20582
210041331	chr2:210041331:C:T	2.98901e-14	-2.99727e-10	-1.14175
210041713	chr2:210041713:C:T	2.73854e-14	-2.99727e-10	-1.22927
210041957	chr2:210041957:C:T	3.00629e-14	-2.99727e-10	-1.13598
210042775	chr2:210042775:T:C	3.02902e-14	-2.99727e-10	-1.12845
210042956	chr2:210042956:C:T	2.98067e-14	-2.99727e-10	-1.14454
210042986	chr2:210042986:A:G	3.6928e-15	-1.98321	-1.24968
210043168	chr2:210043168:G:T	3.03869e-14	-2.99727e-10	-1.12526
210043498	chr2:210043498:C:T	1.06658e-14	-1.74029	-0.431943
210046374	chr2:210046374:T:A	1.25268e-14	-2.0114	-2.87485e-10
210046573	chr2:210046573:C:G	4.91994e-14	-2.99727e-10	-0.643395
210047396	chr2:210047396:C:T	7.83327e-14	-2.99727e-10	-0.178311
210047813	chr2:210047813:C:T	2.91398e-14	-2.99727e-10	-1.16717
210048330	chr2:210048330:ATTC:A	4.3196e-15	-2.04681	-1.0293
210048343	chr2:210048343:A:G	4.50427e-15	-1.84491	-1.18934
210048731	chr2:210048731:GATT:G	4.6099e-14	-2.99727e-10	-0.708485
210049523	chr2:210049523:G:T	5.79431e-15	-1.86167	-0.920727
210050869	chr2:210050869:G:C	4.03313e-14	-2.99727e-10	-0.842146
210051352	chr2:210051352:C:T	1.96875e-14	-0.581271	-0.978019
210051378	chr2:210051378:T:C	2.66933e-14	-2.99727e-10	-1.25486
210052206	chr2:210052206:GT:G	2.7398e-14	-2.99727e-10	-1.22881
210052430	chr2:210052430:T:C	2.70832e-14	-2.99727e-10	-1.24036
210052778	chr2:210052778:C:T	2.70406e-14	-2.99727e-10	-1.24194
210053168	chr2:210053168:T:C	2.88786e-14	-2.99727e-10	-1.17617
210053569	chr2:210053569:C:T	1.59499e-14	-1.76982	-2.87485e-10
210053942	chr2:210053942:A:G	2.67914e-14	-2.99727e-10	-1.25119
210054048	chr2:210054048:G:T	2.71322e-14	-2.99727e-10	-1.23856
210054191	chr2:210054191:G:A	4.24326e-14	-2.99727e-10	-0.791359
210054195	chr2:210054195:G:A	5.48886e-14	-2.99727e-10	-0.533971
210054978	chr2:210054978:C:A	2.89147e-14	-2.99727e-10	-1.17493
210055195	chr2:210055195:C:T	1.22279e-14	-2.03555	-2.87485e-10
210055712	chr2:210055712:T:C	2.67854e-14	-2.99727e-10	-1.25142
210056201	chr2:210056201:T:C	1.76105e-14	-1.20312	-0.467659
210056395	chr2:210056395:T:G	4.11052e-14	-2.99727e-10	-0.823142
210056768	chr2:210056768:C:T	9.27269e-15	-1.79771	-0.514487
210057649	chr2:210057649:C:T	2.7638e-14	-2.99727e-10	-1.22008
210057664	chr2:210057664:C:T	2.73127e-14	-2.99727e-10	-1.23192
210057924	chr2:210057924:T:C	2.88521e-14	-2.99727e-10	-1.17709
210058104	chr2:210058104:T:C	3.18257e-14	-2.99727e-10	-1.079
210058125	chr2:210058125:C:A	1.21599e-14	-2.04113	-2.87485e-10
210058293	chr2:210058293:A:G	2.82385e-14	-2.99727e-10	-1.19859
210058501	chr2:210058501:C:T	2.74797e-14	-2.99727e-10	-1.22583
210058693	chr2:210058693:C:T	1.19755e-14	-0.865818	-1.19059
210058694	chr2:210058694:G:A	3.01838e-14	-2.99727e-10	-1.13197
210058770	chr2:210058770:C:T	2.76642e-14	-2.99727e-10	-1.21914
210058841	chr2:210058841:A:G	2.69923e-14	-2.99727e-10	-1.24372
210058973	chr2:210058973:C:T	3.17155e-14	-2.99727e-10	-1.08247
210059889	chr2:210059889:G:A	4.41159e-15	-2.02552	-1.02952
210060179	chr2:210060179:A:C	8.98203e-15	-1.76895	-0.575099
210060604	chr2:210060604:T:C	2.74662e-14	-2.99727e-10	-1.22632
210060908	chr2:210060908:G:T	2.94038e-14	-2.99727e-10	-1.15815
210061150	chr2:210061150:T:C	4.64985e-14	-2.99727e-10	-0.699855
210061459	chr2:210061459:T:C	2.65426e-14	-2.99727e-10	-1.26052
210061797	chr2:210061797:A:C	3.21107e-14	-2.99727e-10	-1.07009
210062387	chr2:210062387:G:A	2.75435e-14	-2.99727e-10	-1.22351
210063210	chr2:210063210:G:A	2.69568e-14	-2.99727e-10	-1.24504
210063493	chr2:210063493:G:A	2.77901e-14	-2.99727e-10	-1.2146
210064763	chr2:210064763:C:T	4.25725e-15	-1.94028	-1.15038
210064764	chr2:210064764:G:A	2.65623e-14	-2.99727e-10	-1.25978
210065018	chr2:210065018:T:C	3.87644e-15	-1.96076	-1.2236
210065067	chr2:210065067:G:C	5.95677e-14	0.50418	-0.956341
210065358	chr2:210065358:C:T	2.66798e-14	-2.99727e-10	-1.25537
210065648	chr2:210065648:T:C	2.66123e-14	-2.99727e-10	-1.2579
210067960	chr2:210067960:C:T	5.38873e-14	-2.99727e-10	-0.552382
210068066	chr2:210068066:T:C	8.87228e-14	-2.99727e-10	-0.0537585
210068707	chr2:210068707:G:A	6.27179e-15	-2.03607	-0.667148
210068964	chr2:210068964:T:C	2.66801e-14	-2.99727e-10	-1.25536
210069132	chr2:210069132:C:T	2.73937e-14	-2.99727e-10	-1.22896
210069246	chr2:210069246:C:T	5.96807e-15	-2.00178	-0.751069
210070358	chr2:210070358:T:C	6.30548e-15	-2.00178	-0.696077
210071356	chr2:210071356:G:A	4.56967e-14	-2.99727e-10	-0.717249
210071834	chr2:210071834:G:A	1.95621e-14	-1.03423	-0.53145
210072066	chr2:210072066:T:C	6.39929e-15	-1.97963	-0.703458
210072191	chr2:210072191:C:T	5.96365e-14	-2.99727e-10	-0.451008
210072679	chr2:210072679:TG:T	9.68979e-15	-1.61961	-0.648588
210073176	chr2:210073176:T:C	2.67683e-14	-2.99727e-10	-1.25206
210073458	chr2:210073458:G:T	9.3905e-15	-1.6444	-0.655179
210073887	chr2:210073887:C:T	2.97885e-14	-2.99727e-10	-1.14515
210073976	chr2:210073976:C:T	2.9177e-14	-2.99727e-10	-1.1659
210074072	chr2:210074072:T:C	2.67358e-14	-2.99727e-10	-1.25327
210074190	chr2:210074190:T:C	2.65978e-14	-2.99727e-10	-1.25845
210074320	chr2:210074320:T:G	2.66299e-14	-2.99727e-10	-1.25724
210074604	chr2:210074604:C:T	4.93983e-15	-1.76389	-1.17806
210075251	chr2:210075251:AT:A	1.39536e-14	-1.90354	-2.87485e-10
210076570	chr2:210076570:C:G	2.87005e-14	-2.99727e-10	-1.18236
210076964	chr2:210076964:G:A	2.00754e-14	-1.53978	-2.87485e-10
210077175	chr2:210077175:T:C	7.59564e-15	-2.03865	-0.473048
210077514	chr2:210077514:G:A	2.92225e-14	-2.99727e-10	-1.16434
210077988	chr2:210077988:G:A	8.66988e-15	-1.76714	-0.612277
210078238	chr2:210078238:G:T	3.01628e-14	-2.99727e-10	-1.13267
210078368	chr2:210078368:C:A	6.86159e-14	-2.99727e-10	-0.310752
210078931	chr2:210078931:A:G	3.26941e-14	-2.99727e-10	-1.05208
210079322	chr2:210079322:G:A	4.21214e-14	-2.99727e-10	-0.798719
210080031	chr2:210080031:G:C	2.80035e-14	-2.99727e-10	-1.20695
210080249	chr2:210080249:G:A	4.10309e-14	-2.99727e-10	-0.82495
210080293	chr2:210080293:C:T	2.77101e-14	-2.99727e-10	-1.21748
210080943	chr2:210080943:C:T	2.86042e-14	-2.99727e-10	-1.18572
210082231	chr2:210082231:A:G	2.70289e-14	-2.99727e-10	-1.24237
210082300	chr2:210082300:A:T	6.70973e-14	-2.99727e-10	-0.333131
210083207	chr2:210083207:A:C	3.23669e-14	-2.99727e-10	-1.06214
210084188	chr2:210084188:G:A	1.29521e-14	-1.97802	-2.87485e-10
210084858	chr2:210084858:C:T	4.1997e-15	-1.95974	-1.14452
210086135	chr2:210086135:T:C	3.19552e-14	-2.99727e-10	-1.07494
210086179	chr2:210086179:A:G	3.28043e-14	-2.99727e-10	-1.04872
210086294	chr2:210086294:T:C	3.06328e-14	-1.1172	-2.87485e-10
210087038	chr2:210087038:T:A	7.16958e-15	-1.48198	-1.08744
210087097	chr2:210087097:C:T	2.66126e-14	-2.99727e-10	-1.25789
210087164	chr2:210087164:G:C	7.417e-14	-2.99727e-10	-0.232915
210087245	chr2:210087245:G:A	4.22929e-14	-2.99727e-10	-0.794657
210087522	chr2:210087522:C:T	2.7054e-14	-2.99727e-10	-1.24144
210087764	chr2:210087764:C:T	1.21498e-14	-2.04196	-2.87485e-10
210087914	chr2:210087914:T:A	1.09813e-14	-0.900386	-1.24269
210088343	chr2:210088343:G:A	2.86936e-14	-2.99727e-10	-1.1826
210089093	chr2:210089093:C:T	5.04153e-14	-2.99727e-10	-0.618981
210089267	chr2:210089267:G:T	2.14849e-14	-0.222678	-1.24925
210089347	chr2:210089347:A:T	2.65434e-14	-2.99727e-10	-1.2605
210089587	chr2:210089587:A:C	3.50228e-14	-2.99727e-10	-0.983277
210090114	chr2:210090114:T:C	2.72615e-14	-2.99727e-10	-1.2338
210090315	chr2:210090315:T:C	3.16118e-14	-2.99727e-10	-1.08575
210090845	chr2:210090845:A:G	7.76335e-14	-2.99727e-10	-0.187277
210092405	chr2:210092405:G:C	2.81302e-14	-2.99727e-10	-1.20243
210092766	chr2:210092766:A:G	2.83675e-14	-2.99727e-10	-1.19403
210093067	chr2:210093067:T:C	2.72989e-14	-2.99727e-10	-1.23243
210093618	chr2:210093618:T:C	2.77026e-14	-2.99727e-10	-1.21775
210093854	chr2:210093854:T:G	2.92382e-14	-2.99727e-10	-1.1638
210095153	chr2:210095153:G:C	2.81693e-14	-2.99727e-10	-1.20104
210095883	chr2:210095883:G:GA	5.17453e-14	-2.99727e-10	-0.592942
210096786	chr2:210096786:C:T	7.96916e-15	-1.74009	-0.723607
210097538	chr2:210097538:A:C	2.90749e-14	-2.99727e-10	-1.1694
210097599	chr2:210097599:G:A	3.0168e-14	-0.60663	-0.525865
210098586	chr2:210098586:C:T	3.03819e-14	-2.99727e-10	-1.12543
210098969	chr2:210098969:T:C	1.21451e-14	-2.04235	-2.87485e-10
210099655	chr2:210099655:C:T	4.3883e-14	-2.99727e-10	-0.757747
210099690	chr2:210099690:ACAT:A	5.70915e-14	-2.99727e-10	-0.49462
210101142	chr2:210101142:T:C	3.78707e-15	-1.98305	-1.22464
210101555	chr2:210101555:G:C	3.06533e-14	-2.99727e-10	-1.11654
210101765	chr2:210101765:T:C	4.62854e-14	-2.99727e-10	-0.704449
210101955	chr2:210101955:G:A	3.44398e-14	-2.99727e-10	-1.00006
210102468	chr2:210102468:G:A	1.34311e-14	-1.94171	-2.87485e-10
210103336	chr2:210103336:G:A	4.62097e-14	-2.99727e-10	-0.706085
210103422	chr2:210103422:A:G	2.68064e-14	-2.99727e-10	-1.25064
210106151	chr2:210106151:G:T	2.88018e-14	-2.99727e-10	-1.17884
210106561	chr2:210106561:G:A	2.96509e-14	-2.99727e-10	-1.14978
210107521	chr2:210107521:T:A	3.55539e-15	-2.03868	-1.23213
210107523	chr2:210107523:T:A	1.86875e-14	-1.61142	-2.87485e-10
210108462	chr2:210108462:T:C	3.122e-14	-2.99727e-10	-1.09822
210108701	chr2:210108701:T:C	3.09162e-14	-2.99727e-10	-1.108
210109388	chr2:210109388:T:C	4.76603e-14	-2.99727e-10	-0.675177
210110874	chr2:210110874:A:G	3.07553e-14	-2.99727e-10	-1.11321
210111087	chr2:210111087:G:A	1.92915e-14	-1.57961	-2.87485e-10
210111092	chr2:210111092:A:G	1.83791e-14	-1.62806	-2.87485e-10
210111729	chr2:210111729:T:A	3.89559e-14	-2.99727e-10	-0.876845
210111781	chr2:210111781:G:A	2.00119e-13	0.759638	-2.87485e-10
210113015	chr2:210113015:A:G	3.46369e-14	-2.99727e-10	-0.994355
210113706	chr2:210113706:C:T	1.20698e-14	-2.04857	-2.87485e-10
210114000	chr2:210114000:C:G	5.28024e-14	-2.99727e-10	-0.572719
210114731	chr2:210114731:G:A	3.10578e-14	-2.99727e-10	-1.10343
210115191	chr2:210115191:G:A	3.76645e-14	-2.99727e-10	-0.910557
210115411	chr2:210115411:G:C	2.68673e-14	-2.99727e-10	-1.24837
210115713	chr2:210115713:G:A	5.77712e-14	-0.000240867	-0.482543
210116049	chr2:210116049:G:C	2.97652e-14	-2.99727e-10	-1.14593
210116212	chr2:210116212:G:A	4.99788e-14	-2.99727e-10	-0.627677
210116616	chr2:210116616:C:T	3.76716e-14	-2.99727e-10	-0.910368
210117138	chr2:210117138:T:A	3.14249e-14	-2.99727e-10	-1.09168
210117839	chr2:210117839:A:T	3.00562e-14	-2.99727e-10	-1.13621
210117894	chr2:210117894:C:T	2.91953e-14	-2.99727e-10	-1.16527
210118023	chr2:210118023:G:A	3.32939e-14	-2.99727e-10	-1.0339
210118250	chr2:210118250:C:T	3.74628e-15	-1.99868	-1.21983
210118342	chr2:210118342:C:A	2.8274e-14	-2.99727e-10	-1.19733
210118406	chr2:210118406:G:A	1.39409e-14	-1.90445	-2.87485e-10
210118899	chr2:210118899:G:A	2.81865e-14	-2.99727e-10	-1.20043
210119169	chr2:210119169:C:T	5.80316e-14	-2.99727e-10	-0.478288
210119482	chr2:210119482:C:T	8.48899e-14	-2.99727e-10	-0.0979207
210119786	chr2:210119786:C:T	1.37435e-14	-1.91871	-2.87485e-10
210119869	chr2:210119869:C:G	2.77539e-14	-2.99727e-10	-1.2159
210119946	chr2:210119946:G:T	2.86564e-14	-2.99727e-10	-1.1839
210119960	chr2:210119960:T:C	3.19439e-14	-2.99727e-10	-1.07529
210120387	chr2:210120387:G:A	5.17066e-14	-2.99727e-10	-0.59369
210120402	chr2:210120402:A:C	2.65015e-14	-2.99727e-10	-1.26207
210120453	chr2:210120453:T:C	9.99866e-15	-1.66236	-0.574464
210121859	chr2:210121859:G:A	2.84181e-14	-2.99727e-10	-1.19225
210123247	chr2:210123247:C:T	3.53244e-14	-2.99727e-10	-0.9747
210123456	chr2:210123456:C:T	6.19622e-14	-2.99727e-10	-0.412751
210124875	chr2:210124875:C:T	2.93513e-14	-2.99727e-10	-1.15994
210125733	chr2:210125733:C:T	9.26543e-15	-1.74025	-0.57273
210125908	chr2:210125908:A:C	6.36311e-15	-1.95822	-0.730542
210127616	chr2:210127616:G:C	2.85703e-14	-2.99727e-10	-1.18691
210127639	chr2:210127639:A:T	1.24969e-14	-2.01379	-2.87485e-10
210127682	chr2:210127682:T:A	6.21883e-14	-0.409108	-2.87485e-10
210127886	chr2:210127886:A:G	4.61369e-14	-2.99727e-10	-0.707661
210128558	chr2:210128558:A:G	3.76071e-14	-2.99727e-10	-0.912083
210129476	chr2:210129476:G:A	2.68141e-14	-2.99727e-10	-1.25035
210131360	chr2:210131360:G:A	3.28363e-14	-2.99727e-10	-1.04774
210132626	chr2:210132626:C:T	2.65988e-14	-2.99727e-10	-1.25841
210132982	chr2:210132982:C:T	2.72576e-14	-2.99727e-10	-1.23394
210133109	chr2:210133109:C:T	3.15206e-14	-2.99727e-10	-1.08863
210133559	chr2:210133559:A:C	3.17863e-14	-2.99727e-10	-1.08024
210133589	chr2:210133589:G:C	1.00745e-13	-2.99727e-10	0.073319
210133695	chr2:210133695:C:T	2.92739e-14	-2.99727e-10	-1.16258
210133821	chr2:210133821:T:C	2.66412e-14	-2.99727e-10	-1.25682
210134436	chr2:210134436:CAT:C	5.5274e-14	-2.99727e-10	-0.526973
210135188	chr2:210135188:C:T	3.02548e-14	-2.99727e-10	-1.12962
210135337	chr2:210135337:G:A	4.54409e-14	-2.99727e-10	-0.722864
210135800	chr2:210135800:T:C	4.31978e-15	-2.04281	-1.03326
210135959	chr2:210135959:GCA:G	2.69307e-14	-2.99727e-10	-1.24601
210136185	chr2:210136185:G:A	4.708e-15	-1.77375	-1.21626
210136458	chr2:210136458:T:C	4.99895e-14	-2.99727e-10	-0.627462
210137089	chr2:210137089:T:C	4.15597e-15	-2.04093	-1.0738
210137153	chr2:210137153:A:G	4.32414e-14	-2.99727e-10	-0.772478
210137375	chr2:210137375:A:G	2.92446e-14	-2.99727e-10	-1.16358
210137574	chr2:210137574:C:A	7.10849e-15	-1.6524	-0.925585
210137685	chr2:210137685:C:T	1.99082e-12	-2.99727e-10	3.05703
210138041	chr2:210138041:T:C	2.88059e-14	-2.99727e-10	-1.17869
210138248	chr2:210138248:A:G	2.87048e-14	-2.99727e-10	-1.18221
210138571	chr2:210138571:T:C	2.96109e-14	-2.99727e-10	-1.15113
210139883	chr2:210139883:AG:A	1.11204e-14	-1.60169	-0.528808
210140842	chr2:210140842:CAT:C	2.94544e-14	-2.99727e-10	-1.15643
210141174	chr2:210141174:TTTTC:T	2.7335e-14	-2.99727e-10	-1.23111
210142563	chr2:210142563:T:C	6.96083e-15	-2.0459	-0.553077
210144340	chr2:210144340:C:T	4.64686e-14	-2.99727e-10	-0.700498
210144371	chr2:210144371:G:A	2.65699e-14	-2.99727e-10	-1.2595
210144383	chr2:210144383:T:C	6.74701e-15	-1.99666	-0.63352
210145671	chr2:210145671:G:A	7.84176e-14	-2.99727e-10	-0.177227
210145689	chr2:210145689:AAGATGTC:A	2.8082e-14	-2.99727e-10	-1.20415
210146338	chr2:210146338:C:T	3.78066e-14	0.355077	-1.26187
210146454	chr2:210146454:T:C	3.12062e-12	-2.99727e-10	3.50651
210146721	chr2:210146721:A:C	6.22247e-15	-1.97091	-0.740202
210147538	chr2:210147538:T:C	2.66218e-14	-2.99727e-10	-1.25755
210148718	chr2:210148718:T:C	2.95062e-14	-2.99727e-10	-1.15468
210149269	chr2:210149269:A:G	2.66652e-14	-2.99727e-10	-1.25592
210149497	chr2:210149497:G:A	3.81369e-14	-0.898093	-2.87485e-10
210150043	chr2:210150043:G:T	2.68729e-14	-2.99727e-10	-1.24816
210150558	chr2:210150558:A:G	1.86471e-14	-1.61358	-2.87485e-10
210151117	chr2:210151117:GC:G	7.06574e-14	-2.99727e-10	-0.281432
210151443	chr2:210151443:GTA:G	3.32531e-14	-2.99727e-10	-1.03513
210152109	chr2:210152109:CT:C	3.1527e-14	-2.99727e-10	-1.08843
210152154	chr2:210152154:G:A	3.17262e-14	-2.99727e-10	-1.08213
210152375	chr2:210152375:A:T	2.79648e-14	-2.99727e-10	-1.20833
210152520	chr2:210152520:A:C	3.2448e-14	-2.99727e-10	-1.05964
210153002	chr2:210153002:C:A	1.23821e-14	-2.02302	-2.87485e-10
210153610	chr2:210153610:C:T	3.01648e-14	-2.99727e-10	-1.1326
210155765	chr2:210155765:T:C	2.97789e-14	-2.99727e-10	-1.14548
210156687	chr2:210156687:C:T	3.06164e-14	-2.99727e-10	-1.11774
210157207	chr2:210157207:G:A	1.1044e-14	-1.46658	-0.670804
210157415	chr2:210157415:C:T	1.93939e-14	-1.57432	-2.87485e-10
210157493	chr2:210157493:G:A	2.73134e-14	-2.99727e-10	-1.2319
210157848	chr2:210157848:A:C	2.81461e-14	-2.99727e-10	-1.20187
210157916	chr2:210157916:G:A	3.20785e-14	-2.99727e-10	-1.07109
210157971	chr2:210157971:C:T	3.69884e-14	-0.928671	-2.87485e-10
210158283	chr2:210158283:T:C	3.0131e-14	-2.99727e-10	-1.13372
210158562	chr2:210158562:C:T	2.8052e-14	-2.99727e-10	-1.20522
210158565	chr2:210158565:C:T	2.65039e-14	-2.99727e-10	-1.26198
210158593	chr2:210158593:A:C	2.8159e-14	-2.99727e-10	-1.20141
210158620	chr2:210158620:T:C	3.57655e-14	-2.99727e-10	-0.962293
210158625	chr2:210158625:G:T	3.07299e-14	-2.99727e-10	-1.11404
210159449	chr2:210159449:A:G	3.19834e-14	-2.99727e-10	-1.07406
210159473	chr2:210159473:A:G	8.57445e-15	-1.84939	-0.541094
210159705	chr2:210159705:A:G	1.39268e-14	-1.90546	-2.87485e-10
210159737	chr2:210159737:C:T	2.65632e-14	-2.99727e-10	-1.25975
210159818	chr2:210159818:G:A	2.85104e-14	0.0730449	-1.26205
210159872	chr2:210159872:A:G	2.6563e-14	-2.99727e-10	-1.25976
210161150	chr2:210161150:G:A	1.05902e-14	-1.56335	-0.616
210161172	chr2:210161172:G:A	1.05847e-14	-1.54129	-0.638576
210161375	chr2:210161375:A:AG	1.20956e-14	-2.04644	-2.87485e-10
210162547	chr2:210162547:C:T	3.17545e-14	-2.99727e-10	-1.08124
210163353	chr2:210163353:A:T	2.65219e-14	-2.99727e-10	-1.26131
210164092	chr2:210164092:T:C	1.20994e-14	-2.04612	-2.87485e-10
210164816	chr2:210164816:CTA:C	3.43772e-15	-2.04281	-1.26166
210164982	chr2:210164982:C:T	3.13512e-14	-2.99727e-10	-1.09402
210165745	chr2:210165745:G:A	3.37995e-14	-2.99727e-10	-1.01883
210166090	chr2:210166090:T:C	4.59161e-14	-2.99727e-10	-0.712459
210166998	chr2:210166998:G:A	9.76784e-15	-1.08974	-1.17044
210167360	chr2:210167360:C:A	4.19468e-12	3.8023	-2.87485e-10
210167424	chr2:210167424:C:T	2.81734e-14	-2.99727e-10	-1.2009
210167467	chr2:210167467:G:A	3.16944e-14	-2.99727e-10	-1.08314
210168452	chr2:210168452:G:T	1.99626e-14	-0.283423	-1.26199
210168560	chr2:210168560:T:C	1.29878e-14	-1.97526	-2.87485e-10
210169222	chr2:210169222:G:T	2.8939e-13	-2.99727e-10	1.1285
210169296	chr2:210169296:C:T	3.20649e-14	-2.99727e-10	-1.07151
210169633	chr2:210169633:A:G	1.34045e-14	-1.94368	-2.87485e-10
210169923	chr2:210169923:T:C	5.47946e-13	1.7669	-2.87485e-10
210170114	chr2:210170114:A:AT	2.65105e-14	-2.99727e-10	-1.26173
210170442	chr2:210170442:T:C	3.05875e-14	-2.99727e-10	-1.11869
210170555	chr2:210170555:G:C	2.75568e-14	-2.99727e-10	-1.22303
210170701	chr2:210170701:C:T	3.61593e-15	-2.01138	-1.24254
210170934	chr2:210170934:T:C	1.26185e-14	-2.00411	-2.87485e-10
210172115	chr2:210172115:T:G	2.94561e-14	-2.99727e-10	-1.15638
210172480	chr2:210172480:A:G	3.94534e-15	-1.9771	-1.18964
210173975	chr2:210173975:C:T	2.10194e-14	-1.49383	-2.87485e-10
210174483	chr2:210174483:T:C	2.74102e-14	-2.99727e-10	-1.22836
210174835	chr2:210174835:A:G	8.98561e-14	-2.99727e-10	-0.0410661
210174875	chr2:210174875:TCTATTCTATTCTATTCTATC:T	3.01552e-14	-2.99727e-10	-1.13292
210175505	chr2:210175505:G:A	6.94918e-15	-2.04809	-0.552561
210176535	chr2:210176535:G:T	2.67581e-14	-2.99727e-10	-1.25244
210177319	chr2:210177319:A:G	2.67135e-14	-2.99727e-10	-1.25411
210177676	chr2:210177676:A:C	8.85046e-15	-1.1789	-1.17991
210178769	chr2:210178769:G:T	2.75784e-14	-2.99727e-10	-1.22224
210178958	chr2:210178958:A:C	3.386e-14	-2.99727e-10	-1.01704
210179265	chr2:210179265:A:G	2.71492e-14	-2.99727e-10	-1.23793
210179449	chr2:210179449:C:T	2.67382e-14	-2.99727e-10	-1.25318
210179484	chr2:210179484:C:T	2.77004e-14	-2.99727e-10	-1.21783
210179820	chr2:210179820:G:C	4.19886e-14	-2.99727e-10	-0.801878
210180758	chr2:210180758:T:C	7.4263e-15	-1.90974	-0.62451
210181137	chr2:210181137:TAGAC:T	2.91195e-14	-2.99727e-10	-1.16787
210181224	chr2:210181224:C:T	2.65344e-14	-2.99727e-10	-1.26083
210181976	chr2:210181976:G:A	3.64218e-14	-2.99727e-10	-0.944109
210183485	chr2:210183485:G:A	3.07338e-14	-2.99727e-10	-1.11391
210183639	chr2:210183639:T:A	2.7353e-14	-2.99727e-10	-1.23045
210184502	chr2:210184502:A:G	2.88079e-14	-2.99727e-10	-1.17863
210184584	chr2:210184584:G:A	2.87513e-14	-2.99727e-10	-1.18059
210184652	chr2:210184652:A:G	3.52915e-14	-0.347341	-0.628291
210184761	chr2:210184761:TC:T	4.49066e-14	-2.99727e-10	-0.73469
210184880	chr2:210184880:G:A	2.85844e-14	-2.99727e-10	-1.18641
210184925	chr2:210184925:AAAG:A	3.60148e-15	-2.04407	-1.21386
210185444	chr2:210185444:G:A	2.82693e-14	-2.99727e-10	-1.1975
210186176	chr2:210186176:C:T	2.83577e-14	-2.99727e-10	-1.19438
210186552	chr2:210186552:T:C	3.43751e-14	-2.99727e-10	-1.00194
210186664	chr2:210186664:G:A	3.27414e-14	-2.99727e-10	-1.05063
210186859	chr2:210186859:C:T	2.65024e-14	-2.99727e-10	-1.26204
210187002	chr2:210187002:GAC:G	2.76478e-14	-2.99727e-10	-1.21973
210187070	chr2:210187070:C:T	7.34714e-15	-1.95483	-0.590139
210187117	chr2:210187117:T:C	2.8439e-14	-2.99727e-10	-1.19151
210187269	chr2:210187269:C:T	4.00327e-13	1.45301	-2.87485e-10
210187463	chr2:210187463:A:G	2.83903e-14	-2.99727e-10	-1.19323
210187555	chr2:210187555:C:T	2.87648e-14	-2.99727e-10	-1.18012
210187564	chr2:210187564:G:A	2.65159e-14	-2.99727e-10	-1.26153
210187637	chr2:210187637:A:G	2.67307e-14	-2.99727e-10	-1.25346
210187720	chr2:210187720:G:C	2.89313e-14	-2.99727e-10	-1.17435
210188033	chr2:210188033:T:C	1.65455e-13	0.569426	-2.87485e-10
210188237	chr2:210188237:A:G	2.4187e-13	0.949125	-2.87485e-10
210189417	chr2:210189417:C:T	2.84043e-14	-2.99727e-10	-1.19274
210189662	chr2:210189662:A:G	2.65906e-14	-2.99727e-10	-1.25872
210189858	chr2:210189858:T:A	2.94e-14	-2.99727e-10	-1.15828
210189875	chr2:210189875:C:T	4.54778e-15	-1.8015	-1.22314
210190986	chr2:210190986:G:A	3.5522e-15	-2.03602	-1.23569
210191440	chr2:210191440:A:G	1.36213e-12	-2.99727e-10	2.67753
210191933	chr2:210191933:T:C	6.1643e-15	-1.45902	-1.26148
210192224	chr2:210192224:C:T	7.48295e-15	-1.94741	-0.57924
210192239	chr2:210192239:T:C	4.05759e-15	-1.88368	-1.25501
210192376	chr2:210192376:G:C	3.54909e-15	-2.01156	-1.26102
210193994	chr2:210193994:A:G	2.88801e-14	-2.99727e-10	-1.17612
210195326	chr2:210195326:T:G	6.45499e-15	-1.42883	-1.24559
210195467	chr2:210195467:T:C	2.78759e-14	-2.99727e-10	-1.21151
210195490	chr2:210195490:T:C	2.83939e-14	-2.99727e-10	-1.1931
210195695	chr2:210195695:A:T	3.59483e-14	-2.99727e-10	-0.957193
210196044	chr2:210196044:C:T	3.79428e-14	-2.99727e-10	-0.903196
210196059	chr2:210196059:T:C	1.81143e-14	-1.64257	-2.87485e-10
210197349	chr2:210197349:C:T	2.5567e-14	-1.29797	-2.87485e-10
210197621	chr2:210197621:T:C	3.57402e-14	-2.99727e-10	-0.962999
210197930	chr2:210197930:A:G	2.66828e-14	-2.99727e-10	-1.25526
210198250	chr2:210198250:GAGGTTATCT:G	4.07873e-14	-2.99727e-10	-0.830904
210198900	chr2:210198900:G:A	3.47396e-14	-2.99727e-10	-0.991395
210199074	chr2:210199074:CAT:C	2.96532e-14	-2.99727e-10	-1.1497
210199610	chr2:210199610:C:T	3.85014e-14	-2.99727e-10	-0.88858
210199848	chr2:210199848:G:A	3.5751e-14	-2.99727e-10	-0.962698
210199875	chr2:210199875:G:A	4.26268e-14	-2.99727e-10	-0.786791
210200152	chr2:210200152:TG:T	7.16762e-15	-1.77355	-0.796149
210200156	chr2:210200156:A:T	7.28756e-15	-1.76886	-0.78425
210200346	chr2:210200346:CAATT:C	2.77526e-14	-2.99727e-10	-1.21595
210200818	chr2:210200818:G:T	4.69281e-15	-1.79674	-1.19651
210201437	chr2:210201437:A:G	3.69606e-14	-2.99727e-10	-0.929423
210201476	chr2:210201476:A:G	3.84683e-14	-2.99727e-10	-0.889441
210201611	chr2:210201611:C:T	3.52598e-15	-2.03988	-1.23924
210201721	chr2:210201721:T:G	2.87975e-14	-2.99727e-10	-1.17899
210201820	chr2:210201820:C:T	2.70006e-14	-2.99727e-10	-1.24341
210202476	chr2:210202476:A:C	3.5519e-14	-2.99727e-10	-0.969207
210202611	chr2:210202611:C:A	2.65018e-14	-2.99727e-10	-1.26206
210202677	chr2:210202677:G:A	5.82566e-15	-1.79581	-0.981191
210202852	chr2:210202852:A:G	2.92815e-14	-2.99727e-10	-1.16232
210204714	chr2:210204714:G:A	3.04656e-14	-2.99727e-10	-1.12268
210205467	chr2:210205467:A:G	2.80515e-14	-2.99727e-10	-1.20523
210205746	chr2:210205746:G:A	2.8027e-14	-2.99727e-10	-1.20611
210206204	chr2:210206204:G:A	2.79428e-14	-2.99727e-10	-1.20912
210206574	chr2:210206574:A:C	2.80515e-14	-2.99727e-10	-1.20523
210207872	chr2:210207872:A:G	2.88015e-14	-2.99727e-10	-1.17885
210208613	chr2:210208613:A:T	4.74786e-15	-1.79553	-1.18605
210208824	chr2:210208824:C:T	4.76263e-15	-1.79562	-1.18285
210209373	chr2:210209373:A:G	4.52642e-14	-2.99727e-10	-0.72676
210210185	chr2:210210185:T:C	5.47757e-15	-1.61693	-1.22168
210210478	chr2:210210478:A:G	4.5647e-15	-1.77978	-1.24114
210212180	chr2:210212180:AC:A	2.7753e-14	-2.99727e-10	-1.21593
210212283	chr2:210212283:A:G	1.21104e-14	-2.04521	-2.87485e-10
210213983	chr2:210213983:C:T	3.61177e-15	-2.015	-1.24008
210214125	chr2:210214125:G:A	2.8005e-14	-2.99727e-10	-1.20689
210214139	chr2:210214139:G:T	2.88264e-14	-2.99727e-10	-1.17798
210214247	chr2:210214247:C:T	3.73966e-14	-2.99727e-10	-0.917696
210214442	chr2:210214442:C:T	4.11003e-15	-1.8684	-1.25745
210214837	chr2:210214837:A:G	3.59073e-14	-2.99727e-10	-0.958334
210215016	chr2:210215016:A:G	3.68819e-14	-2.99727e-10	-0.931554
210215400	chr2:210215400:T:A	3.61489e-15	-2.00951	-1.2447
210216326	chr2:210216326:G:A	2.85106e-14	-2.99727e-10	-1.189
210216518	chr2:210216518:A:AT	2.85647e-14	-2.99727e-10	-1.1871
210217044	chr2:210217044:T:A	2.81137e-14	-2.99727e-10	-1.20302
210217815	chr2:210217815:G:A	4.45673e-15	-2.01659	-1.02827
210218506	chr2:210218506:T:C	3.34606e-14	-2.99727e-10	-1.02891
210219090	chr2:210219090:A:G	5.64571e-14	-2.99727e-10	-0.505794
210220767	chr2:210220767:G:A	1.21131e-14	-2.04499	-2.87485e-10
210221427	chr2:210221427:G:A	8.58677e-15	-1.2022	-1.18686
210221945	chr2:210221945:GT:G	4.03875e-14	-2.99727e-10	-0.840754
210222050	chr2:210222050:G:C	3.86518e-14	-2.99727e-10	-0.884683
210222997	chr2:210222997:G:A	4.08941e-14	-2.99727e-10	-0.82829
210223647	chr2:210223647:G:A	4.34581e-14	-2.99727e-10	-0.767477
210224082	chr2:210224082:G:A	1.2567e-12	-2.99727e-10	2.59697
210224095	chr2:210224095:C:T	4.16271e-14	-2.99727e-10	-0.810524
210225053	chr2:210225053:G:A	2.80055e-14	-2.99727e-10	-1.20687
210226646	chr2:210226646:A:G	2.92558e-14	-2.99727e-10	-1.1632
210226652	chr2:210226652:G:C	2.65517e-14	-2.99727e-10	-1.26018
210226713	chr2:210226713:A:C	2.80515e-14	-2.99727e-10	-1.20523
210229132	chr2:210229132:T:A	3.67642e-14	-2.99727e-10	-0.934752
210230818	chr2:210230818:G:A	2.67247e-14	-2.99727e-10	-1.25369
210231028	chr2:210231028:A:G	2.95296e-14	-2.99727e-10	-1.15388
210231218	chr2:210231218:T:C	2.65873e-14	-2.99727e-10	-1.25884
210231591	chr2:210231591:AT:A	2.89642e-14	-2.99727e-10	-1.17321
210232154	chr2:210232154:T:A	2.84686e-14	-2.99727e-10	-1.19047
210232308	chr2:210232308:G:A	3.77733e-14	-2.99727e-10	-0.907672
210233389	chr2:210233389:C:T	2.6892e-14	-2.99727e-10	-1.24745
210233584	chr2:210233584:G:A	6.43927e-15	-1.69946	-0.9774
210234218	chr2:210234218:A:G	3.2548e-13	1.24602	-2.87485e-10
210235356	chr2:210235356:C:G	3.81797e-14	-0.89697	-2.87485e-10
210236502	chr2:210236502:A:C	3.69398e-14	-2.99727e-10	-0.929986
210237088	chr2:210237088:C:G	2.85968e-14	-2.99727e-10	-1.18598
210237115	chr2:210237115:T:C	3.87003e-15	-2.04182	-1.14419
210237411	chr2:210237411:T:A	6.34841e-14	-2.99727e-10	-0.388487
210238524	chr2:210238524:C:T	2.9257e-14	-2.99727e-10	-1.16316
210238698	chr2:210238698:AC:A	2.84819e-14	-2.99727e-10	-1.19001
210239162	chr2:210239162:T:G	3.1636e-14	-2.99727e-10	-1.08498
210239217	chr2:210239217:C:T	2.65804e-14	-2.99727e-10	-1.2591
210239582	chr2:210239582:C:T	1.25568e-14	-2.00902	-2.87485e-10
210240311	chr2:210240311:C:T	2.65015e-14	-2.99727e-10	-1.26208
210240792	chr2:210240792:C:T	3.50264e-14	-2.99727e-10	-0.983174
210241000	chr2:210241000:G:A	5.01285e-14	-0.22386	-0.400825
210242325	chr2:210242325:A:C	3.14599e-14	-2.99727e-10	-1.09056
210243078	chr2:210243078:A:G	3.73776e-15	-1.96122	-1.25957
210243164	chr2:210243164:G:A	1.2697e-14	-1.99791	-2.87485e-10
210243184	chr2:210243184:T:C	2.82173e-14	-2.99727e-10	-1.19934
210243637	chr2:210243637:T:G	1.95242e-14	-1.56762	-2.87485e-10
210245485	chr2:210245485:A:T	2.93006e-14	-2.99727e-10	-1.16167
210245617	chr2:210245617:G:A	7.70831e-15	-1.87588	-0.621102
210246138	chr2:210246138:G:A	3.19628e-12	3.53047	-2.87485e-10
210247712	chr2:210247712:G:A	6.85584e-15	-1.90683	-0.707348
210248125	chr2:210248125:G:A	3.171e-14	-2.99727e-10	-1.08264
210248140	chr2:210248140:C:T	2.74825e-14	-2.99727e-10	-1.22573
210248857	chr2:210248857:A:G	4.93784e-14	-2.99727e-10	-0.639763
210249526	chr2:210249526:C:T	2.65114e-14	-2.99727e-10	-1.2617
210249582	chr2:210249582:C:T	2.69176e-14	-2.99727e-10	-1.24649
210249715	chr2:210249715:G:A	1.40413e-13	1.64339	-1.23808
210250497	chr2:210250497:G:T	2.83724e-14	-2.99727e-10	-1.19386
210250974	chr2:210250974:A:C	5.24217e-14	-2.99727e-10	-0.579955
210251805	chr2:210251805:A:G	1.81951e-14	-1.63813	-2.87485e-10
210251814	chr2:210251814:G:A	2.8005e-14	-2.99727e-10	-1.20689
210252051	chr2:210252051:C:A	2.35767e-14	-1.37902	-2.87485e-10
210252566	chr2:210252566:A:G	2.77418e-14	-2.99727e-10	-1.21634
210252981	chr2:210252981:C:A	2.74248e-14	-2.99727e-10	-1.22783
210253613	chr2:210253613:A:G	5.36882e-15	-1.64472	-1.21395
210253786	chr2:210253786:T:C	4.99807e-15	-1.67778	-1.25244
210253954	chr2:210253954:C:T	3.8229e-14	-2.99727e-10	-0.895681
210255078	chr2:210255078:G:A	4.48795e-14	-2.99727e-10	-0.735294
210255698	chr2:210255698:G:A	1.57585e-14	-0.930572	-0.851324
210256280	chr2:210256280:A:G	4.18644e-14	-2.99727e-10	-0.804839
210256305	chr2:210256305:G:A	3.41226e-14	-2.99727e-10	-1.00932
210256612	chr2:210256612:T:G	3.50153e-14	-2.99727e-10	-0.98349
210256734	chr2:210256734:G:A	7.9076e-14	-2.99727e-10	-0.168867
210256974	chr2:210256974:A:G	2.70541e-14	-2.99727e-10	-1.24144
210257162	chr2:210257162:G:A	4.64666e-14	-2.99727e-10	-0.700542
210258109	chr2:210258109:C:T	4.06596e-14	-2.99727e-10	-0.83404
210258708	chr2:210258708:C:T	2.78958e-14	-2.99727e-10	-1.2108
210260899	chr2:210260899:C:T	1.03249e-13	-2.99727e-10	0.0978674
210261104	chr2:210261104:C:T	1.3321e-14	-1.89926	-0.0506738
210261449	chr2:210261449:G:C	4.31372e-14	-2.99727e-10	-0.77489
210261609	chr2:210261609:C:T	5.64209e-15	-2.03887	-0.770155
210262350	chr2:210262350:T:C	2.86837e-14	-2.99727e-10	-1.18295
210262390	chr2:210262390:A:G	4.30737e-14	-2.99727e-10	-0.776364
210262897	chr2:210262897:A:G	4.14317e-15	-1.88364	-1.23418
210263069	chr2:210263069:G:A	2.65135e-14	-2.99727e-10	-1.26162
210264150	chr2:210264150:C:T	2.75365e-14	-2.99727e-10	-1.22376
210264157	chr2:210264157:TGCTCTGGAGTG:T	3.58828e-14	-2.99727e-10	-0.959016
210266060	chr2:210266060:C:T	3.63047e-14	-2.99727e-10	-0.947328
210266271	chr2:210266271:T:A	2.68659e-14	-2.99727e-10	-1.24842
210266929	chr2:210266929:C:T	3.8956e-14	-2.99727e-10	-0.876842
210267691	chr2:210267691:A:G	5.21756e-15	-2.04027	-0.846974
210269368	chr2:210269368:G:T	3.48033e-14	-2.99727e-10	-0.989564
210270067	chr2:210270067:T:A	3.79378e-14	-2.99727e-10	-0.903329
210270612	chr2:210270612:A:C	4.57375e-14	-2.99727e-10	-0.716357
210271244	chr2:210271244:G:C	2.66177e-14	-2.99727e-10	-1.2577
210271888	chr2:210271888:G:A	4.74259e-15	-1.72554	-1.25715
210272026	chr2:210272026:A:G	2.67132e-14	-2.99727e-10	-1.25412
210272098	chr2:210272098:T:A	2.6829e-14	-2.99727e-10	-1.24979
210272554	chr2:210272554:C:T	9.71063e-14	-2.99727e-10	0.0365306
210272687	chr2:210272687:G:A	1.5419e-14	-1.92445	0.120772
210273272	chr2:210273272:G:A	3.71038e-14	-2.99727e-10	-0.925557
210273384	chr2:210273384:C:T	3.50863e-14	-2.99727e-10	-0.981466
210273515	chr2:210273515:A:C	3.72908e-14	-0.920529	-2.87485e-10
210274084	chr2:210274084:C:T	2.90481e-14	-2.99727e-10	-1.17032
210274243	chr2:210274243:T:C	2.88396e-14	-2.99727e-10	-1.17753
210274364	chr2:210274364:A:G	3.78143e-15	-2.02704	-1.18213
210274554	chr2:210274554:G:A	2.96309e-14	-2.99727e-10	-1.15046
210274625	chr2:210274625:A:C	3.975e-14	-2.99727e-10	-0.856666
210274874	chr2:210274874:A:G	3.50273e-14	-2.99727e-10	-0.983148
210275143	chr2:210275143:G:T	3.72288e-15	-1.96534	-1.25944
210275198	chr2:210275198:T:C	4.07028e-15	-1.95142	-1.18414
210275501	chr2:210275501:T:G	3.41919e-14	-2.99727e-10	-1.00729
210275593	chr2:210275593:G:A	1.38734e-14	-1.9093	-2.87485e-10
210275768	chr2:210275768:T:C	1.32447e-14	-1.95568	-2.87485e-10
210276046	chr2:210276046:C:T	4.01647e-15	-1.96139	-1.18748
210276094	chr2:210276094:G:T	3.49424e-14	-2.99727e-10	-0.985574
210276454	chr2:210276454:A:T	2.70564e-14	-2.99727e-10	-1.24135
210276543	chr2:210276543:T:C	4.35048e-15	-1.82756	-1.24143
210277124	chr2:210277124:T:C	3.91171e-15	-1.91422	-1.26108
210277151	chr2:210277151:A:T	2.65032e-14	-2.99727e-10	-1.26201
210277779	chr2:210277779:C:G	4.62095e-15	-1.84899	-1.15969
210277784	chr2:210277784:G:GT	3.96266e-15	-1.9006	-1.26176
210277887	chr2:210277887:G:T	1.27075e-14	-1.99709	-2.87485e-10
210277948	chr2:210277948:AAC:A	3.94232e-15	-1.9057	-1.2618
210278131	chr2:210278131:A:G	3.65001e-14	-2.99727e-10	-0.941961
210278400	chr2:210278400:G:A	3.95174e-15	-1.9774	-1.18772
210278449	chr2:210278449:G:A	3.82591e-14	-2.99727e-10	-0.894895
210278461	chr2:210278461:A:C	6.08769e-15	-1.59543	-1.13758
210278474	chr2:210278474:C:G	5.3544e-15	-1.77308	-1.08828
210279062	chr2:210279062:A:C	4.97805e-15	-1.8914	-1.04284
210279093	chr2:210279093:G:A	3.61146e-15	-2.01863	-1.23653
210279244	chr2:210279244:G:T	2.86487e-14	-2.99727e-10	-1.18417
210279323	chr2:210279323:C:A	6.66678e-15	-1.6958	-0.94634
210279814	chr2:210279814:C:G	3.80436e-15	-2.03418	-1.16895
210279910	chr2:210279910:G:T	2.88122e-14	-2.99727e-10	-1.17848
210279920	chr2:210279920:C:T	2.76144e-14	-2.99727e-10	-1.22094
210279979	chr2:210279979:A:G	2.65015e-14	-2.99727e-10	-1.26207
210280255	chr2:210280255:C:T	4.31158e-14	-2.99727e-10	-0.775385
210280338	chr2:210280338:C:T	3.04337e-13	-2.99727e-10	1.17886
210280565	chr2:210280565:C:T	2.81804e-14	-2.99727e-10	-1.20065
210280914	chr2:210280914:T:G	4.10955e-15	-2.0486	-1.07736
210281841	chr2:210281841:G:A	1.5549e-14	-1.79528	-2.87485e-10
210282351	chr2:210282351:C:A	2.75836e-14	-2.99727e-10	-1.22205
210282360	chr2:210282360:A:G	4.30798e-15	-2.0456	-1.0332
210282366	chr2:210282366:T:C	4.21759e-15	-2.01599	-1.08402
210282421	chr2:210282421:AT:A	9.50997e-15	-1.37757	-0.909365
210282539	chr2:210282539:T:A	1.32608e-14	-2.04315	0.0886899
210282713	chr2:210282713:C:T	4.55684e-15	-2.04062	-0.982029
210282778	chr2:210282778:G:A	2.75507e-14	-2.99727e-10	-1.22325
210282901	chr2:210282901:TC:T	4.37779e-14	-2.99727e-10	-0.760146
210283023	chr2:210283023:G:C	1.98828e-14	-1.54942	-2.87485e-10
210283135	chr2:210283135:A:T	4.07933e-15	-2.04626	-1.08708
210283703	chr2:210283703:G:A	2.75589e-14	-2.99727e-10	-1.22295
210283808	chr2:210283808:C:T	2.81518e-14	-2.99727e-10	-1.20166
210283903	chr2:210283903:G:A	1.78097e-14	-1.65953	-2.87485e-10
210283908	chr2:210283908:C:T	4.88694e-15	-1.98756	-0.965152
210284010	chr2:210284010:GT:G	2.75748e-14	-2.99727e-10	-1.22237
210284254	chr2:210284254:T:C	1.60914e-14	-0.901449	-0.85954
210284372	chr2:210284372:G:A	2.78229e-14	-2.99727e-10	-1.21342
210284915	chr2:210284915:G:A	4.89829e-15	-2.00602	-0.944366
210285096	chr2:210285096:G:A	5.89855e-15	-2.03486	-0.729712
210285202	chr2:210285202:T:C	1.3453e-14	-2.04752	0.107448
210285287	chr2:210285287:G:T	3.82605e-14	-2.99727e-10	-0.894858
210285313	chr2:210285313:T:C	4.27171e-15	-2.04541	-1.04186
210285385	chr2:210285385:C:T	4.14913e-15	-2.00308	-1.1133
210285437	chr2:210285437:T:G	3.4909e-14	-2.99727e-10	-0.986531
210285677	chr2:210285677:TGTGGTGCCTTGGTA:T	4.27458e-15	-2.04671	-1.03988
210286217	chr2:210286217:G:A	2.72407e-14	-2.99727e-10	-1.23456
210286302	chr2:210286302:A:G	4.76439e-15	-1.94525	-1.03285
210286395	chr2:210286395:A:G	5.44405e-15	-2.00604	-0.838714
210286944	chr2:210286944:T:C	4.2281e-15	-2.04685	-1.05067
210286945	chr2:210286945:G:A	2.70559e-14	-2.99727e-10	-1.24137
210286967	chr2:210286967:T:C	4.13201e-15	-2.01119	-1.10932
210287004	chr2:210287004:T:G	2.68763e-14	-2.99727e-10	-1.24803
210287050	chr2:210287050:A:G	4.74201e-15	-1.95819	-1.02462
210287135	chr2:210287135:A:G	1.27055e-14	-1.99724	-2.87485e-10
210287188	chr2:210287188:T:C	3.4331e-14	-2.99727e-10	-1.00323
210287245	chr2:210287245:T:G	4.18061e-15	-2.01202	-1.0968
210287981	chr2:210287981:A:G	4.27617e-15	-2.03693	-1.04928
210288123	chr2:210288123:G:T	2.72359e-14	-2.99727e-10	-1.23474
210288328	chr2:210288328:T:C	2.75148e-14	-2.99727e-10	-1.22455
210288419	chr2:210288419:G:A	2.46062e-14	-1.33628	-2.87485e-10
210288596	chr2:210288596:T:C	2.6991e-14	-2.99727e-10	-1.24377
210288677	chr2:210288677:T:C	4.92062e-14	-2.99727e-10	-0.643257
210289222	chr2:210289222:TC:T	5.99261e-15	-2.009	-0.73975
210289287	chr2:210289287:A:G	6.00752e-15	-2.01887	-0.727395
210289404	chr2:210289404:G:A	4.07068e-15	-2.04445	-1.09101
210289630	chr2:210289630:T:C	2.92377e-14	-2.99727e-10	-1.16382
210289901	chr2:210289901:C:T	5.96576e-15	-2.00397	-0.749267
210290265	chr2:210290265:A:T	2.89136e-14	-2.99727e-10	-1.17496
210290924	chr2:210290924:G:A	2.68119e-14	-2.99727e-10	-1.25043
210291404	chr2:210291404:G:A	2.73244e-14	-2.99727e-10	-1.2315
210291407	chr2:210291407:C:A	2.71674e-14	-2.99727e-10	-1.23726
210291771	chr2:210291771:T:G	2.67584e-14	-2.99727e-10	-1.25243
210291804	chr2:210291804:G:A	4.68456e-15	-1.99558	-0.999419
210291893	chr2:210291893:T:C	2.70651e-14	-2.99727e-10	-1.24103
210291961	chr2:210291961:G:A	4.02088e-15	-2.04483	-1.10294
210292179	chr2:210292179:G:A	4.28084e-14	-2.99727e-10	-0.782542
210292393	chr2:210292393:C:CA	4.06389e-15	-2.04673	-1.0904
210292510	chr2:210292510:G:A	2.69436e-14	-2.99727e-10	-1.24553
210292722	chr2:210292722:T:C	3.47312e-14	-2.99727e-10	-0.991638
210292725	chr2:210292725:T:C	4.73603e-15	-2.00829	-0.975791
210292875	chr2:210292875:G:T	2.69544e-14	-2.99727e-10	-1.24513
210293247	chr2:210293247:T:TG	4.13271e-14	-2.99727e-10	-0.817757
210293476	chr2:210293476:T:C	4.23077e-14	-2.99727e-10	-0.794307
210294124	chr2:210294124:T:A	6.69987e-14	-2.99727e-10	-0.334603
210294616	chr2:210294616:A:G	4.07901e-14	-2.99727e-10	-0.830836
210294785	chr2:210294785:G:T	5.96608e-15	-2.04668	-0.706507
210294849	chr2:210294849:T:C	6.09277e-15	-2.04866	-0.683515
210294928	chr2:210294928:G:C	3.0698e-14	-2.99727e-10	-1.11508
210295060	chr2:210295060:T:C	2.77407e-14	-2.99727e-10	-1.21637
210296058	chr2:210296058:T:G	3.47173e-14	-0.992037	-2.87485e-10
210296397	chr2:210296397:T:C	3.03044e-14	-2.99727e-10	-1.12798
210296430	chr2:210296430:G:C	5.20697e-15	-2.04558	-0.843694
210296482	chr2:210296482:T:C	2.7357e-14	-2.99727e-10	-1.2303
210296718	chr2:210296718:A:G	1.88242e-14	-2.03256	0.428426
210296983	chr2:210296983:G:A	2.93019e-14	-2.99727e-10	-1.16162
210297437	chr2:210297437:C:T	5.42917e-15	-2.04143	-0.80606
210297523	chr2:210297523:T:A	4.47754e-15	-2.02938	-1.01082
210297588	chr2:210297588:T:C	1.02433e-14	-1.32834	-0.884313
210297636	chr2:210297636:A:G	1.3861e-13	0.39239	-2.87485e-10
210297653	chr2:210297653:A:G	2.66231e-14	-2.99727e-10	-1.2575
210297790	chr2:210297790:T:C	4.08446e-14	-2.99727e-10	-0.8295
210298014	chr2:210298014:G:T	2.70602e-14	-2.99727e-10	-1.24121
210298274	chr2:210298274:G:A	5.78489e-15	-2.04735	-0.736679
210298858	chr2:210298858:C:T	5.69583e-15	-2.04864	-0.750902
210298964	chr2:210298964:C:T	2.70854e-14	-2.99727e-10	-1.24028
210299308	chr2:210299308:A:G	2.93132e-14	-2.99727e-10	-1.16124
210300039	chr2:210300039:C:T	3.95231e-14	-2.99727e-10	-0.86239
210300131	chr2:210300131:C:A	2.67852e-14	-2.99727e-10	-1.25143
210300160	chr2:210300160:T:C	7.88278e-15	-1.58044	-0.894157
210300175	chr2:210300175:G:A	4.47221e-15	-2.02032	-1.02107
210300187	chr2:210300187:T:C	8.19178e-15	-1.5702	-0.865949
210300342	chr2:210300342:G:T	3.98265e-14	-2.99727e-10	-0.854744
210300720	chr2:210300720:A:T	4.93047e-14	-2.99727e-10	-0.641256
210300748	chr2:210300748:A:T	2.70617e-14	-2.99727e-10	-1.24116
210301108	chr2:210301108:A:G	3.03575e-14	-2.99727e-10	-1.12623
210301298	chr2:210301298:T:A	2.8171e-14	-2.99727e-10	-1.20098
210301596	chr2:210301596:C:T	3.35192e-14	-2.99727e-10	-1.02716
210301683	chr2:210301683:A:G	3.01666e-14	-2.99727e-10	-1.13254
210301836	chr2:210301836:G:T	4.26469e-15	-2.02028	-1.06862
210301939	chr2:210301939:G:T	3.03386e-13	1.17573	-2.87485e-10
210302408	chr2:210302408:A:T	4.28091e-15	-2.02947	-1.05564
210303457	chr2:210303457:T:TC	4.51797e-15	-2.0269	-1.00431
210303478	chr2:210303478:A:G	3.83098e-15	-1.97129	-1.22486
210303833	chr2:210303833:A:G	2.9012e-13	-2.99727e-10	1.13102
210303914	chr2:210303914:A:G	4.61886e-15	-2.04077	-0.968359
210303994	chr2:210303994:T:C	2.79477e-14	-2.99727e-10	-1.20894
210304439	chr2:210304439:T:G	4.89921e-14	-2.99727e-10	-0.647616
210304646	chr2:210304646:G:C	6.12445e-14	-0.424401	-2.87485e-10
210305003	chr2:210305003:T:C	3.51737e-14	-2.99727e-10	-0.978976
210305109	chr2:210305109:A:G	3.14744e-14	-2.99727e-10	-1.0901
210305457	chr2:210305457:T:C	2.76446e-14	-2.99727e-10	-1.21984
210305803	chr2:210305803:G:T	3.96115e-14	-2.99727e-10	-0.860156
210305887	chr2:210305887:C:G	3.31779e-14	-2.99727e-10	-1.03739
210306029	chr2:210306029:C:G	3.02114e-14	-2.99727e-10	-1.13106
210306248	chr2:210306248:A:G	4.45819e-15	-2.02054	-1.024
210306336	chr2:210306336:G:A	2.94402e-14	-2.99727e-10	-1.15692
210306337	chr2:210306337:C:T	5.39546e-15	-1.69593	-1.15779
210306368	chr2:210306368:A:G	4.59999e-15	-2.00759	-1.00563
210306413	chr2:210306413:T:C	3.06155e-14	-2.99727e-10	-1.11777
210306513	chr2:210306513:T:C	2.76555e-14	-2.99727e-10	-1.21945
210306523	chr2:210306523:C:T	2.71626e-14	-2.99727e-10	-1.23744
210306891	chr2:210306891:ATG:A	2.9979e-14	-2.99727e-10	-1.13878
210306894	chr2:210306894:G:A	2.99465e-14	-2.99727e-10	-1.13986
210306936	chr2:210306936:A:G	4.75507e-14	-2.99727e-10	-0.677478
210307273	chr2:210307273:T:G	3.06786e-14	-2.99727e-10	-1.11571
210307490	chr2:210307490:T:C	1.69028e-14	-1.71179	-2.87485e-10
210307810	chr2:210307810:C:T	2.45347e-13	0.963399	-2.87485e-10
210307816	chr2:210307816:A:T	2.36642e-13	-2.99727e-10	0.927274
210307886	chr2:210307886:G:T	2.69558e-14	-2.99727e-10	-1.24508
210308017	chr2:210308017:T:C	2.71221e-14	-2.99727e-10	-1.23893
210308513	chr2:210308513:G:T	5.54965e-15	-1.5771	-1.24844
210308598	chr2:210308598:G:A	2.84156e-14	-2.99727e-10	-1.19234
210308609	chr2:210308609:T:A	2.92519e-14	-2.99727e-10	-1.16333
210309090	chr2:210309090:T:C	2.69231e-14	-2.99727e-10	-1.24629
210309285	chr2:210309285:T:C	1.32438e-14	-1.95574	-2.87485e-10
210309489	chr2:210309489:C:A	4.39216e-15	-1.82827	-1.23118
210310319	chr2:210310319:A:G	1.72546e-14	-2.04834	0.357146
210310505	chr2:210310505:C:T	3.02359e-14	-2.99727e-10	-1.13025
210310522	chr2:210310522:C:T	3.53969e-15	-2.03925	-1.23599
210310591	chr2:210310591:C:T	3.15042e-14	-0.243696	-0.845458
210310633	chr2:210310633:C:T	2.86165e-14	-2.99727e-10	-1.18529
210310741	chr2:210310741:C:T	2.76893e-14	-2.99727e-10	-1.21823
210310837	chr2:210310837:G:A	2.72578e-14	-2.99727e-10	-1.23393
210310910	chr2:210310910:A:G	2.69731e-14	-2.99727e-10	-1.24444
210311197	chr2:210311197:A:G	6.41635e-15	-2.0472	-0.633229
210311341	chr2:210311341:A:C	1.80678e-14	-1.64514	-2.87485e-10
210312211	chr2:210312211:A:G	3.75622e-15	-2.01609	-1.19977
210312491	chr2:210312491:A:G	7.98108e-14	-2.99727e-10	-0.159616
210312747	chr2:210312747:C:T	1.20949e-14	-2.04649	-2.87485e-10
210312864	chr2:210312864:G:A	2.67324e-14	-2.99727e-10	-1.2534
210313166	chr2:210313166:G:A	3.02874e-14	-2.99727e-10	-1.12855
210313181	chr2:210313181:C:T	3.02366e-14	-2.99727e-10	-1.13022
210313861	chr2:210313861:T:C	2.84458e-14	-2.99727e-10	-1.19128
210313942	chr2:210313942:C:T	4.72994e-14	-2.99727e-10	-0.682779
210313997	chr2:210313997:A:G	1.26903e-13	-2.99727e-10	0.304151
210314139	chr2:210314139:A:C	3.02181e-14	-2.99727e-10	-1.13084
210314459	chr2:210314459:C:T	6.14673e-14	-2.99727e-10	-0.42077
210314622	chr2:210314622:G:A	3.03301e-14	-2.99727e-10	-1.12714
210314836	chr2:210314836:C:T	3.1277e-14	-2.99727e-10	-1.09639
210315053	chr2:210315053:A:T	2.65039e-14	-2.99727e-10	-1.26198
210315181	chr2:210315181:C:T	3.8523e-14	-2.99727e-10	-0.888019
210315228	chr2:210315228:A:T	9.52088e-15	-1.8919	-0.393893
210315498	chr2:210315498:C:G	2.6665e-14	-2.99727e-10	-1.25592
210315650	chr2:210315650:T:TA	2.78049e-14	-2.99727e-10	-1.21406
210316718	chr2:210316718:CCTT:C	2.8856e-14	-2.99727e-10	-1.17696
210316757	chr2:210316757:A:G	1.89429e-14	-1.59785	-2.87485e-10
210317878	chr2:210317878:C:T	4.76184e-14	-1.57436	0.898299
210317978	chr2:210317978:C:G	2.65016e-14	-2.99727e-10	-1.26207
210318462	chr2:210318462:C:T	5.13195e-14	-1.63967	1.03847
210318773	chr2:210318773:C:T	5.35032e-15	-2.04514	-0.816976
210318865	chr2:210318865:C:G	6.96072e-14	-2.99727e-10	-0.296407
210318964	chr2:210318964:G:T	7.93052e-14	-2.99727e-10	-0.165972
210320811	chr2:210320811:T:A	5.69457e-15	-2.04745	-0.752315
210320959	chr2:210320959:G:T	7.09884e-14	-2.99727e-10	-0.276759
210321045	chr2:210321045:T:G	5.11951e-14	-2.99727e-10	-0.603631
210321717	chr2:210321717:C:T	7.17593e-14	-2.99727e-10	-0.265957
210321956	chr2:210321956:T:C	2.67425e-14	-2.99727e-10	-1.25302
210322142	chr2:210322142:T:C	8.62135e-15	-1.65049	-0.734548
210322351	chr2:210322351:C:T	4.54475e-14	-1.62961	0.906897
210322494	chr2:210322494:G:A	3.6486e-14	-2.99727e-10	-0.942347
210322815	chr2:210322815:TC:T	2.69441e-14	-2.99727e-10	-1.24551
210323045	chr2:210323045:T:C	5.13326e-15	-2.02227	-0.881264
210323866	chr2:210323866:A:G	8.46144e-14	-2.99727e-10	-0.101171
210323878	chr2:210323878:A:G	2.7181e-14	-2.99727e-10	-1.23676
210323928	chr2:210323928:A:G	4.96141e-15	-2.04807	-0.889517
210324749	chr2:210324749:C:T	3.3505e-14	-2.99727e-10	-1.02758
210324831	chr2:210324831:C:T	4.30398e-14	-2.99727e-10	-0.77715
210325092	chr2:210325092:A:G	9.47403e-15	-1.65128	-0.639441
210325100	chr2:210325100:C:T	7.2916e-14	-2.99727e-10	-0.249967
210325770	chr2:210325770:A:G	2.67218e-14	-2.99727e-10	-1.2538
210326878	chr2:210326878:C:T	2.67986e-14	-2.99727e-10	-1.25093
210327041	chr2:210327041:G:A	2.66118e-14	-2.99727e-10	-1.25792
210327419	chr2:210327419:G:C	5.19454e-14	-1.70334	1.11426
210327652	chr2:210327652:C:T	2.90407e-14	-2.99727e-10	-1.17058
210327676	chr2:210327676:C:T	5.73619e-14	-2.99727e-10	-0.489894
210327716	chr2:210327716:A:G	3.018e-14	-2.99727e-10	-1.1321
210328513	chr2:210328513:A:G	2.67282e-14	-2.99727e-10	-1.25356
210328516	chr2:210328516:A:G	2.75077e-14	-2.99727e-10	-1.22481
210328814	chr2:210328814:C:T	2.6774e-14	-2.99727e-10	-1.25184
210328982	chr2:210328982:A:T	2.65098e-14	-2.99727e-10	-1.26176
210329044	chr2:210329044:A:G	3.83796e-15	-2.02994	-1.16439
210330618	chr2:210330618:T:A	2.66011e-14	-2.99727e-10	-1.25832
210330809	chr2:210330809:T:G	4.12558e-15	-2.04804	-1.07403
210331713	chr2:210331713:C:T	5.49074e-15	-2.02495	-0.811259
210331734	chr2:210331734:G:A	7.90061e-13	1.81383	0.319004
210331802	chr2:210331802:G:T	2.8014e-14	-2.99727e-10	-1.20657
210331845	chr2:210331845:T:C	3.10403e-14	-2.99727e-10	-1.10399
210332150	chr2:210332150:T:A	2.67518e-14	-2.99727e-10	-1.25267
210332453	chr2:210332453:G:A	3.28128e-14	-2.99727e-10	-1.04846
210332598	chr2:210332598:C:T	3.44353e-15	-2.04365	-1.25913
210332707	chr2:210332707:C:T	3.47696e-15	-2.04054	-1.25258
210332795	chr2:210332795:C:T	2.76731e-14	-2.99727e-10	-1.21882
210333265	chr2:210333265:A:G	5.04823e-15	-2.02412	-0.896116
210333577	chr2:210333577:A:G	2.68683e-14	-2.99727e-10	-1.24833
210333718	chr2:210333718:C:A	2.73257e-14	-2.99727e-10	-1.23145
210334036	chr2:210334036:G:A	3.07313e-14	-2.99727e-10	-1.11399
210334419	chr2:210334419:A:T	4.98996e-14	-1.65775	1.02849
210334686	chr2:210334686:A:G	7.69634e-14	-2.99727e-10	-0.195945
210335357	chr2:210335357:C:T	2.68369e-14	-2.99727e-10	-1.2495
210335898	chr2:210335898:A:G	9.82737e-14	-2.99727e-10	0.0484805
210335977	chr2:210335977:C:G	8.2636e-14	-2.99727e-10	-0.12483
210336017	chr2:210336017:A:C	8.34855e-14	-2.99727e-10	-0.114602
210336278	chr2:210336278:C:G	3.7359e-15	-1.96597	-1.25531
210336888	chr2:210336888:T:C	3.14078e-14	-2.99727e-10	-1.09222
210337127	chr2:210337127:C:T	4.15857e-15	-1.91867	-1.19544
210337894	chr2:210337894:A:G	4.24556e-15	-1.89254	-1.20086
210337958	chr2:210337958:C:T	2.68809e-14	-2.99727e-10	-1.24786
210338971	chr2:210338971:T:C	2.68106e-14	-2.99727e-10	-1.25048
210339105	chr2:210339105:A:G	3.48998e-14	-2.99727e-10	-0.986793
210339852	chr2:210339852:G:A	5.37164e-14	-2.99727e-10	-0.555558
210339920	chr2:210339920:T:C	4.29684e-15	-1.90362	-1.17777
210340078	chr2:210340078:A:G	9.87889e-15	-2.03392	-0.214955
210340138	chr2:210340138:A:G	2.65533e-14	-2.99727e-10	-1.26012
210340527	chr2:210340527:A:T	2.65028e-14	-2.99727e-10	-1.26203
210340557	chr2:210340557:A:G	4.13686e-15	-1.92128	-1.19806
210340694	chr2:210340694:A:G	4.2249e-15	-1.90622	-1.19206
210340736	chr2:210340736:G:A	4.12479e-15	-1.93465	-1.18761
210342244	chr2:210342244:A:G	2.65943e-14	-2.99727e-10	-1.25858
210342502	chr2:210342502:G:A	3.03198e-14	-2.99727e-10	-1.12748
210342533	chr2:210342533:G:A	2.65073e-14	-2.99727e-10	-1.26186
210342542	chr2:210342542:A:T	2.65319e-14	-2.99727e-10	-1.26093
210343489	chr2:210343489:G:T	4.81559e-15	-1.827	-1.14042
210343666	chr2:210343666:T:C	4.56079e-15	-1.86473	-1.15705
210343834	chr2:210343834:G:T	3.6889e-14	-2.99727e-10	-0.931363
210344299	chr2:210344299:C:T	2.68858e-14	-2.99727e-10	-1.24768
210344362	chr2:210344362:A:T	1.03537e-14	-1.90027	-0.301666
210344388	chr2:210344388:T:C	2.65668e-14	-2.99727e-10	-1.25961
210345008	chr2:210345008:A:T	2.73832e-14	-2.99727e-10	-1.22935
210345022	chr2:210345022:G:C	8.61879e-14	-2.99727e-10	-0.0827454
210345115	chr2:210345115:G:A	2.66341e-14	-2.99727e-10	-1.25708
210345418	chr2:210345418:C:T	3.63786e-14	-2.99727e-10	-0.945295
210345485	chr2:210345485:T:C	4.47969e-15	-1.91522	-1.1245
210345509	chr2:210345509:C:T	2.65052e-14	-2.99727e-10	-1.26193
210345516	chr2:210345516:T:C	2.65045e-14	-2.99727e-10	-1.26196
210345519	chr2:210345519:C:T	2.65951e-14	-2.99727e-10	-1.25855
210345551	chr2:210345551:T:C	8.52629e-15	-1.20864	-1.18748
210345657	chr2:210345657:T:C	2.75026e-14	-2.99727e-10	-1.225
210345814	chr2:210345814:C:T	4.00474e-14	-2.99727e-10	-0.849211
210345830	chr2:210345830:A:G	4.5749e-15	-1.89125	-1.12744
210345895	chr2:210345895:C:T	4.2377e-15	-1.83783	-1.25743
210346256	chr2:210346256:C:T	8.22324e-15	-1.18214	-1.25018
210346860	chr2:210346860:G:A	4.48879e-15	-1.89528	-1.14241
210346960	chr2:210346960:C:T	4.18346e-15	-1.91598	-1.19215
210347466	chr2:210347466:A:G	1.40048e-14	-1.89988	-2.87485e-10
210347552	chr2:210347552:A:G	2.67615e-14	-2.99727e-10	-1.25231
210347809	chr2:210347809:C:T	2.68113e-14	-2.99727e-10	-1.25045
210348081	chr2:210348081:A:G	2.65921e-14	-2.99727e-10	-1.25866
210348128	chr2:210348128:G:A	4.11752e-15	-1.94737	-1.17665
210348130	chr2:210348130:T:A	2.75317e-14	-2.99727e-10	-1.22394
210348359	chr2:210348359:G:A	2.66494e-14	-2.99727e-10	-1.25651
210348936	chr2:210348936:C:T	4.53617e-15	-1.8998	-1.12739
210349536	chr2:210349536:T:G	2.65277e-14	-2.99727e-10	-1.26109
210349558	chr2:210349558:G:A	4.18189e-15	-1.93221	-1.17631
210349770	chr2:210349770:C:G	4.22124e-15	-1.92021	-1.17893
210349773	chr2:210349773:G:T	2.71286e-14	-2.99727e-10	-1.23869
210349798	chr2:210349798:C:T	8.75387e-15	-1.13448	-1.2353
210350011	chr2:210350011:G:A	4.76252e-14	-1.6053	0.929388
210350054	chr2:210350054:A:T	4.52338e-15	-1.90107	-1.12895
210351079	chr2:210351079:C:T	2.89834e-14	-2.99727e-10	-1.17255
210351108	chr2:210351108:A:G	6.43514e-15	-1.4647	-1.2128
210351136	chr2:210351136:A:G	4.55586e-15	-1.90391	-1.11895
210351737	chr2:210351737:A:G	2.71516e-14	-2.99727e-10	-1.23784
210351809	chr2:210351809:T:C	4.62772e-15	-1.85997	-1.14724
210351961	chr2:210351961:G:A	2.7043e-14	-2.99727e-10	-1.24185
210353051	chr2:210353051:C:G	2.67753e-14	-2.99727e-10	-1.2518
210353297	chr2:210353297:C:T	5.26143e-15	-1.69458	-1.1843
210353519	chr2:210353519:G:A	1.23554e-14	-2.02519	-2.87485e-10
210353636	chr2:210353636:A:G	6.16507e-15	-1.55709	-1.16329
210353853	chr2:210353853:T:C	5.33722e-15	-1.69733	-1.16724
210353907	chr2:210353907:A:AAAATGAC	2.66819e-14	-2.99727e-10	-1.25529
210353924	chr2:210353924:A:T	5.44846e-15	-1.68628	-1.15767
210353933	chr2:210353933:A:G	5.16051e-15	-1.66685	-1.23139
210354180	chr2:210354180:AG:A	4.74378e-15	-1.88841	-1.09403
210354194	chr2:210354194:C:G	4.27023e-15	-2.01996	-1.06765
210354592	chr2:210354592:T:C	2.65072e-14	-2.99727e-10	-1.26186
210354760	chr2:210354760:A:G	3.20736e-14	-2.99727e-10	-1.07124
210354893	chr2:210354893:C:G	3.1082e-14	-2.99727e-10	-1.10265
210355427	chr2:210355427:A:C	1.1279e-14	-2.02347	-0.0928603
210355429	chr2:210355429:C:T	2.65032e-14	-2.99727e-10	-1.26201
210355518	chr2:210355518:T:C	2.7751e-14	-2.99727e-10	-1.216
210355554	chr2:210355554:C:T	8.93322e-15	-1.14823	-1.20127
210356018	chr2:210356018:T:G	4.98336e-15	-1.88153	-1.05164
210356520	chr2:210356520:C:T	4.93082e-15	-1.89645	-1.04732
210356690	chr2:210356690:C:T	2.6598e-14	-2.99727e-10	-1.25844
210356730	chr2:210356730:T:G	3.52177e-14	-2.99727e-10	-0.977727
210357761	chr2:210357761:A:G	2.95773e-14	-2.99727e-10	-1.15227
210357870	chr2:210357870:G:A	4.83069e-15	-1.86765	-1.09664
210357959	chr2:210357959:C:T	8.42164e-15	-1.20909	-1.19938
210358013	chr2:210358013:T:G	4.81914e-15	-1.864	-1.10268
210358688	chr2:210358688:C:T	4.71068e-15	-1.88876	-1.10068
210358751	chr2:210358751:G:A	2.72449e-14	-2.99727e-10	-1.23441
210358988	chr2:210358988:T:C	4.67493e-15	-1.87225	-1.12481
210359374	chr2:210359374:A:G	5.52726e-15	-1.63677	-1.19281
210359933	chr2:210359933:T:C	4.65697e-15	-1.86743	-1.13348
210360239	chr2:210360239:G:A	4.75479e-15	-1.88637	-1.09375
210360372	chr2:210360372:T:C	4.62267e-14	-2.99727e-10	-0.705718
210360744	chr2:210360744:C:T	1.52609e-14	-1.81398	-2.87485e-10
210360852	chr2:210360852:G:A	3.57258e-14	-2.99727e-10	-0.963404
210360862	chr2:210360862:G:A	4.75707e-15	-1.8998	-1.07985
210361070	chr2:210361070:G:A	2.69467e-14	-2.99727e-10	-1.24542
210361304	chr2:210361304:T:C	4.39071e-15	-1.90621	-1.15357
210361566	chr2:210361566:G:A	2.73777e-14	-2.99727e-10	-1.22955
210361665	chr2:210361665:C:A	4.38057e-15	-1.95711	-1.10499
210362222	chr2:210362222:G:A	2.91447e-14	-2.99727e-10	-1.167
210362383	chr2:210362383:G:A	4.46523e-15	-1.93941	-1.10355
210362742	chr2:210362742:C:T	2.68715e-14	-2.99727e-10	-1.24821
210362881	chr2:210362881:T:A	6.46661e-14	-2.99727e-10	-0.370038
210363011	chr2:210363011:G:C	3.20103e-14	-2.99727e-10	-1.07322
210363340	chr2:210363340:G:A	3.04307e-14	-2.99727e-10	-1.12382
210363519	chr2:210363519:C:A	3.04329e-14	-2.99727e-10	-1.12375
210363734	chr2:210363734:T:G	3.11558e-14	-2.99727e-10	-1.10028
210363919	chr2:210363919:G:T	2.6548e-14	-2.99727e-10	-1.26032
210364226	chr2:210364226:C:A	3.01278e-14	-2.99727e-10	-1.13383
210364856	chr2:210364856:T:C	4.56509e-14	-2.99727e-10	-0.718252
210364884	chr2:210364884:G:A	4.28629e-15	-1.96843	-1.11542
210364941	chr2:210364941:C:G	2.6858e-14	-2.99727e-10	-1.24871
210365022	chr2:210365022:G:A	8.09744e-15	-1.22158	-1.22615
210365289	chr2:210365289:G:A	2.73932e-14	-2.99727e-10	-1.22898
210365426	chr2:210365426:T:C	6.89148e-15	-1.36749	-1.24149
210365446	chr2:210365446:G:A	2.67381e-14	-2.99727e-10	-1.25319
210365780	chr2:210365780:C:T	2.44067e-13	0.958168	-2.87485e-10
210365816	chr2:210365816:C:T	3.30482e-14	-2.99727e-10	-1.04131
210366159	chr2:210366159:A:G	4.50562e-15	-1.89192	-1.14203
210366362	chr2:210366362:G:C	4.13005e-15	-1.91891	-1.20208
210366514	chr2:210366514:T:A	2.66482e-14	-2.99727e-10	-1.25655
210366890	chr2:210366890:A:G	1.40166e-14	-1.89903	-2.87485e-10
210367080	chr2:210367080:G:A	1.30362e-14	-1.97154	-2.87485e-10
210367549	chr2:210367549:C:T	4.52362e-15	-1.91683	-1.11314
210367691	chr2:210367691:T:C	2.65049e-14	-2.99727e-10	-1.26194
210367708	chr2:210367708:A:G	7.69547e-15	-1.28476	-1.21388
210367808	chr2:210367808:A:G	1.57683e-14	-1.78128	-2.87485e-10
210368640	chr2:210368640:G:A	4.2424e-15	-1.89908	-1.19507
210368721	chr2:210368721:G:A	4.31871e-15	-1.88717	-1.18915
210368798	chr2:210368798:G:A	1.09458e-13	-2.99727e-10	0.156265
210369342	chr2:210369342:C:T	2.74669e-14	-2.99727e-10	-1.2263
210369349	chr2:210369349:G:A	6.97927e-14	-2.99727e-10	-0.293746
210369417	chr2:210369417:T:G	4.05297e-14	-2.99727e-10	-0.83724
210369745	chr2:210369745:G:A	2.86822e-14	-2.99727e-10	-1.183
210369878	chr2:210369878:G:A	2.88204e-14	-2.99727e-10	-1.17819
210370033	chr2:210370033:C:T	2.66569e-14	-2.99727e-10	-1.25623
210370053	chr2:210370053:C:T	3.01238e-14	-2.99727e-10	-1.13396
210370134	chr2:210370134:A:G	5.14387e-15	-1.91987	-0.981598
210370393	chr2:210370393:G:C	1.79804e-14	-1.64999	-2.87485e-10
210370465	chr2:210370465:T:C	4.94658e-14	-2.99727e-10	-0.637995
210370619	chr2:210370619:G:A	2.92589e-14	-2.99727e-10	-1.16309
210370761	chr2:210370761:G:T	9.42194e-15	-1.07532	-1.22091
210370947	chr2:210370947:G:T	1.23783e-14	-2.02333	-2.87485e-10
210371266	chr2:210371266:G:C	7.11053e-14	-2.99727e-10	-0.275114
210371707	chr2:210371707:C:T	4.86532e-14	-2.99727e-10	-0.654558
210372487	chr2:210372487:G:C	5.20838e-15	-1.83123	-1.05777
210373128	chr2:210373128:G:A	2.71804e-14	-2.99727e-10	-1.23678
210373194	chr2:210373194:A:G	5.70772e-15	-1.88454	-0.912914
210373427	chr2:210373427:A:G	6.03206e-15	-1.88077	-0.861412
210373881	chr2:210373881:T:C	5.69334e-15	-1.85564	-0.944341
210373954	chr2:210373954:A:G	4.02792e-15	-1.88934	-1.25668
210374159	chr2:210374159:A:G	5.65039e-15	-1.8642	-0.943346
210374277	chr2:210374277:A:T	5.33915e-15	-1.90004	-0.964169
210374536	chr2:210374536:T:A	5.71256e-15	-1.86445	-0.932156
210374588	chr2:210374588:A:G	3.44519e-14	-2.99727e-10	-0.99971
210374643	chr2:210374643:A:G	5.55016e-15	-1.88336	-0.942092
210374939	chr2:210374939:A:G	8.03265e-15	-1.38968	-1.06608
210375124	chr2:210375124:G:A	5.55654e-15	-1.88145	-0.942845
210375257	chr2:210375257:A:C	5.43625e-15	-1.88215	-0.964038
210375270	chr2:210375270:G:A	1.25252e-14	-2.01153	-2.87485e-10
210375364	chr2:210375364:G:A	5.6453e-15	-1.86408	-0.944369
210375564	chr2:210375564:T:C	5.79582e-15	-1.8092	-0.972939
210375776	chr2:210375776:A:G	5.34793e-15	-1.88985	-0.972718
210375878	chr2:210375878:G:A	2.74641e-14	-2.99727e-10	-1.2264
210376094	chr2:210376094:C:T	5.73686e-15	-1.90933	-0.88303
210376410	chr2:210376410:A:G	5.48025e-15	-1.89868	-0.939448
210376411	chr2:210376411:C:T	5.51743e-15	-1.88134	-0.950022
210376884	chr2:210376884:G:A	5.61109e-15	-1.89653	-0.917999
210376995	chr2:210376995:T:G	8.8344e-14	-2.99727e-10	-0.0580372
210377021	chr2:210377021:T:C	5.50493e-15	-1.89945	-0.934187
210377061	chr2:210377061:T:TAGAA	5.47418e-15	-1.90894	-0.930292
210377253	chr2:210377253:A:C	3.63688e-14	-2.99727e-10	-0.945565
210377329	chr2:210377329:T:G	5.504e-15	-1.8984	-0.935399
210377534	chr2:210377534:T:A	5.53017e-15	-1.90305	-0.926002
210377600	chr2:210377600:C:A	5.51775e-15	-1.90503	-0.926279
210377912	chr2:210377912:C:G	3.81598e-14	-2.99727e-10	-0.897494
210378087	chr2:210378087:A:G	5.47119e-15	-1.9116	-0.928176
210378265	chr2:210378265:C:T	5.45688e-15	-1.9171	-0.925302
210378432	chr2:210378432:A:G	5.19534e-15	-1.92923	-0.962282
210378589	chr2:210378589:A:G	6.68248e-14	-2.99727e-10	-0.337202
210378696	chr2:210378696:T:C	5.58828e-15	-1.88027	-0.938337
210378869	chr2:210378869:A:G	5.19646e-14	-2.99727e-10	-0.588712
210379014	chr2:210379014:G:A	7.09591e-14	-2.99727e-10	-0.277172
210379022	chr2:210379022:C:T	3.30345e-14	-2.99727e-10	-1.04172
210379258	chr2:210379258:C:T	2.81202e-14	-2.99727e-10	-1.20279
210379403	chr2:210379403:G:A	3.0735e-14	-2.99727e-10	-1.11387
210379844	chr2:210379844:T:A	4.30984e-14	-2.99727e-10	-0.775789
210380139	chr2:210380139:A:G	3.39081e-13	0.927296	0.359667
210380318	chr2:210380318:G:A	3.71782e-14	-2.99727e-10	-0.923552
210380459	chr2:210380459:A:G	3.77355e-14	-2.99727e-10	-0.908674
210380519	chr2:210380519:G:A	4.31882e-14	-2.99727e-10	-0.773707
210380846	chr2:210380846:G:A	9.64778e-14	1.26861	-1.23857
210380926	chr2:210380926:C:A	9.54315e-14	1.21504	-1.19591
210381063	chr2:210381063:A:G	2.999e-14	-2.99727e-10	-1.13841
210381169	chr2:210381169:C:T	3.02217e-14	-2.99727e-10	-1.13072
210381847	chr2:210381847:A:G	4.31347e-14	-2.99727e-10	-0.774948
210381888	chr2:210381888:T:C	3.22874e-14	-2.99727e-10	-1.0646
210381941	chr2:210381941:G:T	2.96436e-14	-2.99727e-10	-1.15003
210382081	chr2:210382081:G:T	3.23226e-14	-2.99727e-10	-1.06351
210382439	chr2:210382439:G:A	4.51828e-14	-2.99727e-10	-0.72856
210382518	chr2:210382518:G:A	4.11373e-14	-2.99727e-10	-0.822361
210382683	chr2:210382683:A:AG	3.19997e-14	-2.99727e-10	-1.07355
210382798	chr2:210382798:T:A	3.21057e-14	-2.99727e-10	-1.07024
210382829	chr2:210382829:G:A	3.22567e-14	-2.99727e-10	-1.06555
210382843	chr2:210382843:C:G	2.08103e-13	1.09343	-0.294675
210383275	chr2:210383275:C:T	2.92913e-14	-2.99727e-10	-1.16198
210383327	chr2:210383327:A:T	2.76845e-14	-2.99727e-10	-1.2184
210383328	chr2:210383328:G:C	3.15749e-14	-2.99727e-10	-1.08691
210383373	chr2:210383373:A:G	9.42015e-14	-2.99727e-10	0.0061606
210383638	chr2:210383638:G:A	3.19995e-14	-2.99727e-10	-1.07356
210383724	chr2:210383724:T:C	9.83162e-14	1.29946	-1.25055
210383746	chr2:210383746:C:T	9.54536e-14	-2.99727e-10	0.0193644
210383899	chr2:210383899:A:G	1.34192e-13	1.34106	-0.98107
210384201	chr2:210384201:A:G	4.52352e-14	-2.99727e-10	-0.7274
210384336	chr2:210384336:C:T	3.17218e-14	-2.99727e-10	-1.08227
210384351	chr2:210384351:G:A	3.17763e-14	-2.99727e-10	-1.08055
210384504	chr2:210384504:A:G	2.2623e-14	-1.42031	-2.87485e-10
210384789	chr2:210384789:A:G	5.90856e-14	-2.99727e-10	-0.460289
210384847	chr2:210384847:G:A	1.5218e-13	0.985181	-0.499393
210385189	chr2:210385189:G:A	1.34711e-13	0.7882	-0.42434
210386427	chr2:210386427:G:A	4.51828e-14	-2.99727e-10	-0.72856
210386808	chr2:210386808:CTTG:C	2.9718e-14	-2.99727e-10	-1.14752
210386913	chr2:210386913:CTGTT:C	5.91538e-14	-2.99727e-10	-0.459134
210387337	chr2:210387337:C:T	4.33282e-14	-2.99727e-10	-0.770472
210387855	chr2:210387855:G:A	8.25969e-14	1.12214	-1.24745
210387869	chr2:210387869:C:T	3.11115e-14	-2.99727e-10	-1.1017
210387989	chr2:210387989:C:T	3.4894e-14	-2.99727e-10	-0.986961
210388185	chr2:210388185:A:G	1.00091e-13	1.30543	-1.23863
210388212	chr2:210388212:G:C	1.93593e-13	0.845519	-0.119035
210388226	chr2:210388226:G:A	8.00347e-14	-2.99727e-10	-0.156815
210388283	chr2:210388283:A:G	3.035e-14	-2.99727e-10	-1.12648
210388302	chr2:210388302:T:C	9.2652e-14	1.22478	-1.23521
210388515	chr2:210388515:G:A	1.39071e-14	-1.90688	-2.87485e-10
210388578	chr2:210388578:A:G	1.01555e-13	1.3234	-1.24208
210388591	chr2:210388591:A:G	2.26617e-14	-1.4186	-2.87485e-10
210388816	chr2:210388816:C:T	7.92032e-14	-2.99727e-10	-0.167259
210388852	chr2:210388852:C:T	3.5069e-14	-2.99727e-10	-0.981957
210389266	chr2:210389266:T:C	4.33236e-14	-2.99727e-10	-0.770577
210389681	chr2:210389681:T:C	2.65876e-14	-2.99727e-10	-1.25883
210389931	chr2:210389931:G:T	2.15037e-13	0.93165	-0.100115
210390313	chr2:210390313:C:G	2.65945e-14	-2.99727e-10	-1.25857
210390796	chr2:210390796:T:G	3.65708e-14	-2.99727e-10	-0.940026
210390887	chr2:210390887:A:G	2.65014e-14	-2.99727e-10	-1.26208
210391146	chr2:210391146:A:T	1.17689e-13	1.47633	-1.24756
210391475	chr2:210391475:G:T	7.7297e-14	-2.99727e-10	-0.191621
210392225	chr2:210392225:T:A	2.91666e-14	-2.99727e-10	-1.16625
210392935	chr2:210392935:G:T	4.51828e-14	-2.99727e-10	-0.72856
210392954	chr2:210392954:C:T	1.10557e-13	-2.99727e-10	0.166257
210393032	chr2:210393032:C:A	2.94959e-14	-2.99727e-10	-1.15502
210393052	chr2:210393052:C:G	3.16491e-14	-2.99727e-10	-1.08457
210393226	chr2:210393226:A:G	4.11343e-14	-2.99727e-10	-0.822434
210393236	chr2:210393236:A:G	2.94887e-14	-2.99727e-10	-1.15527
210393386	chr2:210393386:C:T	1.4886e-13	0.84853	-0.384797
210393587	chr2:210393587:T:C	1.02502e-13	1.32811	-1.2375
210393620	chr2:210393620:A:G	1.02739e-13	1.32752	-1.2346
210394159	chr2:210394159:C:T	2.67203e-14	-2.99727e-10	-1.25385
210394192	chr2:210394192:A:C	8.85994e-14	-2.99727e-10	-0.0551504
210394321	chr2:210394321:T:C	1.36706e-13	1.62738	-1.24883
210394597	chr2:210394597:C:G	1.22133e-13	1.51927	-1.25344
210394950	chr2:210394950:C:T	3.62826e-14	-2.99727e-10	-0.947937
210395176	chr2:210395176:G:A	2.9558e-14	-2.99727e-10	-1.15292
210395255	chr2:210395255:A:G	2.96123e-14	-2.99727e-10	-1.15108
210395503	chr2:210395503:A:G	8.02514e-14	-2.99727e-10	-0.154111
210395755	chr2:210395755:A:G	3.29441e-14	-2.99727e-10	-1.04446
210396051	chr2:210396051:G:C	4.47771e-15	-2.02802	-1.01214
210396077	chr2:210396077:A:G	2.92519e-14	-2.99727e-10	-1.16333
210396394	chr2:210396394:A:G	4.51828e-14	-2.99727e-10	-0.72856
210396787	chr2:210396787:A:C	2.9938e-14	-2.99727e-10	-1.14015
210397542	chr2:210397542:T:G	1.12965e-13	1.41654	-1.22874
210397566	chr2:210397566:T:A	2.66591e-14	-2.99727e-10	-1.25615
210397954	chr2:210397954:T:A	3.51724e-14	-2.99727e-10	-0.979015
210398182	chr2:210398182:G:T	2.91149e-14	-2.99727e-10	-1.16802
210398437	chr2:210398437:T:C	3.25472e-14	-2.99727e-10	-1.05658
210398588	chr2:210398588:C:T	8.32702e-14	-2.99727e-10	-0.117185
210398802	chr2:210398802:T:C	8.67436e-14	0.982972	-1.05929
210399111	chr2:210399111:C:T	1.62964e-13	0.860853	-0.306598
210399365	chr2:210399365:C:T	1.44097e-13	-2.99727e-10	0.431213
210399422	chr2:210399422:A:G	2.651e-14	-2.99727e-10	-1.26175
210399444	chr2:210399444:A:C	6.93598e-14	0.759282	-1.05925
210400879	chr2:210400879:T:C	1.75012e-13	0.680527	-0.0549498
210401198	chr2:210401198:T:C	7.88918e-14	-2.99727e-10	-0.171199
210401238	chr2:210401238:T:G	4.51191e-14	-2.99727e-10	-0.72997
210401597	chr2:210401597:G:A	1.29443e-13	1.32616	-1.0022
210402079	chr2:210402079:A:G	3.21821e-14	-2.99727e-10	-1.06786
210402480	chr2:210402480:C:T	7.48484e-15	-1.73211	-0.794286
210402614	chr2:210402614:T:C	3.84485e-13	-2.99727e-10	1.41263
210402621	chr2:210402621:G:T	4.40779e-14	-2.99727e-10	-0.753317
210403048	chr2:210403048:G:T	2.70636e-14	-2.99727e-10	-1.24109
210403609	chr2:210403609:G:T	2.88765e-14	-2.99727e-10	-1.17625
210403817	chr2:210403817:G:C	1.23905e-13	-2.99727e-10	0.280236
210404012	chr2:210404012:T:G	3.13053e-14	-2.99727e-10	-1.09549
210404327	chr2:210404327:T:C	2.82569e-14	-2.99727e-10	-1.19794
210404344	chr2:210404344:C:A	1.54372e-13	-2.99727e-10	0.500088
210404433	chr2:210404433:A:G	3.06822e-13	1.04157	0.14542
210405342	chr2:210405342:T:C	2.89518e-14	-2.99727e-10	-1.17364
210405801	chr2:210405801:TCTC:T	3.07903e-14	-2.99727e-10	-1.11207
210405919	chr2:210405919:GGTTT:G	1.29755e-14	-1.97621	-2.87485e-10
210406028	chr2:210406028:A:G	3.18308e-14	-2.99727e-10	-1.07884
210406038	chr2:210406038:G:C	8.62547e-14	-2.99727e-10	-0.0819705
210406060	chr2:210406060:G:A	1.21632e-14	-2.04086	-2.87485e-10
210406404	chr2:210406404:C:T	1.01553e-13	1.24376	-1.16246
210406710	chr2:210406710:C:A	2.6808e-14	-2.99727e-10	-1.25058
210407134	chr2:210407134:G:A	4.88906e-14	-2.99727e-10	-0.649691
210407203	chr2:210407203:T:A	2.87843e-14	-2.99727e-10	-1.17944
210407287	chr2:210407287:A:C	3.26273e-13	1.10164	0.146818
210407362	chr2:210407362:C:T	8.50634e-14	-2.99727e-10	-0.095879
210407756	chr2:210407756:T:A	4.52307e-14	-2.99727e-10	-0.727499
210408082	chr2:210408082:C:T	9.43185e-14	-2.99727e-10	0.00740227
210408696	chr2:210408696:T:TA	4.51365e-14	-2.99727e-10	-0.729583
210408842	chr2:210408842:T:C	3.03727e-14	-2.99727e-10	-1.12573
210408943	chr2:210408943:A:C	3.16724e-14	-2.99727e-10	-1.08383
210409448	chr2:210409448:T:A	2.40341e-14	-1.3598	-2.87485e-10
210410474	chr2:210410474:T:C	2.65646e-14	-2.99727e-10	-1.2597
210410867	chr2:210410867:A:G	4.34044e-14	-2.99727e-10	-0.768715
210411036	chr2:210411036:TAAG:T	2.75763e-14	-2.99727e-10	-1.22232
210411266	chr2:210411266:G:C	1.38366e-13	-2.99727e-10	0.39063
210411813	chr2:210411813:A:G	3.57575e-14	-2.99727e-10	-0.962515
210412209	chr2:210412209:T:C	3.16887e-14	-1.08331	-2.87485e-10
210412287	chr2:210412287:T:G	6.05822e-14	-2.99727e-10	-0.435274
210412552	chr2:210412552:T:C	3.13556e-14	-2.99727e-10	-1.09388
210412784	chr2:210412784:C:T	3.75344e-14	-2.99727e-10	-0.914018
210413360	chr2:210413360:G:A	4.34039e-14	-2.99727e-10	-0.768726
210413763	chr2:210413763:C:T	4.10796e-14	-2.99727e-10	-0.823763
210414635	chr2:210414635:T:C	4.07342e-14	-2.99727e-10	-0.832208
210414752	chr2:210414752:T:C	1.20879e-14	-2.04707	-2.87485e-10
210415075	chr2:210415075:A:G	2.90896e-14	-2.99727e-10	-1.16889
210415243	chr2:210415243:A:T	3.36191e-14	-2.99727e-10	-1.02418
210415273	chr2:210415273:C:T	3.53453e-14	-2.99727e-10	-0.974109
210415477	chr2:210415477:G:C	2.67914e-14	-2.99727e-10	-1.25119
210417838	chr2:210417838:T:C	2.70042e-13	0.856114	0.203186
210418192	chr2:210418192:G:T	5.55218e-14	-2.99727e-10	-0.5225
210420278	chr2:210420278:A:G	1.99959e-13	0.787156	-0.0283193
210420347	chr2:210420347:A:G	1.80328e-14	-1.64708	-2.87485e-10
210420367	chr2:210420367:C:A	4.52878e-14	-2.99727e-10	-0.726238
210421058	chr2:210421058:A:C	5.05051e-14	-0.617201	-2.87485e-10
210421524	chr2:210421524:C:G	7.70984e-14	-2.99727e-10	-0.194193
210421670	chr2:210421670:A:C	2.70844e-14	-2.99727e-10	-1.24032
210421702	chr2:210421702:G:T	3.02773e-14	-2.99727e-10	-1.12888
210421768	chr2:210421768:G:A	3.12928e-14	-2.99727e-10	-1.09589
210422169	chr2:210422169:A:G	2.65042e-14	-2.99727e-10	-1.26197
210422172	chr2:210422172:C:A	2.21385e-12	4.353	-1.18979
210422273	chr2:210422273:ATTCCCT:A	4.18183e-14	-2.99727e-10	-0.805941
210422283	chr2:210422283:G:C	2.73891e-14	-2.99727e-10	-1.22913
210422323	chr2:210422323:G:A	3.92804e-14	-2.99727e-10	-0.86855
210422366	chr2:210422366:C:A	9.72552e-14	1.26568	-1.22761
210422591	chr2:210422591:A:G	2.56124e-13	0.685846	0.32054
210422641	chr2:210422641:T:C	1.35606e-13	1.58198	-1.2115
210422688	chr2:210422688:C:T	3.98319e-14	-2.99727e-10	-0.854607
210422780	chr2:210422780:T:C	4.61264e-14	-2.99727e-10	-0.707891
210423404	chr2:210423404:G:A	2.77637e-14	-2.99727e-10	-1.21554
210424061	chr2:210424061:G:C	8.7019e-14	-2.99727e-10	-0.0731487
210424867	chr2:210424867:G:A	1.14135e-13	-2.99727e-10	0.198109
210424916	chr2:210424916:G:A	2.66402e-14	-2.99727e-10	-1.25685
210425248	chr2:210425248:A:C	3.25501e-14	-2.99727e-10	-1.05649
210425333	chr2:210425333:G:A	1.65636e-13	0.242318	0.328201
210425986	chr2:210425986:C:T	4.66827e-14	-2.99727e-10	-0.695901
210426482	chr2:210426482:G:C	1.22769e-14	-2.03156	-2.87485e-10
210426533	chr2:210426533:G:A	3.12952e-14	-2.99727e-10	-1.09581
210426544	chr2:210426544:C:A	3.18227e-14	-2.99727e-10	-1.07909
210426858	chr2:210426858:C:G	1.7177e-13	1.49308	-0.886202
210427057	chr2:210427057:T:C	2.77339e-14	-2.99727e-10	-1.21662
210427330	chr2:210427330:A:G	4.83298e-14	0.389247	-1.05047
210427657	chr2:210427657:T:G	6.4979e-14	-2.99727e-10	-0.365211
210427851	chr2:210427851:C:T	4.17524e-14	-2.99727e-10	-0.807518
210427857	chr2:210427857:TG:T	3.76118e-14	0.0138998	-0.925857
210428880	chr2:210428880:C:T	2.65313e-14	-2.99727e-10	-1.26095
210428927	chr2:210428927:CCTG:C	3.62401e-14	-2.99727e-10	-0.949109
210429149	chr2:210429149:TTTG:T	4.7959e-14	-2.99727e-10	-0.668929
210430038	chr2:210430038:T:C	3.35861e-13	-2.99727e-10	1.27742
210430166	chr2:210430166:T:G	3.73955e-14	0.252264	-1.16999
210430332	chr2:210430332:T:C	1.02088e-13	-2.99727e-10	0.0865593
210430416	chr2:210430416:G:A	4.51828e-14	-2.99727e-10	-0.72856
210430868	chr2:210430868:T:C	1.43374e-13	-2.99727e-10	0.426181
210431045	chr2:210431045:C:T	4.0028e-14	-2.99727e-10	-0.849695
210431050	chr2:210431050:A:G	5.97356e-14	-0.150149	-0.299199
210431061	chr2:210431061:G:A	3.93246e-14	-2.99727e-10	-0.867425
210431179	chr2:210431179:C:T	9.70419e-14	0.840249	-0.804381
210431515	chr2:210431515:G:A	4.41003e-14	-2.99727e-10	-0.752808
210431712	chr2:210431712:A:C	3.8279e-14	-2.99727e-10	-0.894373
210431822	chr2:210431822:G:A	8.25371e-14	-2.99727e-10	-0.126027
210432182	chr2:210432182:G:A	2.80681e-14	-1.20464	-2.87485e-10
210432631	chr2:210432631:G:A	4.78998e-14	-2.99727e-10	-0.670163
210432935	chr2:210432935:G:T	2.75838e-14	-2.99727e-10	-1.22205
210433359	chr2:210433359:A:G	1.70437e-14	-1.7035	-2.87485e-10
210433471	chr2:210433471:AG:A	3.8323e-14	-2.99727e-10	-0.893225
210434263	chr2:210434263:A:G	4.52592e-14	-2.99727e-10	-0.726869
210434394	chr2:210434394:CTT:C	4.52943e-14	-2.99727e-10	-0.726094
210434773	chr2:210434773:G:T	3.45097e-14	-2.99727e-10	-0.998034
210434963	chr2:210434963:G:A	8.46095e-14	0.198261	-0.29949
210435145	chr2:210435145:G:A	9.90846e-14	0.205101	-0.148402
210435586	chr2:210435586:TA:T	3.17451e-14	-2.99727e-10	-1.08154
210435743	chr2:210435743:T:C	4.48155e-14	-2.99727e-10	-0.736721
210435778	chr2:210435778:C:T	1.63453e-14	-1.74533	-2.87485e-10
210436424	chr2:210436424:G:A	3.15018e-14	-2.99727e-10	-1.08923
210436442	chr2:210436442:C:T	3.16735e-14	-2.99727e-10	-1.0838
210436481	chr2:210436481:G:C	3.26351e-14	-2.99727e-10	-1.05389
210437035	chr2:210437035:G:A	3.1966e-14	-2.99727e-10	-1.0746
210437903	chr2:210437903:C:A	4.93188e-14	0.303933	-0.944903
210437927	chr2:210437927:T:A	2.81528e-14	-2.99727e-10	-1.20163
210437961	chr2:210437961:T:C	7.319e-15	-2.04596	-0.502844
210439414	chr2:210439414:G:T	6.6994e-14	0.184846	-0.519518
210439468	chr2:210439468:AACTTCAGAAGAC:A	4.4674e-14	-2.99727e-10	-0.739883
210440451	chr2:210440451:T:C	1.05299e-13	-2.99727e-10	0.117528
210440934	chr2:210440934:G:A	7.65941e-14	0.254291	-0.455047
210441171	chr2:210441171:G:C	5.68979e-14	-2.99727e-10	-0.498017
210441437	chr2:210441437:A:C	4.43848e-14	-2.99727e-10	-0.746379
210441966	chr2:210441966:G:A	7.99924e-14	-2.99727e-10	-0.157344
210441973	chr2:210441973:C:T	2.84611e-14	-2.99727e-10	-1.19074
210442351	chr2:210442351:T:C	3.35092e-14	-2.99727e-10	-1.02745
210442836	chr2:210442836:A:G	4.71913e-14	-2.99727e-10	-0.685067
210443629	chr2:210443629:G:A	3.09486e-14	-2.99727e-10	-1.10695
210443836	chr2:210443836:C:T	1.2723e-13	-2.99727e-10	0.306719
210443989	chr2:210443989:T:G	3.22861e-14	-2.99727e-10	-1.06464
210444574	chr2:210444574:T:A	1.40266e-14	-1.71068	-0.187642
210445231	chr2:210445231:G:C	2.95013e-14	-2.99727e-10	-1.15484
210445476	chr2:210445476:C:T	4.90396e-15	-1.94141	-1.00782
210445621	chr2:210445621:A:C	1.24215e-14	-2.01985	-2.87485e-10
210445898	chr2:210445898:C:G	2.72658e-14	-2.99727e-10	-1.23364
210446127	chr2:210446127:T:A	3.42314e-14	-2.99727e-10	-1.00613
210446590	chr2:210446590:T:C	8.60567e-14	0.805979	-0.890248
210446918	chr2:210446918:A:G	3.21922e-13	-2.99727e-10	1.23503
210447841	chr2:210447841:C:T	8.09645e-14	0.962237	-1.1075
210448220	chr2:210448220:C:T	3.95995e-15	-1.97441	-1.18864
210448354	chr2:210448354:G:A	3.06109e-14	-2.99727e-10	-1.11792
210448462	chr2:210448462:A:G	8.22167e-14	0.811425	-0.941342
210448770	chr2:210448770:T:C	2.69181e-14	-2.99727e-10	-1.24648
210449840	chr2:210449840:C:G	1.18533e-14	-0.862241	-1.20443
210450157	chr2:210450157:T:C	7.37451e-14	-2.99727e-10	-0.238662
210450253	chr2:210450253:C:T	8.57481e-15	-1.36112	-1.02932
210450563	chr2:210450563:T:C	9.61154e-15	-1.22125	-1.05506
210451289	chr2:210451289:C:T	1.00165e-14	-1.0882	-1.14685
210451629	chr2:210451629:A:G	1.38923e-14	-0.737058	-1.17088
210451771	chr2:210451771:C:CTAAA	2.86517e-14	-2.99727e-10	-1.18406
210451881	chr2:210451881:T:C	3.26846e-14	-2.99727e-10	-1.05237
210451989	chr2:210451989:A:G	1.74337e-14	-1.68087	-2.87485e-10
210452207	chr2:210452207:A:G	2.82169e-14	-2.99727e-10	-1.19935
210452350	chr2:210452350:A:G	2.73615e-14	-2.99727e-10	-1.23014
210452351	chr2:210452351:T:A	2.73619e-14	-2.99727e-10	-1.23012
210452486	chr2:210452486:T:C	5.62474e-15	-1.78356	-1.02854
210452832	chr2:210452832:T:A	7.04057e-14	-2.99727e-10	-0.285001
210453024	chr2:210453024:C:T	2.66528e-14	-2.99727e-10	-1.25638
210453054	chr2:210453054:T:C	5.43268e-15	-1.80427	-1.04257
210453102	chr2:210453102:A:G	5.44771e-14	-2.99727e-10	-0.541494
210453867	chr2:210453867:A:G	7.95813e-14	0.740799	-0.903295
210453941	chr2:210453941:T:G	3.06909e-14	-2.99727e-10	-1.11531
210454054	chr2:210454054:C:T	9.15981e-14	0.840192	-0.862057
210455074	chr2:210455074:T:C	2.83043e-14	-2.99727e-10	-1.19626
210455100	chr2:210455100:T:C	9.46995e-14	0.87187	-0.860437
210455396	chr2:210455396:C:T	2.67836e-14	-2.99727e-10	-1.25149
210455564	chr2:210455564:A:C	1.0352e-13	1.19647	-1.09599
210456476	chr2:210456476:G:A	8.56493e-14	0.805952	-0.894967
210456594	chr2:210456594:C:T	2.69933e-14	-2.99727e-10	-1.24369
210456749	chr2:210456749:G:A	7.79217e-14	0.74176	-0.925331
210456963	chr2:210456963:T:C	6.99442e-14	-2.99727e-10	-0.291578
210457228	chr2:210457228:T:C	2.86612e-14	-2.99727e-10	-1.18373
210457397	chr2:210457397:G:A	7.54478e-14	0.710423	-0.926258
210457670	chr2:210457670:T:C	7.71268e-14	0.734128	-0.927952
210458171	chr2:210458171:C:G	3.81094e-14	-2.99727e-10	-0.898815
210458221	chr2:210458221:T:C	7.44379e-14	0.682379	-0.911689
210458240	chr2:210458240:G:A	2.69646e-14	-2.99727e-10	-1.24475
210458590	chr2:210458590:G:T	5.74598e-12	4.11698	-2.87485e-10
210458673	chr2:210458673:C:T	8.41837e-14	0.832085	-0.938359
210460212	chr2:210460212:T:G	1.21834e-14	-2.0392	-2.87485e-10
210460234	chr2:210460234:G:A	2.36807e-14	-0.133886	-1.24073
210460482	chr2:210460482:A:G	2.68944e-14	-2.99727e-10	-1.24736
210460533	chr2:210460533:TTCTA:T	5.33015e-15	-1.78004	-1.08586
210460799	chr2:210460799:G:A	5.39683e-15	-1.76164	-1.09183
210460930	chr2:210460930:A:T	5.24516e-15	-1.7895	-1.09247
210461082	chr2:210461082:G:T	1.09696e-14	-1.19866	-0.945495
210461130	chr2:210461130:C:T	2.69937e-14	-2.99727e-10	-1.24367
210461182	chr2:210461182:GC:G	1.20702e-14	-2.04854	-2.87485e-10
210461260	chr2:210461260:G:A	3.95508e-15	-1.91443	-1.24985
210461410	chr2:210461410:C:G	8.05986e-14	0.990566	-1.14036
210461485	chr2:210461485:T:C	9.13212e-14	1.08047	-1.10536
210461489	chr2:210461489:C:G	2.73285e-14	-2.99727e-10	-1.23134
210461701	chr2:210461701:G:A	4.97534e-14	-0.632197	-2.87485e-10
210461785	chr2:210461785:T:C	3.83925e-14	-2.99727e-10	-0.891413
210462131	chr2:210462131:A:T	7.55462e-14	0.931628	-1.14616
210462266	chr2:210462266:T:C	3.51219e-14	-2.99727e-10	-0.98045
210462908	chr2:210462908:G:A	3.58832e-14	-2.99727e-10	-0.959007
210463177	chr2:210463177:A:G	8.42411e-14	1.06035	-1.16594
210463464	chr2:210463464:G:A	2.8189e-14	-2.99727e-10	-1.20034
210463710	chr2:210463710:T:C	4.06326e-15	-1.88606	-1.25123
210463775	chr2:210463775:G:A	8.11483e-14	1.01975	-1.16275
210463939	chr2:210463939:T:C	5.38067e-15	-1.73732	-1.11914
210464241	chr2:210464241:C:T	2.43814e-14	-0.0835953	-1.26186
210464470	chr2:210464470:AT:A	8.28938e-14	1.02914	-1.15086
210464507	chr2:210464507:C:T	2.65183e-14	-2.99727e-10	-1.26144
210464732	chr2:210464732:T:C	6.77572e-14	0.651494	-0.974838
210464826	chr2:210464826:T:C	8.47305e-14	1.05563	-1.15543
210464839	chr2:210464839:G:A	2.76286e-14	-2.99727e-10	-1.22042
210464898	chr2:210464898:G:A	1.36834e-14	-1.92309	-2.87485e-10
210464976	chr2:210464976:A:AC	2.65786e-14	6.07415e-05	-1.25923
210465064	chr2:210465064:A:G	5.51983e-15	-1.72407	-1.10686
210465232	chr2:210465232:G:T	7.29235e-14	0.941541	-1.19141
210465618	chr2:210465618:C:T	2.61582e-14	-0.0133036	-1.26181
210466153	chr2:210466153:C:G	3.71093e-15	-2.01636	-1.21163
210466321	chr2:210466321:G:A	2.74366e-14	-2.99727e-10	-1.2274
210466524	chr2:210466524:T:C	2.11638e-14	-0.234118	-1.25286
210466564	chr2:210466564:C:T	2.74193e-14	-2.99727e-10	-1.22803
210466811	chr2:210466811:G:A	2.72672e-14	-2.99727e-10	-1.23359
210467051	chr2:210467051:T:G	2.74342e-14	-2.99727e-10	-1.22749
210467189	chr2:210467189:C:T	5.69889e-15	-1.6918	-1.1072
210467693	chr2:210467693:A:G	1.20954e-14	-2.04645	-2.87485e-10
210468282	chr2:210468282:C:T	2.81198e-14	-2.99727e-10	-1.2028
210468295	chr2:210468295:AG:A	3.05259e-14	-2.99727e-10	-1.1207
210468325	chr2:210468325:C:T	2.39307e-14	-0.102106	-1.26201
210468482	chr2:210468482:C:T	5.67566e-15	-1.69155	-1.11154
210469396	chr2:210469396:T:G	6.03122e-15	-1.65291	-1.08942
210469923	chr2:210469923:G:A	3.47027e-15	-2.04623	-1.24882
210469952	chr2:210469952:A:G	2.73214e-14	-2.99727e-10	-1.2316
210469984	chr2:210469984:A:C	2.12682e-14	-0.236997	-1.24507
210470658	chr2:210470658:T:C	2.47014e-14	-0.0718476	-1.26057
210470819	chr2:210470819:A:G	1.64328e-14	-0.55931	-1.18069
210470828	chr2:210470828:C:G	1.80177e-14	-0.480944	-1.16697
210470875	chr2:210470875:A:C	1.88887e-14	-0.465057	-1.13566
210471193	chr2:210471193:T:C	1.79483e-14	-0.49976	-1.15202
210471288	chr2:210471288:AC:A	2.57511e-14	-0.187237	-1.10356
210471389	chr2:210471389:C:A	2.75908e-14	-2.99727e-10	-1.22179
210471433	chr2:210471433:T:C	2.88191e-14	-2.99727e-10	-1.17824
210472203	chr2:210472203:AC:A	2.75924e-14	-2.99727e-10	-1.22173
210472273	chr2:210472273:A:G	3.20004e-14	-1.07353	-2.87485e-10
210472548	chr2:210472548:A:G	7.27733e-15	-1.57196	-0.982548
210472826	chr2:210472826:A:C	6.34126e-15	-1.44995	-1.24225
210472959	chr2:210472959:A:C	3.16857e-14	-2.99727e-10	-1.08341
210473353	chr2:210473353:C:T	2.09085e-14	-0.89625	-0.602868
210473503	chr2:210473503:G:A	8.91982e-14	-2.99727e-10	-0.0484148
210473504	chr2:210473504:G:C	8.90417e-14	-2.99727e-10	-0.0501709
210473613	chr2:210473613:A:T	3.41801e-14	-2.99727e-10	-1.00763
210474799	chr2:210474799:G:C	2.86654e-14	-2.99727e-10	-1.18359
210474875	chr2:210474875:G:C	2.79728e-14	-2.99727e-10	-1.20804
210475234	chr2:210475234:A:G	2.95221e-14	-2.99727e-10	-1.15414
210475931	chr2:210475931:C:T	1.93507e-14	-0.410459	-1.16609
210476432	chr2:210476432:C:G	2.0441e-14	-0.435168	-1.08656
210476625	chr2:210476625:C:T	2.07059e-14	-0.435372	-1.07349
210476631	chr2:210476631:G:A	4.91698e-14	-2.99727e-10	-0.643995
210476643	chr2:210476643:C:T	2.83861e-14	-2.99727e-10	-1.19338
210476875	chr2:210476875:G:T	2.04337e-14	-0.386967	-1.13512
210477070	chr2:210477070:T:A	6.72419e-14	-2.99727e-10	-0.330979
210477138	chr2:210477138:T:C	2.72103e-14	-2.99727e-10	-1.23568
210477748	chr2:210477748:G:A	1.63758e-14	-1.74347	-2.87485e-10
210477778	chr2:210477778:G:A	2.05796e-14	-0.430001	-1.08497
210478130	chr2:210478130:G:A	2.74822e-14	-2.99727e-10	-1.22574
210478131	chr2:210478131:A:G	2.78566e-14	-2.99727e-10	-1.21221
210478201	chr2:210478201:T:C	2.13628e-14	-0.341444	-1.13618
210478558	chr2:210478558:T:G	2.82018e-14	-2.99727e-10	-1.19989
210478633	chr2:210478633:A:G	1.99218e-14	-0.385408	-1.16205
210478669	chr2:210478669:C:T	3.35567e-14	-2.99727e-10	-1.02604
210478803	chr2:210478803:C:T	7.01014e-15	-1.38128	-1.21064
210479390	chr2:210479390:A:G	1.95064e-14	-0.40776	-1.16077
210479447	chr2:210479447:G:C	2.05537e-14	-0.334105	-1.18213
210479809	chr2:210479809:A:T	1.80198e-14	-0.460822	-1.18698
210480194	chr2:210480194:G:A	1.68442e-13	-2.99727e-10	0.587316
210480282	chr2:210480282:T:C	1.96993e-14	-0.440522	-1.11817
210480866	chr2:210480866:C:T	2.76386e-14	-2.99727e-10	-1.22006
210480975	chr2:210480975:T:C	1.73109e-14	-0.483301	-1.20464
210481327	chr2:210481327:T:C	1.8927e-14	-0.411053	-1.18763
210481511	chr2:210481511:A:G	2.82032e-14	-2.99727e-10	-1.19984
210481739	chr2:210481739:T:G	2.7935e-14	-2.99727e-10	-1.2094
210482053	chr2:210482053:T:C	1.01498e-13	-2.99727e-10	0.0807612
210482170	chr2:210482170:G:A	1.26227e-14	-0.850333	-1.15344
210482197	chr2:210482197:T:C	2.7921e-12	3.39527	-2.87485e-10
210482548	chr2:210482548:C:A	4.59409e-14	-2.99727e-10	-0.71192
210482558	chr2:210482558:A:G	1.46196e-13	-2.99727e-10	0.445673
210483079	chr2:210483079:A:G	3.3121e-14	-2.99727e-10	-1.03911
210483082	chr2:210483082:T:C	1.17328e-13	1.05689	-0.831196
210483214	chr2:210483214:ACT:A	1.21828e-13	1.09938	-0.83605
210483300	chr2:210483300:A:T	2.38083e-14	-1.36924	-2.87485e-10
210483431	chr2:210483431:G:C	5.02234e-14	-2.99727e-10	-0.622794
210483606	chr2:210483606:T:A	1.38556e-13	1.20529	-0.813292
210483875	chr2:210483875:G:T	2.56964e-14	-0.0463323	-1.24659
210484368	chr2:210484368:A:G	1.43857e-13	1.24653	-0.816983
210484433	chr2:210484433:A:G	5.1208e-14	-2.99727e-10	-0.603379
210484528	chr2:210484528:G:A	1.96897e-13	-2.99727e-10	0.743406
210484537	chr2:210484537:A:G	2.51707e-14	-0.0858069	-1.22779
210484597	chr2:210484597:A:G	1.26692e-13	1.12017	-0.817685
210485025	chr2:210485025:G:A	2.58504e-14	-0.0528538	-1.23409
210485985	chr2:210485985:G:A	1.31444e-13	1.13334	-0.794037
210486571	chr2:210486571:T:A	1.39861e-13	-2.99727e-10	0.401374
210486597	chr2:210486597:G:A	1.39576e-13	1.21893	-0.819595
210486755	chr2:210486755:T:C	1.33419e-13	1.17067	-0.816456
210487168	chr2:210487168:A:G	1.87598e-12	2.99761	-2.87485e-10
210487169	chr2:210487169:T:C	1.8812e-12	3.00039	-2.87485e-10
210487171	chr2:210487171:C:A	1.87013e-12	2.99449	-2.87485e-10
210487211	chr2:210487211:CTT:C	5.95284e-14	-2.99727e-10	-0.452822
210487266	chr2:210487266:C:T	2.66508e-14	-2.99727e-10	-1.25646
210487456	chr2:210487456:C:T	1.31097e-13	1.14669	-0.810032
210487655	chr2:210487655:G:A	9.27462e-14	-2.99727e-10	-0.00940834
210487713	chr2:210487713:A:AT	1.25869e-13	0.424976	-0.129008
210488257	chr2:210488257:A:G	2.84549e-14	-2.99727e-10	-1.19095
210488304	chr2:210488304:A:C	1.72886e-14	-1.77952	0.0902948
210488390	chr2:210488390:G:A	1.19151e-13	1.06619	-0.825074
210488623	chr2:210488623:C:T	2.7262e-13	-2.99727e-10	1.0688
210488678	chr2:210488678:A:C	1.36403e-13	1.19999	-0.82365
210488829	chr2:210488829:C:T	1.45459e-13	1.25736	-0.816743
210489033	chr2:210489033:T:C	5.45987e-14	-2.99727e-10	-0.539265
210489097	chr2:210489097:A:G	1.3824e-13	1.20041	-0.810697
210489186	chr2:210489186:T:G	2.67475e-14	-2.99727e-10	-1.25283
210489474	chr2:210489474:G:A	1.52906e-13	1.3027	-0.812153
210489722	chr2:210489722:A:T	2.03526e-14	-1.52607	-2.87485e-10
210489828	chr2:210489828:C:T	1.23713e-13	1.1439	-0.865213
210489930	chr2:210489930:G:A	5.96146e-15	-1.99537	-0.75859
210490020	chr2:210490020:G:C	4.78554e-14	-2.99727e-10	-0.671092
210490145	chr2:210490145:A:G	4.5152e-15	-1.805	-1.22682
210490182	chr2:210490182:C:A	1.40175e-13	1.21703	-0.813417
210490445	chr2:210490445:G:A	1.43165e-13	1.22629	-0.801566
210490648	chr2:210490648:G:A	2.64051e-14	-0.0336164	-1.2321
210490666	chr2:210490666:G:C	1.88605e-13	0.846439	-0.146059
210490771	chr2:210490771:A:G	1.43323e-13	1.23672	-0.810891
210490777	chr2:210490777:T:C	2.70436e-14	-2.99727e-10	-1.24182
210491459	chr2:210491459:A:G	9.54574e-15	-1.81159	-0.471594
210491514	chr2:210491514:T:C	3.42584e-14	-2.99727e-10	-1.00534
210492135	chr2:210492135:A:G	1.22739e-14	-2.0318	-2.87485e-10
210492209	chr2:210492209:C:A	8.16759e-15	-1.6171	-0.822003
210492494	chr2:210492494:G:A	9.09599e-15	-1.80412	-0.527324
210492709	chr2:210492709:G:T	2.83129e-14	-2.99727e-10	-1.19596
210492753	chr2:210492753:G:A	2.8325e-14	-2.99727e-10	-1.19553
210492849	chr2:210492849:C:CA	3.48099e-14	-2.99727e-10	-0.989373
210492919	chr2:210492919:G:A	2.88681e-14	-2.99727e-10	-1.17654
210493071	chr2:210493071:A:G	3.38618e-14	-2.99727e-10	-1.01699
210493419	chr2:210493419:A:G	4.76777e-14	-2.99727e-10	-0.674811
210493880	chr2:210493880:AT:A	9.57988e-14	0.85226	-0.829285
210493961	chr2:210493961:A:G	2.70164e-14	-2.99727e-10	-1.24283
210494035	chr2:210494035:C:T	6.2704e-14	-2.99727e-10	-0.40085
210494284	chr2:210494284:G:A	5.25329e-14	-0.0265463	-0.551289
210494666	chr2:210494666:T:TG	5.54189e-14	0.0322475	-0.556602
210494923	chr2:210494923:G:A	2.67043e-14	-2.99727e-10	-1.25445
210494957	chr2:210494957:G:T	3.61967e-14	-2.99727e-10	-0.950307
210495077	chr2:210495077:A:T	2.6718e-14	-2.99727e-10	-1.25394
210495112	chr2:210495112:T:C	3.36635e-14	-2.99727e-10	-1.02286
210495113	chr2:210495113:G:A	3.38613e-14	-2.99727e-10	-1.017
210495127	chr2:210495127:T:C	4.48301e-15	-1.81255	-1.22643
210495216	chr2:210495216:C:T	2.91715e-14	-2.99727e-10	-1.16608
210495217	chr2:210495217:G:A	3.74095e-14	-2.99727e-10	-0.917351
210495737	chr2:210495737:A:C	4.80073e-14	-2.99727e-10	-0.667922
210495760	chr2:210495760:C:T	1.54932e-14	-1.81722	0.0183523
210496029	chr2:210496029:G:C	1.89432e-12	3.00734	-2.87485e-10
210496067	chr2:210496067:T:C	2.65332e-14	-2.99727e-10	-1.26088
210496251	chr2:210496251:G:T	1.7757e-14	-0.55619	-1.1063
210496471	chr2:210496471:C:T	2.93458e-14	-2.99727e-10	-1.16013
210496618	chr2:210496618:A:G	6.41723e-13	1.92488	-2.87485e-10
210496774	chr2:210496774:T:C	8.90536e-15	-1.62945	-0.723174
210496817	chr2:210496817:A:G	6.46351e-15	-1.46734	-1.20577
210496830	chr2:210496830:T:C	6.3238e-15	-1.47728	-1.21768
210497719	chr2:210497719:A:G	2.51857e-14	-1.78947	0.476468
210497850	chr2:210497850:T:C	7.85261e-15	-1.8805	-0.59793
210498131	chr2:210498131:T:C	6.55473e-15	-1.9747	-0.684394
210498147	chr2:210498147:T:C	1.02684e-13	0.899736	-0.807353
210498992	chr2:210498992:T:A	1.30512e-14	-1.9704	-2.87485e-10
210499457	chr2:210499457:G:A	8.03364e-15	-1.83785	-0.617788
210500184	chr2:210500184:G:A	1.42575e-13	0.562306	-0.141715
210501435	chr2:210501435:C:T	1.23543e-14	-2.00088	-0.0243857
210501444	chr2:210501444:T:C	3.27835e-14	-2.99727e-10	-1.04935
210501731	chr2:210501731:G:T	1.67734e-14	-1.71948	-2.87485e-10
210502020	chr2:210502020:T:C	1.72582e-14	-1.69099	-2.87485e-10
210502155	chr2:210502155:T:C	1.63501e-14	-1.90255	0.157505
210502255	chr2:210502255:G:A	2.67701e-14	-2.99727e-10	-1.25199
210502369	chr2:210502369:A:C	7.33806e-15	-1.65078	-0.89542
210502371	chr2:210502371:A:C	1.40237e-14	-1.07506	-0.823468
210502378	chr2:210502378:TA:T	2.50986e-14	-0.248997	-1.06747
210502401	chr2:210502401:T:A	2.6614e-14	-2.99727e-10	-1.25784
210503634	chr2:210503634:C:G	1.29965e-14	-2.00223	0.0276372
210503809	chr2:210503809:G:A	2.67624e-14	-2.99727e-10	-1.25228
210503948	chr2:210503948:A:T	5.10959e-14	0.446172	-1.05174
210504189	chr2:210504189:C:T	2.67199e-14	-2.99727e-10	-1.25387
210504312	chr2:210504312:C:T	6.64674e-15	-2.02667	-0.618482
210504768	chr2:210504768:G:A	5.25312e-14	-2.99727e-10	-0.577867
210504825	chr2:210504825:G:A	2.66557e-14	-2.99727e-10	-1.25627
210505004	chr2:210505004:G:A	5.49874e-14	-2.99727e-10	-0.532171
210505270	chr2:210505270:C:G	9.76616e-14	0.88972	-0.847487
210505406	chr2:210505406:G:A	8.41517e-15	-1.81262	-0.596623
210505765	chr2:210505765:C:T	3.80556e-15	-1.94215	-1.26067
210505772	chr2:210505772:C:T	2.18127e-14	-0.216838	-1.23995
210506225	chr2:210506225:C:T	5.06832e-14	-0.286587	-0.327094
210506250	chr2:210506250:C:T	3.05206e-14	-2.99727e-10	-1.12087
210506321	chr2:210506321:G:A	9.82462e-14	0.831253	-0.783051
210506484	chr2:210506484:C:G	3.59829e-14	-0.956231	-2.87485e-10
210506538	chr2:210506538:C:T	2.68245e-14	-2.99727e-10	-1.24996
210507270	chr2:210507270:T:C	2.34073e-14	-0.63155	-0.754676
210507271	chr2:210507271:G:C	3.07778e-14	-0.324258	-0.788225
210507361	chr2:210507361:A:G	3.23532e-14	-0.284701	-0.777861
210507444	chr2:210507444:C:T	3.05467e-14	-0.350852	-0.769167
210507807	chr2:210507807:C:G	4.08135e-15	-1.8894	-1.24345
210507969	chr2:210507969:C:T	4.0422e-15	-1.93678	-1.20571
210508072	chr2:210508072:G:T	2.88524e-14	-0.470631	-0.70645
210508241	chr2:210508241:A:G	2.718e-14	-0.393324	-0.843471
210508247	chr2:210508247:C:T	2.75509e-14	-0.569377	-0.653864
210508767	chr2:210508767:C:G	2.31606e-14	-0.166116	-1.23071
210509423	chr2:210509423:C:T	4.04255e-15	-1.9089	-1.2335
210509899	chr2:210509899:A:G	2.73329e-14	-2.99727e-10	-1.23119
210510203	chr2:210510203:A:C	2.74555e-14	-2.99727e-10	-1.22671
210510303	chr2:210510303:G:C	6.91553e-15	-1.9119	-0.693605
210511061	chr2:210511061:G:A	4.68314e-14	-2.99727e-10	-0.692722
210511130	chr2:210511130:C:T	1.6098e-14	-1.8404	0.0798145
210511274	chr2:210511274:C:T	2.65462e-14	-2.99727e-10	-1.26039
210511522	chr2:210511522:T:G	4.11743e-14	-2.99727e-10	-0.821461
210511770	chr2:210511770:G:T	1.63642e-14	-1.8424	0.0982221
210511877	chr2:210511877:A:G	2.33484e-14	-0.636722	-0.752023
210512247	chr2:210512247:T:G	2.295e-14	-0.175628	-1.23033
210512294	chr2:210512294:G:C	3.85961e-14	-2.99727e-10	-0.886124
210513184	chr2:210513184:C:A	1.56669e-14	-1.69446	-0.093267
210513186	chr2:210513186:C:A	5.42934e-14	-2.99727e-10	-0.544873
210513812	chr2:210513812:T:C	2.69588e-14	-2.99727e-10	-1.24497
210514473	chr2:210514473:C:G	2.65237e-14	-2.99727e-10	-1.26124
210514530	chr2:210514530:A:G	2.45622e-14	-0.580251	-0.757816
210514856	chr2:210514856:A:G	1.87521e-13	0.617648	0.0769682
210515609	chr2:210515609:G:A	2.56441e-14	-0.540287	-0.754676
210516304	chr2:210516304:G:A	2.59109e-14	-1.28461	-2.87485e-10
210516549	chr2:210516549:C:G	2.652e-14	-2.99727e-10	-1.26138
210516611	chr2:210516611:C:T	6.58975e-15	-2.03578	-0.617977
210516762	chr2:210516762:T:C	2.38155e-14	-0.135103	-1.23383
210516839	chr2:210516839:A:G	5.02019e-14	-2.99727e-10	-0.623222
210517737	chr2:210517737:T:A	2.39712e-14	-0.65263	-0.709793
210517860	chr2:210517860:C:T	2.30486e-14	-0.692351	-0.709317
210517959	chr2:210517959:C:T	1.28026e-14	-1.98963	-2.87485e-10
210517965	chr2:210517965:A:G	6.7362e-14	-2.99727e-10	-0.329195
210518720	chr2:210518720:T:C	9.43424e-14	0.863307	-0.855652
210518887	chr2:210518887:A:G	2.71946e-14	-2.99727e-10	-1.23626
210519402	chr2:210519402:A:G	2.71044e-14	-0.587302	-0.652278
210519498	chr2:210519498:C:T	2.58352e-14	-0.615642	-0.671894
210520465	chr2:210520465:T:C	2.94246e-14	-2.99727e-10	-1.15745
210520694	chr2:210520694:C:G	3.30412e-14	-2.99727e-10	-1.04152
210520960	chr2:210520960:A:G	5.9073e-15	-1.94737	-0.815719
210521619	chr2:210521619:A:G	2.67014e-14	-2.99727e-10	-1.25456
210521760	chr2:210521760:G:A	2.30517e-14	-0.176246	-1.22529
210521813	chr2:210521813:A:G	2.38115e-14	-0.697178	-0.67193
210521940	chr2:210521940:T:A	7.22183e-14	0.296484	-0.556066
210522212	chr2:210522212:T:A	6.94825e-14	0.69514	-0.99334
210522233	chr2:210522233:T:C	2.36538e-14	-0.697117	-0.678634
210522362	chr2:210522362:G:C	4.09077e-14	-2.99727e-10	-0.827957
210522479	chr2:210522479:G:A	2.38937e-14	-0.693513	-0.672149
210523441	chr2:210523441:A:C	2.22267e-14	-0.694034	-0.743947
210523511	chr2:210523511:C:T	6.01127e-15	-1.91854	-0.827097
210523768	chr2:210523768:T:G	4.91372e-14	-2.99727e-10	-0.644658
210524545	chr2:210524545:T:C	8.87588e-15	-1.88192	-0.47402
210524698	chr2:210524698:T:C	2.37659e-14	-0.478076	-0.892948
210525630	chr2:210525630:T:C	2.32291e-13	-2.99727e-10	0.908715
210526520	chr2:210526520:C:T	2.66503e-14	-2.99727e-10	-1.25648
210526986	chr2:210526986:G:A	4.01617e-13	1.45622	-2.87485e-10
210526992	chr2:210526992:A:G	7.84144e-14	0.561187	-0.738454
210527055	chr2:210527055:A:G	2.66352e-14	-2.99727e-10	-1.25704
210527340	chr2:210527340:A:G	2.67084e-14	-2.99727e-10	-1.2543
210527694	chr2:210527694:C:T	2.67159e-14	-2.99727e-10	-1.25402
210527707	chr2:210527707:C:T	1.21959e-14	-2.03817	-2.87485e-10
210528793	chr2:210528793:T:C	2.83054e-14	-2.99727e-10	-1.19622
210528849	chr2:210528849:G:A	2.6784e-14	-2.99727e-10	-1.25147
210528915	chr2:210528915:C:T	2.68474e-14	-2.99727e-10	-1.24911
210529233	chr2:210529233:G:A	1.01724e-13	0.630349	-0.547366
210529463	chr2:210529463:G:T	2.80983e-14	-2.99727e-10	-1.20357
210529675	chr2:210529675:G:A	1.10646e-13	0.868539	-0.70148
210529725	chr2:210529725:A:T	4.99887e-13	1.67511	-2.87485e-10
210529945	chr2:210529945:T:C	2.71566e-14	-2.99727e-10	-1.23766
210530384	chr2:210530384:A:G	5.04258e-14	-2.99727e-10	-0.618772
210530415	chr2:210530415:T:C	2.95087e-14	-2.99727e-10	-1.15459
210530571	chr2:210530571:A:G	2.66668e-14	-2.99727e-10	-1.25585
210530652	chr2:210530652:G:A	2.66477e-14	-2.99727e-10	-1.25657
210530659	chr2:210530659:G:C	2.85132e-14	-2.99727e-10	-1.18891
210531956	chr2:210531956:G:A	8.90646e-14	1.09342	-1.14333
210531996	chr2:210531996:C:G	2.77642e-14	-2.99727e-10	-1.21553
210532452	chr2:210532452:C:T	9.23988e-14	0.718703	-0.731865
210532536	chr2:210532536:A:G	5.77304e-14	-2.99727e-10	-0.483492
210532686	chr2:210532686:G:A	5.00036e-15	-1.89766	-1.0321
210532798	chr2:210532798:A:T	7.66335e-14	0.785602	-0.985844
210533048	chr2:210533048:G:A	3.32731e-14	-2.99727e-10	-1.03453
210533062	chr2:210533062:G:A	1.06656e-13	1.27758	-1.14725
210533213	chr2:210533213:A:G	9.58453e-14	1.03527	-1.01181
210533493	chr2:210533493:A:G	6.30213e-14	-2.99727e-10	-0.395803
210533639	chr2:210533639:T:C	4.75404e-14	-2.99727e-10	-0.677695
210533769	chr2:210533769:A:G	3.67583e-14	-2.99727e-10	-0.934912
210533945	chr2:210533945:A:G	6.14117e-14	-2.99727e-10	-0.421675
210534029	chr2:210534029:T:C	4.35394e-15	-1.86201	-1.20618
210534795	chr2:210534795:G:A	2.72624e-14	-2.99727e-10	-1.23377
210535027	chr2:210535027:G:A	6.16347e-14	0.697581	-1.11563
210535374	chr2:210535374:C:G	3.34068e-14	-2.99727e-10	-1.03052
210535405	chr2:210535405:T:A	3.37859e-14	-1.01923	-2.87485e-10
210536392	chr2:210536392:C:T	2.00413e-14	-1.59846	0.0569787
210536452	chr2:210536452:C:A	6.88672e-14	0.807481	-1.11458
210536617	chr2:210536617:C:T	7.89657e-14	0.935097	-1.10536
210537387	chr2:210537387:G:A	4.39941e-14	-2.99727e-10	-0.755219
210537756	chr2:210537756:T:A	7.89832e-14	1.02307	-1.19311
210537810	chr2:210537810:CAT:C	3.49147e-14	-2.99727e-10	-0.986368
210538027	chr2:210538027:C:A	4.41272e-14	-2.99727e-10	-0.752199
210538123	chr2:210538123:A:T	3.98365e-14	-2.99727e-10	-0.854491
210538389	chr2:210538389:T:C	4.75523e-14	-0.677446	-2.87485e-10
210538393	chr2:210538393:G:A	1.04089e-13	1.35476	-1.24879
210538798	chr2:210538798:G:A	3.6524e-14	-2.99727e-10	-0.941305
210538916	chr2:210538916:T:A	9.01302e-14	1.13351	-1.17153
210538948	chr2:210538948:CT:C	1.77012e-13	-2.99727e-10	0.636942
210538954	chr2:210538954:C:G	1.76865e-13	-2.99727e-10	0.636113
210539001	chr2:210539001:A:G	6.90886e-14	0.793649	-1.09753
210539205	chr2:210539205:G:A	9.17291e-14	1.13714	-1.15758
210539311	chr2:210539311:T:G	7.05693e-14	0.820455	-1.10314
210539798	chr2:210539798:A:G	3.41884e-14	-2.99727e-10	-1.00739
210540137	chr2:210540137:TA:T	3.34936e-14	-2.99727e-10	-1.02792
210540148	chr2:210540148:C:T	4.36616e-14	-2.99727e-10	-0.762806
210540243	chr2:210540243:T:G	2.65618e-14	-2.99727e-10	-1.2598
210540256	chr2:210540256:C:T	3.34312e-14	-2.99727e-10	-1.02979
210540313	chr2:210540313:A:C	1.2508e-14	-2.01291	-2.87485e-10
210541258	chr2:210541258:T:C	1.2285e-14	-2.0309	-2.87485e-10
210541483	chr2:210541483:G:A	6.8127e-15	-1.97612	-0.644372
210541695	chr2:210541695:G:A	6.74004e-14	-2.99727e-10	-0.328625
210542746	chr2:210542746:G:A	2.65544e-14	-2.99727e-10	-1.26008
210543032	chr2:210543032:C:T	5.62483e-14	0.720809	-1.23031
210543163	chr2:210543163:C:G	2.65585e-14	-2.99727e-10	-1.25993
210543894	chr2:210543894:C:T	1.05359e-13	0.785175	-0.667072
210544918	chr2:210544918:A:G	4.63045e-14	-2.99727e-10	-0.704037
210545008	chr2:210545008:C:T	9.47896e-14	1.19658	-1.18419
210545076	chr2:210545076:G:T	8.0602e-14	0.946801	-1.09655
210545256	chr2:210545256:A:G	6.76607e-14	-2.99727e-10	-0.324769
210545330	chr2:210545330:T:C	2.65629e-14	-2.99727e-10	-1.25976
210545359	chr2:210545359:T:C	1.24486e-14	-2.01767	-2.87485e-10
210545451	chr2:210545451:C:T	3.03383e-14	-2.99727e-10	-1.12686
210545957	chr2:210545957:C:A	4.16955e-14	-2.99727e-10	-0.808881
210546393	chr2:210546393:C:T	7.66821e-14	-2.99727e-10	-0.199608
210546981	chr2:210546981:C:T	6.73012e-14	-2.99727e-10	-0.330098
210547139	chr2:210547139:G:A	3.12416e-14	-2.99727e-10	-1.09753
210547567	chr2:210547567:A:G	2.94908e-14	-2.99727e-10	-1.1552
210547616	chr2:210547616:T:G	3.15984e-14	-2.99727e-10	-1.08617
210548057	chr2:210548057:T:C	3.64744e-14	-2.99727e-10	-0.942666
210548086	chr2:210548086:G:A	2.6505e-14	-2.99727e-10	-1.26194
210548341	chr2:210548341:C:T	3.59227e-14	-0.353711	-0.604195
210548898	chr2:210548898:C:T	2.78908e-14	-2.99727e-10	-1.21098
210549354	chr2:210549354:T:G	3.20975e-14	-2.99727e-10	-1.0705
210549625	chr2:210549625:A:G	6.22549e-14	0.735759	-1.1438
210549808	chr2:210549808:A:G	9.3651e-14	0.757831	-0.757531
210549833	chr2:210549833:T:G	1.40348e-12	2.70743	-2.87485e-10
210550235	chr2:210550235:G:A	3.98493e-14	-2.99727e-10	-0.854171
210550699	chr2:210550699:A:G	1.5225e-14	-1.81634	-2.87485e-10
210550849	chr2:210550849:A:G	1.82556e-14	-1.6348	-2.87485e-10
210551110	chr2:210551110:C:G	6.18743e-14	-2.99727e-10	-0.414171
210551203	chr2:210551203:T:C	5.78067e-14	-2.99727e-10	-0.482172
210551623	chr2:210551623:T:A	2.84851e-14	-2.99727e-10	-1.18989
210552645	chr2:210552645:C:A	3.93683e-14	-2.99727e-10	-0.866316
210552874	chr2:210552874:A:G	2.66561e-14	-2.99727e-10	-1.25626
210553194	chr2:210553194:C:G	9.28542e-14	0.780933	-0.789178
210553554	chr2:210553554:AG:A	6.71386e-14	0.791199	-1.12372
210553559	chr2:210553559:G:A	6.65212e-14	0.774973	-1.11673
210553667	chr2:210553667:T:C	3.38164e-14	-2.99727e-10	-1.01833
210553699	chr2:210553699:T:A	2.94264e-14	-2.99727e-10	-1.15738
210553763	chr2:210553763:G:A	6.45545e-14	-2.99727e-10	-0.371766
210554254	chr2:210554254:C:T	3.1147e-14	-2.99727e-10	-1.10056
210554372	chr2:210554372:T:C	2.76998e-14	-2.99727e-10	-1.21785
210554695	chr2:210554695:T:C	3.52506e-14	-2.99727e-10	-0.976793
210554763	chr2:210554763:C:T	2.67334e-14	-2.99727e-10	-1.25336
210554805	chr2:210554805:G:A	4.18309e-14	-2.99727e-10	-0.805639
210554874	chr2:210554874:G:C	2.84804e-14	-2.99727e-10	-1.19006
210555198	chr2:210555198:G:A	8.54477e-14	0.703659	-0.79503
210555207	chr2:210555207:C:T	3.64319e-14	-2.99727e-10	-0.943831
210555401	chr2:210555401:G:T	4.11734e-15	-1.86243	-1.26164
210555483	chr2:210555483:A:C	8.94014e-14	0.719628	-0.765767
210556229	chr2:210556229:T:A	2.65467e-14	-2.99727e-10	-1.26037
210556381	chr2:210556381:G:T	2.77098e-14	-2.99727e-10	-1.21749
210556540	chr2:210556540:G:A	3.06223e-14	-2.99727e-10	-1.11755
210556705	chr2:210556705:T:G	1.24969e-13	0.288786	-2.87485e-10
210556728	chr2:210556728:A:ATCT	7.5135e-14	0.900417	-1.12041
210556983	chr2:210556983:G:A	3.11008e-14	-2.99727e-10	-1.10204
210557609	chr2:210557609:A:C	7.00474e-15	-1.91597	-0.676716
210557736	chr2:210557736:T:C	5.23888e-14	-2.99727e-10	-0.580582
210557821	chr2:210557821:G:T	3.62819e-14	-2.99727e-10	-0.947956
210558153	chr2:210558153:A:G	4.65334e-14	-2.99727e-10	-0.699104
210558362	chr2:210558362:A:G	2.68502e-14	-2.99727e-10	-1.249
210559053	chr2:210559053:G:A	5.08817e-14	0.611761	-1.22153
210560482	chr2:210560482:G:A	2.65491e-14	-2.99727e-10	-1.26028
210560497	chr2:210560497:T:G	3.86006e-14	-2.99727e-10	-0.886007
210560912	chr2:210560912:C:T	3.00673e-14	-2.99727e-10	-1.13584
210561236	chr2:210561236:A:G	2.81017e-14	-2.99727e-10	-1.20345
210561241	chr2:210561241:G:A	2.73699e-14	-2.99727e-10	-1.22983
210561836	chr2:210561836:T:G	2.66486e-14	-2.99727e-10	-1.25654
210562852	chr2:210562852:C:T	1.06321e-13	1.26324	-1.13605
210562949	chr2:210562949:G:A	3.86111e-14	-2.99727e-10	-0.885735
210563475	chr2:210563475:G:A	2.65487e-14	-2.99727e-10	-1.26029
210563630	chr2:210563630:T:G	4.98621e-14	0.612635	-1.24265
210563673	chr2:210563673:T:C	2.81082e-14	-2.99727e-10	-1.20322
210564401	chr2:210564401:A:C	2.74626e-14	-2.99727e-10	-1.22645
210564791	chr2:210564791:G:A	4.55082e-14	0.538221	-1.2596
210565236	chr2:210565236:T:G	1.15348e-14	-0.86133	-1.23258
210565268	chr2:210565268:C:T	3.41898e-14	0.182525	-1.18987
210565609	chr2:210565609:G:A	1.94446e-14	-0.309656	-1.26205
210566314	chr2:210566314:G:T	6.21967e-15	-1.96529	-0.746263
210566350	chr2:210566350:C:T	4.37767e-14	0.473475	-1.23365
210566876	chr2:210566876:C:T	3.64528e-14	-2.99727e-10	-0.943258
210567153	chr2:210567153:G:A	6.23056e-15	-1.96235	-0.747465
210567285	chr2:210567285:T:G	3.10453e-14	-2.99727e-10	-1.10383
210567955	chr2:210567955:A:G	1.29786e-14	-1.97597	-2.87485e-10
210567982	chr2:210567982:C:T	2.79763e-14	-2.99727e-10	-1.20792
210568973	chr2:210568973:A:G	6.12733e-15	-1.81548	-0.911038
210569014	chr2:210569014:A:G	2.47248e-14	-0.0757713	-1.2557
210569066	chr2:210569066:A:G	1.92629e-14	-0.567648	-1.01345
210569114	chr2:210569114:G:C	2.0854e-13	-2.99727e-10	0.800854
210569927	chr2:210569927:T:TGGACCTCTGTCAACGAGGACTGA	3.73687e-14	-2.99727e-10	-0.918442
210569980	chr2:210569980:A:G	1.7672e-13	-2.99727e-10	0.635294
210570761	chr2:210570761:T:C	2.20425e-14	-0.462119	-0.984183
210570927	chr2:210570927:C:T	4.85711e-14	-2.99727e-10	-0.656246
210570996	chr2:210570996:T:C	2.66142e-14	-2.99727e-10	-1.25783
210571341	chr2:210571341:C:T	2.38351e-14	-0.11221	-1.2559
210572195	chr2:210572195:A:G	4.05662e-14	-2.99727e-10	-0.83634
210572321	chr2:210572321:T:G	3.4054e-14	-0.226382	-0.784947
210572394	chr2:210572394:T:C	1.26795e-14	-1.99929	-2.87485e-10
210572663	chr2:210572663:C:G	4.01571e-15	-1.90475	-1.24431
210572750	chr2:210572750:G:A	6.06955e-14	-2.99727e-10	-0.433405
210572890	chr2:210572890:T:C	1.94609e-14	-0.787144	-0.783726
210573149	chr2:210573149:TA:T	4.35545e-14	-2.99727e-10	-0.765263
210573200	chr2:210573200:G:T	3.21417e-14	-2.99727e-10	-1.06912
210573205	chr2:210573205:T:A	3.16798e-14	-2.99727e-10	-1.0836
210573749	chr2:210573749:C:T	3.57169e-14	-2.99727e-10	-0.963651
210573768	chr2:210573768:G:C	4.84401e-14	-2.99727e-10	-0.658948
210574123	chr2:210574123:A:G	1.38004e-13	-2.99727e-10	0.388006
210574656	chr2:210574656:G:T	4.09561e-14	-2.99727e-10	-0.826775
210575201	chr2:210575201:G:C	5.10995e-14	-2.99727e-10	-0.6055
210575680	chr2:210575680:C:A	3.39083e-13	-2.99727e-10	1.28697
210575769	chr2:210575769:TTGAG:T	1.25282e-14	-2.0113	-2.87485e-10
210576255	chr2:210576255:C:T	5.14624e-14	-2.99727e-10	-0.598425
210576702	chr2:210576702:C:T	2.80469e-14	-2.99727e-10	-1.2054
210576880	chr2:210576880:G:A	3.71411e-14	-2.99727e-10	-0.92455
210577582	chr2:210577582:C:T	3.75741e-14	-0.91296	-2.87485e-10
210577751	chr2:210577751:C:T	1.2916e-14	-1.98081	-2.87485e-10
210578356	chr2:210578356:C:T	6.19102e-15	-1.96922	-0.746958
210578381	chr2:210578381:A:G	2.65357e-14	-2.99727e-10	-1.26079
210578636	chr2:210578636:T:TA	3.12688e-14	-2.99727e-10	-1.09666
210578745	chr2:210578745:A:G	3.20356e-14	-2.99727e-10	-1.07243
210578779	chr2:210578779:A:C	6.43237e-15	-1.42226	-1.25567
210580338	chr2:210580338:A:G	3.47445e-14	-2.99727e-10	-0.991254
210580490	chr2:210580490:A:G	6.69902e-15	-1.81445	-0.822869
210580532	chr2:210580532:T:A	7.62986e-14	-2.99727e-10	-0.20462
210580637	chr2:210580637:G:A	4.41064e-14	-2.99727e-10	-0.75267
210581496	chr2:210581496:G:A	2.73472e-14	-2.99727e-10	-1.23066
210583001	chr2:210583001:A:C	1.27428e-14	-1.99431	-2.87485e-10
210583226	chr2:210583226:A:T	3.22609e-14	0.0429335	-1.10835
210583900	chr2:210583900:G:A	5.84531e-15	-2.00329	-0.770347
210583959	chr2:210583959:G:A	6.09399e-13	-2.99727e-10	1.8732
210583969	chr2:210583969:A:T	1.13267e-14	-0.852	-1.26011
210584100	chr2:210584100:T:G	5.01271e-14	-2.99727e-10	-0.624714
210584937	chr2:210584937:C:T	1.93025e-14	-0.566817	-1.01222
210585185	chr2:210585185:T:C	9.44604e-15	-1.05452	-1.23916
210585226	chr2:210585226:T:A	6.32106e-15	-1.93451	-0.760879
210585497	chr2:210585497:A:G	5.16826e-14	-2.99727e-10	-0.594155
210585672	chr2:210585672:T:C	1.00535e-14	-0.987891	-1.24346
210585678	chr2:210585678:TAACA:T	2.76069e-14	-2.99727e-10	-1.22121
210585744	chr2:210585744:G:T	2.13345e-13	-2.99727e-10	0.823633
210585986	chr2:210585986:G:A	6.45846e-15	-1.96996	-0.703924
210586575	chr2:210586575:A:G	4.34508e-14	-2.99727e-10	-0.767646
210586718	chr2:210586718:G:C	9.21779e-14	-2.99727e-10	-0.0155554
210587563	chr2:210587563:CTT:C	6.4418e-15	-2.03747	-0.638994
210587749	chr2:210587749:T:G	7.6235e-14	-2.99727e-10	-0.205455
210587874	chr2:210587874:TAC:T	4.31687e-14	0.317566	-1.09173
210587980	chr2:210587980:T:C	1.38889e-14	-1.90818	-2.87485e-10
210588296	chr2:210588296:A:C	3.36261e-14	-2.99727e-10	-1.02397
210588313	chr2:210588313:A:G	5.35042e-14	-2.99727e-10	-0.559515
210589077	chr2:210589077:A:G	2.76813e-14	-0.599476	-0.619041
210589409	chr2:210589409:G:A	2.67058e-14	0.00733876	-1.26173
210589734	chr2:210589734:G:A	2.66068e-14	-2.99727e-10	-1.25811
210590090	chr2:210590090:T:C	4.50801e-14	-2.99727e-10	-0.730835
210590276	chr2:210590276:G:C	2.84565e-14	-2.99727e-10	-1.1909
210590557	chr2:210590557:A:G	3.30032e-14	0.186785	-1.22945
210590618	chr2:210590618:T:C	2.43664e-14	-0.286965	-1.05911
210590990	chr2:210590990:T:C	7.10515e-13	-2.99727e-10	2.02671
210591229	chr2:210591229:A:G	1.02132e-14	-1.18624	-1.02936
210591590	chr2:210591590:C:T	4.32374e-14	-0.772569	-2.87485e-10
210591767	chr2:210591767:A:C	4.70158e-14	-2.99727e-10	-0.688792
210591915	chr2:210591915:C:T	2.99399e-14	-0.13226	-1.00782
210591951	chr2:210591951:C:G	2.65032e-14	-2.99727e-10	-1.26201
210592082	chr2:210592082:C:T	2.68614e-14	-2.99727e-10	-1.24859
210592537	chr2:210592537:C:T	2.18316e-14	-0.501158	-0.95476
210593055	chr2:210593055:A:G	2.68646e-14	-2.99727e-10	-1.24847
210593274	chr2:210593274:C:G	5.76265e-14	-2.99727e-10	-0.485293
210593876	chr2:210593876:A:G	2.67275e-14	-2.99727e-10	-1.25358
210593941	chr2:210593941:A:G	3.61764e-14	-2.99727e-10	-0.95087
210594154	chr2:210594154:A:G	7.75985e-13	-2.99727e-10	2.11486
210594262	chr2:210594262:A:T	4.86798e-14	-2.99727e-10	-0.654011
210594381	chr2:210594381:C:A	2.74457e-14	-2.99727e-10	-1.22707
210594557	chr2:210594557:C:A	3.78703e-14	-2.99727e-10	-0.905109
210595589	chr2:210595589:G:A	3.05513e-14	-2.99727e-10	-1.11987
210595702	chr2:210595702:A:C	1.21685e-14	-2.04042	-2.87485e-10
210595978	chr2:210595978:G:A	2.25046e-14	-0.406816	-1.01874
210596106	chr2:210596106:G:A	3.06755e-14	-2.99727e-10	-1.11581
210596388	chr2:210596388:G:A	2.82905e-14	0.0647037	-1.26145
210596890	chr2:210596890:T:C	2.87616e-14	-1.18024	-2.87485e-10
210597084	chr2:210597084:G:A	5.65417e-14	-2.99727e-10	-0.504297
210597156	chr2:210597156:T:A	1.43013e-14	-0.824537	-1.05439
210597683	chr2:210597683:G:A	2.70176e-14	-2.99727e-10	-1.24279
210598826	chr2:210598826:A:T	7.95061e-15	-1.24046	-1.22557
210598915	chr2:210598915:T:C	2.78695e-14	-2.99727e-10	-1.21174
210599075	chr2:210599075:C:A	2.93268e-14	-2.99727e-10	-1.16077
210599142	chr2:210599142:G:A	2.78796e-14	-2.99727e-10	-1.21138
210599825	chr2:210599825:A:G	2.6966e-14	-2.99727e-10	-1.2447
210599829	chr2:210599829:C:T	2.0405e-14	-0.272731	-1.25077
210600199	chr2:210600199:G:T	1.59813e-13	-2.99727e-10	0.534728
210600264	chr2:210600264:A:G	2.75801e-14	-2.99727e-10	-1.22218
210600389	chr2:210600389:G:A	3.69777e-14	0.102113	-1.03107
210601056	chr2:210601056:T:C	1.7478e-14	-0.555945	-1.12239
210601372	chr2:210601372:T:C	1.20932e-14	-2.04663	-2.87485e-10
210601413	chr2:210601413:C:A	2.80155e-14	-2.99727e-10	-1.20652
210601542	chr2:210601542:A:T	3.20877e-14	-2.99727e-10	-1.0708
210601654	chr2:210601654:T:C	8.25675e-14	-2.99727e-10	-0.12566
210602824	chr2:210602824:A:G	2.61314e-14	-0.0801107	-1.19603
210603195	chr2:210603195:A:T	2.66038e-14	-2.99727e-10	-1.25822
210604166	chr2:210604166:G:A	5.87786e-14	-2.99727e-10	-0.465497
210604399	chr2:210604399:A:G	3.59295e-14	-0.624596	-0.33312
210604466	chr2:210604466:T:G	2.38921e-14	-0.415375	-0.950351
210605362	chr2:210605362:T:C	5.89262e-15	-2.04726	-0.718318
210605472	chr2:210605472:T:C	3.25658e-14	0.133931	-1.18994
210605769	chr2:210605769:T:G	6.97411e-15	-1.48358	-1.11349
210606058	chr2:210606058:A:G	2.67103e-14	-2.99727e-10	-1.25423
210606236	chr2:210606236:T:C	4.84619e-15	-1.96866	-0.992418
210606313	chr2:210606313:G:T	2.35909e-14	-1.37842	-2.87485e-10
210606347	chr2:210606347:G:A	2.46256e-13	0.849494	0.117603
210606444	chr2:210606444:G:C	3.87875e-14	-2.99727e-10	-0.881179
210606515	chr2:210606515:A:T	2.67463e-14	-2.99727e-10	-1.25288
210606638	chr2:210606638:T:C	2.65166e-14	-2.99727e-10	-1.2615
210607570	chr2:210607570:A:G	2.66808e-14	-2.99727e-10	-1.25533
210607691	chr2:210607691:A:T	1.21316e-14	-2.04346	-2.87485e-10
210607807	chr2:210607807:C:A	6.6163e-14	-2.99727e-10	-0.347155
210608078	chr2:210608078:T:C	2.67489e-14	-2.99727e-10	-1.25278
210608133	chr2:210608133:G:A	2.94924e-14	-2.99727e-10	-1.15514
210608161	chr2:210608161:G:A	2.85226e-14	-2.99727e-10	-1.18858
210608841	chr2:210608841:A:G	3.51743e-14	-2.99727e-10	-0.978959
210609306	chr2:210609306:G:C	2.77866e-14	-2.99727e-10	-1.21472
210609596	chr2:210609596:C:T	3.23019e-14	-2.99727e-10	-1.06415
210610259	chr2:210610259:A:G	2.67687e-14	-2.99727e-10	-1.25204
210610819	chr2:210610819:A:G	2.92299e-14	-2.99727e-10	-1.16408
210610940	chr2:210610940:A:G	2.78606e-14	-2.99727e-10	-1.21206
210611122	chr2:210611122:A:C	2.65196e-14	-2.99727e-10	-1.26139
210611423	chr2:210611423:G:T	2.82516e-14	-2.99727e-10	-1.19812
210611547	chr2:210611547:AT:A	5.2719e-15	-2.04862	-0.828267
210611570	chr2:210611570:C:T	2.77815e-14	-2.99727e-10	-1.21491
210612119	chr2:210612119:C:A	2.66333e-14	-2.99727e-10	-1.25711
210612173	chr2:210612173:C:T	1.20688e-14	-2.04865	-2.87485e-10
210612494	chr2:210612494:A:G	2.65249e-14	-2.99727e-10	-1.26119
210612585	chr2:210612585:C:T	2.65263e-14	-2.99727e-10	-1.26114
210612653	chr2:210612653:A:G	1.93524e-14	-1.57646	-2.87485e-10
210613281	chr2:210613281:G:C	1.30579e-14	-1.96988	-2.87485e-10
210613292	chr2:210613292:A:G	3.01058e-14	-2.99727e-10	-1.13456
210613642	chr2:210613642:A:C	1.07409e-14	-1.39041	-0.774805
210613704	chr2:210613704:G:A	5.38561e-15	-2.04491	-0.810634
210613738	chr2:210613738:T:C	1.62348e-13	-2.99727e-10	0.550467
210613922	chr2:210613922:C:T	2.65244e-14	-2.99727e-10	-1.26121
210614338	chr2:210614338:C:T	1.46854e-14	-1.85242	-2.87485e-10
210614473	chr2:210614473:A:C	3.85087e-14	-2.99727e-10	-0.888391
210615107	chr2:210615107:T:A	3.38833e-14	-2.99727e-10	-1.01635
210615233	chr2:210615233:A:C	1.35504e-13	-2.99727e-10	0.369725
210615967	chr2:210615967:G:A	9.58385e-15	-1.13937	-1.13982
210616309	chr2:210616309:A:G	1.85591e-14	-1.61831	-2.87485e-10
210616533	chr2:210616533:C:G	6.88685e-14	0.229248	-0.536325
210616990	chr2:210616990:C:T	2.65285e-14	-2.99727e-10	-1.26105
210617252	chr2:210617252:C:A	1.19431e-13	-2.99727e-10	0.243467
210617549	chr2:210617549:T:G	1.61757e-14	-1.75577	-2.87485e-10
210617676	chr2:210617676:G:C	4.47412e-15	-2.04353	-0.997437
210618486	chr2:210618486:C:G	1.46916e-12	2.75317	-2.87485e-10
210618838	chr2:210618838:A:G	4.183e-14	-2.99727e-10	-0.805662
210619193	chr2:210619193:G:A	2.66029e-14	-2.99727e-10	-1.25825
210619366	chr2:210619366:A:G	2.77856e-14	-2.99727e-10	-1.21476
210619747	chr2:210619747:A:G	2.87325e-14	-2.99727e-10	-1.18125
210620683	chr2:210620683:T:G	2.81345e-14	-0.934803	-0.267476
210620747	chr2:210620747:G:T	2.91397e-14	-1.16717	-2.87485e-10
210620752	chr2:210620752:T:A	2.70147e-14	-1.51477	0.271872
210621644	chr2:210621644:T:G	4.79094e-15	-1.94383	-1.02872
210622552	chr2:210622552:G:C	4.39689e-14	-2.99727e-10	-0.755794
210622555	chr2:210622555:T:G	2.656e-14	-2.99727e-10	-1.25987
210622616	chr2:210622616:T:C	5.69721e-15	-2.00509	-0.794213
210622976	chr2:210622976:T:C	4.03638e-14	-2.99727e-10	-0.841343
210623352	chr2:210623352:A:G	2.68516e-14	-2.99727e-10	-1.24895
210623366	chr2:210623366:G:A	2.96404e-14	-2.99727e-10	-1.15014
210623959	chr2:210623959:C:A	6.84356e-15	-2.0148	-0.601167
210624510	chr2:210624510:T:A	1.21511e-14	-2.04185	-2.87485e-10
210625091	chr2:210625091:T:C	5.08571e-15	-1.97214	-0.940696
210625946	chr2:210625946:CTGTT:C	2.76617e-14	-2.99727e-10	-1.21923
210625952	chr2:210625952:G:T	2.05666e-14	-1.51561	-2.87485e-10
210626169	chr2:210626169:A:G	1.27607e-14	-1.9929	-2.87485e-10
210626296	chr2:210626296:T:G	1.77252e-14	-1.11617	-0.548122
210626451	chr2:210626451:G:T	2.73066e-14	-2.99727e-10	-1.23215
210626667	chr2:210626667:C:G	3.53826e-14	-2.99727e-10	-0.973056
210627054	chr2:210627054:G:A	1.45543e-13	-2.99727e-10	0.441196
210627141	chr2:210627141:G:A	2.83709e-14	-2.99727e-10	-1.19391
210627368	chr2:210627368:A:G	2.65338e-14	-2.99727e-10	-1.26085
210628007	chr2:210628007:G:A	2.92328e-14	-2.99727e-10	-1.16398
210628077	chr2:210628077:A:G	2.70258e-14	-2.99727e-10	-1.24248
210628383	chr2:210628383:C:A	9.54427e-14	-0.493492	0.512743
210628844	chr2:210628844:C:A	2.65119e-14	-2.99727e-10	-1.26168
210629286	chr2:210629286:A:G	5.61724e-15	-1.83178	-0.981657
210629561	chr2:210629561:C:T	2.65023e-14	-2.99727e-10	-1.26204
210630386	chr2:210630386:T:C	7.83432e-14	-0.801482	0.623306
210631387	chr2:210631387:G:A	1.55766e-14	-1.79351	-2.87485e-10
210633699	chr2:210633699:C:A	1.211e-13	0.705031	-0.447689
210633719	chr2:210633719:A:G	8.27898e-14	-2.99727e-10	-0.12297
210633975	chr2:210633975:T:C	5.07177e-15	-2.01444	-0.901141
210634062	chr2:210634062:G:A	4.5444e-14	-2.99727e-10	-0.722794
210634188	chr2:210634188:T:C	4.21154e-15	-1.9245	-1.17694
210634298	chr2:210634298:C:T	2.70033e-14	-2.99727e-10	-1.24332
210634622	chr2:210634622:A:G	2.73652e-14	-2.99727e-10	-1.23
210634643	chr2:210634643:A:G	3.68665e-14	-0.723259	-0.208715
210634670	chr2:210634670:T:A	4.29113e-14	-0.729613	-0.0505269
210634680	chr2:210634680:G:T	3.13148e-14	-0.100723	-0.994462
210635141	chr2:210635141:C:T	1.00754e-13	0.0734023	-2.87485e-10
210635235	chr2:210635235:A:G	3.97982e-14	-0.775229	-0.0802243
210635255	chr2:210635255:A:C	3.58241e-14	-0.791833	-0.168823
210635921	chr2:210635921:AGGGAAATAGCC:A	5.15578e-15	-1.85488	-1.04428
210636116	chr2:210636116:A:G	7.58547e-15	-1.263	-1.25004
210636163	chr2:210636163:A:T	2.04802e-13	-0.457374	1.24014
210636469	chr2:210636469:T:G	2.42289e-14	-1.35173	-2.87485e-10
210636478	chr2:210636478:A:G	6.02977e-14	-0.547466	0.107484
210636599	chr2:210636599:A:G	7.25705e-14	-2.99727e-10	-0.254716
210636713	chr2:210636713:A:G	6.86232e-14	0.751782	-1.06243
210636877	chr2:210636877:G:A	4.3138e-14	0.0566622	-0.831534
210637323	chr2:210637323:T:A	6.7134e-15	-1.57246	-1.06271
210637407	chr2:210637407:G:A	6.69062e-15	-1.59259	-1.04598
210637891	chr2:210637891:T:A	2.70023e-14	-2.99727e-10	-1.24335
210638104	chr2:210638104:A:G	2.67881e-14	-2.99727e-10	-1.25132
210638289	chr2:210638289:G:C	1.17468e-13	-2.99727e-10	0.226894
210638386	chr2:210638386:T:G	2.52496e-14	-1.31046	-2.87485e-10
210638525	chr2:210638525:T:G	1.20053e-13	-2.99727e-10	0.248656
210638526	chr2:210638526:T:A	1.19357e-13	-2.99727e-10	0.242843
210638588	chr2:210638588:C:G	2.79672e-14	-2.99727e-10	-1.20824
210638599	chr2:210638599:G:A	6.73663e-15	-1.57661	-1.05511
210638675	chr2:210638675:A:T	2.69982e-14	-2.99727e-10	-1.24351
210638832	chr2:210638832:G:T	6.77062e-15	-1.57813	-1.04855
210638991	chr2:210638991:C:G	1.19372e-13	-2.99727e-10	0.242968
210639067	chr2:210639067:T:G	2.70967e-14	-2.99727e-10	-1.23986
210639132	chr2:210639132:A:G	2.3799e-14	-1.36963	-2.87485e-10
210639341	chr2:210639341:G:A	6.76342e-15	-1.54518	-1.08256
210639350	chr2:210639350:C:T	6.09694e-15	-1.74576	-0.985728
210639351	chr2:210639351:G:A	1.1738e-13	-2.99727e-10	0.226143
210639474	chr2:210639474:C:T	3.48146e-14	-0.215013	-0.774226
210639591	chr2:210639591:C:A	6.52931e-15	-1.401	-1.26197
210639651	chr2:210639651:A:G	3.59321e-13	1.34494	-2.87485e-10
210639740	chr2:210639740:A:G	4.04632e-15	-1.94338	-1.19809
210640395	chr2:210640395:G:A	1.18073e-13	-2.99727e-10	0.232028
210641401	chr2:210641401:C:T	2.70395e-14	-2.99727e-10	-1.24198
210641456	chr2:210641456:T:C	7.70794e-15	-1.35527	-1.14175
210641551	chr2:210641551:A:G	1.31294e-14	-1.96442	-2.87485e-10
210641587	chr2:210641587:T:C	5.01519e-15	-1.66479	-1.26201
210641762	chr2:210641762:A:G	5.65714e-15	-1.75905	-1.04731
210641778	chr2:210641778:G:A	1.22598e-14	-2.03295	-2.87485e-10
210642318	chr2:210642318:A:G	2.43341e-14	-1.3474	-2.87485e-10
210642553	chr2:210642553:C:T	2.71239e-14	-2.99727e-10	-1.23886
210643056	chr2:210643056:T:A	2.81274e-14	-2.99727e-10	-1.20253
210643424	chr2:210643424:G:A	2.91908e-14	-2.99727e-10	-1.16542
210643535	chr2:210643535:C:T	2.74658e-14	-2.99727e-10	-1.22633
210643563	chr2:210643563:G:A	5.58185e-15	-1.63789	-1.18187
210643755	chr2:210643755:T:A	2.42867e-14	-1.34935	-2.87485e-10
210643846	chr2:210643846:G:C	6.03377e-15	-1.58123	-1.16067
210643854	chr2:210643854:C:G	2.75113e-14	-2.99727e-10	-1.22468
210644462	chr2:210644462:A:C	4.29035e-14	-0.780322	-2.87485e-10
210644567	chr2:210644567:A:C	1.57662e-14	-1.78141	-2.87485e-10
210644807	chr2:210644807:C:G	1.13314e-13	-2.99727e-10	0.190887
210644859	chr2:210644859:A:G	1.14159e-13	-2.99727e-10	0.198314
210644893	chr2:210644893:ATTAATGGAATTTTGGGAGC:A	1.15544e-13	-2.99727e-10	0.210375
210645095	chr2:210645095:G:T	1.1297e-13	-2.99727e-10	0.187845
210645205	chr2:210645205:A:T	9.29417e-15	-1.75747	-0.552415
210645285	chr2:210645285:A:G	1.36715e-13	-2.99727e-10	0.378624
210645517	chr2:210645517:G:A	1.08895e-13	-2.99727e-10	0.151112
210645574	chr2:210645574:C:T	1.21374e-13	-2.99727e-10	0.259604
210645638	chr2:210645638:C:T	5.94323e-14	0.497128	-0.951565
210646474	chr2:210646474:C:G	9.08593e-15	-1.94697	-0.385576
210646775	chr2:210646775:G:C	2.09249e-14	-0.237791	-1.26054
210646800	chr2:210646800:G:A	1.06531e-13	-2.99727e-10	0.129159
210646842	chr2:210646842:C:T	1.26799e-13	-2.99727e-10	0.303327
210646867	chr2:210646867:TCTCACGCTGGTTTACC:T	5.49458e-14	-2.99727e-10	-0.532927
210647054	chr2:210647054:G:A	6.45311e-15	-1.41526	-1.25945
210647445	chr2:210647445:A:T	4.1116e-14	0.355445	-1.17832
210647713	chr2:210647713:G:A	9.40207e-15	-1.19651	-1.10184
210647744	chr2:210647744:G:C	5.41725e-14	-2.99727e-10	-0.547103
210648691	chr2:210648691:A:G	2.78835e-14	-2.99727e-10	-1.21124
210648824	chr2:210648824:C:T	7.14264e-15	-1.58599	-0.987201
210648961	chr2:210648961:C:A	3.31513e-14	-2.99727e-10	-1.03819
210649105	chr2:210649105:C:A	3.93119e-14	-2.99727e-10	-0.867748
210649474	chr2:210649474:C:T	5.05233e-15	-2.04507	-0.874356
210649768	chr2:210649768:A:G	4.56648e-15	-1.75852	-1.26201
210649839	chr2:210649839:G:A	3.95984e-15	-2.00353	-1.15954
210649912	chr2:210649912:G:A	1.68261e-14	-1.71635	-2.87485e-10
210650271	chr2:210650271:G:T	4.84965e-15	-1.79892	-1.16145
210650334	chr2:210650334:A:T	3.64232e-15	-2.01373	-1.23293
210650846	chr2:210650846:T:G	2.76885e-14	-2.99727e-10	-1.21826
210650878	chr2:210650878:C:CT	4.45639e-15	-1.98796	-1.05698
210650889	chr2:210650889:T:C	4.25516e-15	-1.83134	-1.2598
210651587	chr2:210651587:G:A	3.74817e-15	-2.04399	-1.17402
210651780	chr2:210651780:C:T	2.16351e-13	-0.470379	1.308
210651818	chr2:210651818:T:C	3.95358e-15	-2.04626	-1.1184
210651901	chr2:210651901:A:G	7.42606e-14	0.199864	-0.431559
210651906	chr2:210651906:C:T	3.97766e-15	-2.00691	-1.15167
210652699	chr2:210652699:T:G	9.663e-15	-1.86317	-0.407804
210652717	chr2:210652717:G:T	1.57248e-14	-1.78404	-2.87485e-10
210652747	chr2:210652747:A:G	5.20595e-14	-2.99727e-10	-0.586888
210653772	chr2:210653772:C:A	4.65947e-14	-2.99727e-10	-0.697788
210653793	chr2:210653793:G:T	3.73219e-14	-2.99727e-10	-0.919694
210654000	chr2:210654000:G:A	1.22215e-14	-2.03608	-2.87485e-10
210654308	chr2:210654308:A:C	3.9106e-14	-2.99727e-10	-0.872999
210655189	chr2:210655189:C:T	3.83942e-14	-2.99727e-10	-0.891368
210655231	chr2:210655231:G:A	5.41156e-14	-2.99727e-10	-0.548153
210655524	chr2:210655524:TG:T	3.53721e-15	-2.03181	-1.24413
210655834	chr2:210655834:C:A	1.2408e-14	-2.02094	-2.87485e-10
210656064	chr2:210656064:T:C	1.99268e-13	-0.612949	1.36832
210656889	chr2:210656889:G:A	2.88883e-14	-2.99727e-10	-1.17584
210656954	chr2:210656954:G:C	2.12609e-13	-0.728102	1.54828
210657198	chr2:210657198:T:C	2.99033e-14	-2.99727e-10	-1.14131
210657827	chr2:210657827:GA:G	2.65869e-14	-2.99727e-10	-1.25886
210658288	chr2:210658288:C:T	3.87762e-14	-2.99727e-10	-0.881468
210658439	chr2:210658439:A:G	1.31318e-14	-0.888378	-1.07586
210658619	chr2:210658619:G:T	2.65059e-14	-2.99727e-10	-1.26191
210658733	chr2:210658733:C:T	3.69198e-15	-2.00713	-1.22598
210658846	chr2:210658846:T:C	4.56443e-14	-2.99727e-10	-0.718396
210659472	chr2:210659472:C:A	6.61579e-14	-2.99727e-10	-0.347231
210659604	chr2:210659604:A:C	7.01603e-14	-2.99727e-10	-0.288492
210660696	chr2:210660696:A:G	1.33542e-14	-1.94744	-2.87485e-10
210660860	chr2:210660860:C:T	4.2056e-14	-2.99727e-10	-0.800273
210660961	chr2:210660961:T:C	6.51612e-14	-2.99727e-10	-0.362411
210661040	chr2:210661040:G:A	6.31199e-15	-1.72973	-0.967093
210661153	chr2:210661153:C:T	5.67997e-14	-2.99727e-10	-0.499744
210661189	chr2:210661189:A:C	1.48586e-13	1.05266	-0.590769
210661191	chr2:210661191:C:A	1.36238e-14	-2.03683	0.109375
210662198	chr2:210662198:A:T	7.13896e-14	0.208554	-0.479677
210662992	chr2:210662992:A:AT	6.76604e-14	0.146064	-0.470839
210663277	chr2:210663277:T:C	1.57316e-14	-1.7836	-2.87485e-10
210663585	chr2:210663585:A:T	1.20895e-14	-2.04693	-2.87485e-10
210663672	chr2:210663672:TC:T	1.15648e-13	0.148709	0.0625707
210663788	chr2:210663788:A:G	3.08765e-14	-2.99727e-10	-1.10928
210663962	chr2:210663962:A:T	1.2069e-14	-2.04863	-2.87485e-10
210663985	chr2:210663985:A:C	6.39709e-13	1.43583	0.485908
210664150	chr2:210664150:A:G	1.7853e-14	-1.6571	-2.87485e-10
210664428	chr2:210664428:T:C	1.20699e-14	-2.04856	-2.87485e-10
210664493	chr2:210664493:C:T	2.57755e-14	-2.0272	0.73735
210664598	chr2:210664598:A:T	2.17534e-13	-2.99727e-10	0.843081
210664604	chr2:210664604:C:T	1.207e-14	-2.04855	-2.87485e-10
210664654	chr2:210664654:G:C	3.96918e-14	-0.00224988	-0.855881
210665126	chr2:210665126:C:T	8.9203e-14	-0.0649496	0.0165882
210665259	chr2:210665259:G:A	1.20711e-14	-2.04846	-2.87485e-10
210665572	chr2:210665572:G:A	2.83914e-14	-2.99727e-10	-1.19319
210665639	chr2:210665639:T:C	3.68795e-13	-0.248412	1.61938
210666305	chr2:210666305:T:C	3.48854e-13	-0.149146	1.46452
210666346	chr2:210666346:C:G	1.48086e-13	1.2023	-0.743779
210666348	chr2:210666348:A:G	6.41661e-14	0.167051	-0.544852
210666376	chr2:210666376:G:T	1.2084e-14	-2.04739	-2.87485e-10
210666586	chr2:210666586:C:G	4.14574e-14	-2.99727e-10	-0.814609
210666670	chr2:210666670:C:T	3.79781e-15	-1.94985	-1.255
210666867	chr2:210666867:A:G	1.23381e-14	-2.02658	-2.87485e-10
210666871	chr2:210666871:C:T	1.24539e-14	-2.01724	-2.87485e-10
210666979	chr2:210666979:T:C	5.24445e-15	-1.62245	-1.25966
210667226	chr2:210667226:G:A	3.16994e-14	-2.99727e-10	-1.08298
210667878	chr2:210667878:C:A	1.21022e-14	-2.04589	-2.87485e-10
210667979	chr2:210667979:C:T	3.88143e-15	-1.98502	-1.19805
210668346	chr2:210668346:A:G	3.68078e-15	-2.01014	-1.22601
210669384	chr2:210669384:G:T	2.59588e-13	-2.99727e-10	1.01982
210669679	chr2:210669679:G:A	1.20779e-14	-2.0479	-2.87485e-10
210669693	chr2:210669693:C:A	7.46462e-15	-1.4919	-1.0372
210669733	chr2:210669733:G:A	1.9904e-13	-0.727424	1.48165
210670492	chr2:210670492:A:AT	4.18237e-14	-1.98701	1.1812
210670554	chr2:210670554:C:T	6.03977e-14	-0.143506	-0.294819
210670830	chr2:210670830:A:G	4.26853e-15	-2.04722	-1.04078
210670958	chr2:210670958:T:C	1.37056e-13	-1.71842	2.09953
210670959	chr2:210670959:A:G	5.91951e-14	-2.99727e-10	-0.458436
210670987	chr2:210670987:A:G	1.20745e-14	-2.04818	-2.87485e-10
210671057	chr2:210671057:G:A	4.54301e-13	-2.99727e-10	1.57948
210671207	chr2:210671207:T:C	4.35723e-14	-1.99559	1.23074
210671239	chr2:210671239:C:T	1.20821e-14	-2.04755	-2.87485e-10
210671332	chr2:210671332:C:A	6.06505e-14	-2.99727e-10	-0.434147
210671540	chr2:210671540:C:G	6.14367e-15	-1.53596	-1.1879
210671636	chr2:210671636:A:G	4.27247e-15	-2.04786	-1.03922
210671668	chr2:210671668:A:G	4.94311e-15	-1.69774	-1.24354
210671799	chr2:210671799:C:T	1.20712e-14	-2.04845	-2.87485e-10
210671998	chr2:210671998:C:A	1.20692e-14	-2.04862	-2.87485e-10
210672065	chr2:210672065:A:G	4.43888e-15	-1.78939	-1.25949
210672108	chr2:210672108:G:C	4.22368e-15	-2.04683	-1.05174
210672122	chr2:210672122:A:G	8.14926e-15	-1.80607	-0.635282
210672267	chr2:210672267:C:T	6.66621e-14	-2.99727e-10	-0.339638
210672738	chr2:210672738:C:T	2.9301e-12	-2.99727e-10	3.44352
210673079	chr2:210673079:T:C	1.3148e-13	-2.99727e-10	0.339578
210673387	chr2:210673387:A:G	2.83844e-14	-2.99727e-10	-1.19343
210673731	chr2:210673731:A:G	3.58813e-15	-2.04762	-1.21402
210673834	chr2:210673834:T:G	2.81298e-14	-2.99727e-10	-1.20244
210674077	chr2:210674077:A:G	5.73371e-14	-2.99727e-10	-0.490327
210674141	chr2:210674141:A:G	2.09553e-14	-1.49688	-2.87485e-10
210674211	chr2:210674211:T:C	2.65051e-14	-2.99727e-10	-1.26194
210674212	chr2:210674212:G:A	2.65639e-14	-2.99727e-10	-1.25972
210674426	chr2:210674426:G:A	7.49052e-15	-1.608	-0.91764
210674449	chr2:210674449:A:G	4.12994e-14	-2.99727e-10	-0.818429
210674547	chr2:210674547:T:C	1.70337e-14	-0.48437	-1.21971
210674578	chr2:210674578:C:T	4.87301e-15	-1.94499	-1.01058
210674639	chr2:210674639:A:G	9.62807e-15	-1.04416	-1.23043
210674926	chr2:210674926:G:A	4.26562e-14	-0.786103	-2.87485e-10
210675259	chr2:210675259:A:T	1.78987e-14	-1.65455	-2.87485e-10
210675315	chr2:210675315:A:G	5.25883e-14	-2.99727e-10	-0.576783
210675540	chr2:210675540:T:A	1.63176e-13	-2.99727e-10	0.555557
210675783	chr2:210675783:C:A	0.997044	27.049	2.94749
210675826	chr2:210675826:C:G	3.07391e-14	-2.99727e-10	-1.11374
210676029	chr2:210676029:T:A	2.70242e-14	-2.99727e-10	-1.24254
210676139	chr2:210676139:T:G	1.42952e-14	-0.709073	-1.17028
210676202	chr2:210676202:T:C	1.31698e-14	-1.96135	-2.87485e-10
210676250	chr2:210676250:A:G	1.63332e-13	-0.912606	1.46912
210676788	chr2:210676788:C:T	3.21355e-14	-2.99727e-10	-1.06931
210677381	chr2:210677381:A:G	3.5916e-14	-2.99727e-10	-0.958094
210677497	chr2:210677497:G:A	1.31545e-14	-1.96251	-2.87485e-10
210677755	chr2:210677755:A:T	6.45499e-14	-2.99727e-10	-0.371837
210677801	chr2:210677801:A:G	8.79644e-14	-0.841784	0.779441
210678299	chr2:210678299:T:A	3.01782e-14	-2.99727e-10	-1.13215
210678331	chr2:210678331:T:C	0.00295624	23.5114	0.664228
210678423	chr2:210678423:T:G	2.77101e-08	10.5008	2.09725
210678677	chr2:210678677:C:G	4.34572e-14	0.2296	-0.997098
210678739	chr2:210678739:T:G	4.19445e-14	-2.99727e-10	-0.802928
210678814	chr2:210678814:T:C	1.3445e-14	-1.94067	-2.87485e-10
210678931	chr2:210678931:C:T	1.3805e-14	-1.91424	-2.87485e-10
210679140	chr2:210679140:G:A	1.34915e-14	-1.93721	-2.87485e-10
210679933	chr2:210679933:G:A	9.77876e-12	5.86914	-1.22045
210679957	chr2:210679957:T:A	1.3231e-14	-1.95671	-2.87485e-10
210680086	chr2:210680086:G:A	8.51389e-12	5.77091	-1.26073
210680730	chr2:210680730:C:G	3.28312e-14	-2.99727e-10	-1.0479
210681194	chr2:210681194:C:G	2.05776e-10	8.77787	-1.0826
210681319	chr2:210681319:C:T	2.32502e-10	8.82611	-1.00874
210681389	chr2:210681389:T:C	1.99221e-10	8.90145	-1.23855
210681426	chr2:210681426:G:C	2.69618e-14	-2.99727e-10	-1.24485
210681618	chr2:210681618:G:C	1.38704e-14	-1.90952	-2.87485e-10
210681937	chr2:210681937:TTTCA:T	8.29713e-14	-1.3108	1.19002
210682605	chr2:210682605:G:A	3.32029e-10	9.21769	-1.04399
210682676	chr2:210682676:C:A	2.29424e-08	11.6601	0.749089
210682745	chr2:210682745:C:T	1.26353e-11	6.14129	-1.23632
210683123	chr2:210683123:AGTGCAGTG:A	4.90361e-10	9.41409	-0.85047
210683405	chr2:210683405:G:A	2.43983e-13	-2.99727e-10	0.957822
210683950	chr2:210683950:A:G	1.28504e-11	6.18348	-1.26162
210683969	chr2:210683969:C:A	7.38725e-09	11.06	0.215975
210684076	chr2:210684076:G:A	1.7728e-13	-2.99727e-10	0.638455
210684147	chr2:210684147:T:C	2.65023e-14	-2.99727e-10	-1.26204
210684516	chr2:210684516:A:G	2.75898e-13	0.806486	0.274269
210684679	chr2:210684679:G:T	3.38846e-14	-2.99727e-10	-1.01631
210684885	chr2:210684885:C:T	9.0389e-09	11.231	0.24675
210685085	chr2:210685085:C:T	3.77642e-14	-1.22616	0.318246
210686255	chr2:210686255:G:T	3.05488e-14	-2.99727e-10	-1.11995
210686428	chr2:210686428:G:A	2.72025e-13	-2.99727e-10	1.06662
210686759	chr2:210686759:TG:T	2.69105e-13	-2.99727e-10	1.05583
210686786	chr2:210686786:CAG:C	1.47834e-10	8.55247	-1.1879
210687165	chr2:210687165:C:T	1.7753e-10	8.73686	-1.18924
210687220	chr2:210687220:G:C	1.87568e-10	8.78978	-1.18716
210687455	chr2:210687455:C:A	2.94868e-14	-2.99727e-10	-1.15533
210687765	chr2:210687765:G:C	3.19286e-14	-2.99727e-10	-1.07577
210687881	chr2:210687881:A:G	4.53532e-14	-1.0875	0.362705
210687897	chr2:210687897:G:A	1.97678e-10	8.85113	-1.19601
210687931	chr2:210687931:G:A	2.03665e-11	6.51944	-1.13707
210688017	chr2:210688017:G:A	2.84359e-14	-2.99727e-10	-1.19162
210688435	chr2:210688435:T:C	2.9892e-14	-2.99727e-10	-1.14169
210688609	chr2:210688609:CA:C	3.48567e-14	-2.99727e-10	-0.98803
210689154	chr2:210689154:T:C	2.65403e-14	-2.99727e-10	-1.26061
210689247	chr2:210689247:C:T	1.01138e-11	5.92583	-1.24345
210689945	chr2:210689945:G:T	2.74952e-14	-2.99727e-10	-1.22526
210689997	chr2:210689997:T:C	1.75746e-10	8.70928	-1.17176
210690943	chr2:210690943:C:G	3.14086e-14	-2.99727e-10	-1.09219
210691182	chr2:210691182:G:A	2.65976e-14	-2.99727e-10	-1.25845
210691215	chr2:210691215:G:T	1.31604e-14	-1.96206	-2.87485e-10
210691687	chr2:210691687:A:G	2.78136e-14	-2.99727e-10	-1.21375
210691781	chr2:210691781:CAAT:C	3.28614e-14	-2.99727e-10	-1.04698
210692156	chr2:210692156:G:A	1.77365e-10	8.73328	-1.18659
210692216	chr2:210692216:T:C	2.78123e-14	-2.99727e-10	-1.2138
210692251	chr2:210692251:T:C	7.36145e-11	7.57782	-0.910496
210692266	chr2:210692266:G:A	5.54167e-15	-2.04595	-0.781034
210692409	chr2:210692409:T:C	5.31727e-15	-2.04556	-0.822753
210692632	chr2:210692632:A:G	2.79367e-14	-2.99727e-10	-1.20933
210692721	chr2:210692721:T:C	9.64916e-11	7.81171	-0.873772
210692854	chr2:210692854:G:A	2.65071e-14	-2.99727e-10	-1.26186
210693243	chr2:210693243:A:C	2.81217e-14	-2.99727e-10	-1.20273
210693562	chr2:210693562:G:T	3.14275e-14	-2.99727e-10	-1.09159
210693776	chr2:210693776:T:G	1.92903e-10	8.80372	-1.17305
210693859	chr2:210693859:A:T	1.74324e-10	8.69559	-1.1662
210694337	chr2:210694337:C:T	1.97732e-10	8.82265	-1.16726
210694338	chr2:210694338:G:A	2.40936e-13	0.974277	-0.0290193
210694365	chr2:210694365:G:A	1.82392e-10	8.7494	-1.17477
210694802	chr2:210694802:G:A	1.8569e-10	8.76943	-1.17687
210694812	chr2:210694812:G:A	7.18854e-10	10.1504	-1.20426
210695081	chr2:210695081:T:C	3.01054e-14	-2.99727e-10	-1.13457
210695323	chr2:210695323:G:T	4.23074e-15	-2.03478	-1.06212
210695376	chr2:210695376:C:T	1.81588e-10	8.74646	-1.17623
210695392	chr2:210695392:T:C	1.76824e-10	8.7143	-1.17067
210695508	chr2:210695508:C:T	1.84056e-14	-1.62662	-2.87485e-10
210695786	chr2:210695786:T:C	2.99892e-14	0.122556	-1.26099
210695899	chr2:210695899:G:A	1.89707e-10	8.7938	-1.17984
210695909	chr2:210695909:G:C	2.85628e-14	-2.99727e-10	-1.18717
210696096	chr2:210696096:A:G	2.65736e-14	-2.99727e-10	-1.25936
210696186	chr2:210696186:C:T	1.14202e-10	8.1832	-1.07676
210696274	chr2:210696274:T:G	1.9895e-10	8.83766	-1.17613
210696475	chr2:210696475:A:G	5.28642e-13	1.73104	-2.87485e-10
210696733	chr2:210696733:T:C	2.3134e-10	8.99027	-1.1779
210696760	chr2:210696760:A:G	2.2122e-10	9.00547	-1.23783
210696765	chr2:210696765:C:T	3.20326e-14	-2.99727e-10	-1.07252
210696794	chr2:210696794:A:G	4.76933e-15	-2.01201	-0.965055
210696882	chr2:210696882:A:T	2.19782e-10	8.92624	-1.16512
210697381	chr2:210697381:C:T	1.9484e-10	8.82271	-1.18205
210697400	chr2:210697400:T:G	2.05881e-10	8.8773	-1.18152
210697606	chr2:210697606:G:A	7.74895e-13	0.984967	1.12848
210697644	chr2:210697644:C:T	6.05469e-14	-2.99727e-10	-0.435858
210697814	chr2:210697814:T:C	1.91035e-10	8.79901	-1.17808
210697946	chr2:210697946:AG:A	1.32777e-14	-1.95319	-2.87485e-10
210698173	chr2:210698173:G:C	3.39408e-14	-2.99727e-10	-1.01466
210698200	chr2:210698200:C:T	1.50421e-09	10.7807	-1.09621
210698238	chr2:210698238:G:A	3.12471e-14	-2.99727e-10	-1.09735
210698267	chr2:210698267:A:G	2.07809e-10	8.90197	-1.19687
210698309	chr2:210698309:T:TA	1.98475e-11	6.57336	-1.2168
210698372	chr2:210698372:C:A	6.13094e-14	-2.99727e-10	-0.423342
210698580	chr2:210698580:A:G	3.13821e-13	1.24155	-0.032
210698761	chr2:210698761:G:T	2.7617e-14	-2.99727e-10	-1.22084
210699002	chr2:210699002:C:T	1.1096e-13	-2.99727e-10	0.169898
210699426	chr2:210699426:T:A	2.66654e-14	-2.99727e-10	-1.25591
210699896	chr2:210699896:A:G	2.71468e-14	-2.99727e-10	-1.23802
210700036	chr2:210700036:G:T	3.8261e-14	-2.99727e-10	-0.894844
210700087	chr2:210700087:C:G	2.78152e-14	-2.99727e-10	-1.21369
210700094	chr2:210700094:C:T	4.64972e-13	-2.99727e-10	1.6027
210700116	chr2:210700116:T:C	3.36323e-14	-2.99727e-10	-1.02379
210700143	chr2:210700143:A:G	2.79636e-14	-2.99727e-10	-1.20837
210700176	chr2:210700176:G:A	2.60949e-14	-0.0182222	-1.25931
210700187	chr2:210700187:T:C	2.21899e-14	-0.180265	-1.25937
210700273	chr2:210700273:A:T	2.07485e-14	-0.249354	-1.25745
210700425	chr2:210700425:G:A	2.55632e-13	1.00635	-0.00188804
210700535	chr2:210700535:C:T	1.99663e-14	-0.285341	-1.25989
210700746	chr2:210700746:G:C	2.28781e-14	-0.147094	-1.262
210700786	chr2:210700786:C:T	2.66448e-14	-2.99727e-10	-1.25668
210700968	chr2:210700968:C:T	7.96624e-10	10.2225	-1.17363
210701048	chr2:210701048:G:A	2.24451e-14	-0.177649	-1.25055
210701166	chr2:210701166:G:C	3.21715e-14	-2.99727e-10	-1.06819
210701307	chr2:210701307:A:T	3.20049e-14	-2.99727e-10	-1.07339
210701350	chr2:210701350:T:C	2.30462e-14	-0.147416	-1.25436
210701488	chr2:210701488:T:C	1.32512e-14	-1.95518	-2.87485e-10
210701619	chr2:210701619:T:A	1.16539e-11	5.88766	-1.06354
210701778	chr2:210701778:A:G	3.01535e-14	-2.99727e-10	-1.13298
210701931	chr2:210701931:T:C	1.29982e-14	-1.97446	-2.87485e-10
210702187	chr2:210702187:A:G	2.55548e-14	-0.0389367	-1.25951
210702625	chr2:210702625:A:C	2.8654e-14	-2.99727e-10	-1.18398
210702635	chr2:210702635:T:C	1.29288e-14	-1.97982	-2.87485e-10
210702697	chr2:210702697:C:G	3.23812e-14	-2.99727e-10	-1.0617
210702701	chr2:210702701:C:T	2.71588e-14	-2.99727e-10	-1.23758
210703066	chr2:210703066:G:A	2.82718e-14	0.0625545	-1.25996
210703103	chr2:210703103:G:A	3.9516e-14	-2.99727e-10	-0.862569
210703774	chr2:210703774:T:C	2.77824e-14	-2.99727e-10	-1.21487
210703958	chr2:210703958:C:T	5.55539e-15	-1.94731	-0.877195
210704165	chr2:210704165:T:C	2.17018e-14	-0.200236	-1.26164
210704174	chr2:210704174:C:G	1.25571e-11	6.0538	-1.15504
210704189	chr2:210704189:C:T	1.99302e-14	-0.294695	-1.25234
210704211	chr2:210704211:A:G	3.71799e-15	-1.97729	-1.24881
210704534	chr2:210704534:C:A	2.68393e-14	-2.99727e-10	-1.24941
210704643	chr2:210704643:T:C	2.71099e-14	-2.99727e-10	-1.23938
210704855	chr2:210704855:C:T	1.45951e-12	3.8294	-1.08282
210704961	chr2:210704961:T:C	1.61738e-14	-0.552549	-1.20333
210704998	chr2:210704998:G:A	1.73748e-14	-0.455653	-1.2286
210705115	chr2:210705115:A:T	2.98553e-14	0.117006	-1.25992
210705179	chr2:210705179:C:T	3.32801e-14	-2.99727e-10	-1.03431
210705309	chr2:210705309:T:C	4.26675e-14	-2.99727e-10	-0.785839
210705317	chr2:210705317:C:A	2.7182e-14	-2.99727e-10	-1.23672
210705330	chr2:210705330:A:G	3.41242e-13	1.53312	-0.239806
210705350	chr2:210705350:A:C	1.19411e-13	1.33436	-1.09107
210705591	chr2:210705591:T:C	2.88e-14	-2.99727e-10	-1.1789
210705724	chr2:210705724:C:T	9.72453e-15	-1.04624	-1.21838
210705865	chr2:210705865:T:C	3.12096e-14	-2.99727e-10	-1.09855
210705892	chr2:210705892:C:T	3.55619e-15	-2.00877	-1.26182
210705954	chr2:210705954:G:A	7.55135e-14	-2.99727e-10	-0.214963
210705962	chr2:210705962:GT:G	9.11629e-15	-1.10364	-1.22557
210705972	chr2:210705972:A:G	1.26437e-13	-2.99727e-10	0.300468
210706035	chr2:210706035:C:T	3.18545e-14	0.140835	-1.21893
210706193	chr2:210706193:T:C	4.49099e-09	10.3401	0.438172
210706291	chr2:210706291:G:A	1.65622e-14	-0.472056	-1.26009
210706790	chr2:210706790:G:A	3.90308e-13	1.67735	-0.249688
210706796	chr2:210706796:A:G	2.92085e-14	-2.99727e-10	-1.16482
210706903	chr2:210706903:T:C	1.61295e-13	1.59891	-1.05495
210706917	chr2:210706917:A:G	4.10587e-14	0.318114	-1.14239
210707185	chr2:210707185:A:C	3.11678e-14	-2.99727e-10	-1.09989
210707194	chr2:210707194:C:T	3.57978e-15	-2.02697	-1.237
210707211	chr2:210707211:G:A	3.11632e-14	-2.99727e-10	-1.10004
210707746	chr2:210707746:G:C	8.57549e-12	5.57057	-1.05318
210707766	chr2:210707766:C:T	3.12586e-14	-2.99727e-10	-1.09698
210707777	chr2:210707777:T:C	2.4938e-14	-0.0657573	-1.25712
210707836	chr2:210707836:C:T	2.70015e-14	-2.99727e-10	-1.24338
210707850	chr2:210707850:C:T	2.94017e-14	-2.99727e-10	-1.15822
210708457	chr2:210708457:A:G	3.71066e-14	-2.99727e-10	-0.925481
210708472	chr2:210708472:ACTTT:A	3.1175e-14	-2.99727e-10	-1.09966
210708528	chr2:210708528:A:G	2.68835e-14	-2.99727e-10	-1.24776
210708667	chr2:210708667:G:T	1.65642e-13	1.59654	-1.02599
210708740	chr2:210708740:T:C	1.90624e-13	1.72934	-1.01831
210708835	chr2:210708835:G:A	4.36475e-09	11.9112	-1.16139
210708952	chr2:210708952:G:GT	1.32543e-14	-1.95495	-2.87485e-10
210709038	chr2:210709038:T:C	3.00055e-13	1.51599	-0.351302
210709041	chr2:210709041:G:A	1.04643e-14	-0.971518	-1.21978
210709098	chr2:210709098:A:G	9.83104e-15	-1.02975	-1.22398
210709368	chr2:210709368:G:A	2.8676e-14	-2.99727e-10	-1.18322
210709537	chr2:210709537:A:G	3.12586e-13	-2.99727e-10	1.2056
210709600	chr2:210709600:C:T	9.79051e-15	-1.03161	-1.22625
210709781	chr2:210709781:G:A	2.68345e-14	-2.99727e-10	-1.24959
210710410	chr2:210710410:A:T	1.91825e-13	1.73763	-1.02032
210710598	chr2:210710598:G:C	2.20152e-13	1.7893	-0.93425
210710851	chr2:210710851:G:A	3.37246e-14	-2.99727e-10	-1.02105
210710938	chr2:210710938:C:T	3.59036e-15	-2.00446	-1.25657
210711650	chr2:210711650:CT:C	9.95731e-12	5.92819	-1.2614
210711734	chr2:210711734:G:A	1.92474e-13	1.78061	-1.05993
210711980	chr2:210711980:T:G	2.73132e-14	-2.99727e-10	-1.23191
210712158	chr2:210712158:G:A	3.76683e-14	-2.99727e-10	-0.910456
210712312	chr2:210712312:G:A	3.16494e-14	-2.99727e-10	-1.08456
210712757	chr2:210712757:C:G	2.83336e-14	-2.99727e-10	-1.19523
210713478	chr2:210713478:G:A	3.55929e-15	-2.00963	-1.26009
210713492	chr2:210713492:T:A	3.55176e-15	-2.01183	-1.26
210713545	chr2:210713545:C:T	2.65156e-14	-2.99727e-10	-1.26154
210713759	chr2:210713759:C:T	3.55002e-15	-2.01452	-1.2578
210713784	chr2:210713784:A:G	2.82575e-14	-2.99727e-10	-1.19792
210714010	chr2:210714010:TTA:T	4.91831e-14	-2.99727e-10	-0.643725
210714496	chr2:210714496:A:G	1.34149e-14	-1.94291	-2.87485e-10
210714747	chr2:210714747:G:A	1.38295e-14	-1.91247	-2.87485e-10
210714786	chr2:210714786:C:G	2.75707e-14	-2.99727e-10	-1.22252
210715095	chr2:210715095:A:G	2.91587e-14	-2.99727e-10	-1.16652
210715132	chr2:210715132:TAATA:T	3.31409e-11	7.00942	-1.14017
210715181	chr2:210715181:G:A	3.62347e-15	-1.99339	-1.25845
210715229	chr2:210715229:C:A	2.90302e-13	-2.99727e-10	1.13165
210715495	chr2:210715495:A:G	2.24889e-14	-0.178558	-1.24769
210715857	chr2:210715857:T:G	2.66343e-14	-2.99727e-10	-1.25707
210715928	chr2:210715928:G:T	2.50373e-13	1.29297	-0.309299
210716266	chr2:210716266:T:C	2.75087e-12	-2.99727e-10	3.3804
210716343	chr2:210716343:C:T	2.65961e-14	-2.99727e-10	-1.25851
210716418	chr2:210716418:T:C	4.74459e-09	10.7937	0.0395614
210716521	chr2:210716521:C:T	3.95392e-09	10.7691	-0.118126
210716618	chr2:210716618:CATT:C	2.73306e-13	1.36053	-0.28921
210716737	chr2:210716737:G:A	2.65043e-14	-2.99727e-10	-1.26197
210717045	chr2:210717045:G:A	1.18247e-13	-2.99727e-10	0.233498
210717310	chr2:210717310:A:T	3.4166e-14	-2.99727e-10	-1.00804
210717317	chr2:210717317:A:G	1.82709e-14	-1.63397	-2.87485e-10
210717464	chr2:210717464:C:A	2.72415e-14	-2.99727e-10	-1.23453
210717943	chr2:210717943:T:A	2.65892e-14	-2.99727e-10	-1.25877
210718071	chr2:210718071:TTAAAG:T	4.22727e-14	-2.99727e-10	-0.795135
210718145	chr2:210718145:A:G	1.21152e-14	-2.04481	-2.87485e-10
210718298	chr2:210718298:C:T	5.47306e-09	11.2985	-0.32238
210718377	chr2:210718377:C:T	5.4702e-09	11.2148	-0.239241
210718557	chr2:210718557:A:C	3.18962e-14	0.148209	-1.225
210718608	chr2:210718608:G:A	2.84866e-14	0.0448861	-1.23473
210718707	chr2:210718707:C:A	2.66279e-14	-2.99727e-10	-1.25732
210719110	chr2:210719110:A:G	1.18461e-13	-2.99727e-10	0.235307
210719691	chr2:210719691:C:T	2.845e-14	-2.99727e-10	-1.19113
210719890	chr2:210719890:T:C	1.29815e-14	-1.97575	-2.87485e-10
210719965	chr2:210719965:T:C	3.81156e-14	-2.99727e-10	-0.898652
210720547	chr2:210720547:C:T	2.65737e-14	-2.99727e-10	-1.25935
210720693	chr2:210720693:G:A	2.38223e-13	1.22008	-0.286144
210720862	chr2:210720862:C:T	1.33801e-14	-1.94551	-2.87485e-10
210721541	chr2:210721541:C:T	2.65727e-14	-2.99727e-10	-1.25939
210721721	chr2:210721721:C:T	4.01641e-09	11.1033	-0.436725
210721723	chr2:210721723:C:T	1.29104e-14	-1.98125	-2.87485e-10
210722180	chr2:210722180:C:A	2.92569e-14	-2.99727e-10	-1.16316
210722359	chr2:210722359:A:G	2.65856e-14	-2.99727e-10	-1.25891
210722395	chr2:210722395:C:G	2.85803e-14	-2.99727e-10	-1.18656
210722521	chr2:210722521:A:G	3.8145e-15	-2.02562	-1.17485
210722528	chr2:210722528:AT:A	2.85836e-14	-2.99727e-10	-1.18644
210722580	chr2:210722580:G:A	5.23542e-12	4.28836	-0.264435
210722594	chr2:210722594:G:A	1.94993e-12	3.03628	-2.87485e-10
210722658	chr2:210722658:A:G	2.92625e-14	-2.99727e-10	-1.16297
210722661	chr2:210722661:A:T	3.00665e-14	-2.99727e-10	-1.13586
210722715	chr2:210722715:T:C	8.23604e-15	-1.19557	-1.23519
210722907	chr2:210722907:C:T	5.66726e-09	11.2094	-0.198453
210723454	chr2:210723454:T:C	5.19533e-09	11.0085	-0.0844616
210723598	chr2:210723598:AT:A	3.85971e-14	-2.99727e-10	-0.886098
210723890	chr2:210723890:T:A	4.99337e-09	11.0489	-0.16454
210723901	chr2:210723901:T:A	8.23399e-15	-1.18807	-1.24293
210723967	chr2:210723967:G:A	3.52704e-14	-2.99727e-10	-0.976231
210724452	chr2:210724452:A:G	3.78909e-15	-1.94882	-1.25833
210724473	chr2:210724473:C:T	1.34386e-14	-1.94114	-2.87485e-10
210724524	chr2:210724524:A:C	2.65018e-14	-2.99727e-10	-1.26206
210724657	chr2:210724657:A:G	3.5488e-14	-2.99727e-10	-0.970081
210724919	chr2:210724919:C:A	2.65012e-14	-2.99727e-10	-1.26208
210725156	chr2:210725156:A:G	2.80123e-14	-2.99727e-10	-1.20663
210725542	chr2:210725542:A:G	2.35681e-14	-1.37938	-2.87485e-10
210725678	chr2:210725678:C:G	2.46543e-13	1.32122	-0.352961
210725998	chr2:210725998:T:C	3.49572e-14	-2.99727e-10	-0.985152
210726663	chr2:210726663:C:T	3.49754e-13	1.65604	-0.338087
210726730	chr2:210726730:GA:G	9.18182e-09	11.385	0.108496
210726736	chr2:210726736:C:A	3.10205e-14	-2.99727e-10	-1.10463
210726826	chr2:210726826:G:A	9.44002e-12	5.29151	-0.678073
210726880	chr2:210726880:C:A	1.22848e-14	-2.03091	-2.87485e-10
210727181	chr2:210727181:C:G	2.65146e-14	-2.99727e-10	-1.26158
210727184	chr2:210727184:C:T	3.22722e-13	1.55913	-0.321609
210727389	chr2:210727389:A:G	3.05273e-13	1.5061	-0.324166
210727700	chr2:210727700:C:T	2.68989e-14	-2.99727e-10	-1.24719
210728025	chr2:210728025:T:C	2.37474e-13	1.25216	-0.321375
210728208	chr2:210728208:C:T	2.75328e-14	-2.99727e-10	-1.2239
210728357	chr2:210728357:C:G	3.74585e-14	0.312895	-1.22894
210728358	chr2:210728358:A:C	3.75119e-14	0.31432	-1.22894
210728609	chr2:210728609:T:A	2.73149e-13	1.36853	-0.297791
210728674	chr2:210728674:GAA:G	2.73226e-13	1.39185	-0.320828
210728690	chr2:210728690:A:G	8.04641e-15	-1.19197	-1.26207
210728712	chr2:210728712:C:T	7.49712e-09	11.1756	0.115191
210728888	chr2:210728888:G:C	1.40906e-12	3.65164	-0.940237
210729214	chr2:210729214:G:A	3.7939e-14	0.310802	-1.2141
210729365	chr2:210729365:C:T	2.53384e-13	1.31712	-0.321492
210730072	chr2:210730072:T:A	7.93288e-15	-1.20757	-1.26069
210730568	chr2:210730568:A:C	2.80582e-14	-2.99727e-10	-1.20499
210730576	chr2:210730576:TATAAA:T	1.3287e-14	-1.95249	-2.87485e-10
210730607	chr2:210730607:G:C	5.31428e-15	-1.60774	-1.26113
210730827	chr2:210730827:A:G	3.50701e-15	-2.02274	-1.26177
210730859	chr2:210730859:T:C	1.38333e-14	-1.9122	-2.87485e-10
210731176	chr2:210731176:C:T	2.22122e-09	10.9252	-0.850904
210731568	chr2:210731568:C:T	1.7548e-13	1.30282	-0.674569
210731716	chr2:210731716:T:C	3.58717e-13	1.34326	-2.87485e-10
210731774	chr2:210731774:G:A	4.42456e-09	10.3721	0.391293
210731783	chr2:210731783:T:G	4.88795e-14	-2.99727e-10	-0.649917
210733239	chr2:210733239:A:G	2.73851e-14	-2.99727e-10	-1.22928
210733301	chr2:210733301:G:A	1.56403e-13	0.984883	-0.47172
210733337	chr2:210733337:G:A	2.34224e-12	4.44196	-1.22237
210733676	chr2:210733676:C:T	4.96002e-10	8.71021	-0.135153
210733789	chr2:210733789:A:G	2.65446e-14	-2.99727e-10	-1.26045
210733867	chr2:210733867:A:G	3.72215e-14	-2.99727e-10	-0.92239
210733997	chr2:210733997:A:G	1.31686e-14	-1.96144	-2.87485e-10
210734046	chr2:210734046:T:A	1.82063e-13	1.16544	-0.500366
210734195	chr2:210734195:G:A	2.88077e-14	-2.99727e-10	-1.17863
210734381	chr2:210734381:T:TG	3.87899e-14	0.38094	-1.26206
210734428	chr2:210734428:G:A	5.35252e-14	-2.99727e-10	-0.559123
210734503	chr2:210734503:A:G	3.56053e-14	-2.99727e-10	-0.96678
210734897	chr2:210734897:C:T	1.85521e-12	4.19598	-1.2095
210734961	chr2:210734961:G:A	3.08165e-14	0.122481	-1.23371
210735022	chr2:210735022:C:T	1.85647e-12	4.14493	-1.15777
210735251	chr2:210735251:C:CT	2.33012e-14	-0.140592	-1.25018
210735312	chr2:210735312:A:G	6.32096e-14	-2.99727e-10	-0.392819
210735337	chr2:210735337:C:T	1.6929e-12	4.10837	-1.21344
210735406	chr2:210735406:G:A	2.03505e-13	1.20932	-0.432902
210735525	chr2:210735525:C:T	1.24921e-14	-2.01418	-2.87485e-10
210735587	chr2:210735587:A:G	1.91637e-12	4.22794	-1.20902
210735660	chr2:210735660:C:A	1.91908e-13	1.16663	-0.448893
210735882	chr2:210735882:A:C	3.53766e-12	3.63194	-2.87485e-10
210736001	chr2:210736001:A:G	2.65092e-14	-2.99727e-10	-1.26178
210736284	chr2:210736284:A:C	2.77411e-14	-2.99727e-10	-1.21636
210736318	chr2:210736318:T:C	1.69061e-13	1.27184	-0.68086
210736337	chr2:210736337:A:G	3.98168e-14	-2.99727e-10	-0.854986
210736392	chr2:210736392:T:C	1.52724e-12	4.01132	-1.21938
210736515	chr2:210736515:A:T	1.54377e-12	4.02205	-1.21934
210736622	chr2:210736622:A:G	1.21791e-14	-2.03956	-2.87485e-10
210737002	chr2:210737002:G:A	5.78785e-13	1.07984	0.741813
210737015	chr2:210737015:A:G	3.89899e-14	-2.99727e-10	-0.875972
210737121	chr2:210737121:A:G	2.65013e-14	-2.99727e-10	-1.26208
210737123	chr2:210737123:T:C	2.79417e-14	-2.99727e-10	-1.20916
210737290	chr2:210737290:A:G	6.60353e-14	-2.99727e-10	-0.349086
210737692	chr2:210737692:T:C	2.32937e-10	8.18284	-0.363595
210737832	chr2:210737832:T:A	3.29989e-11	7.12479	-1.25983
210738051	chr2:210738051:G:A	3.14808e-11	7.0787	-1.26084
210738113	chr2:210738113:T:A	1.27905e-14	-1.99057	-2.87485e-10
210738747	chr2:210738747:G:A	1.28426e-10	8.38912	-1.16529
210738931	chr2:210738931:G:A	1.39721e-13	0.927058	-0.526685
210739086	chr2:210739086:C:CAAAGGATA	4.07647e-14	-2.99727e-10	-0.831459
210739231	chr2:210739231:CAAAA:C	2.7286e-14	-2.99727e-10	-1.2329
210739281	chr2:210739281:G:A	2.10995e-12	4.27692	-1.16177
210739294	chr2:210739294:A:G	3.73327e-14	-2.99727e-10	-0.919406
210739406	chr2:210739406:G:A	4.74133e-14	-2.99727e-10	-0.680373
210739667	chr2:210739667:C:A	7.05237e-12	5.28624	-0.964395
210739726	chr2:210739726:C:A	1.34569e-12	3.88638	-1.221
210739767	chr2:210739767:A:G	1.81299e-14	-1.64171	-2.87485e-10
210739909	chr2:210739909:T:G	2.14992e-13	1.27287	-0.441545
210740545	chr2:210740545:A:G	2.72447e-14	-2.99727e-10	-1.23442
210740694	chr2:210740694:T:C	1.25808e-14	-2.0071	-2.87485e-10
210741120	chr2:210741120:G:A	1.96971e-12	4.22272	-1.17636
210741173	chr2:210741173:G:T	4.29701e-14	0.362007	-1.14078
210741210	chr2:210741210:TA:T	2.8338e-14	-2.99727e-10	-1.19507
210741300	chr2:210741300:C:T	3.51533e-10	8.41831	-0.18753
210741620	chr2:210741620:G:T	2.79553e-14	-2.99727e-10	-1.20867
210741951	chr2:210741951:G:A	2.75403e-14	-2.99727e-10	-1.22362
210741964	chr2:210741964:A:C	5.20255e-14	-2.99727e-10	-0.587541
210742219	chr2:210742219:A:G	1.30723e-13	-2.99727e-10	0.333808
210742245	chr2:210742245:A:AT	1.16993e-13	-2.99727e-10	0.222836
210742348	chr2:210742348:ATGTT:A	6.99593e-12	5.49697	-1.18316
210742396	chr2:210742396:G:A	3.59147e-14	-2.99727e-10	-0.958129
210742596	chr2:210742596:G:A	3.69938e-14	-2.99727e-10	-0.928524
210743191	chr2:210743191:G:A	9.28462e-13	-2.99727e-10	2.29425
210743282	chr2:210743282:G:C	4.41182e-14	-0.752404	-2.87485e-10
210743342	chr2:210743342:A:T	3.59295e-14	0.304365	-1.26208
210743562	chr2:210743562:C:A	1.03733e-10	8.17347	-1.16317
210743674	chr2:210743674:G:C	2.66604e-14	-2.99727e-10	-1.2561
210743859	chr2:210743859:G:A	2.78537e-14	-2.99727e-10	-1.21231
210744208	chr2:210744208:A:T	2.87485e-14	-2.99727e-10	-1.18069
210744220	chr2:210744220:A:G	1.62942e-13	0.997921	-0.443802
210744285	chr2:210744285:T:C	2.88594e-14	-2.99727e-10	-1.17684
210745177	chr2:210745177:C:G	7.7467e-11	7.92087	-1.20254
210745703	chr2:210745703:C:G	4.70982e-14	-2.99727e-10	-0.68704
210745794	chr2:210745794:G:C	2.52922e-14	-1.30878	-2.87485e-10
210745915	chr2:210745915:CTG:C	4.10856e-10	8.47206	-0.0853338
210745950	chr2:210745950:A:G	2.8596e-14	-2.99727e-10	-1.18601
210745953	chr2:210745953:C:A	2.74404e-14	-2.99727e-10	-1.22726
210746165	chr2:210746165:C:A	6.71316e-14	-0.332621	-2.87485e-10
210746272	chr2:210746272:T:A	7.06279e-14	-2.99727e-10	-0.281851
210746287	chr2:210746287:T:C	2.6521e-14	-2.99727e-10	-1.26134
210746500	chr2:210746500:A:G	2.67346e-14	-2.99727e-10	-1.25332
210746531	chr2:210746531:C:A	1.64279e-14	-0.529161	-1.21113
210746649	chr2:210746649:A:G	3.42542e-14	-2.99727e-10	-1.00547
210746695	chr2:210746695:G:C	5.14758e-14	-0.31199	-0.286173
210746819	chr2:210746819:T:C	3.95557e-14	-2.99727e-10	-0.861565
210747067	chr2:210747067:C:T	1.33223e-14	-1.94984	-2.87485e-10
210747584	chr2:210747584:G:T	5.20596e-14	-2.99727e-10	-0.586886
210747782	chr2:210747782:C:A	1.32314e-14	-1.95668	-2.87485e-10
210747828	chr2:210747828:T:C	3.42376e-15	-2.04691	-1.26163
210747881	chr2:210747881:C:T	1.27118e-12	-2.99727e-10	2.60842
210747915	chr2:210747915:CA:C	2.89871e-11	6.99402	-1.25869
210748229	chr2:210748229:G:A	3.56796e-13	1.33789	-2.87485e-10
210748307	chr2:210748307:G:A	2.83142e-14	-2.99727e-10	-1.19591
210748964	chr2:210748964:C:T	1.0797e-13	-2.99727e-10	0.142577
210749069	chr2:210749069:C:T	5.1943e-14	-2.99727e-10	-0.589129
210749152	chr2:210749152:G:A	2.65154e-14	-2.99727e-10	-1.26155
210749218	chr2:210749218:A:G	3.32651e-14	-2.99727e-10	-1.03477
210749411	chr2:210749411:C:T	1.70289e-14	-1.70436	-2.87485e-10
210749456	chr2:210749456:T:G	2.91581e-14	-2.99727e-10	-1.16654
210749492	chr2:210749492:G:A	3.71499e-14	-2.99727e-10	-0.924315
210749883	chr2:210749883:G:A	1.32653e-14	-1.95412	-2.87485e-10
210750099	chr2:210750099:A:T	7.04932e-12	5.26374	-0.942333
210750227	chr2:210750227:G:A	4.77104e-15	-1.80488	-1.17183
210750304	chr2:210750304:T:A	4.30234e-14	-2.99727e-10	-0.777532
210750397	chr2:210750397:A:G	1.2106e-14	-2.04558	-2.87485e-10
210750493	chr2:210750493:C:T	6.31745e-12	5.25743	-1.04564
210750936	chr2:210750936:T:C	1.79126e-13	1.08694	-0.438119
210751027	chr2:210751027:T:G	3.01264e-14	-2.99727e-10	-1.13387
210751063	chr2:210751063:C:T	1.32755e-14	-1.95335	-2.87485e-10
210751220	chr2:210751220:A:G	6.12217e-14	-2.99727e-10	-0.424774
210751343	chr2:210751343:G:T	1.15227e-13	-2.99727e-10	0.207628
210751785	chr2:210751785:C:G	2.89843e-14	-2.99727e-10	-1.17252
210752170	chr2:210752170:A:G	1.10829e-10	8.33844	-1.26197
210752377	chr2:210752377:G:A	2.65183e-14	-2.99727e-10	-1.26144
210752457	chr2:210752457:G:GTAT	4.26229e-14	-2.99727e-10	-0.786885
210752470	chr2:210752470:A:G	1.31619e-14	-1.96195	-2.87485e-10
210752804	chr2:210752804:C:G	4.83578e-11	7.50327	-1.25617
210752871	chr2:210752871:T:G	4.30571e-12	4.77369	-0.945263
210752874	chr2:210752874:G:A	3.22302e-14	0.172882	-1.23925
210753569	chr2:210753569:G:T	9.94426e-14	-2.99727e-10	0.060305
210754073	chr2:210754073:C:T	2.53644e-13	1.38839	-0.39173
210754099	chr2:210754099:A:G	2.34343e-13	1.35081	-0.433302
210754847	chr2:210754847:A:G	3.67629e-15	-2.04348	-1.1939
210755157	chr2:210755157:G:A	5.68108e-11	7.66088	-1.25267
210755208	chr2:210755208:T:G	3.25082e-14	-2.99727e-10	-1.05778
210755329	chr2:210755329:C:T	2.75172e-11	6.94427	-1.26098
210755387	chr2:210755387:A:G	2.44882e-14	-1.34109	-2.87485e-10
210755459	chr2:210755459:T:G	2.12169e-13	1.23631	-0.418202
210755709	chr2:210755709:A:C	5.76977e-14	-2.99727e-10	-0.484059
210755721	chr2:210755721:T:C	1.55573e-13	1.72469	-1.21685
210755870	chr2:210755870:A:T	1.01145e-13	-2.99727e-10	0.0772802
210755879	chr2:210755879:C:T	6.94565e-14	-2.99727e-10	-0.298575
210756327	chr2:210756327:C:T	3.57928e-14	-2.99727e-10	-0.961527
210756431	chr2:210756431:C:T	1.34265e-14	-1.94205	-2.87485e-10
210756645	chr2:210756645:T:C	3.76952e-14	-2.99727e-10	-0.909743
210757043	chr2:210757043:G:A	2.72141e-14	-1.23554	-2.87485e-10
210757099	chr2:210757099:G:A	3.68067e-14	-2.99727e-10	-0.933596
210757244	chr2:210757244:T:C	2.65747e-14	-2.99727e-10	-1.25931
210757360	chr2:210757360:T:C	2.85008e-14	-2.99727e-10	-1.18934
210757765	chr2:210757765:T:C	2.74526e-14	-2.99727e-10	-1.22681
210758272	chr2:210758272:C:T	9.59861e-14	-2.99727e-10	0.024928
210758351	chr2:210758351:A:G	2.47915e-13	1.41556	-0.441746
210758384	chr2:210758384:C:A	2.84779e-14	-2.99727e-10	-1.19015
210758450	chr2:210758450:G:GATGGGGACC	5.0958e-13	1.37202	0.322294
210758838	chr2:210758838:G:A	3.59641e-14	-0.415729	-0.541024
210758923	chr2:210758923:C:T	4.4075e-14	-2.99727e-10	-0.753383
210759036	chr2:210759036:C:T	3.77016e-15	-2.04127	-1.17089
210759146	chr2:210759146:T:C	1.2993e-14	-1.97487	-2.87485e-10
210759152	chr2:210759152:TC:T	1.0613e-13	-2.99727e-10	0.125387
210759245	chr2:210759245:T:C	1.02387e-10	8.2431	-1.24587
210759589	chr2:210759589:A:C	2.25766e-14	-0.325885	-1.09648
210759685	chr2:210759685:G:A	3.19793e-14	-2.99727e-10	-1.07419
210759953	chr2:210759953:A:G	1.21442e-14	-2.04243	-2.87485e-10
210760105	chr2:210760105:C:T	3.72436e-14	-2.99727e-10	-0.921795
210760465	chr2:210760465:T:C	2.70858e-14	-2.99727e-10	-1.24027
210760491	chr2:210760491:G:A	4.47187e-14	-2.99727e-10	-0.738884
210760647	chr2:210760647:T:A	5.39479e-14	-2.99727e-10	-0.551257
210760715	chr2:210760715:C:T	4.00703e-15	-2.03939	-1.11184
210760913	chr2:210760913:C:A	3.78356e-15	-2.04406	-1.16455
210761146	chr2:210761146:T:C	6.41569e-14	-2.99727e-10	-0.377944
210761161	chr2:210761161:G:A	3.57528e-15	-2.04865	-1.21658
210761174	chr2:210761174:A:G	2.35195e-13	1.36083	-0.43969
210761257	chr2:210761257:T:A	2.39207e-13	1.33604	-0.397989
210761351	chr2:210761351:A:G	7.04598e-11	7.88539	-1.26187
210761512	chr2:210761512:C:T	1.04761e-13	-2.99727e-10	0.11241
210761594	chr2:210761594:C:T	2.89978e-14	-2.99727e-10	-1.17205
210761818	chr2:210761818:C:A	5.96555e-10	10.0192	-1.2595
210762203	chr2:210762203:GACAA:G	1.63725e-14	-1.08481	-0.658867
210762257	chr2:210762257:G:A	2.66047e-14	-2.99727e-10	-1.25819
210762389	chr2:210762389:G:C	2.28757e-13	1.28411	-0.390732
210762503	chr2:210762503:T:G	3.25162e-14	-0.487867	-0.56967
210762608	chr2:210762608:A:G	1.87046e-13	-2.99727e-10	0.69208
210763087	chr2:210763087:A:G	2.0729e-13	1.22866	-0.433819
210763112	chr2:210763112:A:T	2.79574e-14	-2.99727e-10	-1.20859
210763377	chr2:210763377:A:G	2.91733e-14	-2.99727e-10	-1.16602
210763656	chr2:210763656:C:T	5.84211e-14	-2.99727e-10	-0.471598
210763738	chr2:210763738:C:T	2.23291e-13	1.4027	-0.533498
210763787	chr2:210763787:A:G	3.50395e-14	-2.99727e-10	-0.982799
210763876	chr2:210763876:T:A	3.90851e-14	-2.99727e-10	-0.873533
210764264	chr2:210764264:A:G	2.33047e-13	1.34377	-0.431807
210764605	chr2:210764605:G:A	5.86655e-14	-2.99727e-10	-0.467424
210764707	chr2:210764707:A:G	4.98501e-14	-2.99727e-10	-0.630255
210764711	chr2:210764711:A:G	3.63934e-15	-2.04485	-1.20262
210764726	chr2:210764726:C:T	3.64399e-15	-2.04562	-1.20058
210764770	chr2:210764770:T:G	9.00061e-14	-2.99727e-10	-0.0393984
210764991	chr2:210764991:A:G	3.01352e-13	1.4857	-0.3167
210765119	chr2:210765119:T:A	1.20706e-14	-2.04851	-2.87485e-10
210765392	chr2:210765392:T:C	3.43494e-14	-2.99727e-10	-1.00269
210767225	chr2:210767225:A:G	7.15169e-14	-2.99727e-10	-0.269341
210767520	chr2:210767520:G:A	1.39819e-14	-1.90151	-2.87485e-10
210767822	chr2:210767822:T:C	4.33035e-14	-2.99727e-10	-0.771043
210768026	chr2:210768026:A:C	4.31066e-14	-2.99727e-10	-0.775599
210768295	chr2:210768295:G:C	2.82088e-14	-2.99727e-10	-1.19964
210768367	chr2:210768367:C:A	2.24525e-13	0.64301	0.231703
210768371	chr2:210768371:C:T	2.82839e-14	-2.99727e-10	-1.19698
210768526	chr2:210768526:G:A	3.90437e-14	-2.99727e-10	-0.874594
210768777	chr2:210768777:A:G	4.78791e-14	-2.99727e-10	-0.670597
210768781	chr2:210768781:A:G	3.08017e-13	1.70091	-0.510029
210769019	chr2:210769019:C:T	1.7168e-13	-2.99727e-10	0.60636
210769638	chr2:210769638:T:C	2.65069e-14	-2.99727e-10	-1.26187
210769673	chr2:210769673:C:G	2.83136e-14	-2.99727e-10	-1.19593
210769899	chr2:210769899:TATATAC:T	4.975e-14	-2.99727e-10	-0.632264
210769907	chr2:210769907:G:T	4.98501e-14	-2.99727e-10	-0.630255
210770178	chr2:210770178:A:G	2.78451e-14	-2.99727e-10	-1.21262
210770397	chr2:210770397:A:G	1.2284e-14	-2.03098	-2.87485e-10
210770622	chr2:210770622:C:G	3.37254e-14	-2.99727e-10	-1.02102
210770633	chr2:210770633:G:T	3.05505e-14	-2.99727e-10	-1.11989
210770651	chr2:210770651:G:A	2.9194e-14	-2.99727e-10	-1.16531
210770690	chr2:210770690:C:G	2.88094e-14	-2.99727e-10	-1.17858
210770804	chr2:210770804:C:T	2.8978e-14	-2.99727e-10	-1.17274
210771004	chr2:210771004:A:G	3.93635e-15	-1.9799	-1.18912
210771207	chr2:210771207:C:T	4.9618e-14	-2.99727e-10	-0.634921
210771629	chr2:210771629:C:T	3.16595e-14	-2.99727e-10	-1.08424
210771778	chr2:210771778:T:C	3.98538e-14	-2.99727e-10	-0.854057
210771781	chr2:210771781:A:C	9.56625e-14	-2.99727e-10	0.0215514
210771970	chr2:210771970:G:A	5.07826e-14	-2.99727e-10	-0.611722
210772232	chr2:210772232:T:C	1.47474e-14	-1.84821	-2.87485e-10
210772341	chr2:210772341:T:C	3.52389e-15	-2.0429	-1.23681
210772462	chr2:210772462:A:G	7.56904e-11	7.79988	-1.10475
210772562	chr2:210772562:T:G	5.08205e-14	-2.99727e-10	-0.610975
210772726	chr2:210772726:T:G	5.76862e-14	-2.99727e-10	-0.484257
210772784	chr2:210772784:A:C	5.10303e-14	-2.99727e-10	-0.606855
210772791	chr2:210772791:G:A	2.28037e-12	4.23806	-1.04524
210772924	chr2:210772924:C:G	4.56764e-14	-2.99727e-10	-0.717694
210772936	chr2:210772936:C:T	5.59307e-14	-2.99727e-10	-0.515162
210772971	chr2:210772971:T:C	6.50415e-10	9.50999	-0.663899
210773088	chr2:210773088:T:A	4.43449e-14	-2.99727e-10	-0.747277
210773099	chr2:210773099:C:A	2.45258e-14	-0.432715	-0.906837
210773205	chr2:210773205:G:A	1.32364e-14	-0.942229	-1.01408
210773267	chr2:210773267:C:G	4.74497e-14	-2.99727e-10	-0.679606
210773283	chr2:210773283:T:C	5.84952e-14	-2.99727e-10	-0.47033
210773445	chr2:210773445:G:A	2.97785e-14	-2.99727e-10	-1.14549
210773609	chr2:210773609:G:A	4.57768e-13	1.78947	-0.202382
210773679	chr2:210773679:C:T	2.66616e-14	-2.99727e-10	-1.25605
210773716	chr2:210773716:A:G	2.70281e-14	-2.99727e-10	-1.2424
210774498	chr2:210774498:A:G	6.29606e-14	-2.99727e-10	-0.396766
210774647	chr2:210774647:T:C	2.04434e-12	4.02018	-0.936623
210774773	chr2:210774773:A:G	3.68312e-15	-2.04343	-1.19209
210774855	chr2:210774855:A:C	2.49025e-12	4.2146	-0.933737
210775102	chr2:210775102:A:G	4.89252e-14	-2.99727e-10	-0.648982
210775400	chr2:210775400:A:G	3.82085e-15	-1.96393	-1.23487
210775552	chr2:210775552:A:T	3.90851e-14	-2.99727e-10	-0.873534
210775787	chr2:210775787:G:A	2.65082e-14	-2.99727e-10	-1.26182
210776279	chr2:210776279:G:A	4.7052e-15	-2.04131	-0.949301
210776469	chr2:210776469:C:T	2.65063e-14	-2.99727e-10	-1.26189
210776557	chr2:210776557:C:A	2.99522e-14	-2.99727e-10	-1.13967
210776875	chr2:210776875:T:G	4.69875e-15	-2.04452	-0.947458
210776929	chr2:210776929:G:A	1.21033e-14	-2.0458	-2.87485e-10
210777068	chr2:210777068:A:C	7.28996e-14	-2.99727e-10	-0.250193
210777083	chr2:210777083:C:T	4.58913e-15	-2.04377	-0.971812
210777633	chr2:210777633:G:A	3.39467e-14	0.137507	-1.15199
210777636	chr2:210777636:C:T	2.73683e-10	9.22936	-1.24891
210777963	chr2:210777963:T:C	1.37272e-14	-1.91989	-2.87485e-10
210778240	chr2:210778240:A:G	1.21041e-13	-2.99727e-10	0.256851
210778351	chr2:210778351:A:G	6.5146e-14	-2.99727e-10	-0.362644
210778409	chr2:210778409:C:A	2.98361e-13	1.09939	0.059635
210778496	chr2:210778496:A:G	9.36101e-15	-1.09485	-1.20787
210778507	chr2:210778507:G:C	1.41959e-14	-1.88632	-2.87485e-10
210778551	chr2:210778551:G:A	4.92097e-14	-2.99727e-10	-0.643184
210778786	chr2:210778786:T:C	1.20745e-14	-2.04818	-2.87485e-10
210779037	chr2:210779037:A:G	3.09936e-14	-2.99727e-10	-1.10549
210779277	chr2:210779277:G:A	5.32939e-14	-0.563454	-2.87485e-10
210779401	chr2:210779401:TCTAA:T	2.97673e-14	-2.99727e-10	-1.14587
210779737	chr2:210779737:T:C	1.42045e-13	1.57443	-1.15756
210779936	chr2:210779936:TTAG:T	2.90672e-13	1.09678	0.0361397
210779949	chr2:210779949:C:G	9.22665e-14	0.866721	-0.881315
210780044	chr2:210780044:T:G	3.66316e-15	-2.032	-1.20895
210780662	chr2:210780662:AG:A	3.07429e-14	-2.99727e-10	-1.11362
210780966	chr2:210780966:TATGG:T	4.1061e-15	-1.88298	-1.24382
210781198	chr2:210781198:A:G	6.20387e-14	-2.99727e-10	-0.411517
210781255	chr2:210781255:T:C	5.78051e-14	-2.99727e-10	-0.482199
210781468	chr2:210781468:G:A	2.99873e-14	-2.99727e-10	-1.1385
210781781	chr2:210781781:A:G	2.71105e-14	-2.99727e-10	-1.23935
210781907	chr2:210781907:G:C	4.12967e-15	-1.87838	-1.2427
210782282	chr2:210782282:T:C	5.07978e-14	-2.99727e-10	-0.611423
210782566	chr2:210782566:A:G	4.17134e-15	-1.86275	-1.24829
210782760	chr2:210782760:C:T	1.14675e-13	-2.99727e-10	0.202822
210782798	chr2:210782798:G:C	4.50101e-14	-2.99727e-10	-0.732389
210782891	chr2:210782891:T:G	1.50125e-14	-1.8304	-2.87485e-10
210783009	chr2:210783009:T:C	3.69149e-13	2.62797	-1.25604
210783230	chr2:210783230:A:G	1.80306e-13	1.91738	-1.262
210783973	chr2:210783973:G:A	1.72771e-12	4.06336	-1.14809
210784059	chr2:210784059:T:C	1.48784e-14	-1.83937	-2.87485e-10
210784082	chr2:210784082:T:C	2.0971e-10	8.96455	-1.25034
210784243	chr2:210784243:C:G	4.26108e-15	-1.84215	-1.24761
210784422	chr2:210784422:T:G	4.74229e-14	-2.99727e-10	-0.68017
210784842	chr2:210784842:G:A	1.89371e-14	-1.59815	-2.87485e-10
210785078	chr2:210785078:A:G	1.49172e-14	-1.83676	-2.87485e-10
210785236	chr2:210785236:A:G	1.51634e-13	-2.99727e-10	0.482195
210785639	chr2:210785639:G:A	3.03869e-13	-2.99727e-10	1.17732
210785836	chr2:210785836:T:C	1.45492e-14	-1.86174	-2.87485e-10
210786403	chr2:210786403:T:C	3.42304e-14	-2.99727e-10	-1.00616
210786617	chr2:210786617:A:G	3.43528e-14	-2.99727e-10	-1.00259
210786643	chr2:210786643:T:C	5.48233e-14	-0.535161	-2.87485e-10
210786800	chr2:210786800:C:T	5.66848e-14	-2.99727e-10	-0.501769
210787199	chr2:210787199:T:C	3.06974e-10	9.30616	-1.21092
210787239	chr2:210787239:T:G	5.47735e-14	-2.99727e-10	-0.536069
210787288	chr2:210787288:C:T	5.55158e-14	-2.99727e-10	-0.522607
210787297	chr2:210787297:G:T	1.5593e-13	-2.99727e-10	0.510133
210787390	chr2:210787390:T:C	3.36299e-14	-2.99727e-10	-1.02386
210787603	chr2:210787603:G:A	2.13509e-12	3.12699	-2.87485e-10
210787612	chr2:210787612:G:A	3.10318e-14	-2.99727e-10	-1.10426
210787660	chr2:210787660:AT:A	5.36127e-14	-2.99727e-10	-0.55749
210787839	chr2:210787839:C:T	3.04411e-14	-2.99727e-10	-1.12348
210788256	chr2:210788256:G:GA	4.08646e-10	9.6183	-1.23697
210788268	chr2:210788268:A:G	2.65953e-14	-2.99727e-10	-1.25854
210788509	chr2:210788509:C:G	4.0955e-15	-1.90978	-1.21961
210788576	chr2:210788576:A:G	4.61607e-14	-0.707147	-2.87485e-10
210788644	chr2:210788644:C:T	8.05772e-15	-1.20122	-1.25142
210789296	chr2:210789296:A:T	4.52224e-14	-2.99727e-10	-0.727683
210789765	chr2:210789765:C:T	2.8172e-14	-2.99727e-10	-1.20095
210789907	chr2:210789907:A:G	3.37115e-14	-0.144001	-0.877434
210789945	chr2:210789945:G:C	3.15087e-13	1.21357	-2.87485e-10
210789987	chr2:210789987:AC:A	3.36961e-14	-2.99727e-10	-1.02189
210790290	chr2:210790290:A:G	3.52409e-15	-2.01963	-1.26002
210790332	chr2:210790332:GAGTCCTGAAGCAGGGC:G	5.28936e-14	-2.99727e-10	-0.570994
210790368	chr2:210790368:A:G	4.3421e-14	-2.99727e-10	-0.768333
210790446	chr2:210790446:T:C	4.27388e-15	-2.00712	-1.07964
210790465	chr2:210790465:C:A	2.65628e-14	-2.99727e-10	-1.25977
210791049	chr2:210791049:T:C	2.14597e-13	1.5573	-0.727818
210791241	chr2:210791241:A:G	1.18297e-14	-1.29313	-0.775536
210791658	chr2:210791658:T:G	3.92869e-14	0.382015	-1.2504
210791683	chr2:210791683:A:C	2.6996e-14	-2.99727e-10	-1.24359
210791713	chr2:210791713:C:CA	8.46146e-11	7.38702	-0.580433
210792177	chr2:210792177:A:G	1.00858e-13	-2.99727e-10	0.0744349
210792374	chr2:210792374:A:G	4.49389e-15	-2.04668	-0.989882
210792446	chr2:210792446:A:G	2.23974e-14	-1.43033	-2.87485e-10
210792951	chr2:210792951:C:T	5.78194e-14	0.661378	-1.14333
210792972	chr2:210792972:A:G	1.82194e-14	-1.63679	-2.87485e-10
210793146	chr2:210793146:A:T	4.11928e-14	0.432508	-1.25352
210793193	chr2:210793193:C:A	3.92461e-11	7.02524	-0.986908
210793224	chr2:210793224:C:A	2.68362e-14	-2.99727e-10	-1.24953
210793483	chr2:210793483:ACAG:A	2.94635e-14	-1.15612	-2.87485e-10
210793501	chr2:210793501:G:A	5.81594e-14	0.76486	-1.24095
210793565	chr2:210793565:G:A	3.82719e-14	-2.99727e-10	-0.894561
210793720	chr2:210793720:A:G	2.82748e-14	-2.99727e-10	-1.1973
210794106	chr2:210794106:G:C	8.47047e-13	2.13014	0.0723363
210794355	chr2:210794355:G:T	2.68804e-14	-2.99727e-10	-1.24788
210794438	chr2:210794438:G:A	3.07499e-14	-2.99727e-10	-1.11339
210794532	chr2:210794532:C:T	6.06397e-11	7.71441	-1.24098
210795113	chr2:210795113:C:A	4.67092e-14	-0.695334	-2.87485e-10
210795158	chr2:210795158:T:C	5.2369e-14	0.640381	-1.22134
210795217	chr2:210795217:A:C	3.11398e-14	-2.99727e-10	-1.10079
210796174	chr2:210796174:C:T	2.75679e-11	6.9228	-1.23767
210796513	chr2:210796513:C:T	7.53266e-11	7.94808	-1.25777
210796643	chr2:210796643:G:A	6.74768e-13	2.02783	-0.0527354
210796685	chr2:210796685:A:C	4.64054e-11	7.46242	-1.25652
210796797	chr2:210796797:A:T	3.59341e-14	-2.99727e-10	-0.957588
210796815	chr2:210796815:G:A	3.70477e-14	-2.99727e-10	-0.927069
210797123	chr2:210797123:T:C	6.12815e-14	0.79458	-1.21838
210797173	chr2:210797173:C:T	5.46397e-11	7.61392	-1.24468
210797211	chr2:210797211:C:T	1.0408e-13	0.857612	-0.75173
210797494	chr2:210797494:C:T	6.1036e-14	0.632362	-1.06017
210798159	chr2:210798159:G:A	2.69031e-14	-2.99727e-10	-1.24704
210798215	chr2:210798215:T:C	2.66354e-14	-2.99727e-10	-1.25703
210798825	chr2:210798825:T:C	2.65072e-14	-2.99727e-10	-1.26186
210798901	chr2:210798901:C:T	2.78842e-14	-2.99727e-10	-1.21122
210798933	chr2:210798933:T:C	1.15773e-13	1.44555	-1.2332
210798978	chr2:210798978:C:T	6.06815e-13	2.12988	-0.260935
210799321	chr2:210799321:A:G	1.41663e-14	-0.645566	-1.24284
210799333	chr2:210799333:G:A	8.41066e-14	0.705605	-0.812795
210799609	chr2:210799609:A:G	3.04732e-11	6.98893	-1.20361
210800003	chr2:210800003:C:A	3.04592e-14	0.0950889	-1.21798
210801304	chr2:210801304:G:A	2.92737e-14	-2.99727e-10	-1.16258
210801739	chr2:210801739:T:C	2.69353e-14	-2.99727e-10	-1.24584
210802207	chr2:210802207:C:T	3.26079e-14	-2.99727e-10	-1.05472
210802478	chr2:210802478:G:C	4.98528e-14	-2.99727e-10	-0.6302
210802532	chr2:210802532:G:T	4.55809e-12	4.68958	-0.804199
210802559	chr2:210802559:G:A	4.43904e-12	5.03198	-1.17306
210802879	chr2:210802879:A:G	1.71116e-14	-1.69952	-2.87485e-10
210802943	chr2:210802943:T:C	3.1038e-14	-2.99727e-10	-1.10406
210803023	chr2:210803023:T:G	1.59622e-14	-1.76905	-2.87485e-10
210803305	chr2:210803305:G:A	3.26146e-14	-2.99727e-10	-1.05452
210803376	chr2:210803376:T:C	2.71893e-14	-2.99727e-10	-1.23645
210803674	chr2:210803674:C:T	4.46477e-14	-2.99727e-10	-0.740472
210803752	chr2:210803752:T:C	3.39992e-14	-1.01294	-2.87485e-10
210804386	chr2:210804386:A:G	9.63285e-14	-2.99727e-10	0.0284892
210804449	chr2:210804449:G:A	3.66396e-12	4.67529	-1.00826
210804734	chr2:210804734:T:C	3.01769e-14	-2.99727e-10	-1.1322
210804736	chr2:210804736:T:C	3.63491e-12	4.63693	-0.977864
210804974	chr2:210804974:G:A	1.00605e-13	-2.99727e-10	0.0719276
210804995	chr2:210804995:C:A	4.28387e-14	-0.0108343	-0.770998
210805346	chr2:210805346:A:G	4.55821e-12	4.74343	-0.858015
210805621	chr2:210805621:C:A	2.95191e-14	-1.15424	-2.87485e-10
210805810	chr2:210805810:A:C	3.43274e-14	-2.99727e-10	-1.00333
210805881	chr2:210805881:A:G	1.15188e-13	-2.99727e-10	0.207294
210806091	chr2:210806091:C:T	2.66826e-14	-2.99727e-10	-1.25526
210806290	chr2:210806290:C:T	4.57181e-12	4.85584	-0.967449
210806465	chr2:210806465:A:G	4.16606e-14	-2.99727e-10	-0.80972
210806621	chr2:210806621:C:CA	2.86213e-14	-2.99727e-10	-1.18512
210806969	chr2:210806969:T:C	2.79994e-14	-2.99727e-10	-1.20709
210807337	chr2:210807337:C:T	5.09112e-14	-0.218309	-0.390884
210807537	chr2:210807537:A:G	4.90417e-12	4.20948	-0.250913
210808051	chr2:210808051:C:T	4.57183e-14	0.486161	-1.20294
210808325	chr2:210808325:G:A	1.00546e-13	0.456061	-0.384721
210808550	chr2:210808550:A:G	4.19942e-14	0.408585	-1.21033
210808686	chr2:210808686:A:G	5.72221e-11	7.65913	-1.24371
210808718	chr2:210808718:G:C	1.19165e-13	0.527678	-0.286444
210808790	chr2:210808790:T:C	5.83775e-12	4.7068	-0.573975
210809371	chr2:210809371:C:A	1.64413e-13	1.23422	-0.671106
210809492	chr2:210809492:C:G	3.56394e-14	0.163854	-1.12968
210809521	chr2:210809521:C:A	3.99325e-14	-2.99727e-10	-0.852085
210810296	chr2:210810296:G:A	2.66516e-14	-2.99727e-10	-1.25643
210810316	chr2:210810316:A:G	2.69024e-14	-2.99727e-10	-1.24706
210810503	chr2:210810503:TA:T	8.42461e-14	0.338749	-0.444282
210810538	chr2:210810538:A:T	1.06543e-13	-2.99727e-10	0.129271
210810695	chr2:210810695:G:T	1.45448e-14	-1.02683	-0.835212
210810852	chr2:210810852:A:G	2.63972e-13	0.236461	0.800106
210811261	chr2:210811261:G:A	2.86058e-13	0.245608	0.871313
210811279	chr2:210811279:C:G	3.77851e-13	0.322289	1.07294
210811323	chr2:210811323:T:C	3.31739e-13	0.215832	1.04924
210811599	chr2:210811599:A:G	4.11083e-14	0.3017	-1.12476
210811732	chr2:210811732:A:G	4.18806e-14	-2.99727e-10	-0.804454
210812279	chr2:210812279:A:C	2.86475e-13	0.220505	0.897869
210812569	chr2:210812569:G:A	2.21339e-13	-0.107468	0.967887
210812656	chr2:210812656:C:T	3.99114e-13	2.63124	-1.18127
210812700	chr2:210812700:AT:A	4.3216e-13	2.69762	-1.1681
210813874	chr2:210813874:AGTT:A	6.82542e-14	-0.251154	-0.0648818
210814033	chr2:210814033:T:C	1.21466e-14	-2.04223	-2.87485e-10
210814267	chr2:210814267:G:A	2.6539e-14	-2.99727e-10	-1.26066
210814457	chr2:210814457:T:C	6.57532e-14	-0.0867599	-0.266607
210814464	chr2:210814464:G:A	6.09545e-13	3.01747	-1.14403
210814606	chr2:210814606:C:G	5.45104e-13	2.93166	-1.16995
210815387	chr2:210815387:A:G	8.89392e-14	-0.453653	0.40233
210815677	chr2:210815677:A:G	5.163e-13	2.90059	-1.19318
210815925	chr2:210815925:T:C	4.11116e-14	-2.99727e-10	-0.822985
210816519	chr2:210816519:G:A	1.56032e-11	5.67573	-0.559769
210816677	chr2:210816677:A:C	4.43617e-14	-2.99727e-10	-0.7469
210816714	chr2:210816714:A:G	3.56081e-14	0.205881	-1.17258
210817701	chr2:210817701:C:T	3.90295e-14	-2.99727e-10	-0.874957
210817791	chr2:210817791:A:G	1.44907e-13	-0.336726	0.773542
210818420	chr2:210818420:G:C	6.27436e-15	-1.5378	-1.165
210818490	chr2:210818490:A:G	2.68673e-14	-2.99727e-10	-1.24836
210818733	chr2:210818733:G:A	8.90246e-14	-2.99727e-10	-0.0503626
210819041	chr2:210819041:A:G	6.14902e-14	-2.99727e-10	-0.420398
210819166	chr2:210819166:G:A	9.31388e-14	-0.225514	0.220329
210819425	chr2:210819425:A:G	1.78811e-11	6.02954	-0.777322
210820009	chr2:210820009:A:G	4.04993e-13	2.65203	-1.18743
210820209	chr2:210820209:A:G	6.78694e-14	-0.282325	-0.0393656
210820264	chr2:210820264:C:T	2.90676e-14	-2.99727e-10	-1.16965
210820339	chr2:210820339:T:C	5.4281e-15	-1.59694	-1.25075
210820547	chr2:210820547:A:G	4.29367e-15	-1.96461	-1.11752
210821040	chr2:210821040:C:T	2.94363e-14	-2.99727e-10	-1.15705
210821355	chr2:210821355:G:A	6.79274e-14	-2.99727e-10	-0.320836
210821370	chr2:210821370:G:A	5.1664e-13	2.86544	-1.15737
210821559	chr2:210821559:C:T	1.95887e-13	0.0565144	0.681746
210821560	chr2:210821560:G:A	6.01415e-14	-2.99727e-10	-0.442576
210821686	chr2:210821686:C:T	5.10642e-14	-2.99727e-10	-0.606191
210821725	chr2:210821725:G:A	5.11894e-13	2.85411	-1.15526
210821867	chr2:210821867:T:C	3.80485e-14	-2.99727e-10	-0.900414
210821932	chr2:210821932:G:C	3.76856e-12	4.40064	-0.705469
210822469	chr2:210822469:G:A	3.07828e-14	-2.99727e-10	-1.11232
210822662	chr2:210822662:T:C	1.9128e-13	-2.99727e-10	0.714462
210822874	chr2:210822874:T:C	9.51633e-14	1.19031	-1.17399
210822981	chr2:210822981:T:A	5.98501e-14	-0.425309	-0.0221233
210823275	chr2:210823275:C:T	2.94783e-14	-2.99727e-10	-1.15562
210823652	chr2:210823652:T:C	2.65439e-14	-2.99727e-10	-1.26047
210823800	chr2:210823800:A:G	3.14649e-14	-2.99727e-10	-1.0904
210824851	chr2:210824851:C:T	3.52157e-14	-2.99727e-10	-0.977784
210824879	chr2:210824879:C:T	3.11541e-14	-0.755735	-0.344596
210824896	chr2:210824896:C:G	2.15595e-14	-1.46846	-2.87485e-10
210824904	chr2:210824904:G:T	1.22632e-14	-2.03267	-2.87485e-10
210824938	chr2:210824938:A:G	2.74094e-14	-2.99727e-10	-1.22839
210825426	chr2:210825426:A:G	5.02112e-13	-1.86765	3.5472
210825634	chr2:210825634:A:G	3.06033e-14	-0.724593	-0.393576
210825692	chr2:210825692:A:T	2.15346e-13	-2.99727e-10	0.83297
210825759	chr2:210825759:A:G	3.49385e-14	-2.99727e-10	-0.985686
210825782	chr2:210825782:G:T	5.53392e-15	-2.04819	-0.780186
210825970	chr2:210825970:C:G	3.69691e-15	-1.97909	-1.25269
210826000	chr2:210826000:A:G	1.67764e-13	-2.99727e-10	0.583283
210826193	chr2:210826193:T:C	2.75533e-14	-2.99727e-10	-1.22315
210826620	chr2:210826620:T:C	8.24078e-15	-1.32573	-1.10445
210826756	chr2:210826756:T:TC	5.98617e-15	-2.03422	-0.715605
210826873	chr2:210826873:T:A	2.88477e-14	-2.99727e-10	-1.17725
210826906	chr2:210826906:T:C	3.28962e-14	-2.99727e-10	-1.04592
210827286	chr2:210827286:A:G	3.59882e-14	-0.79784	-0.158245
210827302	chr2:210827302:T:C	3.65545e-14	-2.99727e-10	-0.940472
210827637	chr2:210827637:AT:A	2.52023e-14	-1.31234	-2.87485e-10
210827698	chr2:210827698:A:G	6.48483e-14	-1.0925	0.725276
210827894	chr2:210827894:A:T	2.01766e-13	-2.99727e-10	0.767832
210828298	chr2:210828298:T:C	3.60371e-14	-2.99727e-10	-0.954725
210828673	chr2:210828673:T:C	4.82428e-14	-1.04559	0.382561
210829326	chr2:210829326:C:T	2.76443e-14	-2.99727e-10	-1.21986
210829410	chr2:210829410:A:G	1.51133e-13	-2.99727e-10	0.478882
210829671	chr2:210829671:G:A	3.79185e-14	-2.99727e-10	-0.903838
210829725	chr2:210829725:A:G	6.70113e-14	-2.99727e-10	-0.334414
210829833	chr2:210829833:A:C	3.14634e-14	-2.99727e-10	-1.09045
210829982	chr2:210829982:A:G	3.79896e-15	-1.94473	-1.25982
210830012	chr2:210830012:G:A	9.78883e-14	-1.92903	1.97358
210830111	chr2:210830111:T:A	2.68792e-14	-2.99727e-10	-1.24792
210830301	chr2:210830301:A:C	3.52169e-14	-2.99727e-10	-0.977751
210830433	chr2:210830433:T:A	3.0327e-14	-2.99727e-10	-1.12724
210830665	chr2:210830665:T:A	2.92557e-14	-2.99727e-10	-1.1632
210831107	chr2:210831107:G:T	2.1872e-13	1.57249	-0.723976
210831147	chr2:210831147:G:A	6.47909e-14	-2.99727e-10	-0.36811
210831191	chr2:210831191:G:A	4.77168e-15	-2.0075	-0.969079
210831273	chr2:210831273:A:G	1.68796e-13	-2.99727e-10	0.589415
210831409	chr2:210831409:A:G	2.96092e-14	-2.99727e-10	-1.15119
210831420	chr2:210831420:G:A	1.29988e-14	-1.97442	-2.87485e-10
210831671	chr2:210831671:C:A	9.3436e-14	0.601965	-0.603963
210831699	chr2:210831699:G:A	9.30409e-14	-0.865335	0.8591
210831845	chr2:210831845:G:A	3.14494e-14	-2.99727e-10	-1.0909
210832181	chr2:210832181:A:G	2.08711e-14	-0.816024	-0.684885
210832394	chr2:210832394:T:C	3.0014e-14	-2.99727e-10	-1.13761
210832671	chr2:210832671:A:G	2.96001e-14	-2.99727e-10	-1.1515
210832824	chr2:210832824:C:T	2.96264e-14	-2.99727e-10	-1.15061
210832982	chr2:210832982:A:G	2.16654e-13	1.72063	-0.881605
210833128	chr2:210833128:G:A	6.69059e-14	-2.99727e-10	-0.335988
210833326	chr2:210833326:A:C	9.39469e-14	-0.499247	0.502701
210833465	chr2:210833465:C:T	2.11194e-12	-0.894528	4.01062
210833482	chr2:210833482:G:A	8.01217e-14	-2.99727e-10	-0.155728
210833577	chr2:210833577:A:C	1.71486e-13	-0.389113	0.994339
210834076	chr2:210834076:G:A	3.38833e-14	-2.99727e-10	-1.01635
210834198	chr2:210834198:G:A	3.28411e-14	-2.99727e-10	-1.04759
210834268	chr2:210834268:A:G	3.18271e-14	-2.99727e-10	-1.07896
210834287	chr2:210834287:G:A	1.39131e-12	-1.31951	4.01824
210834770	chr2:210834770:G:T	9.3671e-14	-0.726693	0.727206
210834850	chr2:210834850:C:T	3.4611e-14	-2.99727e-10	-0.995104
210835156	chr2:210835156:T:C	3.3916e-14	-2.99727e-10	-1.01539
210835311	chr2:210835311:G:A	2.65034e-14	-2.99727e-10	-1.262
210835449	chr2:210835449:C:T	3.48403e-14	-2.99727e-10	-0.9885
210836373	chr2:210836373:A:G	2.65204e-14	-2.99727e-10	-1.26136
210836673	chr2:210836673:A:G	2.70228e-14	-2.99727e-10	-1.2426
210836680	chr2:210836680:C:A	3.61002e-14	-2.99727e-10	-0.952976
210837212	chr2:210837212:G:A	3.33751e-14	-2.99727e-10	-1.03146
210837258	chr2:210837258:C:G	9.81041e-14	0.959218	-0.912464
210837319	chr2:210837319:A:T	2.78192e-14	-2.99727e-10	-1.21355
210837389	chr2:210837389:T:G	3.04092e-14	-2.99727e-10	-1.12453
210837394	chr2:210837394:A:G	2.70149e-14	-2.99727e-10	-1.24289
210837698	chr2:210837698:G:A	3.06285e-14	-2.99727e-10	-1.11735
210837978	chr2:210837978:C:T	3.19051e-14	-2.99727e-10	-1.07651
210838082	chr2:210838082:C:T	8.81725e-15	-2.02432	-0.338243
210838621	chr2:210838621:G:A	1.63536e-14	-1.74482	-2.87485e-10
210838693	chr2:210838693:G:A	3.09461e-14	-2.99727e-10	-1.10703
210838746	chr2:210838746:G:A	1.64182e-13	-2.99727e-10	0.561701
210839145	chr2:210839145:A:C	2.42741e-14	-0.359511	-0.990356
210839186	chr2:210839186:A:G	2.65538e-14	-2.99727e-10	-1.2601
210839308	chr2:210839308:C:G	4.15177e-15	-1.86769	-1.24805
210839632	chr2:210839632:A:G	3.68141e-15	-2.00738	-1.2286
210839692	chr2:210839692:G:A	2.67685e-14	-2.99727e-10	-1.25205
210839788	chr2:210839788:T:C	3.31732e-14	-2.99727e-10	-1.03753
210840756	chr2:210840756:C:T	2.65013e-14	-2.99727e-10	-1.26208
210841458	chr2:210841458:TAGTATA:T	5.59485e-14	-2.99727e-10	-0.514844
210841836	chr2:210841836:T:A	5.01316e-14	-2.99727e-10	-0.624624
210842165	chr2:210842165:G:GA	6.05286e-14	-2.99727e-10	-0.43616
210842254	chr2:210842254:T:C	3.14698e-14	-2.99727e-10	-1.09025
210844669	chr2:210844669:C:T	3.58682e-14	-1.01391	0.0544855
210844879	chr2:210844879:C:T	3.02268e-14	-2.99727e-10	-1.13055
210845148	chr2:210845148:A:C	8.35884e-15	-1.24361	-1.17235
210845325	chr2:210845325:GAGC:G	2.69739e-14	-2.99727e-10	-1.24441
210845454	chr2:210845454:T:A	4.01061e-14	0.243598	-1.09134
210845654	chr2:210845654:A:G	2.82424e-14	-2.99727e-10	-1.19845
210845822	chr2:210845822:A:G	2.72727e-14	-2.99727e-10	-1.23339
210846620	chr2:210846620:G:A	3.23996e-14	-2.99727e-10	-1.06113
210846828	chr2:210846828:T:C	1.41111e-13	-2.99727e-10	0.410274
210846869	chr2:210846869:T:G	2.63276e-14	-1.23266	-0.0359975
210847218	chr2:210847218:T:G	2.88355e-14	-2.99727e-10	-1.17767
210848227	chr2:210848227:CACTT:C	2.49809e-14	-1.32116	-2.87485e-10
210848237	chr2:210848237:A:C	3.42745e-14	-2.99727e-10	-1.00487
210848337	chr2:210848337:A:G	6.70718e-14	-2.99727e-10	-0.333511
210848616	chr2:210848616:T:C	4.21663e-14	0.327331	-1.12498
210848736	chr2:210848736:A:C	4.94172e-14	-2.99727e-10	-0.638977
210848737	chr2:210848737:G:A	4.96259e-14	-2.99727e-10	-0.634763
210849112	chr2:210849112:C:T	2.66126e-14	-2.99727e-10	-1.25789
210849541	chr2:210849541:C:T	6.33967e-14	0.538981	-0.928845
210849562	chr2:210849562:A:G	3.21693e-14	-2.99727e-10	-1.06826
210849724	chr2:210849724:CCTCT:C	6.95372e-15	-1.45984	-1.14016
210850761	chr2:210850761:G:T	8.0675e-15	-1.4749	-0.976536
210851352	chr2:210851352:A:G	5.00143e-14	-2.99727e-10	-0.626966
210851365	chr2:210851365:T:C	4.85524e-15	-1.90801	-1.05121
210851428	chr2:210851428:A:C	2.96391e-14	-2.99727e-10	-1.15018
210851904	chr2:210851904:AT:A	3.83772e-14	-2.99727e-10	-0.891812
210852380	chr2:210852380:C:G	3.50274e-14	-2.99727e-10	-0.983144
210852833	chr2:210852833:G:A	4.38532e-14	-2.99727e-10	-0.758428
210852965	chr2:210852965:A:G	1.33475e-14	-1.94795	-2.87485e-10
210852971	chr2:210852971:G:A	8.08006e-15	-1.56898	-0.880898
210852982	chr2:210852982:G:C	1.57548e-13	-2.99727e-10	0.520457
210853547	chr2:210853547:T:G	3.84982e-14	0.162903	-1.05157
210853637	chr2:210853637:T:C	1.65864e-14	-0.506548	-1.22414
210853889	chr2:210853889:T:C	8.56241e-14	0.7411	-0.830408
210854161	chr2:210854161:C:T	7.782e-15	-1.41519	-1.07227
210854299	chr2:210854299:T:C	2.4952e-14	-1.89511	0.572785
210854516	chr2:210854516:T:C	1.08794e-13	-2.99727e-10	0.150179
210854592	chr2:210854592:T:C	1.01169e-14	-1.03926	-1.1858
210854646	chr2:210854646:T:C	1.77853e-13	-2.99727e-10	0.64168
210854664	chr2:210854664:G:A	1.21978e-13	-2.03841	2.30298
210856565	chr2:210856565:A:G	5.20675e-14	-2.99727e-10	-0.586735
210856947	chr2:210856947:T:A	5.86634e-15	-1.97142	-0.798624
210856964	chr2:210856964:G:A	5.54077e-14	-2.99727e-10	-0.524557
210858138	chr2:210858138:A:G	4.76814e-14	-2.99727e-10	-0.674734
210858426	chr2:210858426:T:C	1.58725e-13	-2.99727e-10	0.527897
210858927	chr2:210858927:G:A	5.85871e-14	-2.99727e-10	-0.468761
210859004	chr2:210859004:A:G	4.14576e-15	-1.86848	-1.24871
210859021	chr2:210859021:A:G	3.45396e-14	0.116743	-1.11391
210859097	chr2:210859097:G:A	2.81995e-14	-2.99727e-10	-1.19997
210859326	chr2:210859326:A:T	8.76792e-13	0.224654	2.01234
210859600	chr2:210859600:T:C	8.57158e-15	-2.01951	-0.371318
210859843	chr2:210859843:G:A	4.05365e-15	-1.87778	-1.26188
210859987	chr2:210859987:A:ACT	5.69182e-14	-2.99727e-10	-0.497661
210860118	chr2:210860118:T:C	5.68275e-14	-2.99727e-10	-0.499256
210860234	chr2:210860234:C:T	2.77193e-14	-0.290543	-0.926603
210860392	chr2:210860392:T:C	5.32923e-15	-1.64001	-1.22606
210860724	chr2:210860724:G:A	7.45626e-14	-2.99727e-10	-0.227636
210861072	chr2:210861072:A:G	6.47124e-14	-2.99727e-10	-0.369322
210861226	chr2:210861226:T:C	1.75846e-13	-1.91388	2.54421
210861242	chr2:210861242:G:A	3.03386e-14	-2.99727e-10	-1.12686
210861290	chr2:210861290:C:T	3.66298e-14	-2.99727e-10	-0.938414
210861299	chr2:210861299:A:G	6.22043e-14	-0.408851	-2.87485e-10
210861314	chr2:210861314:C:A	4.73202e-14	-2.99727e-10	-0.682338
210861923	chr2:210861923:A:T	1.41638e-14	-1.88859	-2.87485e-10
210862145	chr2:210862145:A:G	1.82661e-14	-1.53135	-0.102875
210862294	chr2:210862294:T:G	1.6718e-14	-1.51458	-0.208212
210862305	chr2:210862305:A:G	9.54084e-15	-1.61158	-0.672111
210862398	chr2:210862398:T:G	4.11656e-14	-2.99727e-10	-0.821672
210862969	chr2:210862969:C:G	1.53748e-14	-1.30497	-0.501578
210863545	chr2:210863545:G:C	4.07843e-14	-2.99727e-10	-0.830979
210863890	chr2:210863890:T:C	1.65561e-13	-2.99727e-10	0.570067
210864456	chr2:210864456:A:G	3.74105e-14	-2.99727e-10	-0.917325
210865000	chr2:210865000:C:T	8.99858e-15	-2.03019	-0.312021
210865390	chr2:210865390:A:C	3.85013e-14	-1.64016	0.751578
210865833	chr2:210865833:T:G	1.60983e-14	-0.849625	-0.910934
210866349	chr2:210866349:C:T	5.01102e-15	-1.81729	-1.11035
210866421	chr2:210866421:C:T	1.83183e-13	-2.99727e-10	0.671208
210866629	chr2:210866629:C:G	4.96194e-14	-1.58121	0.946316
210866635	chr2:210866635:C:T	2.39362e-14	-0.806113	-0.557769
210866729	chr2:210866729:G:A	3.15976e-14	-2.99727e-10	-1.08619
210866849	chr2:210866849:G:C	1.50012e-14	-1.83115	-2.87485e-10
210867010	chr2:210867010:A:G	1.82583e-14	-1.63466	-2.87485e-10
210867015	chr2:210867015:A:G	1.23075e-13	-2.99727e-10	0.27352
210867024	chr2:210867024:C:T	1.58831e-14	-1.77402	-2.87485e-10
210867383	chr2:210867383:C:CA	4.15458e-14	-2.99727e-10	-0.812479
210867684	chr2:210867684:AACAC:A	9.43514e-14	-0.96662	0.97437
210867724	chr2:210867724:C:T	4.64341e-14	-2.99727e-10	-0.701242
210867728	chr2:210867728:G:A	2.88206e-14	-2.99727e-10	-1.17818
210867777	chr2:210867777:A:G	3.75072e-15	-1.97012	-1.24721
210867972	chr2:210867972:G:A	4.25359e-14	-0.788928	-2.87485e-10
210867981	chr2:210867981:G:T	1.08681e-13	-2.99727e-10	0.149139
210868215	chr2:210868215:T:A	1.44061e-13	-2.99727e-10	0.430959
210868868	chr2:210868868:TC:T	3.2029e-14	-2.99727e-10	-1.07263
210868887	chr2:210868887:C:T	2.86013e-14	-2.99727e-10	-1.18582
210869246	chr2:210869246:G:A	3.26968e-14	-2.99727e-10	-1.052
210869351	chr2:210869351:G:A	1.6164e-14	-1.85943	0.102945
210869375	chr2:210869375:G:C	6.37584e-15	-1.9076	-0.77916
210869574	chr2:210869574:C:G	3.5438e-14	-2.99727e-10	-0.971492
210870072	chr2:210870072:A:G	4.61525e-14	-2.99727e-10	-0.707325
210870107	chr2:210870107:G:C	1.93095e-14	-0.458564	-1.12011
210870211	chr2:210870211:A:C	3.62463e-13	-1.89707	3.25072
210870370	chr2:210870370:T:G	2.69972e-14	-2.99727e-10	-1.24354
210870566	chr2:210870566:GTTTTA:G	8.33913e-14	-0.93927	0.823538
210870572	chr2:210870572:A:G	8.36081e-14	-0.94306	0.829924
210870648	chr2:210870648:C:A	3.22127e-14	-2.99727e-10	-1.06692
210871059	chr2:210871059:G:A	5.71675e-14	-2.99727e-10	-0.49329
210871438	chr2:210871438:G:A	3.98673e-14	-2.99727e-10	-0.853719
210871502	chr2:210871502:G:A	4.00254e-15	-2.01739	-1.13495
210871541	chr2:210871541:A:G	3.47316e-14	-2.99727e-10	-0.991626
210871574	chr2:210871574:C:A	4.60274e-14	-0.710038	-2.87485e-10
210871641	chr2:210871641:A:G	7.52738e-15	-1.57557	-0.94516
210871963	chr2:210871963:C:T	4.17986e-15	-1.93178	-1.17722
210872211	chr2:210872211:A:T	2.73175e-14	-2.99727e-10	-1.23175
210872252	chr2:210872252:G:A	2.84161e-14	-2.99727e-10	-1.19232
210872345	chr2:210872345:G:A	1.91923e-14	-0.333181	-1.25159
210872355	chr2:210872355:A:G	2.82741e-14	-2.99727e-10	-1.19733
210872551	chr2:210872551:A:G	1.20716e-14	-2.04842	-2.87485e-10
210873072	chr2:210873072:A:T	3.2768e-14	-2.99727e-10	-1.04982
210873409	chr2:210873409:C:G	5.96623e-14	-2.99727e-10	-0.450575
210873868	chr2:210873868:C:G	2.90725e-14	-2.99727e-10	-1.16948
210874111	chr2:210874111:G:A	2.74285e-14	-0.126373	-1.10132
210874115	chr2:210874115:G:A	4.45033e-15	-2.03393	-1.01237
210874551	chr2:210874551:G:C	4.34737e-15	-2.00541	-1.0643
210874592	chr2:210874592:T:C	5.25399e-15	-1.7016	-1.17869
210874729	chr2:210874729:T:C	4.33019e-14	-2.99727e-10	-0.771079
210874735	chr2:210874735:T:C	2.77254e-14	-2.99727e-10	-1.21693
210874835	chr2:210874835:T:A	4.85941e-15	-1.71831	-1.24005
210874986	chr2:210874986:T:C	2.84848e-14	-0.00432645	-1.18558
210875208	chr2:210875208:A:G	7.10074e-14	-2.99727e-10	-0.276491
210875292	chr2:210875292:G:A	9.53416e-15	-1.05508	-1.22932
210875463	chr2:210875463:T:C	6.19335e-15	-2.00477	-0.711026
210875533	chr2:210875533:T:C	6.60744e-14	-2.99727e-10	-0.348494
210875993	chr2:210875993:T:C	2.66071e-14	-2.99727e-10	-1.2581
210876470	chr2:210876470:A:C	1.95609e-14	-0.704493	-0.861249
210876516	chr2:210876516:A:G	1.92824e-14	-0.681518	-0.898566
210876528	chr2:210876528:A:G	9.47891e-14	0.0123787	-2.87485e-10
210876590	chr2:210876590:G:A	2.83506e-14	-0.0623375	-1.13229
210877067	chr2:210877067:A:G	2.50606e-14	-1.31798	-2.87485e-10
210877385	chr2:210877385:G:A	1.95966e-14	-0.569791	-0.994129
210877419	chr2:210877419:C:T	5.82642e-14	-2.99727e-10	-0.474288
210877545	chr2:210877545:G:A	1.87746e-14	-0.41739	-1.18938
210877738	chr2:210877738:G:A	5.83187e-14	-2.99727e-10	-0.473352
210878142	chr2:210878142:T:C	4.22215e-15	-1.84081	-1.25812
210878237	chr2:210878237:T:G	1.0461e-14	-1.47618	-0.715446
210878349	chr2:210878349:G:A	2.72648e-14	-2.99727e-10	-1.23368
210878496	chr2:210878496:T:A	3.16012e-14	-2.99727e-10	-1.08608
210878700	chr2:210878700:T:C	2.91491e-14	-2.99727e-10	-1.16685
210878707	chr2:210878707:C:T	2.71387e-14	-2.99727e-10	-1.23831
210878722	chr2:210878722:G:C	2.98551e-14	-2.99727e-10	-1.14292
210878804	chr2:210878804:C:CA	2.84681e-14	-1.19049	-2.87485e-10
210878889	chr2:210878889:GC:G	2.69285e-14	-2.99727e-10	-1.24609
210879096	chr2:210879096:A:G	4.96012e-14	-2.99727e-10	-0.63526
210879336	chr2:210879336:T:C	6.06619e-14	-2.99727e-10	-0.43396
210879538	chr2:210879538:A:G	4.50061e-14	-2.99727e-10	-0.732477
210879774	chr2:210879774:C:T	1.94363e-14	-0.936752	-0.635379
210879893	chr2:210879893:A:G	2.46699e-14	-1.34655	0.0128567
210879930	chr2:210879930:T:C	1.64775e-14	-0.559579	-1.1777
210881102	chr2:210881102:G:T	4.77135e-14	-2.99727e-10	-0.67406
210881607	chr2:210881607:T:C	3.85548e-14	-2.99727e-10	-0.887194
210882128	chr2:210882128:C:G	2.66551e-14	-2.99727e-10	-1.2563
210882698	chr2:210882698:T:A	5.15109e-14	-2.02974	1.43226
210882803	chr2:210882803:C:A	4.29306e-14	-2.99727e-10	-0.779692
210883135	chr2:210883135:A:G	5.94039e-14	-2.99727e-10	-0.454916
210884120	chr2:210884120:G:A	7.79618e-14	-2.99727e-10	-0.183056
210884307	chr2:210884307:C:A	4.2888e-15	-1.83275	-1.25052
210884430	chr2:210884430:G:A	3.33924e-14	-2.99727e-10	-1.03095
210884954	chr2:210884954:A:G	3.83342e-14	-2.99727e-10	-0.892932
210885034	chr2:210885034:A:T	6.58578e-14	-1.80966	1.45788
210885266	chr2:210885266:A:G	5.86278e-14	-1.70609	1.23802
210885831	chr2:210885831:T:C	5.85623e-14	-1.72501	1.25583
210885890	chr2:210885890:G:C	4.8087e-15	-1.76269	-1.20616
210886196	chr2:210886196:G:A	3.4745e-15	-2.03202	-1.2618
210886476	chr2:210886476:T:G	4.40642e-14	-2.99727e-10	-0.753628
210886615	chr2:210886615:C:G	4.72653e-14	-2.99727e-10	-0.683498
210886629	chr2:210886629:T:C	4.20466e-14	-2.99727e-10	-0.800498
210886720	chr2:210886720:A:G	5.93088e-14	-2.99727e-10	-0.456519
210886802	chr2:210886802:CTTTA:C	4.07641e-15	-1.87337	-1.26069
210886843	chr2:210886843:A:T	2.70526e-14	-2.99727e-10	-1.24149
210886929	chr2:210886929:C:A	3.0121e-14	-2.99727e-10	-1.13405
210887193	chr2:210887193:T:A	2.65029e-14	-2.99727e-10	-1.26202
210887543	chr2:210887543:G:A	3.32623e-14	-2.99727e-10	-1.03485
210887594	chr2:210887594:A:T	2.66431e-14	-2.99727e-10	-1.25674
210887715	chr2:210887715:T:G	3.78489e-15	-1.96857	-1.23968
210887852	chr2:210887852:C:T	2.65145e-14	-2.99727e-10	-1.26158
210887856	chr2:210887856:G:A	3.63051e-14	-2.99727e-10	-0.947317
210888126	chr2:210888126:G:T	3.0166e-14	-2.99727e-10	-1.13256
210889045	chr2:210889045:G:A	3.83368e-14	0.285492	-1.17836
210889070	chr2:210889070:G:A	7.19465e-14	-2.99727e-10	-0.263353
210889103	chr2:210889103:C:T	5.82727e-14	-2.99727e-10	-0.474141
210889108	chr2:210889108:G:A	2.90414e-14	-2.99727e-10	-1.17055
210889493	chr2:210889493:C:T	3.22264e-14	0.0293013	-1.09579
210889521	chr2:210889521:A:T	2.76318e-14	-2.99727e-10	-1.22031
210889685	chr2:210889685:C:T	2.96532e-14	-2.99727e-10	-1.1497
210889848	chr2:210889848:C:T	3.31329e-14	0.100547	-1.13929
210889873	chr2:210889873:G:A	3.1327e-14	0.0802127	-1.17501
210889987	chr2:210889987:A:G	4.04049e-14	-0.840325	-2.87485e-10
210890219	chr2:210890219:GGCAAAT:G	3.95412e-15	-1.90243	-1.26208
210890298	chr2:210890298:A:G	2.67709e-14	-2.99727e-10	-1.25196
210890590	chr2:210890590:C:T	3.08253e-14	-2.99727e-10	-1.11094
210890623	chr2:210890623:A:G	2.97498e-14	-2.99727e-10	-1.14645
210890797	chr2:210890797:A:T	2.65301e-14	-2.99727e-10	-1.261
210890826	chr2:210890826:A:G	3.73281e-15	-1.96369	-1.25842
210890982	chr2:210890982:G:T	2.7172e-14	-2.99727e-10	-1.23709
210890998	chr2:210890998:C:G	4.19604e-14	0.231197	-1.03375
210891031	chr2:210891031:T:C	4.58873e-15	-2.01363	-1.00204
210891559	chr2:210891559:G:A	1.58687e-14	-1.77493	-2.87485e-10
210891717	chr2:210891717:A:C	2.69276e-14	-2.99727e-10	-1.24612
210892017	chr2:210892017:C:A	4.26812e-15	-1.83255	-1.25555
210892217	chr2:210892217:CCTT:C	4.74879e-14	-2.99727e-10	-0.6788
210892239	chr2:210892239:A:G	7.60002e-14	-2.99727e-10	-0.20854
210892488	chr2:210892488:A:G	5.86423e-14	-2.99727e-10	-0.467819
210892656	chr2:210892656:A:G	3.97592e-14	-2.99727e-10	-0.856435
210892885	chr2:210892885:C:T	3.69559e-15	-1.97216	-1.25998
210893002	chr2:210893002:G:A	4.19607e-14	-2.99727e-10	-0.802543
210893109	chr2:210893109:G:T	2.88243e-14	-2.99727e-10	-1.17806
210893346	chr2:210893346:G:A	2.09673e-14	-0.330875	-1.16543
210893517	chr2:210893517:A:G	3.50629e-14	-2.99727e-10	-0.982132
210893940	chr2:210893940:G:A	1.22984e-14	-2.02981	-2.87485e-10
210894030	chr2:210894030:G:A	4.63898e-14	-2.99727e-10	-0.702195
210894032	chr2:210894032:G:A	2.68069e-14	-2.99727e-10	-1.25062
210894275	chr2:210894275:A:G	3.92843e-15	-2.03786	-1.13318
210894348	chr2:210894348:A:T	3.05259e-14	0.0423903	-1.16309
210894376	chr2:210894376:G:A	3.53996e-14	-2.99727e-10	-0.972574
210894402	chr2:210894402:T:C	3.17257e-14	-2.99727e-10	-1.08215
210894652	chr2:210894652:T:G	3.16036e-14	-2.99727e-10	-1.086
210894797	chr2:210894797:T:C	3.40773e-14	-2.99727e-10	-1.01064
210895158	chr2:210895158:G:C	2.66776e-14	0.0029203	-1.25837
210895269	chr2:210895269:A:G	2.65258e-14	-2.99727e-10	-1.26116
210895376	chr2:210895376:T:C	3.59603e-15	-2.03672	-1.22273
210895580	chr2:210895580:G:A	4.348e-14	-2.99727e-10	-0.766973
210895670	chr2:210895670:T:C	5.99583e-14	-2.99727e-10	-0.445626
210896459	chr2:210896459:T:C	4.27434e-15	-2.02695	-1.0597
210896474	chr2:210896474:T:C	8.85896e-15	-1.76249	-0.595359
210896842	chr2:210896842:G:T	3.70218e-14	-2.99727e-10	-0.927768
210896854	chr2:210896854:A:G	3.82334e-15	-1.962	-1.23615
210897015	chr2:210897015:A:G	2.97021e-14	-2.99727e-10	-1.14806
210897142	chr2:210897142:G:T	2.89058e-14	-2.99727e-10	-1.17523
210897289	chr2:210897289:A:G	2.6566e-14	-2.99727e-10	-1.25964
210897792	chr2:210897792:G:C	1.01715e-14	-1.70476	-0.514926
210898092	chr2:210898092:C:T	3.59452e-15	-1.99808	-1.26178
210898264	chr2:210898264:G:A	5.26362e-14	0.655767	-1.23164
210898701	chr2:210898701:G:T	1.16336e-13	-2.99727e-10	0.217203
210898870	chr2:210898870:C:T	2.55603e-14	-0.434185	-0.864051
210899221	chr2:210899221:C:T	6.3442e-14	-2.0441	1.65495
210899410	chr2:210899410:A:G	3.14251e-14	-2.02155	0.929881
210899504	chr2:210899504:C:T	5.45527e-14	-0.996134	0.456025
210899525	chr2:210899525:A:G	6.31794e-14	-2.99727e-10	-0.393298
210899612	chr2:210899612:T:C	2.87068e-14	-2.99727e-10	-1.18214
210900045	chr2:210900045:A:T	3.65377e-14	0.121531	-1.06246
210900152	chr2:210900152:A:G	3.73177e-14	-2.99727e-10	-0.919807
210900338	chr2:210900338:C:T	3.42327e-15	-2.04666	-1.26202
210900479	chr2:210900479:G:A	5.75815e-14	-1.83308	1.347
210900543	chr2:210900543:C:A	3.46585e-15	-2.04866	-1.24766
210900585	chr2:210900585:C:G	2.96088e-14	-0.0319009	-1.1193
210900683	chr2:210900683:T:G	3.3734e-14	-2.99727e-10	-1.02077
210902058	chr2:210902058:A:G	6.21427e-14	-2.99727e-10	-0.409842
210902109	chr2:210902109:G:T	1.60388e-13	0.538318	-2.87485e-10
210902132	chr2:210902132:C:T	2.804e-14	-1.20564	-2.87485e-10
210902358	chr2:210902358:TATAAGA:T	5.83403e-14	-2.99727e-10	-0.472983
210902521	chr2:210902521:C:T	4.2249e-14	-2.99727e-10	-0.795695
210902707	chr2:210902707:G:A	6.67244e-14	-2.99727e-10	-0.338705
210902988	chr2:210902988:T:C	4.58113e-14	-2.99727e-10	-0.714746
210903006	chr2:210903006:G:T	2.82658e-13	-2.99727e-10	1.10496
210903184	chr2:210903184:G:A	3.27001e-14	-2.99727e-10	-1.0519
210903430	chr2:210903430:T:G	2.7606e-14	-2.99727e-10	-1.22124
210903514	chr2:210903514:AG:A	2.65029e-14	-2.99727e-10	-1.26202
210903654	chr2:210903654:C:T	7.73569e-14	-2.99727e-10	-0.190846
210904029	chr2:210904029:G:A	4.20598e-15	-1.91927	-1.1835
210904094	chr2:210904094:T:A	3.66317e-15	-2.01217	-1.22878
210904367	chr2:210904367:C:T	2.53037e-13	-2.99727e-10	0.994261
210904394	chr2:210904394:G:A	4.51275e-14	-0.676619	-0.0531635
210904430	chr2:210904430:G:C	4.2621e-14	-2.99727e-10	-0.786928
210904607	chr2:210904607:T:C	3.81614e-15	-1.9515	-1.24854
210904614	chr2:210904614:A:T	4.04443e-14	0.402589	-1.24194
210904877	chr2:210904877:A:C	4.18523e-14	-2.99727e-10	-0.805129
210904892	chr2:210904892:C:T	4.1709e-14	-2.99727e-10	-0.808558
210904913	chr2:210904913:A:G	1.1291e-13	-2.99727e-10	0.187317
210904927	chr2:210904927:C:T	3.1113e-14	-1.10165	-2.87485e-10
210905021	chr2:210905021:A:T	3.22012e-14	-2.99727e-10	-1.06727
210905178	chr2:210905178:G:C	1.36899e-14	-0.89134	-1.03128
210905234	chr2:210905234:T:C	2.49024e-14	-0.068231	-1.25608
210905297	chr2:210905297:A:G	1.2542e-14	-2.01019	-2.87485e-10
210905514	chr2:210905514:C:T	4.27401e-14	-0.522517	-0.261621
210905528	chr2:210905528:C:T	1.77119e-14	-1.1057	-0.559346
210905666	chr2:210905666:A:G	2.70526e-14	-2.99727e-10	-1.24149
210905954	chr2:210905954:A:G	3.21216e-14	-2.99727e-10	-1.06975
210905969	chr2:210905969:A:G	4.78863e-14	0.581769	-1.25222
210905997	chr2:210905997:T:C	5.93662e-14	0.159619	-0.61517
210906141	chr2:210906141:G:A	5.08744e-14	-2.99727e-10	-0.609915
210906170	chr2:210906170:G:C	3.76707e-14	-2.99727e-10	-0.910394
210906191	chr2:210906191:A:G	3.07702e-13	-2.99727e-10	1.18986
210906229	chr2:210906229:T:C	4.85242e-14	-2.99727e-10	-0.657213
210906364	chr2:210906364:T:A	3.71413e-14	-2.99727e-10	-0.924546
210906717	chr2:210906717:A:C	4.18421e-14	-2.99727e-10	-0.805372
210906729	chr2:210906729:A:T	2.70474e-14	-2.99727e-10	-1.24169
210906779	chr2:210906779:C:A	4.55742e-15	-1.76064	-1.26188
210907054	chr2:210907054:C:T	1.22292e-14	-2.03545	-2.87485e-10
210907075	chr2:210907075:G:T	4.57361e-14	-2.99727e-10	-0.716389
210907077	chr2:210907077:G:T	4.48543e-15	-1.78627	-1.25217
210907088	chr2:210907088:G:T	1.12886e-14	-1.01006	-1.10542
210907153	chr2:210907153:T:C	2.7891e-14	-2.99727e-10	-1.21097
210907421	chr2:210907421:C:T	3.83836e-14	-2.99727e-10	-0.891644
210907803	chr2:210907803:G:C	4.39668e-14	-2.99727e-10	-0.75584
210907854	chr2:210907854:T:A	3.94309e-15	-1.91002	-1.2573
210907900	chr2:210907900:G:A	3.17522e-14	0.0652813	-1.14659
210907935	chr2:210907935:T:C	4.13171e-14	-2.99727e-10	-0.818
210908170	chr2:210908170:T:G	6.2439e-14	-2.99727e-10	-0.405085
210908482	chr2:210908482:A:T	7.91879e-14	0.953909	-1.12136
210908770	chr2:210908770:G:A	7.20196e-14	-2.99727e-10	-0.262337
210908958	chr2:210908958:T:A	6.08961e-14	-2.99727e-10	-0.430106
210909295	chr2:210909295:G:T	2.96211e-14	-2.99727e-10	-1.15079
210909396	chr2:210909396:C:T	4.41123e-14	-2.99727e-10	-0.752538
210909456	chr2:210909456:T:C	7.10459e-14	-2.99727e-10	-0.27595
210909482	chr2:210909482:T:C	7.03946e-15	-2.00057	-0.587172
210909686	chr2:210909686:G:T	5.55296e-14	-0.137603	-0.384756
210909762	chr2:210909762:T:A	3.52289e-14	0.266465	-1.24387
210909790	chr2:210909790:A:G	7.58125e-14	-0.211013	-2.87485e-10
210909932	chr2:210909932:T:G	5.90626e-14	-2.99727e-10	-0.460678
210910103	chr2:210910103:G:A	5.95031e-14	-2.99727e-10	-0.453246
210910127	chr2:210910127:G:A	2.67949e-14	-2.99727e-10	-1.25106
210910687	chr2:210910687:C:T	5.04298e-13	0.694882	0.98901
210910688	chr2:210910688:G:A	4.09087e-14	-2.99727e-10	-0.827932
210910934	chr2:210910934:G:T	4.21651e-14	-2.99727e-10	-0.797684
210910968	chr2:210910968:T:G	1.37763e-14	-0.667517	-1.24881
210911388	chr2:210911388:T:C	2.79578e-14	-2.99727e-10	-1.20858
210911639	chr2:210911639:G:C	3.87731e-14	-2.99727e-10	-0.881548
210911737	chr2:210911737:T:A	4.05978e-15	-1.91594	-1.22221
210911852	chr2:210911852:G:C	8.86525e-14	-2.99727e-10	-0.0545517
210911955	chr2:210911955:G:T	1.96529e-13	0.741533	-2.87485e-10
210912294	chr2:210912294:C:A	4.05504e-14	-2.99727e-10	-0.836729
210912741	chr2:210912741:A:G	3.79108e-15	-1.9473	-1.25933
210912935	chr2:210912935:C:T	5.58253e-15	-1.61239	-1.20724
210912941	chr2:210912941:C:A	2.66046e-14	-2.99727e-10	-1.25819
210912982	chr2:210912982:T:C	4.13113e-15	-1.85873	-1.262
210913009	chr2:210913009:G:A	2.95326e-14	-2.99727e-10	-1.15378
210913166	chr2:210913166:A:G	5.70935e-15	-1.69783	-1.09934
210913223	chr2:210913223:G:A	2.73524e-14	-2.99727e-10	-1.23047
210913352	chr2:210913352:G:A	1.8422e-13	-2.99727e-10	0.676854
210913477	chr2:210913477:G:A	3.84501e-15	-1.93115	-1.26135
210913535	chr2:210913535:C:T	2.97536e-14	-2.99727e-10	-1.14633
210913548	chr2:210913548:C:A	3.919e-15	-1.91239	-1.26105
210913590	chr2:210913590:T:C	2.67922e-14	-2.99727e-10	-1.25116
210914016	chr2:210914016:G:A	2.999e-14	-2.99727e-10	-1.13841
210914231	chr2:210914231:TG:T	5.888e-14	-1.14505	0.681275
210914303	chr2:210914303:A:G	5.07772e-15	-1.78005	-1.13436
210914338	chr2:210914338:A:G	2.83015e-14	-2.99727e-10	-1.19636
210914511	chr2:210914511:C:G	5.44918e-14	-2.99727e-10	-0.541226
210914964	chr2:210914964:T:C	1.09322e-13	-1.76762	1.92264
210915345	chr2:210915345:G:A	2.63283e-14	-0.293541	-0.975089
210915500	chr2:210915500:T:C	3.28598e-14	-2.99727e-10	-1.04702
210915540	chr2:210915540:G:A	5.8155e-14	-2.99727e-10	-0.476164
210916125	chr2:210916125:A:G	2.85749e-14	0.0165668	-1.20331
210916485	chr2:210916485:C:T	5.06768e-15	-1.86842	-1.04797
210916514	chr2:210916514:C:T	5.04535e-15	-1.89502	-1.02579
210916859	chr2:210916859:G:A	2.38575e-14	-0.519556	-0.847621
210916945	chr2:210916945:G:T	5.71005e-14	-2.04665	1.55218
210917376	chr2:210917376:A:C	1.22928e-14	-2.03026	-2.87485e-10
210917467	chr2:210917467:G:A	2.19194e-14	-0.609712	-0.84219
210917491	chr2:210917491:G:A	3.42327e-14	-2.99727e-10	-1.00609
210917524	chr2:210917524:A:G	3.3527e-13	-2.99727e-10	1.27566
210917537	chr2:210917537:T:C	2.57342e-14	-0.470411	-0.821043
210917594	chr2:210917594:A:C	5.56832e-14	-2.99727e-10	-0.519598
210917659	chr2:210917659:A:G	3.4361e-14	-2.99727e-10	-1.00235
210917717	chr2:210917717:A:T	3.97704e-15	-1.95826	-1.20048
210917820	chr2:210917820:A:G	6.75314e-14	-1.96971	1.64302
210917894	chr2:210917894:A:G	6.14657e-15	-1.57923	-1.14415
210917950	chr2:210917950:G:A	4.01193e-15	-1.95757	-1.19244
210917975	chr2:210917975:T:C	3.91763e-15	-1.97981	-1.19397
210918100	chr2:210918100:G:A	2.24543e-13	0.874793	-2.87485e-10
210918135	chr2:210918135:C:T	3.19076e-14	-2.99727e-10	-1.07643
210918416	chr2:210918416:C:T	3.81097e-14	-2.99727e-10	-0.898806
210918514	chr2:210918514:T:C	3.22381e-14	-2.99727e-10	-1.06613
210918796	chr2:210918796:G:A	2.72543e-14	-2.99727e-10	-1.23406
210918816	chr2:210918816:T:A	3.21772e-14	-2.99727e-10	-1.06802
210918954	chr2:210918954:C:T	1.91228e-14	-0.903414	-0.684982
210919491	chr2:210919491:G:A	3.30144e-14	-2.99727e-10	-1.04233
210919850	chr2:210919850:C:G	3.89153e-14	-2.99727e-10	-0.877889
210920193	chr2:210920193:A:G	3.28855e-14	-2.99727e-10	-1.04624
210920407	chr2:210920407:A:T	3.22843e-14	-2.99727e-10	-1.0647
210920506	chr2:210920506:A:G	3.23296e-14	-2.99727e-10	-1.06329
210920553	chr2:210920553:C:G	1.28297e-13	-0.582241	0.897311
210920568	chr2:210920568:T:C	1.29442e-13	-0.818632	1.14259
210921015	chr2:210921015:G:T	3.23871e-14	-2.99727e-10	-1.06151
210921115	chr2:210921115:G:A	2.67442e-14	-2.99727e-10	-1.25296
210921228	chr2:210921228:CA:C	4.70229e-14	-2.99727e-10	-0.68864
210921685	chr2:210921685:G:A	2.74927e-14	-2.99727e-10	-1.22535
210921993	chr2:210921993:C:A	1.63726e-14	-1.74367	-2.87485e-10
210922031	chr2:210922031:T:G	3.38334e-14	-2.99727e-10	-1.01783
210922042	chr2:210922042:A:G	3.37679e-14	-2.99727e-10	-1.01977
210922223	chr2:210922223:C:T	3.22244e-14	-2.99727e-10	-1.06655
210922527	chr2:210922527:A:G	3.26033e-14	-2.99727e-10	-1.05486
210922605	chr2:210922605:A:G	4.90226e-14	-1.85823	1.21124
210922647	chr2:210922647:A:G	1.30924e-14	-1.68634	-0.280903
210922730	chr2:210922730:T:A	3.28888e-14	-2.99727e-10	-1.04614
210922843	chr2:210922843:T:C	3.40249e-14	-2.99727e-10	-1.01218
210922867	chr2:210922867:T:C	3.26489e-14	-2.99727e-10	-1.05347
210922973	chr2:210922973:C:T	3.30701e-14	-2.99727e-10	-1.04065
210923281	chr2:210923281:T:G	3.42922e-14	-2.99727e-10	-1.00436
210923517	chr2:210923517:T:G	3.36407e-14	-2.99727e-10	-1.02354
210923577	chr2:210923577:A:G	3.35978e-14	-2.99727e-10	-1.02481
210923607	chr2:210923607:A:G	3.28965e-14	-2.99727e-10	-1.04591
210923690	chr2:210923690:C:A	2.39433e-14	-0.474338	-0.889249
210923764	chr2:210923764:C:CAAGACATAT	3.30915e-14	-2.99727e-10	-1.04
210923848	chr2:210923848:C:T	5.3941e-15	-1.60089	-1.25308
210924189	chr2:210924189:T:C	3.88303e-14	-2.99727e-10	-0.880073
210924457	chr2:210924457:A:T	5.48875e-15	-1.66408	-1.17249
210924564	chr2:210924564:T:C	3.76287e-14	-1.91171	1.0002
210924710	chr2:210924710:A:C	1.22212e-14	-2.03611	-2.87485e-10
210924915	chr2:210924915:A:C	5.21674e-14	-2.99727e-10	-0.584817
210925015	chr2:210925015:T:C	1.31493e-13	1.32775	-0.988071
210925075	chr2:210925075:A:G	3.35987e-14	-2.99727e-10	-1.02479
210925155	chr2:210925155:T:C	3.44135e-14	-0.256309	-0.744516
210925510	chr2:210925510:TG:T	3.47933e-14	-2.99727e-10	-0.98985
210925535	chr2:210925535:A:G	6.74378e-15	-1.3746	-1.25606
210925721	chr2:210925721:G:A	9.57548e-14	-2.99727e-10	0.0225148
210925811	chr2:210925811:T:A	3.34471e-14	-2.99727e-10	-1.02931
210926185	chr2:210926185:T:C	4.16853e-14	-2.99727e-10	-0.809126
210926204	chr2:210926204:G:A	4.08753e-15	-1.8786	-1.25274
210926501	chr2:210926501:G:A	4.35617e-14	-2.99727e-10	-0.765097
210926613	chr2:210926613:A:G	4.97118e-14	-2.99727e-10	-0.633034
210926832	chr2:210926832:A:G	2.84977e-14	-2.04678	0.85733
210927097	chr2:210927097:T:C	1.21958e-14	-2.03819	-2.87485e-10
210927165	chr2:210927165:ACTT:A	3.71255e-14	-2.99727e-10	-0.924972
210927298	chr2:210927298:C:T	5.73554e-14	-2.99727e-10	-0.490009
210927581	chr2:210927581:C:T	2.89891e-14	-2.99727e-10	-1.17236
210927727	chr2:210927727:A:G	3.80115e-14	-2.99727e-10	-0.901387
210927760	chr2:210927760:A:G	1.11051e-13	-2.99727e-10	0.170711
210927942	chr2:210927942:A:G	5.19828e-15	-1.63653	-1.25441
210928247	chr2:210928247:A:G	4.18946e-15	-2.03218	-1.07452
210928254	chr2:210928254:T:C	2.29996e-14	-1.99129	0.587494
210928418	chr2:210928418:G:A	4.66565e-14	-2.99727e-10	-0.696462
210928505	chr2:210928505:C:T	6.06233e-15	-1.51688	-1.2203
210928580	chr2:210928580:G:T	5.24115e-15	-1.64668	-1.23606
210928631	chr2:210928631:G:A	3.06715e-14	-2.99727e-10	-1.11594
210928820	chr2:210928820:A:C	1.23115e-14	-2.02874	-2.87485e-10
210929002	chr2:210929002:TC:T	1.2994e-14	-1.97479	-2.87485e-10
210929306	chr2:210929306:A:C	5.17499e-15	-1.66437	-1.23107
210929571	chr2:210929571:GTAA:G	4.27674e-14	0.476724	-1.26022
210929792	chr2:210929792:T:C	2.74309e-14	-2.99727e-10	-1.2276
210930706	chr2:210930706:C:T	7.68447e-14	-2.99727e-10	-0.197489
210931027	chr2:210931027:G:A	1.40444e-14	-1.89705	-2.87485e-10
210931064	chr2:210931064:G:A	5.63886e-14	-2.02599	1.51899
210931152	chr2:210931152:C:G	7.68109e-14	-2.99727e-10	-0.197929
210931167	chr2:210931167:C:A	6.80605e-15	-1.55053	-1.07093
210931701	chr2:210931701:T:A	2.88488e-14	0.0558444	-1.23305
210932272	chr2:210932272:A:G	3.14625e-14	-2.99727e-10	-1.09048
210932642	chr2:210932642:G:A	3.27459e-14	-2.04122	0.990719
210932889	chr2:210932889:G:A	5.53872e-15	-1.60443	-1.22308
210933119	chr2:210933119:C:T	5.77981e-15	-1.58333	-1.20157
210933168	chr2:210933168:G:A	1.46926e-14	-1.85193	-2.87485e-10
210933212	chr2:210933212:G:A	2.80435e-14	-2.99727e-10	-1.20552
210933263	chr2:210933263:A:C	7.34792e-14	1.01981	-1.26208
210934643	chr2:210934643:G:T	2.86024e-14	0.0762922	-1.26208
210934685	chr2:210934685:T:G	3.34701e-14	-2.99727e-10	-1.02862
210934840	chr2:210934840:CA:C	3.37725e-14	-2.03296	1.01333
210935014	chr2:210935014:A:G	3.58634e-15	-2.0473	-1.21484
210935227	chr2:210935227:T:G	1.77517e-14	-0.908844	-0.753951
210936188	chr2:210936188:G:T	5.90992e-14	-2.99727e-10	-0.460058
210936353	chr2:210936353:T:A	2.353e-14	-1.96212	0.581119
210936390	chr2:210936390:A:C	4.65506e-14	-2.99727e-10	-0.698735
210937138	chr2:210937138:T:C	2.66038e-14	-2.99727e-10	-1.25822
210937206	chr2:210937206:G:A	7.14248e-15	-1.31966	-1.25355
210937234	chr2:210937234:T:C	1.58368e-14	-0.957709	-0.819228
210937681	chr2:210937681:A:T	2.65857e-14	-2.99727e-10	-1.2589
210937914	chr2:210937914:C:T	1.80804e-14	-1.02898	-0.615471
210938212	chr2:210938212:T:C	5.03025e-15	-1.67567	-1.24813
210938342	chr2:210938342:G:C	5.81967e-14	-2.99727e-10	-0.475448
210938402	chr2:210938402:A:T	2.9323e-14	-1.99196	0.831053
210938436	chr2:210938436:T:G	1.89809e-14	-0.39887	-1.19697
210938553	chr2:210938553:C:T	5.47362e-15	-1.61901	-1.22033
210939258	chr2:210939258:T:A	1.92963e-14	-2.02609	0.446726
210939349	chr2:210939349:T:G	2.13778e-14	-2.03696	0.560041
210939425	chr2:210939425:G:C	2.82675e-14	-2.99727e-10	-1.19756
210939476	chr2:210939476:T:C	1.44291e-14	-0.614169	-1.25586
210939752	chr2:210939752:G:A	2.65812e-14	-2.99727e-10	-1.25907
210939928	chr2:210939928:T:C	4.35471e-13	1.53715	-2.87485e-10
210940036	chr2:210940036:C:T	3.45594e-14	-2.99727e-10	-0.996595
210940103	chr2:210940103:A:G	2.65492e-14	-2.99727e-10	-1.26028
210940127	chr2:210940127:C:T	3.74157e-15	-2.00257	-1.2172
210940686	chr2:210940686:AGTTTTTCCCTTGTATTTTCAATCTGCATTGATTTAGTGCCATATATAAATACTACTTTTGATGGACATTTAGTTTCCTGT:A	2.69741e-14	-2.99727e-10	-1.2444
210940862	chr2:210940862:A:G	5.67886e-14	-2.99727e-10	-0.49994
210940914	chr2:210940914:G:T	4.17085e-14	-2.99727e-10	-0.80857
210940951	chr2:210940951:A:T	5.04312e-14	-2.99727e-10	-0.618666
210940987	chr2:210940987:T:G	5.8505e-14	-2.99727e-10	-0.470164
210941110	chr2:210941110:A:G	3.46239e-14	-2.99727e-10	-0.994732
210941442	chr2:210941442:C:G	6.04816e-14	0.637918	-1.07485
210941459	chr2:210941459:T:G	3.90671e-15	-2.03489	-1.14169
210941591	chr2:210941591:A:G	5.84133e-15	-1.5126	-1.26172
210941856	chr2:210941856:T:C	1.14441e-13	-2.99727e-10	0.200784
210942027	chr2:210942027:T:C	2.73265e-14	-2.99727e-10	-1.23142
210942120	chr2:210942120:T:C	5.36445e-14	-2.99727e-10	-0.556896
210942291	chr2:210942291:A:G	2.85079e-14	-2.99727e-10	-1.1891
210942789	chr2:210942789:C:A	2.69052e-14	-2.99727e-10	-1.24696
210942997	chr2:210942997:C:T	5.51818e-14	-2.99727e-10	-0.528642
210943005	chr2:210943005:A:G	5.49472e-15	-1.69111	-1.14438
210943096	chr2:210943096:T:A	4.39478e-14	-2.99727e-10	-0.756272
210943714	chr2:210943714:T:A	3.64428e-15	-2.04105	-1.20507
210943905	chr2:210943905:A:G	3.13246e-14	-2.03758	0.942703
210943973	chr2:210943973:A:G	3.0106e-14	-0.254024	-0.880529
210944084	chr2:210944084:G:C	5.4633e-14	-2.99727e-10	-0.538637
210944193	chr2:210944193:A:G	3.84353e-14	-1.96002	1.06972
210944252	chr2:210944252:G:A	2.04866e-13	-2.99727e-10	0.783083
210944512	chr2:210944512:G:A	6.64093e-15	-1.70584	-0.94018
210944784	chr2:210944784:T:C	1.23111e-14	-2.02878	-2.87485e-10
210944969	chr2:210944969:A:G	2.88055e-14	-2.99727e-10	-1.17871
210945112	chr2:210945112:C:T	4.33199e-14	-2.99727e-10	-0.770662
210945334	chr2:210945334:T:C	3.23149e-14	-2.99727e-10	-1.06375
210945782	chr2:210945782:T:C	6.45634e-15	-1.52236	-1.15186
210945819	chr2:210945819:T:C	2.87124e-14	-2.99727e-10	-1.18195
210945944	chr2:210945944:C:T	1.68755e-14	-2.04125	0.327837
210946223	chr2:210946223:A:G	2.83992e-14	-2.99727e-10	-1.19291
210946261	chr2:210946261:C:T	5.25526e-14	-2.99727e-10	-0.577461
210946361	chr2:210946361:T:C	2.84187e-14	-2.99727e-10	-1.19223
210946365	chr2:210946365:T:A	3.4223e-14	-2.99727e-10	-1.00638
210947765	chr2:210947765:A:G	4.30999e-14	-2.01975	1.24399
210948366	chr2:210948366:C:T	2.00372e-14	-0.419173	-1.12251
210948408	chr2:210948408:A:G	3.65217e-15	-2.02575	-1.2182
210948486	chr2:210948486:C:T	5.97502e-15	-2.01711	-0.734573
210948509	chr2:210948509:G:A	1.6119e-14	-1.98951	0.230227
210948608	chr2:210948608:A:T	1.30858e-14	-1.99659	0.0288448
210948609	chr2:210948609:T:C	1.62121e-14	-0.889538	-0.86398
210948742	chr2:210948742:C:T	2.95033e-14	-2.99727e-10	-1.15477
210948825	chr2:210948825:A:G	2.41057e-14	-0.241383	-1.11544
210948961	chr2:210948961:A:G	4.09187e-14	-0.000928794	-0.82676
210948994	chr2:210948994:C:T	2.76558e-14	-2.99727e-10	-1.21944
210949037	chr2:210949037:C:A	5.57914e-15	-2.024	-0.796245
210949573	chr2:210949573:G:A	1.1267e-14	-1.94839	-0.169003
210949886	chr2:210949886:C:T	1.02679e-14	-1.17257	-1.03768
210950290	chr2:210950290:G:A	1.09511e-14	-2.0056	-0.140232
210951017	chr2:210951017:C:T	2.59898e-14	-1.28157	-2.87485e-10
210951031	chr2:210951031:C:T	7.04883e-15	-2.02647	-0.559943
210951068	chr2:210951068:C:T	4.12001e-13	1.48175	-2.87485e-10
210951402	chr2:210951402:G:C	4.31939e-14	-2.99727e-10	-0.773575
210951564	chr2:210951564:A:G	6.27279e-15	-1.59341	-1.10964
210951655	chr2:210951655:C:T	1.33804e-13	-2.99727e-10	0.357102
210951662	chr2:210951662:A:G	1.26421e-13	-2.99727e-10	0.300343
210951680	chr2:210951680:A:G	5.93961e-15	-1.55531	-1.20232
210952041	chr2:210952041:C:T	4.38435e-14	-2.99727e-10	-0.75865
210952122	chr2:210952122:G:A	8.51847e-15	-1.21174	-1.1853
210952138	chr2:210952138:A:G	5.85273e-15	-1.7979	-0.974468
210952291	chr2:210952291:C:T	1.21871e-14	-2.0389	-2.87485e-10
210952519	chr2:210952519:C:A	3.54127e-14	-2.99727e-10	-0.972205
210952574	chr2:210952574:C:T	3.04992e-14	-1.12157	-2.87485e-10
210952610	chr2:210952610:A:G	3.22468e-14	-2.029	0.963144
210953298	chr2:210953298:T:A	4.72712e-14	-2.99727e-10	-0.683373
210953331	chr2:210953331:A:G	2.65502e-14	-2.99727e-10	-1.26024
210953666	chr2:210953666:ACT:A	1.20462e-14	-1.99329	-0.057232
210954511	chr2:210954511:C:A	2.70068e-14	-2.99727e-10	-1.24319
210955058	chr2:210955058:A:G	3.25009e-14	-1.98566	0.927655
210955258	chr2:210955258:T:C	4.55694e-14	-2.99727e-10	-0.720039
210955292	chr2:210955292:T:C	2.01484e-13	-2.99727e-10	0.766437
210955886	chr2:210955886:C:T	1.20697e-14	-2.04857	-2.87485e-10
210956074	chr2:210956074:T:G	1.16012e-14	-0.89957	-1.18859
210956320	chr2:210956320:C:T	6.63154e-15	-1.40622	-1.24122
210956527	chr2:210956527:CTA:C	4.3643e-14	-2.99727e-10	-0.763232
210956558	chr2:210956558:A:G	2.32845e-14	-0.167352	-1.22413
210956611	chr2:210956611:TC:T	2.88232e-14	0.057726	-1.23582
210956755	chr2:210956755:GTTAAAC:G	4.36708e-14	-2.99727e-10	-0.762595
210956842	chr2:210956842:T:C	2.73718e-14	-2.99727e-10	-1.22976
210957116	chr2:210957116:G:A	2.65088e-14	-2.99727e-10	-1.2618
210957182	chr2:210957182:G:A	1.52401e-14	-2.0308	0.215454
210957385	chr2:210957385:T:A	2.67493e-14	-2.99727e-10	-1.25277
210957872	chr2:210957872:A:C	4.18067e-14	-2.99727e-10	-0.806218
210957978	chr2:210957978:T:C	2.42943e-14	-2.01023	0.661198
210958392	chr2:210958392:G:A	3.56304e-14	-2.99727e-10	-0.966075
210958756	chr2:210958756:A:G	4.95765e-14	0.261471	-0.897228
210959303	chr2:210959303:C:A	2.66921e-14	-2.99727e-10	-1.25491
210959564	chr2:210959564:A:T	6.10784e-15	-1.48537	-1.24433
210959654	chr2:210959654:T:C	8.83263e-15	-1.10591	-1.25492
210959682	chr2:210959682:G:A	4.65653e-14	-2.99727e-10	-0.69842
210959729	chr2:210959729:A:C	5.13748e-14	0.401853	-1.00198
210960070	chr2:210960070:G:A	4.38733e-14	-2.99727e-10	-0.75797
210960135	chr2:210960135:C:T	1.13184e-14	-1.99947	-0.113372
210960521	chr2:210960521:T:C	4.83653e-14	-2.99727e-10	-0.660493
210960586	chr2:210960586:A:G	4.71643e-14	-2.99727e-10	-0.685639
210960625	chr2:210960625:C:T	3.60298e-14	-2.99727e-10	-0.954928
210961272	chr2:210961272:C:T	1.26158e-14	-1.98134	-0.0229846
210961346	chr2:210961346:T:C	4.0628e-14	-2.99727e-10	-0.834818
210961491	chr2:210961491:C:T	2.48893e-14	-0.243197	-1.08164
210962046	chr2:210962046:A:G	3.87191e-15	-2.01868	-1.16685
210962163	chr2:210962163:G:A	4.04035e-14	-2.99727e-10	-0.84036
210962369	chr2:210962369:A:G	5.33745e-14	-2.99727e-10	-0.561942
210962767	chr2:210962767:G:A	2.69979e-14	-2.99727e-10	-1.24352
210962939	chr2:210962939:C:T	2.67406e-14	-2.99727e-10	-1.25309
210962982	chr2:210962982:C:T	2.65299e-14	-2.99727e-10	-1.261
210963043	chr2:210963043:A:G	6.59416e-14	0.90975	-1.26026
210963211	chr2:210963211:T:C	4.12259e-14	-2.99727e-10	-0.820209
210963223	chr2:210963223:G:A	2.71694e-14	-2.99727e-10	-1.23718
210963417	chr2:210963417:T:C	3.52049e-14	-2.99727e-10	-0.978091
210963420	chr2:210963420:G:A	1.94027e-14	-1.57386	-2.87485e-10
210963575	chr2:210963575:A:G	6.46821e-14	0.829128	-1.19892
210963852	chr2:210963852:C:T	1.6198e-14	-0.846959	-0.90743
210964481	chr2:210964481:T:C	2.75734e-14	-2.99727e-10	-1.22242
210964500	chr2:210964500:A:G	2.40488e-14	-2.00884	0.649652
210964504	chr2:210964504:G:A	2.65408e-14	-2.99727e-10	-1.26059
210964692	chr2:210964692:T:C	3.98122e-14	-2.99727e-10	-0.855103
210964773	chr2:210964773:G:A	2.67052e-14	-2.99727e-10	-1.25442
210964837	chr2:210964837:C:A	2.65047e-14	-2.99727e-10	-1.26195
210965126	chr2:210965126:C:A	1.34062e-14	-0.856388	-1.08717
210965193	chr2:210965193:C:G	9.98575e-15	-0.98825	-1.24987
210965327	chr2:210965327:T:A	2.65557e-14	-2.99727e-10	-1.26003
210965472	chr2:210965472:C:T	2.65019e-14	-2.99727e-10	-1.26206
210965540	chr2:210965540:A:C	1.3176e-13	1.28575	-0.944046
210966027	chr2:210966027:A:G	8.49935e-14	0.897822	-0.994522
210966049	chr2:210966049:C:T	6.0247e-14	-2.99727e-10	-0.440822
210966099	chr2:210966099:A:T	4.07915e-14	0.422926	-1.25373
210967605	chr2:210967605:C:G	9.16996e-15	-1.08485	-1.23849
210967832	chr2:210967832:T:C	4.66957e-15	-2.04786	-0.950354
210968258	chr2:210968258:T:A	1.79966e-14	-0.725055	-0.924039
210968325	chr2:210968325:A:T	2.7798e-14	-2.99727e-10	-1.21431
210968393	chr2:210968393:C:T	4.37413e-14	-2.99727e-10	-0.760983
210969036	chr2:210969036:T:A	4.62227e-14	-2.99727e-10	-0.705804
210969039	chr2:210969039:A:C	2.65024e-14	-2.99727e-10	-1.26204
210969815	chr2:210969815:C:A	1.42568e-14	-0.869857	-1.01218
210970044	chr2:210970044:G:T	3.9352e-14	0.316524	-1.18325
210970288	chr2:210970288:T:G	1.5303e-14	-1.90942	0.0981884
210970393	chr2:210970393:T:G	3.53929e-14	-2.99727e-10	-0.972763
210970398	chr2:210970398:C:G	3.81491e-15	-2.03836	-1.16199
210970472	chr2:210970472:C:G	3.84629e-14	-2.99727e-10	-0.88958
210970531	chr2:210970531:C:T	4.65926e-14	0.547179	-1.24501
210970561	chr2:210970561:G:A	2.71066e-14	-2.99727e-10	-1.2395
210970622	chr2:210970622:A:G	2.69403e-14	-2.99727e-10	-1.24565
210970894	chr2:210970894:A:C	2.77031e-14	-2.99727e-10	-1.21773
210971255	chr2:210971255:C:A	1.18726e-14	-2.01194	-0.0531
210971459	chr2:210971459:G:A	4.0627e-14	-2.99727e-10	-0.834842
210971624	chr2:210971624:C:A	1.85011e-14	-1.62144	-2.87485e-10
210971858	chr2:210971858:C:T	1.13437e-14	-2.01389	-0.0967243
210972074	chr2:210972074:C:T	2.728e-14	-2.99727e-10	-1.23312
210972109	chr2:210972109:TATC:T	2.71127e-14	-2.99727e-10	-1.23927
210972362	chr2:210972362:CCTTG:C	2.93827e-14	-2.99727e-10	-1.15887
210972612	chr2:210972612:A:G	2.67717e-14	-2.99727e-10	-1.25193
210972816	chr2:210972816:A:G	2.71718e-14	-2.99727e-10	-1.2371
210972850	chr2:210972850:G:T	2.65153e-14	-2.99727e-10	-1.26155
210973066	chr2:210973066:T:C	6.48857e-14	-2.99727e-10	-0.366647
210973075	chr2:210973075:G:A	2.65352e-14	-2.99727e-10	-1.2608
210973206	chr2:210973206:A:T	1.45867e-14	-0.925065	-0.934103
210973218	chr2:210973218:C:T	1.89053e-14	-1.59983	-2.87485e-10
210973234	chr2:210973234:C:T	7.32924e-14	-2.99727e-10	-0.244818
210973339	chr2:210973339:A:G	2.68895e-14	-2.99727e-10	-1.24754
210973481	chr2:210973481:G:A	2.66572e-14	-2.99727e-10	-1.25621
210973546	chr2:210973546:A:T	6.2269e-15	-1.45825	-1.25215
210973602	chr2:210973602:T:C	3.32585e-14	-2.99727e-10	-1.03497
210973824	chr2:210973824:C:T	4.76587e-14	0.566954	-1.24216
210974103	chr2:210974103:T:C	2.65018e-14	-2.99727e-10	-1.26206
210974345	chr2:210974345:G:A	6.23707e-15	-1.4556	-1.25316
210974349	chr2:210974349:G:T	1.23789e-14	-2.02328	-2.87485e-10
210974555	chr2:210974555:C:T	1.95564e-14	-0.78789	-0.778083
210974558	chr2:210974558:A:C	2.08643e-14	-0.694698	-0.806536
210974622	chr2:210974622:T:C	2.68311e-14	-2.99727e-10	-1.24972
210974730	chr2:210974730:AGCACCT:A	5.20033e-14	-2.99727e-10	-0.587968
210974905	chr2:210974905:C:T	1.6309e-14	-1.5589	-0.188666
210974955	chr2:210974955:C:T	2.04119e-14	-1.86089	0.337735
210975045	chr2:210975045:A:G	4.94857e-15	-2.04262	-0.897559
210975074	chr2:210975074:G:C	2.65447e-14	-2.99727e-10	-1.26045
210975262	chr2:210975262:T:C	1.38896e-14	-1.55589	-0.352243
210975367	chr2:210975367:G:T	2.08041e-14	-2.03567	0.531545
210975375	chr2:210975375:T:C	7.40586e-15	-1.45141	-1.08559
210975529	chr2:210975529:C:T	2.13529e-14	-0.684039	-0.794047
210975568	chr2:210975568:T:C	1.86703e-14	-2.04528	0.432938
210975725	chr2:210975725:G:A	1.07186e-13	-2.99727e-10	0.135287
210976104	chr2:210976104:C:A	1.57519e-14	-0.816114	-0.9662
210976645	chr2:210976645:TGTG:T	4.54247e-14	-2.99727e-10	-0.723219
210976800	chr2:210976800:T:C	2.84668e-14	-2.99727e-10	-1.19054
210976944	chr2:210976944:C:T	1.55691e-14	-0.828383	-0.965603
210977058	chr2:210977058:T:A	3.2739e-14	-2.99727e-10	-1.05071
210977128	chr2:210977128:AC:A	4.29003e-14	-2.99727e-10	-0.780396
210977355	chr2:210977355:G:A	1.2203e-14	-2.03759	-2.87485e-10
210977496	chr2:210977496:C:A	4.12316e-14	-2.99727e-10	-0.82007
210977545	chr2:210977545:C:T	4.64252e-15	-1.92845	-1.07557
210977637	chr2:210977637:A:G	4.84261e-14	-2.99727e-10	-0.659237
210977833	chr2:210977833:A:G	6.57559e-15	-1.97779	-0.678116
210977855	chr2:210977855:A:G	2.71253e-14	-2.99727e-10	-1.23881
210977874	chr2:210977874:T:A	7.03496e-13	-2.99727e-10	2.01679
210978533	chr2:210978533:T:G	2.66297e-14	-2.99727e-10	-1.25725
210978655	chr2:210978655:G:C	2.79284e-14	-2.99727e-10	-1.20963
210978901	chr2:210978901:T:A	6.26459e-15	-1.96248	-0.741888
210979335	chr2:210979335:G:A	5.70038e-15	-1.98179	-0.816948
210979356	chr2:210979356:A:G	6.69661e-14	-2.99727e-10	-0.335089
210979369	chr2:210979369:A:G	4.93828e-14	-1.91251	1.27283
210979558	chr2:210979558:T:C	2.65018e-14	-2.99727e-10	-1.26206
210979664	chr2:210979664:T:G	5.54076e-15	-2.00222	-0.824924
210979710	chr2:210979710:A:T	4.74676e-15	-1.97754	-1.00427
210979735	chr2:210979735:T:C	3.24366e-14	-2.99727e-10	-1.05999
210979859	chr2:210979859:G:A	4.67575e-15	-1.96236	-1.03453
210979861	chr2:210979861:C:T	4.67242e-15	-1.96402	-1.03358
210980050	chr2:210980050:G:A	2.72863e-14	-2.99727e-10	-1.23289
210980056	chr2:210980056:T:C	3.78946e-14	-2.99727e-10	-0.904467
210980109	chr2:210980109:T:C	8.58416e-15	-2.01042	-0.378934
210980430	chr2:210980430:G:A	2.90297e-14	-2.99727e-10	-1.17096
210980495	chr2:210980495:A:G	1.32533e-14	-1.08708	-0.867947
210980504	chr2:210980504:G:A	5.54951e-15	-2.01746	-0.808109
210980599	chr2:210980599:T:C	4.50419e-15	-2.00724	-1.02702
210980708	chr2:210980708:A:G	2.8781e-14	-2.99727e-10	-1.17956
210980753	chr2:210980753:C:T	1.12822e-14	-1.14752	-0.968525
210980757	chr2:210980757:A:G	3.43786e-14	-2.99727e-10	-1.00184
210980765	chr2:210980765:C:A	1.07725e-13	-2.99727e-10	0.140311
210980778	chr2:210980778:T:C	2.91096e-14	-2.99727e-10	-1.16821
210980809	chr2:210980809:C:T	3.59589e-14	0.267175	-1.22407
210981484	chr2:210981484:G:T	5.98195e-14	-2.99727e-10	-0.447943
210981720	chr2:210981720:A:G	1.52557e-13	0.488261	-2.87485e-10
210981758	chr2:210981758:T:C	2.81842e-14	-2.99727e-10	-1.20051
210981762	chr2:210981762:C:CT	3.17363e-14	0.0640036	-1.14582
210981800	chr2:210981800:G:T	9.35072e-14	-2.99727e-10	-0.00123738
210981808	chr2:210981808:C:T	1.23242e-14	-0.872162	-1.15555
210981923	chr2:210981923:C:T	4.36545e-15	-2.00829	-1.05727
210982071	chr2:210982071:G:A	6.14504e-15	-1.46235	-1.26128
210982099	chr2:210982099:A:G	5.30838e-15	-2.02621	-0.84378
210982164	chr2:210982164:G:A	3.86579e-14	-2.99727e-10	-0.884524
210982376	chr2:210982376:G:A	2.93982e-14	-2.99727e-10	-1.15834
210982694	chr2:210982694:C:T	1.06938e-14	-1.20075	-0.968863
210982745	chr2:210982745:C:A	5.02525e-15	-1.7092	-1.2156
210983231	chr2:210983231:T:C	1.01265e-13	-2.99727e-10	0.0784662
210983363	chr2:210983363:C:T	2.76454e-14	-2.99727e-10	-1.21981
210983459	chr2:210983459:G:A	8.66394e-15	-1.57451	-0.805599
210983510	chr2:210983510:T:G	3.52277e-14	0.105927	-1.08337
210983813	chr2:210983813:T:G	3.4685e-14	-2.99727e-10	-0.992969
210983874	chr2:210983874:G:T	4.6031e-15	-1.98746	-1.02509
210983929	chr2:210983929:G:T	4.43153e-15	-2.00819	-1.04234
210984852	chr2:210984852:G:A	3.3542e-14	-2.99727e-10	-1.02648
210985068	chr2:210985068:T:A	2.95028e-14	-2.99727e-10	-1.15479
210985118	chr2:210985118:T:C	5.32286e-15	-2.03476	-0.832503
210985166	chr2:210985166:A:G	3.50564e-15	-2.02445	-1.26045
210985263	chr2:210985263:T:C	3.00411e-14	-2.99727e-10	-1.13671
210985301	chr2:210985301:G:A	3.75155e-14	0.104133	-1.01866
210985361	chr2:210985361:T:C	5.75364e-15	-2.03358	-0.755858
210985481	chr2:210985481:A:T	5.70117e-15	-2.03553	-0.763071
210985525	chr2:210985525:T:G	1.03747e-14	-1.64011	-0.559802
210985545	chr2:210985545:G:A	3.35421e-14	-2.99727e-10	-1.02647
210985713	chr2:210985713:A:G	4.35799e-15	-2.0125	-1.05477
210985786	chr2:210985786:G:C	4.42204e-15	-2.01819	-1.03449
210985835	chr2:210985835:C:G	3.02546e-14	-2.99727e-10	-1.12963
210985839	chr2:210985839:C:T	4.22956e-14	0.233155	-1.02775
210985931	chr2:210985931:C:T	4.26712e-15	-2.01263	-1.07571
210986062	chr2:210986062:C:T	4.27591e-15	-2.00122	-1.08506
210986235	chr2:210986235:T:A	1.00327e-14	-1.6061	-0.627322
210986236	chr2:210986236:C:A	1.00803e-14	-1.61839	-0.610302
210986240	chr2:210986240:A:G	5.5493e-15	-2.03216	-0.793444
210986258	chr2:210986258:G:A	4.3906e-15	-2.01109	-1.04872
210986349	chr2:210986349:T:C	2.93923e-14	-2.99727e-10	-1.15854
210986403	chr2:210986403:A:C	3.9952e-15	-2.04718	-1.107
210986748	chr2:210986748:C:T	4.45901e-15	-2.00219	-1.04216
210986887	chr2:210986887:T:G	2.7034e-14	-2.99727e-10	-1.24218
210986957	chr2:210986957:C:T	2.93742e-14	-2.99727e-10	-1.15916
210986987	chr2:210986987:T:C	6.11302e-14	0.814561	-1.24083
210986989	chr2:210986989:A:G	2.7929e-14	-2.99727e-10	-1.20961
210986998	chr2:210986998:G:A	4.44848e-15	-2.00426	-1.04245
210987109	chr2:210987109:G:T	1.24691e-14	-1.09464	-0.921385
210987149	chr2:210987149:G:A	5.70599e-15	-2.03032	-0.767444
210987250	chr2:210987250:C:T	4.39124e-15	-1.98996	-1.0697
210987279	chr2:210987279:G:A	2.95825e-14	-2.99727e-10	-1.15209
210987415	chr2:210987415:C:T	9.76061e-15	-1.64807	-0.612854
210987548	chr2:210987548:G:A	3.04338e-14	-1.12372	-2.87485e-10
210987851	chr2:210987851:A:G	5.24591e-14	0.668412	-1.24765
210987859	chr2:210987859:A:C	3.50762e-14	-2.99727e-10	-0.981753
210988065	chr2:210988065:C:T	3.90802e-15	-2.00184	-1.1744
210988326	chr2:210988326:C:T	2.75155e-14	-2.99727e-10	-1.22453
210988330	chr2:210988330:T:A	3.86663e-15	-2.00852	-1.17837
210988479	chr2:210988479:C:T	3.9055e-15	-2.00793	-1.16896
210988671	chr2:210988671:C:T	1.0445e-14	-1.61692	-0.576235
210989122	chr2:210989122:T:A	3.8958e-15	-2.00712	-1.17225
210989186	chr2:210989186:A:C	1.13249e-14	-1.1952	-0.917066
210989210	chr2:210989210:C:G	4.85121e-14	0.00797399	-0.665435
210989261	chr2:210989261:C:T	3.85878e-15	-2.01621	-1.17271
210989450	chr2:210989450:G:T	3.85038e-15	-2.0154	-1.17571
210989477	chr2:210989477:A:G	3.82644e-15	-2.02267	-1.17467
210989663	chr2:210989663:A:G	3.93539e-15	-2.00618	-1.16308
210989746	chr2:210989746:A:C	2.92092e-14	-2.99727e-10	-1.16479
210989887	chr2:210989887:G:A	6.90732e-15	-1.99909	-0.607603
210990001	chr2:210990001:G:T	1.34475e-14	-1.10623	-0.834257
210990095	chr2:210990095:C:T	4.21597e-15	-2.0386	-1.0618
210990097	chr2:210990097:G:A	2.77253e-14	-2.99727e-10	-1.21693
210990238	chr2:210990238:A:G	4.27864e-15	-2.02695	-1.05869
210990394	chr2:210990394:A:G	4.11076e-15	-2.03046	-1.09521
210990460	chr2:210990460:G:A	6.16435e-14	0.804808	-1.22271
210990601	chr2:210990601:A:G	2.77441e-14	-2.99727e-10	-1.21625
210990980	chr2:210990980:C:T	2.73643e-14	-2.99727e-10	-1.23004
210990997	chr2:210990997:G:A	3.83589e-15	-2.00787	-1.18701
210991176	chr2:210991176:T:A	3.84911e-15	-2.01362	-1.17781
210991216	chr2:210991216:CA:C	3.85488e-15	-2.01068	-1.17926
210991333	chr2:210991333:A:G	4.23281e-15	-2.0331	-1.06331
210991548	chr2:210991548:T:C	2.69126e-14	-2.99727e-10	-1.24668
210991946	chr2:210991946:T:C	2.72971e-14	-2.99727e-10	-1.23249
210992001	chr2:210992001:G:A	3.91599e-15	-2.01948	-1.15473
210992053	chr2:210992053:C:CT	3.853e-15	-2.0136	-1.17682
210992128	chr2:210992128:C:A	3.87102e-15	-2.00747	-1.17829
210992250	chr2:210992250:G:A	4.68276e-15	-1.88112	-1.11427
210992271	chr2:210992271:T:C	1.17296e-14	-1.16782	-0.909342
210992280	chr2:210992280:G:A	3.87698e-15	-2.00909	-1.17513
210992357	chr2:210992357:T:A	4.05178e-15	-2.03401	-1.10611
210992444	chr2:210992444:A:G	3.87607e-15	-2.00639	-1.17807
210992518	chr2:210992518:G:A	2.74857e-14	-2.99727e-10	-1.22561
210992673	chr2:210992673:A:G	1.21053e-14	-2.04563	-2.87485e-10
210992719	chr2:210992719:T:C	1.06206e-14	-0.936864	-1.23962
210992846	chr2:210992846:T:G	2.71828e-14	-2.99727e-10	-1.23669
210992873	chr2:210992873:C:T	2.7364e-14	-2.99727e-10	-1.23005
210992994	chr2:210992994:G:A	2.70432e-14	-2.99727e-10	-1.24184
210993093	chr2:210993093:A:G	4.15946e-15	-2.02458	-1.08931
210993105	chr2:210993105:A:G	7.08364e-14	0.970412	-1.24931
210993127	chr2:210993127:T:C	5.31418e-15	-2.04789	-0.821001
210993197	chr2:210993197:A:G	3.89261e-15	-2.00682	-1.17338
210993368	chr2:210993368:A:G	1.49548e-14	-0.709672	-1.12457
210993792	chr2:210993792:A:T	2.65595e-14	-2.99727e-10	-1.25989
210994028	chr2:210994028:C:T	4.06472e-15	-2.02632	-1.11061
210994276	chr2:210994276:C:T	4.11745e-15	-2.01657	-1.10747
210994314	chr2:210994314:A:G	3.94471e-15	-1.9978	-1.1691
210994647	chr2:210994647:C:T	1.7904e-13	1.8472	-1.19887
210994686	chr2:210994686:A:C	2.82971e-14	-2.99727e-10	-1.19652
210994769	chr2:210994769:T:G	2.76997e-14	-2.99727e-10	-1.21785
210994773	chr2:210994773:A:G	4.63048e-14	-2.99727e-10	-0.70403
210994816	chr2:210994816:C:G	5.49944e-15	-1.62877	-1.20586
210994834	chr2:210994834:TG:T	3.43027e-14	-2.99727e-10	-1.00405
210995002	chr2:210995002:T:G	5.47676e-15	-1.62359	-1.21517
210995329	chr2:210995329:G:A	3.46665e-14	-2.99727e-10	-0.993502
210995387	chr2:210995387:G:A	4.1487e-15	-2.02821	-1.08827
210995522	chr2:210995522:C:T	4.13098e-15	-2.02626	-1.0945
210995697	chr2:210995697:CATT:C	3.032e-14	-2.99727e-10	-1.12747
210996009	chr2:210996009:C:T	3.92684e-15	-2.00725	-1.16419
210996122	chr2:210996122:T:A	3.85921e-15	-2.01101	-1.1778
210996301	chr2:210996301:T:G	6.34203e-15	-2.0314	-0.660677
210996399	chr2:210996399:C:T	7.41963e-15	-1.3054	-1.22975
210996463	chr2:210996463:C:T	3.53228e-14	-2.99727e-10	-0.974748
210996466	chr2:210996466:CT:C	1.2106e-14	-1.16234	-0.883233
210996473	chr2:210996473:T:C	6.07805e-15	-1.7038	-1.03079
210996711	chr2:210996711:C:A	2.67679e-14	-2.99727e-10	-1.25207
210996763	chr2:210996763:C:T	3.97229e-15	-1.99698	-1.16295
210997147	chr2:210997147:T:C	8.96701e-14	-2.99727e-10	-0.0431377
210997373	chr2:210997373:T:C	3.71621e-15	-2.00084	-1.22573
210997405	chr2:210997405:G:C	3.51987e-14	-2.99727e-10	-0.978267
210997494	chr2:210997494:T:C	3.80289e-15	-1.97951	-1.224
210997528	chr2:210997528:A:C	2.89903e-14	-2.99727e-10	-1.17231
210998175	chr2:210998175:C:T	1.27943e-14	-1.1147	-0.875574
210998916	chr2:210998916:A:G	1.06912e-14	-1.25769	-0.912167
210998958	chr2:210998958:G:A	2.87484e-14	-2.99727e-10	-1.18069
210999199	chr2:210999199:G:A	3.34402e-14	-2.99727e-10	-1.02952
210999269	chr2:210999269:C:T	2.86e-14	-2.99727e-10	-1.18587
210999410	chr2:210999410:T:C	2.93277e-14	-2.99727e-10	-1.16074
210999548	chr2:210999548:A:C	4.14371e-15	-2.01584	-1.10185
210999679	chr2:210999679:G:A	6.78582e-15	-1.7132	-0.911245
211000664	chr2:211000664:A:C	2.67405e-14	-2.99727e-10	-1.2531
211000755	chr2:211000755:A:G	4.70971e-14	-2.99727e-10	-0.687064
211000869	chr2:211000869:A:T	8.99432e-15	-1.20775	-1.13493
211001272	chr2:211001272:C:T	2.65056e-14	-2.99727e-10	-1.26192
211001473	chr2:211001473:T:A	4.98579e-15	-1.9314	-1.00128
211001573	chr2:211001573:T:C	5.90202e-14	0.430206	-0.891601
211001767	chr2:211001767:T:C	6.61298e-15	-1.79468	-0.855565
211002194	chr2:211002194:T:C	4.64664e-15	-2.00544	-0.997693
211002547	chr2:211002547:G:T	1.39032e-14	-2.0375	0.13034
211002845	chr2:211002845:G:A	9.56386e-15	-1.24673	-1.03455
211003206	chr2:211003206:C:T	4.15427e-14	-2.99727e-10	-0.812554
211003286	chr2:211003286:T:G	5.3303e-14	-2.99727e-10	-0.563282
211003296	chr2:211003296:T:C	2.75201e-14	-2.99727e-10	-1.22436
211003450	chr2:211003450:T:G	2.72329e-14	-2.99727e-10	-1.23485
211003463	chr2:211003463:G:A	1.0335e-14	-2.03428	-0.169463
211003527	chr2:211003527:T:C	2.73657e-14	-2.99727e-10	-1.22998
211003597	chr2:211003597:A:C	3.27801e-14	-2.99727e-10	-1.04945
211003673	chr2:211003673:G:A	7.27597e-15	-2.03518	-0.519514
211003743	chr2:211003743:C:T	8.05347e-15	-1.74333	-0.709847
211003991	chr2:211003991:T:C	2.19793e-14	-1.21835	-0.230827
211004063	chr2:211004063:T:A	1.15792e-14	-2.04013	-0.0499365
211004118	chr2:211004118:T:C	3.43186e-14	-2.99727e-10	-1.00359
211004196	chr2:211004196:C:A	4.48086e-15	-1.90228	-1.13718
211005083	chr2:211005083:A:G	2.70286e-14	-2.99727e-10	-1.24238
211005350	chr2:211005350:C:T	1.52158e-14	-1.81694	-2.87485e-10
211005706	chr2:211005706:G:A	7.26185e-15	-1.72893	-0.827708
211005712	chr2:211005712:C:T	2.90911e-13	-2.99727e-10	1.13374
211006268	chr2:211006268:T:A	3.42964e-14	-2.99727e-10	-1.00423
211006300	chr2:211006300:C:T	2.78111e-14	-2.99727e-10	-1.21384
211006907	chr2:211006907:G:A	7.15708e-15	-1.74711	-0.824062
211007068	chr2:211007068:TG:T	2.95116e-14	-2.99727e-10	-1.15449
211007254	chr2:211007254:T:C	3.87322e-14	-2.99727e-10	-0.882603
211007469	chr2:211007469:T:C	1.38953e-14	-1.86565	-0.0420746
211007835	chr2:211007835:T:C	3.49578e-14	-2.99727e-10	-0.985133
211007852	chr2:211007852:A:G	3.97295e-14	-2.99727e-10	-0.85718
211007919	chr2:211007919:A:G	4.00299e-14	-2.99727e-10	-0.849649
211008016	chr2:211008016:G:A	1.2887e-14	-1.98306	-2.87485e-10
211008029	chr2:211008029:A:C	1.74788e-14	-1.67829	-2.87485e-10
211008080	chr2:211008080:G:T	3.54349e-14	-0.574519	-0.397059
211008081	chr2:211008081:T:C	7.41358e-14	-2.99727e-10	-0.233377
211008120	chr2:211008120:G:A	4.09235e-14	-2.99727e-10	-0.827571
211008354	chr2:211008354:A:T	4.96591e-14	-2.99727e-10	-0.634093
211008416	chr2:211008416:CA:C	3.12971e-14	-2.99727e-10	-1.09575
211008515	chr2:211008515:T:C	1.3072e-14	-0.777772	-1.19103
211008681	chr2:211008681:G:T	3.20371e-14	-2.99727e-10	-1.07238
211008721	chr2:211008721:A:G	2.11982e-14	-1.48536	-2.87485e-10
211008737	chr2:211008737:T:G	5.56483e-15	-1.56082	-1.26199
211008816	chr2:211008816:T:C	1.28831e-14	-0.833347	-1.15001
211009242	chr2:211009242:C:T	3.27497e-14	-2.99727e-10	-1.05038
211009272	chr2:211009272:A:G	5.32802e-15	-1.61489	-1.2514
211009339	chr2:211009339:A:G	1.03519e-14	-0.94223	-1.25987
211009401	chr2:211009401:G:A	3.2172e-14	-2.99727e-10	-1.06818
211009468	chr2:211009468:G:T	5.61987e-13	-2.99727e-10	1.7922
211009807	chr2:211009807:C:T	5.11573e-14	-2.99727e-10	-0.604371
211010226	chr2:211010226:A:G	5.33051e-15	-1.61404	-1.25179
211010423	chr2:211010423:A:C	4.25958e-14	-2.99727e-10	-0.787519
211010597	chr2:211010597:T:A	6.32615e-15	-1.45731	-1.23728
211010709	chr2:211010709:A:G	5.10009e-15	-1.65639	-1.25363
211010872	chr2:211010872:A:G	5.76163e-14	-2.99727e-10	-0.48547
211011331	chr2:211011331:A:G	2.87246e-14	-2.99727e-10	-1.18152
211012268	chr2:211012268:C:G	2.79469e-14	-2.99727e-10	-1.20897
211012373	chr2:211012373:C:T	2.87089e-14	-2.99727e-10	-1.18207
211012518	chr2:211012518:T:C	2.91932e-14	-2.99727e-10	-1.16534
211013140	chr2:211013140:T:C	2.92454e-14	-2.99727e-10	-1.16355
211013268	chr2:211013268:G:A	1.42301e-14	-1.88392	-2.87485e-10
211013396	chr2:211013396:T:G	7.86799e-13	2.1287	-2.87485e-10
211013531	chr2:211013531:A:C	3.73953e-15	-2.02507	-1.19525
211013714	chr2:211013714:A:G	1.05573e-14	-0.976821	-1.20564
211013749	chr2:211013749:A:G	3.11434e-14	-2.99727e-10	-1.10067
211013773	chr2:211013773:TA:T	2.65374e-14	-2.99727e-10	-1.26072
211013951	chr2:211013951:T:C	2.65456e-14	-2.99727e-10	-1.26041
211014306	chr2:211014306:T:G	5.52574e-13	-2.99727e-10	1.77531
211015216	chr2:211015216:G:T	1.54387e-14	-0.801079	-1.00132
211015840	chr2:211015840:A:G	6.5241e-15	-1.53576	-1.12801
211016056	chr2:211016056:C:A	4.80297e-14	-2.99727e-10	-0.667456
211017050	chr2:211017050:C:T	2.1025e-14	-0.431494	-1.06207
211017130	chr2:211017130:T:C	6.38453e-14	-2.99727e-10	-0.382813
211017320	chr2:211017320:T:G	5.2852e-15	-1.61824	-1.25613
211017485	chr2:211017485:A:T	3.41882e-15	-2.04862	-1.26136
211017541	chr2:211017541:T:C	5.22351e-15	-1.68032	-1.20578
211018323	chr2:211018323:T:C	3.50102e-14	-2.99727e-10	-0.983636
211018354	chr2:211018354:C:T	3.28136e-14	-2.99727e-10	-1.04843
211018530	chr2:211018530:T:G	1.56749e-13	1.02295	-0.507584
211018537	chr2:211018537:T:C	3.87154e-14	-2.99727e-10	-0.883037
211019054	chr2:211019054:G:A	2.66378e-14	-2.99727e-10	-1.25694
211019061	chr2:211019061:T:C	3.11204e-14	-2.99727e-10	-1.10141
211020959	chr2:211020959:A:G	3.26813e-14	-2.99727e-10	-1.05247
211021183	chr2:211021183:G:C	5.60774e-13	1.79004	-2.87485e-10
211021194	chr2:211021194:GAATGCTTTC:G	5.89007e-14	-2.99727e-10	-0.463422
211021208	chr2:211021208:T:TGA	5.74478e-14	-2.99727e-10	-0.488398
211021874	chr2:211021874:G:T	4.51367e-15	-1.77113	-1.26103
211021914	chr2:211021914:C:T	5.57359e-15	-1.66257	-1.15867
211021940	chr2:211021940:A:T	1.01614e-14	-1.60725	-0.613429
211022227	chr2:211022227:T:G	7.92263e-14	-2.99727e-10	-0.166967
211022468	chr2:211022468:G:A	5.38559e-15	-1.59757	-1.25798
211022649	chr2:211022649:G:A	6.11489e-14	-0.425963	-2.87485e-10
211022770	chr2:211022770:C:A	6.78279e-14	0.451179	-0.773481
211022847	chr2:211022847:T:A	4.8219e-14	-2.99727e-10	-0.663523
211023404	chr2:211023404:G:A	8.0416e-15	-1.48968	-0.96497
211023678	chr2:211023678:T:G	4.55274e-14	-2.99727e-10	-0.720962
211023728	chr2:211023728:C:T	2.68693e-14	-2.99727e-10	-1.24829
211023809	chr2:211023809:A:T	7.15803e-14	-2.99727e-10	-0.268455
211023896	chr2:211023896:G:A	3.75899e-14	-0.003575	-0.908966
211024006	chr2:211024006:C:A	8.65871e-15	-1.15576	-1.22495
211024154	chr2:211024154:T:C	3.08754e-14	-2.99727e-10	-1.10932
211024185	chr2:211024185:T:A	5.73347e-14	-2.99727e-10	-0.490369
211024515	chr2:211024515:A:T	5.18936e-15	-1.64775	-1.24492
211024519	chr2:211024519:G:A	4.67129e-13	-2.99727e-10	1.60733
211024753	chr2:211024753:G:A	5.08676e-15	-1.67214	-1.24049
211024941	chr2:211024941:G:A	7.12614e-14	0.516258	-0.789178
211024961	chr2:211024961:C:T	3.42636e-14	-2.99727e-10	-1.00519
211025162	chr2:211025162:C:T	5.02554e-15	-1.75044	-1.17431
211025387	chr2:211025387:T:C	8.54126e-14	0.688157	-0.779938
211025632	chr2:211025632:C:T	1.16768e-13	-2.99727e-10	0.220918
211025820	chr2:211025820:T:A	3.42205e-14	-2.99727e-10	-1.00645
211025945	chr2:211025945:AG:A	3.11189e-14	-2.99727e-10	-1.10146
211026667	chr2:211026667:C:T	3.73717e-14	-2.99727e-10	-0.918362
211026956	chr2:211026956:C:G	5.76177e-15	-1.54877	-1.23926
211026975	chr2:211026975:G:A	8.87996e-15	-1.10781	-1.24767
211027023	chr2:211027023:A:G	2.6758e-14	-2.99727e-10	-1.25244
211027056	chr2:211027056:A:G	1.26877e-14	-1.99864	-2.87485e-10
211027326	chr2:211027326:G:A	4.03089e-14	-2.99727e-10	-0.842704
211027471	chr2:211027471:C:T	4.11099e-14	-2.99727e-10	-0.823026
211027502	chr2:211027502:C:T	1.22041e-14	-1.69457	-0.342933
211027997	chr2:211027997:C:G	2.65088e-14	-2.99727e-10	-1.2618
211028292	chr2:211028292:A:G	1.24743e-14	-1.3279	-0.687704
211028367	chr2:211028367:T:C	4.5336e-14	-2.99727e-10	-0.725175
211028533	chr2:211028533:G:A	5.71542e-15	-1.67839	-1.11771
211028664	chr2:211028664:C:T	7.69295e-14	0.493897	-0.690283
211028745	chr2:211028745:G:A	1.28099e-14	-1.98905	-2.87485e-10
211029522	chr2:211029522:G:A	8.40422e-14	0.495963	-0.603919
211029564	chr2:211029564:TAGG:T	5.16841e-15	-1.64138	-1.25533
211030215	chr2:211030215:A:G	2.65041e-14	-2.99727e-10	-1.26198
211030285	chr2:211030285:A:G	2.78873e-14	-2.99727e-10	-1.21111
211030372	chr2:211030372:A:G	5.10059e-15	-1.65829	-1.25163
211030378	chr2:211030378:GAATA:G	6.26186e-14	-2.99727e-10	-0.402213
211030538	chr2:211030538:A:G	3.60767e-14	-2.99727e-10	-0.953628
211030543	chr2:211030543:A:G	6.22777e-15	-1.61537	-1.09489
211030676	chr2:211030676:T:A	4.43689e-14	-2.99727e-10	-0.746736
211030721	chr2:211030721:G:A	3.56996e-14	-2.99727e-10	-0.964136
211030862	chr2:211030862:A:T	2.43906e-14	-1.34508	-2.87485e-10
211031707	chr2:211031707:T:C	2.68248e-14	-2.99727e-10	-1.24995
211031955	chr2:211031955:TACC:T	7.63729e-14	-2.99727e-10	-0.203647
211032016	chr2:211032016:T:C	7.66359e-14	-2.99727e-10	-0.20021
211032611	chr2:211032611:C:T	2.73608e-14	-2.99727e-10	-1.23016
211032633	chr2:211032633:A:G	4.8552e-14	-2.99727e-10	-0.656641
211033203	chr2:211033203:C:T	4.82478e-15	-1.71338	-1.25213
211033671	chr2:211033671:G:A	3.7879e-14	-2.99727e-10	-0.90488
211035031	chr2:211035031:A:G	2.67977e-14	-2.99727e-10	-1.25096
211035425	chr2:211035425:A:G	1.37495e-14	-1.91827	-2.87485e-10
211035598	chr2:211035598:C:T	8.05488e-14	-2.99727e-10	-0.150412
211035701	chr2:211035701:C:T	5.95262e-15	-1.7099	-1.04555
211035710	chr2:211035710:A:G	1.24592e-14	-2.01681	-2.87485e-10
211036101	chr2:211036101:G:A	1.58136e-14	-1.7784	-2.87485e-10
211036228	chr2:211036228:A:T	2.67746e-14	-2.99727e-10	-1.25182
211036560	chr2:211036560:T:C	2.79108e-14	-2.99727e-10	-1.21026
211036701	chr2:211036701:GGGACTCACACA:G	9.1488e-14	-2.99727e-10	-0.0230681
211036802	chr2:211036802:A:G	2.70249e-14	-2.99727e-10	-1.24252
211037065	chr2:211037065:A:G	4.43659e-14	-2.99727e-10	-0.746804
211038172	chr2:211038172:T:C	2.65384e-14	-2.99727e-10	-1.26068
211038195	chr2:211038195:A:G	1.90211e-13	-2.99727e-10	0.708857
211038469	chr2:211038469:T:C	1.08861e-14	-0.889859	-1.26193
211038850	chr2:211038850:G:A	3.2604e-14	-2.99727e-10	-1.05484
211039157	chr2:211039157:T:C	8.88313e-15	-1.10426	-1.25086
211039325	chr2:211039325:G:A	2.87382e-14	-2.99727e-10	-1.18105
211039355	chr2:211039355:C:T	1.30951e-14	-1.96704	-2.87485e-10
211039547	chr2:211039547:G:A	3.35633e-14	-2.99727e-10	-1.02584
211039583	chr2:211039583:G:C	3.88207e-13	-2.99727e-10	1.42226
211039596	chr2:211039596:C:T	9.35732e-15	-1.15955	-1.14356
211039628	chr2:211039628:C:T	2.72603e-14	-2.99727e-10	-1.23384
211039718	chr2:211039718:G:A	2.65722e-14	-2.99727e-10	-1.25941
211039758	chr2:211039758:C:T	3.9683e-14	-2.99727e-10	-0.858353
211039954	chr2:211039954:T:A	2.77921e-14	-2.99727e-10	-1.21452
211039975	chr2:211039975:T:C	2.72761e-14	-2.99727e-10	-1.23326
211040097	chr2:211040097:G:A	4.12312e-14	-2.99727e-10	-0.820081
211040170	chr2:211040170:T:A	2.89376e-14	-0.139947	-1.03419
211040425	chr2:211040425:G:A	1.78404e-14	-1.65781	-2.87485e-10
211040477	chr2:211040477:A:G	2.65022e-14	-2.99727e-10	-1.26205
211040480	chr2:211040480:A:T	1.15787e-14	-0.859394	-1.23072
211041218	chr2:211041218:G:A	3.17353e-14	-2.99727e-10	-1.08185
211041338	chr2:211041338:G:C	3.68049e-14	-0.933644	-2.87485e-10
211041355	chr2:211041355:G:A	3.41539e-14	-2.99727e-10	-1.0084
211041665	chr2:211041665:T:A	5.94675e-14	-2.99727e-10	-0.453846
211041693	chr2:211041693:A:G	4.10251e-14	-2.99727e-10	-0.82509
211041963	chr2:211041963:T:C	4.12e-14	-1.2116	0.39076
211042133	chr2:211042133:A:T	2.71082e-14	-2.99727e-10	-1.23944
211042565	chr2:211042565:C:T	4.46778e-15	-1.93582	-1.10657
211043423	chr2:211043423:A:G	3.19907e-14	-2.99727e-10	-1.07383
211043665	chr2:211043665:C:A	3.68737e-15	-2.045	-1.18936
211043808	chr2:211043808:C:T	2.70904e-14	-2.99727e-10	-1.24009
211043907	chr2:211043907:T:C	3.89544e-15	-2.04136	-1.13811
211043991	chr2:211043991:A:T	3.06445e-13	-2.99727e-10	1.18576
211044007	chr2:211044007:A:G	3.95521e-15	-1.96418	-1.20007
211044168	chr2:211044168:T:C	2.6645e-14	-2.99727e-10	-1.25667
211044212	chr2:211044212:A:T	3.49698e-14	-2.99727e-10	-0.98479
211044225	chr2:211044225:A:G	2.65477e-14	-2.99727e-10	-1.26033
211044699	chr2:211044699:A:G	2.95871e-14	-2.99727e-10	-1.15194
211044732	chr2:211044732:T:C	3.46865e-15	-2.03388	-1.26163
211045465	chr2:211045465:G:A	2.66266e-14	-2.99727e-10	-1.25737
211045587	chr2:211045587:C:G	1.07621e-13	0.139342	-2.87485e-10
211046644	chr2:211046644:T:G	3.46029e-14	-2.99727e-10	-0.995339
211046871	chr2:211046871:T:G	4.48609e-14	-2.99727e-10	-0.73571
211046938	chr2:211046938:C:G	2.74881e-14	-2.99727e-10	-1.22552
211047218	chr2:211047218:T:C	2.70778e-14	-2.99727e-10	-1.24056
211047630	chr2:211047630:T:A	4.84793e-15	-1.92318	-1.03754
211047633	chr2:211047633:T:A	2.77417e-14	-2.99727e-10	-1.21634
211048063	chr2:211048063:AGTTT:A	2.66044e-14	-2.99727e-10	-1.2582
211048158	chr2:211048158:A:G	2.65046e-14	-2.99727e-10	-1.26196
211048332	chr2:211048332:C:A	2.65547e-14	-2.99727e-10	-1.26007
211048429	chr2:211048429:A:T	2.66052e-14	-2.99727e-10	-1.25817
211048596	chr2:211048596:G:A	5.81292e-14	-2.99727e-10	-0.476607
211048724	chr2:211048724:T:C	5.03451e-14	-2.99727e-10	-0.620374
211048921	chr2:211048921:A:G	1.22039e-14	-2.03752	-2.87485e-10
211048958	chr2:211048958:C:G	2.65645e-14	-2.99727e-10	-1.2597
211049034	chr2:211049034:T:A	5.7663e-14	-2.99727e-10	-0.48466
211049202	chr2:211049202:A:G	2.79609e-14	-2.99727e-10	-1.20847
211049278	chr2:211049278:C:A	2.96963e-14	-2.99727e-10	-1.14825
211050198	chr2:211050198:G:A	1.26665e-14	-2.00031	-2.87485e-10
211050214	chr2:211050214:G:A	4.27447e-15	-2.03297	-1.05365
211050226	chr2:211050226:G:T	2.8995e-14	-2.99727e-10	-1.17215
211050598	chr2:211050598:A:G	2.79775e-14	-2.99727e-10	-1.20788
211050952	chr2:211050952:A:G	8.4674e-13	-2.99727e-10	2.20212
211050984	chr2:211050984:T:C	4.35361e-14	-2.99727e-10	-0.765685
211051569	chr2:211051569:TATATA:T	2.98378e-14	-2.99727e-10	-1.1435
211051589	chr2:211051589:ATAT:A	4.95096e-14	-2.99727e-10	-0.63711
211051625	chr2:211051625:A:G	2.7992e-14	-2.99727e-10	-1.20736
211052094	chr2:211052094:T:C	3.99549e-15	-1.90955	-1.24455
211052312	chr2:211052312:A:G	2.68848e-14	-2.99727e-10	-1.24772
211052347	chr2:211052347:TTATC:T	2.85866e-14	-2.99727e-10	-1.18634
211052943	chr2:211052943:T:G	5.77858e-14	0.700532	-1.18306
211053110	chr2:211053110:C:A	2.73463e-14	-2.99727e-10	-1.23069
211053176	chr2:211053176:T:C	3.02849e-14	-2.99727e-10	-1.12863
211053685	chr2:211053685:G:T	5.22896e-14	-2.99727e-10	-0.582478
211053987	chr2:211053987:A:G	2.7078e-14	-2.99727e-10	-1.24055
211054062	chr2:211054062:T:C	5.23947e-14	-2.99727e-10	-0.58047
211054342	chr2:211054342:T:C	2.72461e-14	-2.99727e-10	-1.23436
211054473	chr2:211054473:G:T	3.8399e-14	-2.99727e-10	-0.891244
211054737	chr2:211054737:G:T	5.35843e-15	-2.03553	-0.825071
211054959	chr2:211054959:A:T	1.22263e-14	-2.03569	-2.87485e-10
211055243	chr2:211055243:G:A	2.76913e-14	-2.99727e-10	-1.21816
211056410	chr2:211056410:T:C	5.06714e-14	-2.99727e-10	-0.613914
211056431	chr2:211056431:G:T	3.37952e-14	-2.99727e-10	-1.01896
211056827	chr2:211056827:C:CA	2.78598e-14	-2.99727e-10	-1.21209
211056866	chr2:211056866:A:C	8.6483e-14	-2.99727e-10	-0.0793273
211057164	chr2:211057164:A:G	3.72435e-15	-1.96324	-1.26114
211058089	chr2:211058089:T:C	5.40835e-15	-1.77327	-1.07807
211058100	chr2:211058100:G:T	2.74811e-14	-2.99727e-10	-1.22578
211058462	chr2:211058462:T:C	2.83471e-14	-2.99727e-10	-1.19475
211059280	chr2:211059280:A:G	2.75084e-14	-2.99727e-10	-1.22478
211059664	chr2:211059664:G:A	2.68033e-14	-2.99727e-10	-1.25075
211059848	chr2:211059848:A:C	2.72816e-14	-2.99727e-10	-1.23306
211060444	chr2:211060444:T:C	5.12122e-14	-2.99727e-10	-0.603299
211060605	chr2:211060605:T:C	5.34144e-15	-1.86871	-0.995068
211060851	chr2:211060851:ATTC:A	3.34471e-14	-2.99727e-10	-1.02931
211061300	chr2:211061300:G:T	5.93196e-14	-2.99727e-10	-0.456335
211061303	chr2:211061303:CTTAAT:C	2.27087e-13	-2.99727e-10	0.886056
211061878	chr2:211061878:G:A	6.89503e-15	-1.96559	-0.642881
211061932	chr2:211061932:T:TA	2.72021e-14	-2.99727e-10	-1.23598
211062206	chr2:211062206:C:T	1.03884e-13	-2.99727e-10	0.103998
211062281	chr2:211062281:C:T	3.2108e-14	-2.99727e-10	-1.07017
211062590	chr2:211062590:T:G	5.26136e-15	-1.61799	-1.26089
211063816	chr2:211063816:C:T	4.85897e-15	-2.01427	-0.944175
211064327	chr2:211064327:T:C	1.59952e-14	-0.646389	-1.1206
211064440	chr2:211064440:T:C	5.21741e-15	-1.97105	-0.916219
211064592	chr2:211064592:A:G	2.65193e-14	-2.99727e-10	-1.2614
211064956	chr2:211064956:T:C	2.65208e-14	-2.99727e-10	-1.26135
211065052	chr2:211065052:CTCAGTAT:C	4.27371e-15	-2.03395	-1.05285
211065147	chr2:211065147:T:C	7.98298e-14	-2.99727e-10	-0.159378
211065507	chr2:211065507:C:T	2.68159e-14	-2.99727e-10	-1.25028
211065820	chr2:211065820:GACA:G	2.81018e-14	-2.99727e-10	-1.20344
211066144	chr2:211066144:T:A	7.26724e-15	-1.96844	-0.587459
211066418	chr2:211066418:T:C	2.46055e-14	-1.3363	-2.87485e-10
211066830	chr2:211066830:T:C	1.3508e-14	-1.93599	-2.87485e-10
211066910	chr2:211066910:C:T	4.50848e-14	-2.99727e-10	-0.73073
211066925	chr2:211066925:A:G	7.06233e-14	-2.99727e-10	-0.281915
211066962	chr2:211066962:G:A	5.10584e-15	-2.04109	-0.867803
211066999	chr2:211066999:A:C	2.88914e-14	-2.99727e-10	-1.17573
211067062	chr2:211067062:C:T	4.0225e-14	-2.99727e-10	-0.844787
211067083	chr2:211067083:C:T	3.16171e-14	-2.99727e-10	-1.08558
211067224	chr2:211067224:C:T	3.60189e-14	-2.99727e-10	-0.955231
211067569	chr2:211067569:A:G	3.86144e-14	-2.99727e-10	-0.885651
211067650	chr2:211067650:A:G	5.0926e-14	-2.99727e-10	-0.608902
211068399	chr2:211068399:A:G	3.18329e-14	-2.99727e-10	-1.07878
211068455	chr2:211068455:C:T	4.96555e-14	-2.99727e-10	-0.634166
211069405	chr2:211069405:A:G	2.66738e-14	-2.99727e-10	-1.25559
211069646	chr2:211069646:A:G	4.87428e-15	-1.86	-1.0953
211069785	chr2:211069785:G:A	2.76679e-14	-2.99727e-10	-1.219
211069907	chr2:211069907:G:A	3.0087e-14	-2.99727e-10	-1.13518
211069994	chr2:211069994:G:A	6.16399e-15	-1.73603	-0.984521
211070015	chr2:211070015:A:G	1.56539e-14	-0.651911	-1.13664
211070494	chr2:211070494:A:G	7.68537e-15	-1.9395	-0.560459
211070624	chr2:211070624:C:T	5.99981e-14	-2.99727e-10	-0.444962
211070747	chr2:211070747:A:G	6.58736e-14	-2.99727e-10	-0.351537
211070793	chr2:211070793:T:G	6.68093e-14	-2.99727e-10	-0.337432
211070989	chr2:211070989:A:G	3.13277e-14	-2.99727e-10	-1.09477
211071266	chr2:211071266:C:T	5.20938e-15	-1.97564	-0.913176
211071773	chr2:211071773:A:T	3.29715e-14	-2.99727e-10	-1.04363
211072005	chr2:211072005:T:G	2.81212e-14	-2.99727e-10	-1.20275
211072016	chr2:211072016:A:T	2.66168e-14	-2.99727e-10	-1.25773
211072038	chr2:211072038:A:G	4.725e-13	-2.99727e-10	1.61876
211072255	chr2:211072255:C:T	4.88377e-15	-2.01113	-0.942222
211072408	chr2:211072408:G:A	2.65306e-14	-2.99727e-10	-1.26098
211072417	chr2:211072417:G:A	1.26829e-14	-1.99902	-2.87485e-10
211072490	chr2:211072490:C:T	6.40146e-15	-1.8592	-0.823549
211072772	chr2:211072772:A:G	2.84867e-14	-2.99727e-10	-1.18984
211072834	chr2:211072834:A:C	2.96168e-12	-2.99727e-10	3.45424
211072864	chr2:211072864:C:T	3.50583e-14	-2.99727e-10	-0.982264
211072909	chr2:211072909:T:C	4.65732e-15	-1.73974	-1.2611
211072941	chr2:211072941:C:T	2.73368e-14	-2.99727e-10	-1.23104
211073031	chr2:211073031:G:A	2.68141e-14	-2.99727e-10	-1.25035
211073068	chr2:211073068:A:G	2.66138e-14	-2.99727e-10	-1.25784
211073535	chr2:211073535:AT:A	7.22302e-15	-1.67406	-0.887938
211073904	chr2:211073904:A:G	7.53503e-15	-2.04759	-0.472119
211074038	chr2:211074038:A:G	8.0133e-12	4.44958	-2.87485e-10
211074110	chr2:211074110:A:T	2.88799e-14	-2.99727e-10	-1.17613
211074405	chr2:211074405:G:A	2.70955e-13	1.06268	-2.87485e-10
211074500	chr2:211074500:C:T	4.02657e-14	-2.99727e-10	-0.843776
211074655	chr2:211074655:C:T	5.98204e-15	-1.75186	-0.998652
211074803	chr2:211074803:CT:C	2.83967e-14	-2.99727e-10	-1.193
211074854	chr2:211074854:ATTGT:A	3.94603e-14	-2.99727e-10	-0.863981
211074861	chr2:211074861:G:A	7.09147e-14	-2.99727e-10	-0.277798
211074932	chr2:211074932:A:G	4.71545e-14	-2.99727e-10	-0.685846
211075636	chr2:211075636:A:C	2.65207e-14	-2.99727e-10	-1.26135
211075651	chr2:211075651:A:G	2.85881e-14	-2.99727e-10	-1.18628
211075850	chr2:211075850:A:G	2.89303e-14	-2.99727e-10	-1.17439
211075897	chr2:211075897:A:G	2.65556e-14	-2.99727e-10	-1.26003
211076060	chr2:211076060:T:C	2.65077e-14	-2.99727e-10	-1.26184
211076123	chr2:211076123:G:A	1.24474e-14	-0.806706	-1.21106
211076280	chr2:211076280:A:C	3.00419e-14	-2.99727e-10	-1.13668
211076577	chr2:211076577:G:T	6.54598e-15	-1.87642	-0.784001
211076581	chr2:211076581:G:T	2.75141e-14	-2.99727e-10	-1.22458
211076718	chr2:211076718:A:G	3.18647e-14	-2.99727e-10	-1.07778
211076931	chr2:211076931:T:C	2.73685e-14	-2.99727e-10	-1.22988
211078066	chr2:211078066:A:G	7.28902e-14	-2.99727e-10	-0.250322
211078135	chr2:211078135:A:G	9.72713e-14	-2.99727e-10	0.0382286
211078281	chr2:211078281:C:T	1.46763e-12	-2.99727e-10	2.75213
211078461	chr2:211078461:G:C	3.9524e-14	-2.99727e-10	-0.862366
211078898	chr2:211078898:A:C	1.85548e-14	-2.04276	0.424213
211079125	chr2:211079125:CACT:C	6.65176e-13	-2.99727e-10	1.96078
211079130	chr2:211079130:ATTG:A	6.63889e-13	-2.99727e-10	1.95884
211079146	chr2:211079146:C:A	3.04603e-14	-2.99727e-10	-1.12285
211079169	chr2:211079169:C:CA	7.30362e-14	-2.99727e-10	-0.248321
211079307	chr2:211079307:A:ATAC	2.69159e-14	-2.99727e-10	-1.24656
211079323	chr2:211079323:T:C	2.81505e-14	-2.99727e-10	-1.20171
211079454	chr2:211079454:C:T	5.4048e-15	-2.0163	-0.835687
211079696	chr2:211079696:C:T	2.76939e-14	-2.99727e-10	-1.21806
211079797	chr2:211079797:G:A	2.78104e-14	-2.99727e-10	-1.21387
211079938	chr2:211079938:C:T	3.52455e-14	-2.99727e-10	-0.976938
211080019	chr2:211080019:C:T	4.60673e-14	-2.99727e-10	-0.709172
211080226	chr2:211080226:A:G	4.35798e-15	-2.04796	-1.01931
211080580	chr2:211080580:G:C	3.02113e-14	-2.99727e-10	-1.13106
211080650	chr2:211080650:A:C	2.79792e-14	-2.99727e-10	-1.20781
211080651	chr2:211080651:A:G	1.07927e-13	-2.99727e-10	0.142182
211080803	chr2:211080803:T:G	2.67737e-14	-2.99727e-10	-1.25186
211081333	chr2:211081333:A:G	6.95933e-15	-1.69156	-0.907637
211081754	chr2:211081754:G:A	2.68277e-14	-2.99727e-10	-1.24984
211081778	chr2:211081778:A:G	4.31579e-14	-2.99727e-10	-0.774409
211081906	chr2:211081906:A:C	1.16534e-13	-2.99727e-10	0.218907
211082271	chr2:211082271:C:T	5.12521e-15	-1.96356	-0.941546
211082303	chr2:211082303:T:C	1.23564e-13	-0.706419	0.983902
211082806	chr2:211082806:A:G	1.24247e-14	-0.813737	-1.20586
211082811	chr2:211082811:C:A	1.00083e-13	0.0667226	-2.87485e-10
211083158	chr2:211083158:G:A	4.21915e-13	-2.99727e-10	1.50553
211083718	chr2:211083718:A:G	2.93102e-14	-2.99727e-10	-1.16134
211084468	chr2:211084468:A:T	1.89925e-13	-2.99727e-10	0.707355
211084470	chr2:211084470:A:G	1.90709e-13	-2.99727e-10	0.711475
211084694	chr2:211084694:G:T	5.90635e-14	-2.99727e-10	-0.460662
211084819	chr2:211084819:GA:G	2.71924e-14	-2.99727e-10	-1.23634
211084860	chr2:211084860:A:C	2.75281e-14	-2.99727e-10	-1.22407
211084961	chr2:211084961:A:G	2.86074e-14	-2.99727e-10	-1.18561
211085005	chr2:211085005:A:G	1.44291e-13	-2.99727e-10	0.432557
211085709	chr2:211085709:A:G	4.99938e-14	-2.99727e-10	-0.627377
211086068	chr2:211086068:A:G	1.6521e-13	-2.99727e-10	0.567941
211086198	chr2:211086198:C:T	1.62937e-14	-1.7485	-2.87485e-10
211086299	chr2:211086299:G:A	7.46235e-14	-2.99727e-10	-0.22682
211086329	chr2:211086329:G:A	2.78962e-14	-2.99727e-10	-1.21079
211086336	chr2:211086336:T:G	4.67017e-14	-2.99727e-10	-0.695495
211086400	chr2:211086400:A:G	7.9867e-15	-1.43703	-1.02446
211086548	chr2:211086548:G:A	2.76328e-14	-2.99727e-10	-1.22027
211086571	chr2:211086571:T:C	5.1829e-14	-2.99727e-10	-0.591325
211086981	chr2:211086981:T:C	3.68044e-14	-2.99727e-10	-0.933658
211087658	chr2:211087658:G:T	3.87839e-14	-2.99727e-10	-0.881269
211087687	chr2:211087687:A:G	2.89426e-14	-2.99727e-10	-1.17396
211088368	chr2:211088368:C:T	5.32555e-15	-2.0486	-0.818155
211088585	chr2:211088585:A:G	2.66343e-14	-2.99727e-10	-1.25708
211088670	chr2:211088670:G:A	4.64845e-14	-2.99727e-10	-0.700156
211088719	chr2:211088719:C:G	4.64845e-14	-2.99727e-10	-0.700156
211088729	chr2:211088729:G:A	5.74978e-15	-2.01275	-0.777366
211089195	chr2:211089195:G:A	4.30089e-14	0.43291	-1.21078
211089240	chr2:211089240:C:T	4.12742e-14	-2.99727e-10	-0.819038
211089285	chr2:211089285:T:C	2.67464e-14	-2.99727e-10	-1.25288
211089612	chr2:211089612:T:C	2.77953e-14	-2.99727e-10	-1.21441
211089808	chr2:211089808:A:G	4.60352e-14	-2.99727e-10	-0.709868
211090156	chr2:211090156:G:T	6.07556e-15	-1.77288	-0.962117
211090265	chr2:211090265:G:A	2.65535e-14	-2.99727e-10	-1.26011
211090541	chr2:211090541:A:C	4.5272e-14	-2.99727e-10	-0.726587
211090645	chr2:211090645:G:C	4.778e-15	-1.85868	-1.11658
211090681	chr2:211090681:A:T	4.21751e-14	-2.99727e-10	-0.797445
211090687	chr2:211090687:T:G	4.21751e-14	-2.99727e-10	-0.797445
211090855	chr2:211090855:A:G	4.53376e-14	-2.99727e-10	-0.725139
211090981	chr2:211090981:C:T	5.10488e-13	-2.99727e-10	1.69609
211091022	chr2:211091022:T:C	4.17029e-14	-2.99727e-10	-0.808706
211091173	chr2:211091173:A:G	4.95029e-15	-2.04864	-0.891193
211091186	chr2:211091186:A:G	1.24463e-12	-2.99727e-10	2.58732
211091433	chr2:211091433:G:A	4.32921e-14	-2.99727e-10	-0.771305
211091470	chr2:211091470:T:C	2.85534e-14	-2.99727e-10	-1.1875
211091597	chr2:211091597:A:G	1.22523e-14	-2.03356	-2.87485e-10
211092106	chr2:211092106:T:C	4.3613e-14	-2.99727e-10	-0.763921
211092203	chr2:211092203:A:C	1.22588e-14	-2.03303	-2.87485e-10
211092274	chr2:211092274:C:T	2.65142e-14	-2.99727e-10	-1.26159
211092379	chr2:211092379:G:A	2.65064e-14	-2.99727e-10	-1.26189
211092384	chr2:211092384:T:C	5.86283e-15	-1.81617	-0.95447
211092434	chr2:211092434:G:A	6.72291e-15	-1.83054	-0.803213
211092659	chr2:211092659:A:G	2.8351e-14	-2.99727e-10	-1.19461
211092963	chr2:211092963:A:G	2.70109e-14	-2.99727e-10	-1.24303
211092991	chr2:211092991:A:G	4.43354e-14	-2.99727e-10	-0.747492
211093134	chr2:211093134:G:A	8.87359e-14	1.0743	-1.12791
211093295	chr2:211093295:C:T	4.28426e-14	-2.99727e-10	-0.781743
211093398	chr2:211093398:C:T	3.67302e-15	-1.98614	-1.25212
211093522	chr2:211093522:A:G	4.83241e-14	-2.99727e-10	-0.661345
211093569	chr2:211093569:G:A	1.24304e-14	-2.01913	-2.87485e-10
211094026	chr2:211094026:A:G	1.96748e-14	-1.55994	-2.87485e-10
211094071	chr2:211094071:G:A	2.70766e-14	-2.99727e-10	-1.24061
211094134	chr2:211094134:G:A	5.96428e-15	-2.03258	-0.72091
211094890	chr2:211094890:C:T	3.10534e-14	-2.99727e-10	-1.10357
211094904	chr2:211094904:T:C	9.25964e-15	-2.01371	-0.299904
211095336	chr2:211095336:T:G	2.65071e-14	-2.99727e-10	-1.26186
211095490	chr2:211095490:A:G	7.01983e-14	-2.99727e-10	-0.287951
211095680	chr2:211095680:C:G	3.55027e-14	-2.99727e-10	-0.969665
211095964	chr2:211095964:T:G	3.46842e-15	-2.03998	-1.25559
211096016	chr2:211096016:A:C	7.39306e-15	-2.04365	-0.495079
211096181	chr2:211096181:A:G	2.68214e-14	-2.99727e-10	-1.25008
211096234	chr2:211096234:C:T	3.62398e-14	-2.99727e-10	-0.949118
211096493	chr2:211096493:T:TA	4.14391e-14	-2.99727e-10	-0.81505
211096689	chr2:211096689:T:A	4.92961e-14	-2.99727e-10	-0.641431
211096956	chr2:211096956:T:G	1.174e-13	-2.99727e-10	0.226308
211097000	chr2:211097000:T:C	3.67377e-15	-1.97642	-1.26164
211097197	chr2:211097197:C:G	2.83907e-14	-2.99727e-10	-1.19321
211097260	chr2:211097260:G:A	2.75751e-14	-2.99727e-10	-1.22236
211097391	chr2:211097391:T:C	3.6691e-15	-1.98384	-1.25549
211097636	chr2:211097636:C:T	2.86361e-14	-2.99727e-10	-1.18461
211097825	chr2:211097825:A:T	7.65748e-15	-1.87607	-0.627519
211097926	chr2:211097926:T:A	7.23427e-14	-2.99727e-10	-0.257861
211098448	chr2:211098448:G:A	3.90374e-15	-1.96633	-1.21101
211098777	chr2:211098777:G:A	7.32411e-15	-1.91293	-0.635177
211099312	chr2:211099312:G:A	2.96467e-14	-2.99727e-10	-1.14992
211099487	chr2:211099487:T:C	6.92873e-15	-1.86958	-0.73402
211099613	chr2:211099613:T:C	3.03426e-14	-2.99727e-10	-1.12672
211100079	chr2:211100079:A:G	5.07394e-14	-2.99727e-10	-0.612572
211100131	chr2:211100131:A:T	3.5421e-14	-2.99727e-10	-0.971971
211100352	chr2:211100352:G:A	2.65748e-14	-2.99727e-10	-1.25931
211100405	chr2:211100405:A:C	5.23919e-15	-1.73802	-1.14509
211100619	chr2:211100619:C:T	4.69695e-15	-1.73061	-1.26175
211100954	chr2:211100954:C:T	4.04804e-14	-2.99727e-10	-0.838456
211101037	chr2:211101037:A:T	1.42091e-12	-2.99727e-10	2.71978
211101041	chr2:211101041:A:G	1.53955e-14	-0.58624	-1.21896
211101220	chr2:211101220:A:G	3.56317e-15	-2.03246	-1.23616
211101237	chr2:211101237:C:T	1.97643e-13	-2.99727e-10	0.747185
211101257	chr2:211101257:C:T	5.93396e-14	-2.99727e-10	-0.455998
211101384	chr2:211101384:A:C	2.847e-14	-2.99727e-10	-1.19043
211101592	chr2:211101592:G:A	5.54879e-15	-2.04524	-0.780456
211101689	chr2:211101689:T:TA	1.72142e-14	-0.500287	-1.19325
211101842	chr2:211101842:T:G	1.0512e-13	-2.99727e-10	0.115827
211102527	chr2:211102527:A:G	2.70206e-14	-2.99727e-10	-1.24268
211102606	chr2:211102606:T:A	7.07275e-14	-2.99727e-10	-0.280441
211103370	chr2:211103370:A:G	1.00924e-14	-1.06058	-1.16692
211104042	chr2:211104042:A:G	1.15345e-13	-2.99727e-10	0.208648
211104125	chr2:211104125:A:C	1.18344e-14	-0.927026	-1.14124
211104291	chr2:211104291:C:G	3.86249e-14	-2.99727e-10	-0.885378
211104354	chr2:211104354:T:C	9.29587e-15	-2.04778	-0.261925
211104524	chr2:211104524:T:C	1.73404e-14	-0.576502	-1.10974
211104634	chr2:211104634:A:G	9.44911e-14	-2.99727e-10	0.00923003
211104738	chr2:211104738:G:T	3.4463e-15	-2.04285	-1.25913
211104773	chr2:211104773:A:T	3.81361e-14	-2.99727e-10	-0.898115
211104793	chr2:211104793:T:C	3.14662e-14	-2.99727e-10	-1.09036
211104835	chr2:211104835:C:T	6.99315e-14	-2.99727e-10	-0.29176
211104854	chr2:211104854:A:T	2.77579e-14	-2.99727e-10	-1.21575
211104900	chr2:211104900:A:T	4.49218e-15	-1.80982	-1.22712
211105039	chr2:211105039:G:C	2.15687e-14	-0.206422	-1.26161
211105545	chr2:211105545:T:C	2.71996e-14	-2.99727e-10	-1.23607
211105554	chr2:211105554:T:C	4.51074e-13	-2.99727e-10	1.57236
211106251	chr2:211106251:G:T	5.40296e-15	-2.01018	-0.842152
211106263	chr2:211106263:C:T	2.68899e-14	-2.99727e-10	-1.24752
211106271	chr2:211106271:G:C	1.31187e-14	-0.816141	-1.1491
211106791	chr2:211106791:G:T	1.15084e-13	-2.99727e-10	0.206389
211107056	chr2:211107056:T:C	3.63822e-14	-2.99727e-10	-0.945196
211107128	chr2:211107128:T:A	3.5368e-15	-2.01412	-1.26193
211107220	chr2:211107220:A:G	1.24878e-14	-1.27215	-0.742379
211107233	chr2:211107233:A:G	5.23945e-15	-1.933	-0.950056
211107405	chr2:211107405:G:C	3.93128e-15	-1.93993	-1.23038
211107743	chr2:211107743:T:C	4.25006e-15	-1.85905	-1.2333
211107753	chr2:211107753:T:C	3.53755e-12	3.63191	-2.87485e-10
211107787	chr2:211107787:C:G	3.46033e-14	-2.99727e-10	-0.995327
211107829	chr2:211107829:A:G	4.51422e-15	-1.8121	-1.21994
211107857	chr2:211107857:C:T	3.23279e-14	-2.99727e-10	-1.06335
211107980	chr2:211107980:A:G	1.25401e-14	-2.01035	-2.87485e-10
211107992	chr2:211107992:C:T	5.3699e-14	0.515079	-1.07096
211108159	chr2:211108159:G:A	3.82368e-14	-2.99727e-10	-0.895477
211108327	chr2:211108327:C:T	2.66063e-14	-2.99727e-10	-1.25813
211108342	chr2:211108342:T:C	4.08755e-15	-1.88677	-1.24456
211108434	chr2:211108434:A:T	4.54594e-15	-1.7868	-1.23824
211108448	chr2:211108448:A:C	2.44935e-13	-2.99727e-10	0.961717
211108690	chr2:211108690:T:C	4.02934e-14	-2.99727e-10	-0.843088
211108876	chr2:211108876:A:G	3.93545e-15	-1.91895	-1.25031
211108946	chr2:211108946:G:A	5.95541e-15	-1.87727	-0.877702
211108989	chr2:211108989:G:T	1.12004e-13	-2.99727e-10	0.179262
211109224	chr2:211109224:T:C	3.47299e-14	-2.99727e-10	-0.991675
211109467	chr2:211109467:A:G	4.40503e-15	-1.79838	-1.25814
211110015	chr2:211110015:C:T	4.15917e-15	-1.912	-1.20196
211110023	chr2:211110023:G:A	5.56728e-14	-2.99727e-10	-0.519784
211110136	chr2:211110136:G:A	2.67845e-14	-2.99727e-10	-1.25145
211110834	chr2:211110834:TA:T	4.7381e-15	-1.93601	-1.04763
211111199	chr2:211111199:C:T	2.72801e-14	-2.99727e-10	-1.23312
211111558	chr2:211111558:C:T	3.10417e-14	-2.99727e-10	-1.10394
211111625	chr2:211111625:CAGTCTGGG:C	3.55156e-15	-2.04242	-1.22947
211111662	chr2:211111662:C:T	5.3538e-15	-1.62991	-1.23156
211111748	chr2:211111748:A:G	2.9882e-14	-2.99727e-10	-1.14202
211111907	chr2:211111907:T:C	5.3617e-15	-1.60711	-1.25288
211112099	chr2:211112099:T:C	3.21169e-14	-2.99727e-10	-1.06989
211112154	chr2:211112154:AGAG:A	2.73362e-14	-2.99727e-10	-1.23107
211112244	chr2:211112244:T:A	2.6779e-14	-2.99727e-10	-1.25166
211112258	chr2:211112258:AG:A	3.5919e-15	-2.00738	-1.25321
211112410	chr2:211112410:C:A	3.68824e-14	-2.99727e-10	-0.931542
211112503	chr2:211112503:A:T	3.38442e-14	0.166093	-1.1836
211112634	chr2:211112634:T:C	6.73777e-14	-2.99727e-10	-0.328961
211112936	chr2:211112936:C:G	2.75668e-14	-2.99727e-10	-1.22266
211112982	chr2:211112982:G:A	3.90835e-15	-1.91623	-1.25993
211113215	chr2:211113215:G:T	3.48531e-15	-2.03416	-1.25656
211113593	chr2:211113593:G:A	7.59729e-15	-1.29531	-1.21617
211113856	chr2:211113856:C:A	1.46491e-14	-1.8549	-2.87485e-10
211113895	chr2:211113895:C:A	2.85738e-14	-2.99727e-10	-1.18679
211114092	chr2:211114092:G:C	6.15351e-15	-1.46478	-1.25747
211114696	chr2:211114696:T:A	2.7084e-14	-2.99727e-10	-1.24033
211114713	chr2:211114713:G:A	2.80956e-14	-1.03642	-0.167237
211114745	chr2:211114745:T:C	2.91141e-14	-2.99727e-10	-1.16805
211115234	chr2:211115234:C:G	3.58221e-14	-2.99727e-10	-0.96071
211115537	chr2:211115537:A:G	8.58352e-14	1.04791	-1.13476
211116573	chr2:211116573:A:G	2.78951e-14	-2.99727e-10	-1.21083
211116737	chr2:211116737:T:A	4.04629e-15	-2.03506	-1.10642
211117170	chr2:211117170:A:G	2.92209e-14	-2.99727e-10	-1.16439
211117314	chr2:211117314:A:C	3.24276e-14	-2.99727e-10	-1.06027
211117427	chr2:211117427:A:C	3.92501e-14	-2.99727e-10	-0.869321
211117438	chr2:211117438:T:C	7.87901e-15	-1.24046	-1.23461
211117522	chr2:211117522:C:T	1.2381e-14	-2.02311	-2.87485e-10
211117550	chr2:211117550:A:G	2.70562e-14	-2.99727e-10	-1.24136
211117954	chr2:211117954:G:T	2.95448e-14	-2.99727e-10	-1.15337
211118036	chr2:211118036:A:G	3.90467e-14	0.286311	-1.16083
211118083	chr2:211118083:C:A	1.10519e-14	-1.25671	-0.879963
211118164	chr2:211118164:T:A	2.91934e-14	-2.99727e-10	-1.16533
211118538	chr2:211118538:A:G	3.08415e-13	1.19217	-2.87485e-10
211118592	chr2:211118592:A:G	8.03206e-15	-1.26551	-1.19032
211118869	chr2:211118869:G:A	2.7132e-14	-2.99727e-10	-1.23856
211119063	chr2:211119063:T:C	4.5111e-15	-2.01385	-1.01889
211119137	chr2:211119137:T:C	1.77609e-14	-1.04453	-0.61775
211119219	chr2:211119219:G:A	4.32646e-15	-2.00643	-1.06809
211119255	chr2:211119255:G:A	4.82279e-15	-2.04717	-0.918752
211119317	chr2:211119317:A:G	3.56446e-15	-2.04821	-1.22005
211119386	chr2:211119386:A:G	4.93163e-15	-2.03806	-0.905543
211119742	chr2:211119742:C:G	2.79804e-14	-2.99727e-10	-1.20777
211119989	chr2:211119989:C:T	1.94567e-14	-1.57108	-2.87485e-10
211120036	chr2:211120036:C:T	3.47374e-15	-2.0474	-1.24665
211120044	chr2:211120044:C:T	6.80878e-14	-2.99727e-10	-0.318478
211120225	chr2:211120225:G:T	3.44978e-14	0.0361634	-1.03454
211120417	chr2:211120417:G:T	3.45881e-14	-0.0714403	-0.924324
211120429	chr2:211120429:G:A	5.57878e-15	-1.56368	-1.25663
211120713	chr2:211120713:G:A	8.47281e-15	-1.38106	-1.02135
211121815	chr2:211121815:G:A	1.42589e-14	-1.8819	-2.87485e-10
211122176	chr2:211122176:A:G	2.81068e-14	-2.99727e-10	-1.20326
211122459	chr2:211122459:G:C	2.71938e-14	-2.99727e-10	-1.23628
211122555	chr2:211122555:C:T	2.91475e-14	-2.99727e-10	-1.16691
211122684	chr2:211122684:T:TCTAATGACA	2.14327e-14	-1.47436	-2.87485e-10
211123591	chr2:211123591:C:T	2.77357e-14	-2.99727e-10	-1.21655
211123607	chr2:211123607:T:G	4.37702e-13	1.54226	-2.87485e-10
211123688	chr2:211123688:T:C	8.29326e-15	-1.16198	-1.26185
211124133	chr2:211124133:C:A	7.60034e-15	-1.26449	-1.2466
211124226	chr2:211124226:C:CATGTAAAGTA	1.42763e-14	-1.88067	-2.87485e-10
211124256	chr2:211124256:A:G	8.67928e-15	-1.11911	-1.25923
211124298	chr2:211124298:G:T	9.06569e-15	-1.36612	-0.968661
211124417	chr2:211124417:A:G	7.49484e-14	-2.99727e-10	-0.222475
211124501	chr2:211124501:T:C	2.83154e-14	-2.99727e-10	-1.19587
211124511	chr2:211124511:T:C	3.61204e-15	-2.04147	-1.21354
211124665	chr2:211124665:G:A	2.67477e-14	-2.99727e-10	-1.25283
211124767	chr2:211124767:A:G	7.70933e-14	-2.99727e-10	-0.19426
211125003	chr2:211125003:A:G	1.04438e-14	-1.35701	-0.83626
211125375	chr2:211125375:G:A	5.88922e-15	-1.50621	-1.25994
211125511	chr2:211125511:T:C	3.46098e-15	-2.03564	-1.26208
211125530	chr2:211125530:G:A	3.38737e-14	-2.99727e-10	-1.01664
211125629	chr2:211125629:C:T	2.84737e-14	-2.99727e-10	-1.19029
211125630	chr2:211125630:G:A	6.79403e-15	-1.63053	-0.9927
211125855	chr2:211125855:T:C	1.79224e-14	-0.489801	-1.16342
211125901	chr2:211125901:A:C	1.11752e-14	-0.897959	-1.22762
211126062	chr2:211126062:A:ACAAT	2.73749e-14	-0.126957	-1.10269
211126064	chr2:211126064:A:AATCG	3.44824e-15	-2.03934	-1.26207
211126159	chr2:211126159:G:C	3.08512e-14	-2.99727e-10	-1.1101
211126397	chr2:211126397:C:T	1.20177e-13	-2.99727e-10	0.249688
211126505	chr2:211126505:A:G	2.42174e-14	-0.0906816	-1.26152
211126671	chr2:211126671:A:G	2.785e-14	-2.99727e-10	-1.21244
211126794	chr2:211126794:C:A	5.56863e-15	-1.58826	-1.23387
211126829	chr2:211126829:A:T	6.67624e-14	0.75846	-1.09659
211126960	chr2:211126960:G:A	6.54268e-14	-2.99727e-10	-0.358343
211127012	chr2:211127012:A:G	1.26385e-14	-2.00253	-2.87485e-10
211127013	chr2:211127013:T:C	2.56362e-14	-0.0371038	-1.25817
211127111	chr2:211127111:T:C	2.86738e-14	-2.99727e-10	-1.18329
211127154	chr2:211127154:C:T	9.96949e-15	-0.993098	-1.24665
211127468	chr2:211127468:A:T	2.78229e-14	-2.99727e-10	-1.21342
211127595	chr2:211127595:T:C	3.16876e-14	-2.99727e-10	-1.08335
211127644	chr2:211127644:A:G	1.5361e-14	-1.80744	-2.87485e-10
211128009	chr2:211128009:GTAT:G	3.51832e-15	-2.03963	-1.24166
211128199	chr2:211128199:TTG:T	4.02178e-14	-0.844965	-2.87485e-10
211128488	chr2:211128488:G:C	1.82792e-14	-0.372496	-1.26102
211128572	chr2:211128572:G:C	3.48003e-15	-2.03499	-1.25724
211128932	chr2:211128932:T:G	1.69096e-14	-1.20815	-0.503244
211128959	chr2:211128959:A:G	2.00849e-14	-1.15857	-0.380736
211129226	chr2:211129226:A:T	4.47645e-15	-2.02339	-1.01705
211129291	chr2:211129291:T:G	2.90453e-14	-2.99727e-10	-1.17042
211129353	chr2:211129353:T:G	1.20715e-14	-2.04843	-2.87485e-10
211129364	chr2:211129364:T:G	4.38119e-14	-0.0208907	-0.73848
211129468	chr2:211129468:A:G	8.34389e-15	-1.2787	-1.13905
211129498	chr2:211129498:AT:A	2.67959e-14	-2.99727e-10	-1.25103
211129506	chr2:211129506:C:A	3.40442e-14	0.184412	-1.19603
211129551	chr2:211129551:A:G	2.8038e-14	-2.99727e-10	-1.20571
211129557	chr2:211129557:C:T	2.65019e-14	-2.99727e-10	-1.26206
211129625	chr2:211129625:T:C	6.26029e-15	-1.4565	-1.24854
211129771	chr2:211129771:G:A	6.24855e-15	-2.03306	-0.673863
211129785	chr2:211129785:A:G	6.13334e-15	-2.03697	-0.688564
211129917	chr2:211129917:G:A	4.79451e-15	-1.9723	-0.999507
211129935	chr2:211129935:T:A	6.28432e-14	-2.99727e-10	-0.398632
211129962	chr2:211129962:A:T	5.21097e-14	-2.99727e-10	-0.585925
211130123	chr2:211130123:TATTAA:T	7.60505e-15	-1.34396	-1.1665
211130166	chr2:211130166:A:T	2.75074e-14	-2.99727e-10	-1.22482
211130230	chr2:211130230:T:G	4.26165e-14	0.141033	-0.928066
211130361	chr2:211130361:G:A	7.82124e-15	-1.3479	-1.13454
211130366	chr2:211130366:C:T	2.741e-14	-2.99727e-10	-1.22837
211130461	chr2:211130461:C:T	1.46014e-14	-1.85816	-2.87485e-10
211130556	chr2:211130556:T:C	3.55809e-14	-2.99727e-10	-0.967465
211130833	chr2:211130833:A:G	3.82938e-15	-1.96102	-1.23555
211131239	chr2:211131239:T:C	2.9463e-14	-2.99727e-10	-1.15614
211131463	chr2:211131463:T:C	2.65898e-14	-2.99727e-10	-1.25875
211131725	chr2:211131725:T:C	3.04147e-14	-1.12435	-2.87485e-10
211132079	chr2:211132079:G:A	6.92103e-15	-2.02996	-0.574751
211132140	chr2:211132140:A:G	2.81566e-14	-2.99727e-10	-1.2015
211132584	chr2:211132584:C:T	7.91484e-15	-1.26704	-1.2035
211132598	chr2:211132598:G:T	2.73015e-14	-2.99727e-10	-1.23233
211132651	chr2:211132651:T:A	6.31898e-14	-2.99727e-10	-0.393133
211132731	chr2:211132731:G:C	1.48213e-14	-1.26351	-0.579698
211132756	chr2:211132756:T:C	1.28994e-14	-1.98209	-2.87485e-10
211133044	chr2:211133044:G:C	2.73454e-14	-2.99727e-10	-1.23073
211133061	chr2:211133061:C:A	2.65271e-14	-2.99727e-10	-1.26111
211133355	chr2:211133355:AT:A	7.17965e-15	-1.38424	-1.18378
211133513	chr2:211133513:A:C	8.2219e-14	-0.129889	-2.87485e-10
211133758	chr2:211133758:G:A	8.81864e-15	-1.25836	-1.10405
211133764	chr2:211133764:T:A	6.81919e-15	-1.36046	-1.25907
211134000	chr2:211134000:C:A	1.24716e-14	-2.01582	-2.87485e-10
211134286	chr2:211134286:C:T	7.59149e-15	-2.04849	-0.463762
211134372	chr2:211134372:A:G	3.07607e-14	-2.99727e-10	-1.11304
211135805	chr2:211135805:G:C	2.75245e-14	-2.99727e-10	-1.2242
211135854	chr2:211135854:T:C	6.16508e-15	-1.47653	-1.24384
211135982	chr2:211135982:G:A	3.14183e-14	-2.99727e-10	-1.09189
211136041	chr2:211136041:T:C	4.46609e-14	0.426591	-1.16677
211136046	chr2:211136046:T:C	8.09782e-15	-1.48716	-0.960518
211136620	chr2:211136620:A:G	4.34729e-14	0.402308	-1.16945
211136677	chr2:211136677:C:T	6.07753e-14	-2.99727e-10	-0.432092
211136805	chr2:211136805:C:T	2.99321e-14	-0.828888	-0.311456
211137091	chr2:211137091:A:G	6.51676e-15	-1.41554	-1.24936
211137166	chr2:211137166:C:A	6.43209e-15	-1.42492	-1.25305
211137298	chr2:211137298:G:A	2.95264e-14	-2.99727e-10	-1.15399
211137334	chr2:211137334:TTG:T	9.90929e-15	-1.00475	-1.24105
211137804	chr2:211137804:GC:G	7.6176e-15	-1.46699	-1.04182
211137941	chr2:211137941:T:C	2.77468e-14	-2.99727e-10	-1.21616
211138080	chr2:211138080:C:T	2.97977e-14	-2.99727e-10	-1.14484
211138095	chr2:211138095:A:G	4.16227e-14	0.345384	-1.15601
211138491	chr2:211138491:C:T	6.32664e-15	-1.43515	-1.25935
211138507	chr2:211138507:C:T	1.25345e-14	-2.01079	-2.87485e-10
211138520	chr2:211138520:T:C	7.69384e-15	-1.46776	-1.03109
211138588	chr2:211138588:C:T	6.35883e-15	-1.4286	-1.26084
211138710	chr2:211138710:A:G	4.37385e-14	0.388304	-1.14935
211138771	chr2:211138771:A:G	5.78259e-15	-1.53395	-1.25048
211138868	chr2:211138868:C:T	1.33256e-14	-1.94959	-2.87485e-10
211139027	chr2:211139027:G:T	2.83684e-14	-2.99727e-10	-1.194
211139114	chr2:211139114:T:C	1.05878e-14	-0.928958	-1.25062
211139248	chr2:211139248:T:C	6.12767e-14	-2.99727e-10	-0.423876
211139604	chr2:211139604:T:C	7.42388e-15	-1.39993	-1.13464
211139780	chr2:211139780:C:A	2.48274e-14	-0.819787	-0.50754
211139841	chr2:211139841:G:A	7.17533e-15	-1.42893	-1.13969
211139849	chr2:211139849:G:A	2.90054e-14	-2.99727e-10	-1.17179
211139890	chr2:211139890:G:A	2.77485e-14	-2.99727e-10	-1.21609
211139977	chr2:211139977:T:C	8.06147e-15	-1.40835	-1.04383
211140176	chr2:211140176:T:G	4.32283e-14	0.390027	-1.16281
211140481	chr2:211140481:T:C	6.37354e-15	-2.04866	-0.638464
211140525	chr2:211140525:C:T	3.04989e-14	-2.99727e-10	-1.12158
211140742	chr2:211140742:T:C	1.01925e-14	-0.975468	-1.24216
211140768	chr2:211140768:G:A	2.18963e-14	-0.886514	-0.566443
211140817	chr2:211140817:C:T	7.6899e-15	-1.34225	-1.15711
211140827	chr2:211140827:TTAAG:T	2.92651e-14	-2.99727e-10	-1.16288
211141149	chr2:211141149:T:C	2.73134e-14	-2.99727e-10	-1.2319
211141195	chr2:211141195:C:T	6.53776e-15	-1.40098	-1.2607
211141456	chr2:211141456:A:G	2.97563e-14	-2.99727e-10	-1.14624
211142372	chr2:211142372:T:G	2.95175e-14	-1.15429	-2.87485e-10
211142379	chr2:211142379:A:T	3.53867e-14	-2.99727e-10	-0.972938
211142433	chr2:211142433:T:C	2.83602e-14	-2.99727e-10	-1.19429
211142434	chr2:211142434:G:A	2.66391e-14	-2.99727e-10	-1.25689
211142613	chr2:211142613:G:A	1.31765e-14	-1.39682	-0.564023
211142801	chr2:211142801:A:G	4.51253e-14	0.43266	-1.16249
211142812	chr2:211142812:G:A	2.84058e-14	-2.99727e-10	-1.19268
211143301	chr2:211143301:T:A	2.90485e-14	0.0709363	-1.24124
211143636	chr2:211143636:T:C	2.44666e-14	-0.885748	-0.456217
211143749	chr2:211143749:T:G	4.44966e-14	0.418511	-1.16237
211144316	chr2:211144316:G:T	4.52691e-14	-2.99727e-10	-0.726651
211144456	chr2:211144456:T:A	2.96011e-14	-2.99727e-10	-1.15146
211145274	chr2:211145274:G:A	4.4891e-14	-2.99727e-10	-0.735039
211145463	chr2:211145463:T:C	4.60905e-14	-2.99727e-10	-0.708669
211145504	chr2:211145504:G:C	1.36831e-14	-1.41819	-0.504929
211145545	chr2:211145545:T:C	2.92368e-14	-2.99727e-10	-1.16385
211145559	chr2:211145559:A:G	2.69435e-14	-2.99727e-10	-1.24553
211145663	chr2:211145663:G:T	4.58522e-14	-2.99727e-10	-0.713853
211145668	chr2:211145668:C:T	4.64856e-14	-2.99727e-10	-0.700132
211145769	chr2:211145769:A:C	3.75198e-14	0.280875	-1.19528
211145785	chr2:211145785:A:G	1.03482e-14	-1.28927	-0.913197
211145983	chr2:211145983:T:C	8.62533e-15	-1.50344	-0.881134
211146045	chr2:211146045:A:T	2.97505e-14	-2.99727e-10	-1.14643
211146287	chr2:211146287:GA:G	1.87585e-14	-1.08439	-0.523239
211146328	chr2:211146328:G:T	2.88953e-14	0.048917	-1.22451
211146343	chr2:211146343:CAT:C	3.68744e-15	-1.99686	-1.23748
211146393	chr2:211146393:A:G	6.03632e-14	-2.99727e-10	-0.438896
211146946	chr2:211146946:T:C	5.40161e-14	-2.99727e-10	-0.549994
211147300	chr2:211147300:G:A	2.07185e-14	-0.937866	-0.570383
211147482	chr2:211147482:T:C	3.58169e-14	-2.99727e-10	-0.960855
211147728	chr2:211147728:A:G	2.94591e-14	-2.99727e-10	-1.15627
211148288	chr2:211148288:GTGTT:G	5.49706e-15	-1.5747	-1.26036
211148465	chr2:211148465:TAGAA:T	1.20932e-14	-2.04664	-2.87485e-10
211148511	chr2:211148511:T:A	2.6657e-14	-2.99727e-10	-1.25622
211148769	chr2:211148769:G:A	1.78323e-14	-1.65826	-2.87485e-10
211148979	chr2:211148979:T:C	3.92178e-14	0.0760355	-0.94618
211149077	chr2:211149077:A:G	1.13088e-14	-1.20252	-0.911176
211149236	chr2:211149236:C:G	2.72702e-14	0.0244081	-1.25789
211149351	chr2:211149351:C:T	2.90183e-14	-2.99727e-10	-1.17135
211149352	chr2:211149352:G:A	2.70827e-14	-2.99727e-10	-1.24038
211149406	chr2:211149406:T:C	3.68845e-14	-2.99727e-10	-0.931484
211149488	chr2:211149488:G:A	3.24856e-14	0.203319	-1.2618
211149536	chr2:211149536:G:C	3.61293e-15	-2.00208	-1.25267
211149662	chr2:211149662:T:C	2.94648e-14	-2.99727e-10	-1.15608
211149726	chr2:211149726:T:C	2.65433e-14	-2.99727e-10	-1.2605
211149739	chr2:211149739:T:C	4.25955e-14	-2.99727e-10	-0.787527
211149833	chr2:211149833:C:A	2.77791e-14	-2.99727e-10	-1.21499
211150115	chr2:211150115:G:A	4.18945e-14	-0.117558	-0.686562
211150695	chr2:211150695:T:C	1.03542e-14	-0.954269	-1.24762
211151073	chr2:211151073:T:C	2.94196e-14	-2.99727e-10	-1.15761
211151122	chr2:211151122:C:T	1.32365e-14	-1.95629	-2.87485e-10
211151331	chr2:211151331:G:A	1.84224e-14	-1.06986	-0.555848
211151862	chr2:211151862:T:C	9.43628e-15	-1.41236	-0.882353
211152405	chr2:211152405:C:T	2.16112e-14	-0.212616	-1.25345
211152645	chr2:211152645:T:C	4.49256e-14	-2.99727e-10	-0.734267
211152700	chr2:211152700:G:A	5.31749e-14	-2.99727e-10	-0.565688
211153139	chr2:211153139:A:G	2.82478e-14	-2.99727e-10	-1.19826
211153179	chr2:211153179:A:G	4.31701e-14	-2.99727e-10	-0.774128
211153270	chr2:211153270:C:T	2.65828e-14	-2.99727e-10	-1.25901
211153359	chr2:211153359:A:G	2.79502e-14	-2.99727e-10	-1.20885
211153446	chr2:211153446:C:T	2.67239e-14	-2.99727e-10	-1.25372
211153541	chr2:211153541:A:G	2.41032e-14	-1.35693	-2.87485e-10
211154574	chr2:211154574:C:T	5.95931e-14	-2.99727e-10	-0.451736
211154728	chr2:211154728:A:G	6.83743e-14	-2.99727e-10	-0.314278
211154749	chr2:211154749:G:C	3.61172e-15	-2.01944	-1.23565
211155341	chr2:211155341:T:C	3.08403e-14	-2.99727e-10	-1.11045
211155502	chr2:211155502:G:T	4.35769e-14	-2.99727e-10	-0.764747
211155823	chr2:211155823:T:C	4.75369e-15	-1.73321	-1.24714
211156088	chr2:211156088:G:A	2.71666e-14	-2.99727e-10	-1.23729
211156133	chr2:211156133:C:T	3.48281e-15	-2.03085	-1.26059
211156215	chr2:211156215:ATTTG:A	5.19649e-15	-1.7419	-1.14939
211156299	chr2:211156299:C:T	1.0347e-14	-1.01567	-1.1869
211156318	chr2:211156318:T:C	2.90532e-14	-2.99727e-10	-1.17015
211156917	chr2:211156917:T:C	4.04851e-14	-2.99727e-10	-0.838342
211157030	chr2:211157030:G:A	7.82502e-15	-1.63888	-0.84307
211157255	chr2:211157255:T:C	6.48131e-14	-2.99727e-10	-0.367768
211157275	chr2:211157275:G:C	8.28069e-15	-1.42575	-0.999599
211157417	chr2:211157417:G:A	4.59647e-14	-2.99727e-10	-0.711402
211157451	chr2:211157451:A:G	4.18719e-14	-2.99727e-10	-0.804661
211157761	chr2:211157761:A:G	1.46728e-14	-1.85328	-2.87485e-10
211158082	chr2:211158082:T:C	2.65213e-14	-2.99727e-10	-1.26133
211158234	chr2:211158234:T:C	4.72851e-15	-1.89268	-1.09298
211158337	chr2:211158337:C:T	5.12462e-15	-1.74428	-1.16094
211158491	chr2:211158491:A:G	2.66043e-14	-2.99727e-10	-1.2582
211158723	chr2:211158723:G:T	3.96631e-14	-2.99727e-10	-0.858853
211158786	chr2:211158786:A:G	4.57964e-14	-2.99727e-10	-0.715069
211158841	chr2:211158841:G:A	7.31146e-15	-1.51003	-1.0398
211158928	chr2:211158928:T:A	3.88858e-15	-1.93331	-1.24792
211158997	chr2:211158997:T:C	3.86095e-15	-1.95021	-1.23816
211159103	chr2:211159103:A:T	2.5091e-12	3.2884	-2.87485e-10
211159404	chr2:211159404:T:C	7.00728e-14	-2.99727e-10	-0.289741
211160022	chr2:211160022:G:A	2.70016e-14	-2.99727e-10	-1.24338
211160205	chr2:211160205:T:C	2.91317e-14	-2.99727e-10	-1.16745
211160287	chr2:211160287:G:A	7.49877e-14	-2.99727e-10	-0.221951
211160627	chr2:211160627:G:A	4.56083e-14	-2.99727e-10	-0.719185
211160871	chr2:211160871:TG:T	5.33957e-14	-2.99727e-10	-0.561546
211160883	chr2:211160883:A:G	2.65891e-14	-2.99727e-10	-1.25878
211160900	chr2:211160900:T:A	2.77273e-14	-2.99727e-10	-1.21686
211161130	chr2:211161130:G:A	4.22263e-14	-0.796233	-2.87485e-10
211161271	chr2:211161271:G:A	3.63874e-15	-2.01108	-1.23655
211161570	chr2:211161570:A:G	5.37135e-15	-1.99312	-0.865078
211161898	chr2:211161898:A:G	3.96239e-15	-1.92047	-1.24196
211162180	chr2:211162180:C:T	1.95201e-14	-0.428212	-1.13962
211162360	chr2:211162360:A:C	1.36409e-14	-1.9262	-2.87485e-10
211162425	chr2:211162425:AT:A	4.10685e-15	-1.90642	-1.2202
211162448	chr2:211162448:C:T	4.77875e-14	-2.99727e-10	-0.67251
211162504	chr2:211162504:C:T	1.66157e-14	-1.13748	-0.591444
211162746	chr2:211162746:A:G	2.65013e-14	-2.99727e-10	-1.26208
211162775	chr2:211162775:T:G	1.07723e-13	-2.99727e-10	0.140285
211163262	chr2:211163262:T:C	3.1147e-14	-2.99727e-10	-1.10056
211163507	chr2:211163507:A:G	2.66543e-14	-2.99727e-10	-1.25633
211163586	chr2:211163586:A:G	3.29453e-14	-2.99727e-10	-1.04443
211163716	chr2:211163716:G:C	3.99441e-15	-1.96162	-1.19276
211163901	chr2:211163901:TC:T	3.84786e-14	-2.99727e-10	-0.889172
211163919	chr2:211163919:G:A	4.08525e-15	-1.93533	-1.19656
211163965	chr2:211163965:G:A	9.07736e-14	-2.99727e-10	-0.0309064
211163997	chr2:211163997:G:T	3.83807e-15	-2.04282	-1.15148
211164373	chr2:211164373:AT:A	5.24814e-15	-1.76025	-1.12116
211164838	chr2:211164838:A:G	3.45858e-15	-2.03664	-1.26177
211164931	chr2:211164931:T:C	3.4201e-15	-2.04847	-1.26113
211165167	chr2:211165167:T:A	3.96816e-15	-1.97875	-1.18222
211165355	chr2:211165355:A:G	1.52415e-14	-1.81526	-2.87485e-10
211166008	chr2:211166008:T:G	5.02453e-15	-1.69841	-1.22653
211166092	chr2:211166092:A:G	4.2011e-15	-2.02395	-1.07997
211166125	chr2:211166125:C:A	3.53125e-15	-2.04693	-1.2307
211166148	chr2:211166148:G:A	4.17066e-15	-2.01627	-1.09493
211166340	chr2:211166340:A:T	2.66925e-14	-2.99727e-10	-1.25489
211166401	chr2:211166401:C:T	4.16542e-15	-2.02258	-1.08988
211166580	chr2:211166580:G:C	4.17739e-15	-2.02554	-1.08405
211166598	chr2:211166598:C:T	4.19323e-15	-2.02205	-1.08375
211166703	chr2:211166703:T:C	3.75089e-14	-2.99727e-10	-0.914696
211166798	chr2:211166798:C:T	2.87869e-14	-2.99727e-10	-1.17936
211166894	chr2:211166894:T:C	2.65282e-14	-2.99727e-10	-1.26107
211166973	chr2:211166973:G:A	6.84775e-15	-1.57953	-1.03582
211167033	chr2:211167033:T:C	3.40782e-14	-2.99727e-10	-1.01062
211167107	chr2:211167107:T:A	4.396e-15	-2.02788	-1.0307
211167112	chr2:211167112:A:G	4.08562e-15	-2.03321	-1.09859
211167189	chr2:211167189:G:C	4.69509e-15	-2.02182	-0.970937
211167250	chr2:211167250:A:G	2.66577e-14	-2.99727e-10	-1.2562
211167559	chr2:211167559:T:C	4.42e-14	-2.99727e-10	-0.750551
211167730	chr2:211167730:A:G	4.42302e-14	-2.99727e-10	-0.749868
211167788	chr2:211167788:T:C	2.67143e-14	-2.99727e-10	-1.25408
211167856	chr2:211167856:A:G	4.28155e-15	-2.02048	-1.06448
211167944	chr2:211167944:A:AG	2.8401e-14	-2.99727e-10	-1.19285
211168135	chr2:211168135:G:GA	4.33818e-15	-2.02327	-1.04855
211168150	chr2:211168150:T:G	4.40619e-15	-2.03135	-1.02492
211168473	chr2:211168473:TA:T	3.69068e-15	-1.97143	-1.26203
211168501	chr2:211168501:G:A	2.72676e-14	-2.99727e-10	-1.23357
211168559	chr2:211168559:G:A	8.29817e-14	-2.99727e-10	-0.120655
211168592	chr2:211168592:A:G	3.60335e-15	-1.99533	-1.26208
211168861	chr2:211168861:G:A	4.12612e-14	-2.99727e-10	-0.819352
211168937	chr2:211168937:A:G	1.38125e-14	-1.9137	-2.87485e-10
211169019	chr2:211169019:G:C	1.48419e-14	-1.84182	-2.87485e-10
211169090	chr2:211169090:C:T	3.64062e-15	-1.98825	-1.25887
211169143	chr2:211169143:T:C	5.0972e-14	-2.99727e-10	-0.607999
211169159	chr2:211169159:A:G	3.50918e-15	-2.04787	-1.23602
211169354	chr2:211169354:A:G	3.64242e-15	-1.98476	-1.26186
211169457	chr2:211169457:T:A	3.66869e-15	-1.97769	-1.26175
211169518	chr2:211169518:G:A	1.20957e-14	-2.04643	-2.87485e-10
211169662	chr2:211169662:C:T	2.68974e-14	-2.99727e-10	-1.24725
211170247	chr2:211170247:C:T	7.85108e-15	-1.26721	-1.21141
211170401	chr2:211170401:ATACT:A	3.6358e-15	-1.98638	-1.26207
211170437	chr2:211170437:C:T	3.60264e-15	-1.9957	-1.26191
211170820	chr2:211170820:T:C	3.65396e-15	-1.9826	-1.26086
211170821	chr2:211170821:G:A	3.73312e-15	-2.00682	-1.21521
211171081	chr2:211171081:T:C	3.86894e-15	-2.03153	-1.15477
211171092	chr2:211171092:G:A	1.79651e-14	-1.65084	-2.87485e-10
211171102	chr2:211171102:A:G	1.87975e-14	-0.363041	-1.24251
211171191	chr2:211171191:A:G	3.21684e-14	-2.99727e-10	-1.06829
211171263	chr2:211171263:T:C	8.96611e-14	-2.99727e-10	-0.0432382
211171365	chr2:211171365:T:C	3.4948e-15	-2.02741	-1.26059
211171431	chr2:211171431:G:T	2.81046e-14	-2.99727e-10	-1.20334
211171592	chr2:211171592:G:T	5.75791e-14	-2.99727e-10	-0.486116
211171740	chr2:211171740:G:T	3.49026e-15	-2.02757	-1.26173
211171880	chr2:211171880:AAAT:A	3.50839e-15	-2.03236	-1.25176
211171926	chr2:211171926:C:T	3.53916e-15	-2.01602	-1.25936
211171950	chr2:211171950:T:C	3.52112e-15	-2.01982	-1.26068
211171995	chr2:211171995:C:A	3.5053e-15	-2.02434	-1.26066
211172075	chr2:211172075:TAATC:T	3.49739e-15	-2.02569	-1.26157
211172259	chr2:211172259:T:G	8.46971e-14	-2.99727e-10	-0.100194
211172642	chr2:211172642:GA:G	5.29773e-14	-2.99727e-10	-0.569412
211173099	chr2:211173099:CCAGT:C	3.19728e-14	-2.99727e-10	-1.07439
211173193	chr2:211173193:G:A	4.9081e-15	-1.9994	-0.948991
211173227	chr2:211173227:T:G	3.68299e-15	-1.97915	-1.2564
211173492	chr2:211173492:A:G	3.66258e-15	-1.98931	-1.2518
211173767	chr2:211173767:A:G	2.86747e-14	-2.99727e-10	-1.18326
211174123	chr2:211174123:A:G	2.90739e-14	-2.99727e-10	-1.16943
211174151	chr2:211174151:A:C	3.69122e-15	-2.02622	-1.2071
211174355	chr2:211174355:G:A	4.94047e-15	-2.03302	-0.908793
211174517	chr2:211174517:TG:T	1.56542e-14	-1.78854	-2.87485e-10
211174834	chr2:211174834:A:T	3.4524e-15	-2.03813	-1.26207
211174911	chr2:211174911:T:C	3.7996e-15	-1.98209	-1.22229
211174914	chr2:211174914:C:T	4.50432e-14	-2.99727e-10	-0.731654
211175148	chr2:211175148:G:T	6.00471e-15	-1.50906	-1.23767
211175231	chr2:211175231:T:A	4.20155e-15	-2.03542	-1.0684
211175254	chr2:211175254:G:A	4.12092e-15	-2.0402	-1.08299
211175281	chr2:211175281:G:T	2.65447e-14	-2.99727e-10	-1.26044
211175466	chr2:211175466:AAAG:A	4.4083e-15	-1.97824	-1.07755
211175483	chr2:211175483:G:T	3.46339e-15	-2.03528	-1.26175
211175685	chr2:211175685:A:G	2.88711e-14	-2.99727e-10	-1.17644
```
