## Supplementary material for "Characterization of shared and ancestry-specific signals driving complex traits using multi-ancestry fine-mapping": susiex_nc2.cs80.snp

```
BP	SNP	PIP(CS1)	LogBF(CS1,Pop1)	LogBF(CS1,Pop2)
209778545	chr2:209778545:A:G	4.1687e-15	-2.02385	-1.11833
209778640	chr2:209778640:G:A	4.65959e-14	-2.99727e-10	-0.728273
209778953	chr2:209778953:A:G	9.48813e-15	-1.61215	-0.707591
209779157	chr2:209779157:T:C	7.61916e-15	-1.67711	-0.862014
209779280	chr2:209779280:T:G	9.31238e-15	-1.59893	-0.739509
209779480	chr2:209779480:A:AT	9.0029e-15	-1.60904	-0.763203
209779679	chr2:209779679:T:C	1.33189e-14	-1.98061	-2.87485e-10
209779698	chr2:209779698:T:C	9.03414e-15	-1.59172	-0.777053
209779977	chr2:209779977:G:A	4.32847e-14	-2.99727e-10	-0.801986
209780162	chr2:209780162:C:T	9.10624e-15	-1.62136	-0.739471
209780379	chr2:209780379:G:A	8.55017e-15	-1.64509	-0.778743
209780643	chr2:209780643:T:C	8.85126e-15	-1.62091	-0.768317
209780724	chr2:209780724:T:C	3.77657e-14	-2.99727e-10	-0.938386
209780954	chr2:209780954:C:T	1.26214e-14	-2.03439	-2.87485e-10
209781238	chr2:209781238:C:T	9.30119e-15	-1.61191	-0.727731
209781725	chr2:209781725:T:C	9.25672e-15	-1.62423	-0.72021
209781774	chr2:209781774:T:C	8.96146e-15	-1.63564	-0.74121
209781942	chr2:209781942:T:A	6.1064e-14	-2.99727e-10	-0.457864
209782407	chr2:209782407:T:A	9.04337e-15	-1.61457	-0.753189
209782621	chr2:209782621:T:C	6.16203e-15	-1.82509	-0.926287
209782835	chr2:209782835:C:T	8.7013e-15	-1.6809	-0.725415
209783103	chr2:209783103:T:C	8.75101e-15	-1.62328	-0.777337
209783798	chr2:209783798:G:A	8.76246e-15	-1.73175	-0.667563
209785224	chr2:209785224:G:A	9.5561e-15	-1.59597	-0.716639
209785551	chr2:209785551:A:T	2.73293e-14	-2.99727e-10	-1.26183
209785780	chr2:209785780:A:G	9.79819e-15	-1.54736	-0.740228
209785891	chr2:209785891:A:G	3.01188e-14	-2.99727e-10	-1.16464
209786137	chr2:209786137:C:T	5.92083e-14	-2.99727e-10	-0.488725
209786344	chr2:209786344:G:A	9.99587e-15	-1.57607	-0.691548
209786620	chr2:209786620:G:T	9.66873e-15	-1.6831	-0.61779
209787192	chr2:209787192:G:A	8.43524e-15	-1.55782	-0.879548
209787274	chr2:209787274:T:A	9.07911e-15	-1.57796	-0.785851
209787617	chr2:209787617:G:A	1.12774e-13	0.155599	-2.87485e-10
209787793	chr2:209787793:T:C	9.2264e-15	-1.59239	-0.75533
209787889	chr2:209787889:A:C	8.86768e-15	-1.61041	-0.776958
209788138	chr2:209788138:C:T	2.74792e-14	-2.99727e-10	-1.25636
209788242	chr2:209788242:C:T	1.01153e-14	-1.30895	-0.946783
209788463	chr2:209788463:G:A	5.98532e-15	-1.5823	-1.19818
209788650	chr2:209788650:TATAGA:T	6.289e-14	-2.99727e-10	-0.428399
209788681	chr2:209788681:T:C	2.73484e-14	-2.99727e-10	-1.26113
209788741	chr2:209788741:G:A	8.47539e-14	-2.99727e-10	-0.130034
209788758	chr2:209788758:G:A	3.98181e-15	-2.00288	-1.18517
209789152	chr2:209789152:T:A	9.23355e-15	-1.58176	-0.765182
209789226	chr2:209789226:G:GA	9.25839e-15	-1.58163	-0.762625
209789501	chr2:209789501:C:T	9.29513e-15	-1.58066	-0.75964
209790058	chr2:209790058:C:T	8.43451e-14	-2.99727e-10	-0.13487
209790075	chr2:209790075:A:G	6.72098e-14	-2.99727e-10	-0.361967
209790372	chr2:209790372:A:G	6.91865e-14	-2.99727e-10	-0.33298
209790885	chr2:209790885:C:G	4.12203e-14	-2.99727e-10	-0.850855
209790889	chr2:209790889:A:G	9.21934e-14	-2.99727e-10	-0.0458975
209791368	chr2:209791368:CCT:C	1.76085e-13	-2.99727e-10	0.601183
209791435	chr2:209791435:C:T	4.12823e-14	-2.99727e-10	-0.849353
209791870	chr2:209791870:C:T	5.82294e-14	-2.99727e-10	-0.505396
209792416	chr2:209792416:T:C	2.75828e-14	-2.99727e-10	-1.25259
209792422	chr2:209792422:A:C	5.10624e-14	-2.99727e-10	-0.636737
209792515	chr2:209792515:T:A	6.1128e-14	-2.99727e-10	-0.456815
209793070	chr2:209793070:T:G	5.59771e-15	-1.59077	-1.25666
209793227	chr2:209793227:A:G	1.26745e-14	-2.0302	-2.87485e-10
209793358	chr2:209793358:A:G	2.80769e-14	-2.99727e-10	-1.23484
209793427	chr2:209793427:A:G	6.25072e-15	-1.73614	-1.00095
209793653	chr2:209793653:G:T	2.86552e-14	-2.99727e-10	-1.21445
209794132	chr2:209794132:A:G	2.76418e-14	-2.99727e-10	-1.25046
209794302	chr2:209794302:C:T	2.7594e-14	-2.99727e-10	-1.25219
209794570	chr2:209794570:A:C	7.94347e-14	-2.99727e-10	-0.194851
209794710	chr2:209794710:A:G	6.25668e-15	-1.72552	-1.01062
209794901	chr2:209794901:C:A	7.30752e-14	-2.99727e-10	-0.278298
209795050	chr2:209795050:A:G	9.38798e-14	-2.99727e-10	-0.0277709
209795143	chr2:209795143:A:G	1.25841e-14	-2.03735	-2.87485e-10
209795194	chr2:209795194:T:C	8.8517e-14	-2.99727e-10	-0.0865918
209795397	chr2:209795397:A:G	2.98901e-14	-2.99727e-10	-1.17226
209795525	chr2:209795525:T:G	9.36891e-14	-2.99727e-10	-0.0298044
209795549	chr2:209795549:C:T	8.0795e-15	-1.75412	-0.726339
209795661	chr2:209795661:G:A	4.04974e-15	-2.01715	-1.15399
209796063	chr2:209796063:G:A	7.37811e-15	-1.83676	-0.734507
209796444	chr2:209796444:G:A	1.91094e-14	-1.60775	-0.011853
209796710	chr2:209796710:T:A	5.99081e-14	-2.99727e-10	-0.476975
209796797	chr2:209796797:A:G	4.69733e-15	-1.87797	-1.14482
209797409	chr2:209797409:T:A	2.74481e-14	-2.99727e-10	-1.25749
209797751	chr2:209797751:G:T	7.71459e-14	-2.99727e-10	-0.224088
209797869	chr2:209797869:G:A	2.38708e-14	-1.39713	-2.87485e-10
209797887	chr2:209797887:T:G	9.63616e-15	-1.3603	-0.943964
209797972	chr2:209797972:C:G	1.24661e-14	-2.04678	-2.87485e-10
209798494	chr2:209798494:G:A	2.74883e-14	-2.99727e-10	-1.25602
209798973	chr2:209798973:C:T	1.2433e-14	-1.39358	-0.655858
209799749	chr2:209799749:T:G	9.75072e-15	-1.4682	-0.824249
209800286	chr2:209800286:G:A	5.30366e-15	-2.04115	-0.860238
209800515	chr2:209800515:A:T	5.05764e-15	-1.73784	-1.21105
209800818	chr2:209800818:A:G	6.60727e-14	-2.99727e-10	-0.379031
209801486	chr2:209801486:G:A	3.20394e-14	-2.99727e-10	-1.10282
209801594	chr2:209801594:G:A	2.8986e-14	-2.99727e-10	-1.20297
209801623	chr2:209801623:C:G	6.54597e-14	-2.99727e-10	-0.388351
209801858	chr2:209801858:A:ATAC	3.29223e-14	-2.99727e-10	-1.07563
209802356	chr2:209802356:AGTTT:A	4.13869e-14	-2.99727e-10	-0.846821
209802681	chr2:209802681:T:A	3.89081e-14	-2.99727e-10	-0.908585
209802708	chr2:209802708:TC:T	5.344e-15	-1.74276	-1.15105
209802721	chr2:209802721:G:A	6.61335e-14	-2.99727e-10	-0.378111
209803082	chr2:209803082:C:T	3.525e-14	-2.99727e-10	-1.00732
209803205	chr2:209803205:A:C	3.32116e-14	-2.99727e-10	-1.06689
209803653	chr2:209803653:T:C	1.31164e-14	-1.99592	-2.87485e-10
209803774	chr2:209803774:T:C	2.99593e-14	-2.99727e-10	-1.16995
209803831	chr2:209803831:T:G	9.48837e-15	-1.86781	-0.451909
209804101	chr2:209804101:A:G	6.63199e-15	-1.44628	-1.2316
209804756	chr2:209804756:TTTTTTTGTTTTGTTTTG:T	5.05914e-15	-1.73861	-1.20998
209804826	chr2:209804826:C:T	5.89296e-14	-0.493443	-2.87485e-10
209805113	chr2:209805113:C:T	3.18464e-14	-2.99727e-10	-1.10886
209805616	chr2:209805616:A:G	3.06763e-14	-2.99727e-10	-1.14629
209805629	chr2:209805629:T:C	3.44493e-14	-2.99727e-10	-1.0303
209806241	chr2:209806241:G:A	5.69882e-15	-1.57004	-1.25949
209806406	chr2:209806406:A:C	1.56019e-14	-1.42086	-0.401527
209806462	chr2:209806462:G:A	3.1335e-14	-2.99727e-10	-1.12505
209806509	chr2:209806509:A:G	1.67103e-13	-2.99727e-10	0.548822
209806663	chr2:209806663:A:T	2.89985e-14	-2.99727e-10	-1.20254
209806912	chr2:209806912:C:T	3.69353e-15	-2.00561	-1.25759
209807113	chr2:209807113:C:T	3.14914e-14	-2.99727e-10	-1.12007
209807395	chr2:209807395:T:C	4.45295e-14	-2.99727e-10	-0.773635
209807491	chr2:209807491:A:T	5.93933e-14	-2.99727e-10	-0.485605
209807522	chr2:209807522:G:A	2.73824e-14	-2.99727e-10	-1.25989
209807706	chr2:209807706:CAT:C	2.84816e-14	-2.99727e-10	-1.22053
209807914	chr2:209807914:T:C	5.9702e-15	-1.57678	-1.20622
209808130	chr2:209808130:C:G	3.44916e-14	-2.99727e-10	-1.02907
209808293	chr2:209808293:TG:T	6.39745e-15	-1.5634	-1.15049
209808361	chr2:209808361:G:A	8.49986e-14	-2.99727e-10	-0.127151
209808365	chr2:209808365:C:T	5.29641e-15	-1.64637	-1.25639
209808392	chr2:209808392:C:A	3.14917e-14	-2.99727e-10	-1.12006
209808529	chr2:209808529:A:G	6.24541e-14	-2.99727e-10	-0.435354
209808721	chr2:209808721:C:T	9.24756e-15	-1.79796	-0.547466
209808990	chr2:209808990:A:G	5.81061e-15	-1.61192	-1.19818
209809164	chr2:209809164:A:C	4.55663e-14	-2.99727e-10	-0.750618
209809328	chr2:209809328:C:T	4.80054e-15	-1.97707	-1.02399
209809686	chr2:209809686:G:A	5.84236e-14	-2.99727e-10	-0.502065
209810565	chr2:209810565:CCTT:C	5.77596e-14	-2.99727e-10	-0.513496
209810846	chr2:209810846:G:T	8.4935e-15	-1.35598	-1.07451
209810931	chr2:209810931:A:G	3.20544e-14	-2.99727e-10	-1.10235
209811139	chr2:209811139:A:G	4.67103e-14	-2.99727e-10	-0.725821
209811570	chr2:209811570:A:T	8.07188e-15	-1.34816	-1.13324
209812295	chr2:209812295:C:T	2.76914e-14	-2.99727e-10	-1.24866
209812709	chr2:209812709:C:T	2.73248e-14	-2.99727e-10	-1.26199
209812788	chr2:209812788:A:C	4.38387e-14	-2.99727e-10	-0.789268
209813655	chr2:209813655:A:G	8.19988e-14	-2.99727e-10	-0.163082
209813967	chr2:209813967:T:G	2.98143e-14	-2.99727e-10	-1.1748
209813977	chr2:209813977:T:C	4.49979e-14	-2.99727e-10	-0.76317
209814302	chr2:209814302:C:T	4.70773e-14	-2.99727e-10	-0.717996
209814679	chr2:209814679:G:A	4.17113e-14	-2.99727e-10	-0.839013
209814884	chr2:209814884:T:C	1.06453e-14	-1.00368	-1.20099
209814903	chr2:209814903:A:G	1.29592e-14	-2.00798	-2.87485e-10
209815473	chr2:209815473:C:T	2.73231e-14	-2.99727e-10	-1.26205
209815606	chr2:209815606:G:A	6.85332e-15	-2.04136	-0.60369
209815803	chr2:209815803:G:GAC	3.35665e-14	-2.99727e-10	-1.05626
209816434	chr2:209816434:A:G	4.63163e-14	-2.99727e-10	-0.734292
209816711	chr2:209816711:A:G	4.52646e-14	-2.99727e-10	-0.75726
209816806	chr2:209816806:G:A	1.51219e-14	-1.85364	-2.87485e-10
209817520	chr2:209817520:T:A	3.67628e-14	-2.99727e-10	-0.965299
209817748	chr2:209817748:A:G	3.56918e-14	-2.99727e-10	-0.994866
209817761	chr2:209817761:A:G	1.5357e-14	-1.83821	-2.87485e-10
209817918	chr2:209817918:C:G	3.99941e-14	-2.99727e-10	-0.881055
209818008	chr2:209818008:G:C	8.53448e-14	-2.99727e-10	-0.123086
209818161	chr2:209818161:C:G	4.04823e-14	-2.99727e-10	-0.86892
209818276	chr2:209818276:C:A	4.06768e-14	-2.99727e-10	-0.864128
209818603	chr2:209818603:C:T	3.0315e-14	-2.99727e-10	-1.15814
209818960	chr2:209818960:G:A	3.14274e-14	-2.99727e-10	-1.12211
209819024	chr2:209819024:G:A	4.04006e-14	-2.99727e-10	-0.870942
209819447	chr2:209819447:A:G	2.80554e-14	-2.99727e-10	-1.2356
209819472	chr2:209819472:C:CTCAGAATAT	2.41355e-13	-2.99727e-10	0.916482
209819652	chr2:209819652:A:G	3.77405e-14	-2.99727e-10	-0.939051
209819667	chr2:209819667:T:A	4.02467e-14	-2.99727e-10	-0.874759
209819767	chr2:209819767:A:G	3.29497e-14	-2.99727e-10	-1.0748
209819916	chr2:209819916:A:G	3.95942e-14	-2.99727e-10	-0.891104
209820247	chr2:209820247:G:A	3.43677e-14	-2.99727e-10	-1.03267
209820354	chr2:209820354:G:C	4.15223e-14	-2.99727e-10	-0.843556
209820376	chr2:209820376:G:A	2.79896e-14	-2.99727e-10	-1.23795
209820579	chr2:209820579:A:G	1.60655e-13	-2.99727e-10	0.509475
209820643	chr2:209820643:C:T	2.83245e-14	-2.99727e-10	-1.22606
209821053	chr2:209821053:A:G	3.32524e-14	-2.99727e-10	-1.06566
209821065	chr2:209821065:T:C	9.06321e-14	-2.99727e-10	-0.0629774
209821076	chr2:209821076:G:A	2.73854e-14	-2.99727e-10	-1.25978
209821111	chr2:209821111:G:A	9.64872e-15	-1.10996	-1.193
209821365	chr2:209821365:G:A	3.71778e-14	-2.99727e-10	-0.954074
209821479	chr2:209821479:T:C	4.15932e-14	-2.99727e-10	-0.841849
209821933	chr2:209821933:A:G	8.34859e-14	-2.99727e-10	-0.145108
209822136	chr2:209822136:C:T	3.92764e-15	-1.94354	-1.25821
209822159	chr2:209822159:C:T	9.48159e-15	-1.11371	-1.20672
209822368	chr2:209822368:C:T	5.94227e-14	-2.99727e-10	-0.485109
209822556	chr2:209822556:AC:A	4.39556e-14	-2.99727e-10	-0.786605
209822725	chr2:209822725:AG:A	4.13573e-14	-2.99727e-10	-0.847538
209823448	chr2:209823448:C:G	3.73255e-14	-2.99727e-10	-0.950111
209823705	chr2:209823705:T:G	6.34402e-14	-2.99727e-10	-0.419689
209824099	chr2:209824099:AT:A	4.04823e-14	-2.99727e-10	-0.86892
209824334	chr2:209824334:C:G	4.04976e-14	-2.99727e-10	-0.868543
209824335	chr2:209824335:A:G	8.73765e-14	-2.99727e-10	-0.0995601
209824376	chr2:209824376:G:A	5.20985e-15	-1.84035	-1.07888
209824379	chr2:209824379:G:C	4.10928e-14	-2.99727e-10	-0.853952
209824823	chr2:209824823:T:C	6.04379e-15	-1.94248	-0.828272
209825281	chr2:209825281:T:C	4.58466e-15	-1.81478	-1.23229
209825477	chr2:209825477:C:T	4.04823e-14	-2.99727e-10	-0.86892
209825550	chr2:209825550:T:C	3.98245e-14	-2.99727e-10	-0.885305
209825900	chr2:209825900:G:T	4.6594e-15	-1.7972	-1.2337
209826304	chr2:209826304:A:G	4.53714e-15	-1.79612	-1.26136
209826764	chr2:209826764:T:A	1.56918e-14	-1.81665	-2.87485e-10
209826810	chr2:209826810:T:TA	3.95163e-14	-2.99727e-10	-0.893072
209827043	chr2:209827043:C:T	4.40667e-14	-2.99727e-10	-0.784082
209827492	chr2:209827492:C:T	5.18196e-15	-1.79678	-1.12783
209827646	chr2:209827646:T:C	2.76148e-14	-2.99727e-10	-1.25143
209827846	chr2:209827846:C:G	6.57972e-15	-1.45678	-1.22901
209827907	chr2:209827907:G:T	3.567e-14	-2.99727e-10	-0.995475
209828124	chr2:209828124:AAC:A	4.15356e-14	-2.99727e-10	-0.843235
209828702	chr2:209828702:C:T	4.18954e-14	-2.99727e-10	-0.834611
209829760	chr2:209829760:C:T	4.04823e-14	-2.99727e-10	-0.86892
209829829	chr2:209829829:C:T	6.54414e-15	-1.94695	-0.744265
209829908	chr2:209829908:G:A	1.11944e-13	0.148209	-2.87485e-10
209829996	chr2:209829996:T:C	8.73577e-15	-1.19314	-1.20922
209830254	chr2:209830254:T:G	2.79982e-14	-2.99727e-10	-1.23765
209830865	chr2:209830865:A:G	5.78174e-15	-1.96085	-0.854228
209830960	chr2:209830960:C:T	6.48852e-14	-2.99727e-10	-0.397166
209831392	chr2:209831392:T:C	3.56918e-14	-2.99727e-10	-0.994864
209831879	chr2:209831879:A:T	6.77112e-14	-2.99727e-10	-0.354534
209832035	chr2:209832035:A:G	3.97169e-14	-2.99727e-10	-0.888011
209832175	chr2:209832175:G:A	2.81733e-14	-2.99727e-10	-1.23141
209832465	chr2:209832465:A:T	4.03405e-14	-2.99727e-10	-0.872429
209832555	chr2:209832555:A:T	3.13344e-14	-2.99727e-10	-1.12507
209833034	chr2:209833034:T:C	4.67836e-15	-1.81255	-1.21429
209833188	chr2:209833188:A:G	3.99895e-14	-2.99727e-10	-0.881169
209833209	chr2:209833209:C:T	4.15522e-14	-2.99727e-10	-0.842835
209833352	chr2:209833352:C:T	2.91963e-14	-2.99727e-10	-1.19574
209833426	chr2:209833426:A:G	3.94912e-14	-0.893708	-2.87485e-10
209833709	chr2:209833709:A:G	6.69719e-15	-1.50578	-1.16232
209834061	chr2:209834061:C:T	1.79319e-14	-1.6832	-2.87485e-10
209834229	chr2:209834229:T:C	6.16799e-14	-2.99727e-10	-0.447828
209834543	chr2:209834543:C:T	6.15408e-15	-1.96254	-0.790134
209834610	chr2:209834610:T:C	3.68767e-14	-2.99727e-10	-0.962207
209834969	chr2:209834969:T:C	3.16698e-14	-2.99727e-10	-1.11442
209835200	chr2:209835200:T:A	3.29674e-14	-2.99727e-10	-1.07427
209835799	chr2:209835799:C:T	5.10532e-14	-2.99727e-10	-0.636919
209836377	chr2:209836377:A:G	1.93543e-14	-1.11719	-0.489682
209836560	chr2:209836560:T:C	3.2662e-14	-2.99727e-10	-1.08357
209837102	chr2:209837102:C:T	5.02289e-15	-1.76284	-1.19294
209837794	chr2:209837794:C:T	6.56181e-15	-2.01413	-0.674389
209837810	chr2:209837810:C:T	1.7879e-14	-1.68616	-2.87485e-10
209838017	chr2:209838017:T:C	2.77066e-14	-2.99727e-10	-1.24811
209838023	chr2:209838023:G:A	5.20926e-15	-2.04731	-0.872034
209838514	chr2:209838514:G:T	2.85288e-14	-2.99727e-10	-1.21887
209838578	chr2:209838578:A:T	7.76814e-14	-2.99727e-10	-0.217171
209838579	chr2:209838579:G:T	7.76814e-14	-2.99727e-10	-0.217171
209838672	chr2:209838672:T:C	2.88865e-14	-2.99727e-10	-1.20641
209839054	chr2:209839054:C:A	2.75986e-14	-2.99727e-10	-1.25202
209839258	chr2:209839258:A:G	2.75009e-14	-2.99727e-10	-1.25557
209839476	chr2:209839476:C:A	4.19472e-15	-2.04492	-1.09104
209839503	chr2:209839503:A:G	1.77647e-14	-1.69257	-2.87485e-10
209839790	chr2:209839790:C:T	2.75823e-14	-2.99727e-10	-1.25261
209840109	chr2:209840109:T:A	2.74778e-14	-2.99727e-10	-1.25641
209840169	chr2:209840169:G:T	3.86582e-15	-2.04159	-1.17603
209840183	chr2:209840183:G:T	1.03432e-14	-2.03951	-0.193945
209840187	chr2:209840187:TATAAGTAA:T	3.25045e-14	-1.08841	-2.87485e-10
209840339	chr2:209840339:C:T	2.74342e-14	-2.99727e-10	-1.258
209840555	chr2:209840555:G:A	2.75061e-14	-2.99727e-10	-1.25538
209840772	chr2:209840772:G:A	2.75061e-14	-2.99727e-10	-1.25538
209840923	chr2:209840923:T:C	2.75006e-14	-2.99727e-10	-1.25558
209841080	chr2:209841080:GAAGA:G	1.03346e-14	-2.04819	-0.186103
209841151	chr2:209841151:G:A	2.75014e-14	-2.99727e-10	-1.25555
209841441	chr2:209841441:C:T	1.25175e-14	-2.04266	-2.87485e-10
209841442	chr2:209841442:G:A	2.76785e-14	-2.99727e-10	-1.24913
209841508	chr2:209841508:A:G	3.91376e-15	-1.97035	-1.23494
209841585	chr2:209841585:C:T	2.75408e-14	-2.99727e-10	-1.25412
209841596	chr2:209841596:T:C	2.74978e-14	-2.99727e-10	-1.25568
209841641	chr2:209841641:C:T	2.75546e-14	-2.99727e-10	-1.25362
209841670	chr2:209841670:A:T	2.76244e-14	-2.99727e-10	-1.25109
209841701	chr2:209841701:C:T	2.75073e-14	-2.99727e-10	-1.25534
209841734	chr2:209841734:A:C	6.70814e-14	-2.99727e-10	-0.363879
209841798	chr2:209841798:T:A	2.76429e-14	-2.99727e-10	-1.25042
209841809	chr2:209841809:C:T	2.75061e-14	-2.99727e-10	-1.25538
209842038	chr2:209842038:C:T	2.7424e-14	-2.99727e-10	-1.25837
209842176	chr2:209842176:C:T	2.74651e-14	-2.99727e-10	-1.25687
209842637	chr2:209842637:G:A	1.09344e-14	-2.03409	-0.143782
209842661	chr2:209842661:C:T	2.75061e-14	-2.99727e-10	-1.25538
209842798	chr2:209842798:A:C	2.75024e-14	-2.99727e-10	-1.25551
209842824	chr2:209842824:T:A	2.75084e-14	-2.99727e-10	-1.25529
209843037	chr2:209843037:C:A	2.75061e-14	-2.99727e-10	-1.25538
209843043	chr2:209843043:G:A	1.02768e-14	-2.03662	-0.203276
209843109	chr2:209843109:G:A	2.74866e-14	-2.99727e-10	-1.25609
209843312	chr2:209843312:G:A	2.7508e-14	-2.99727e-10	-1.25531
209843524	chr2:209843524:T:C	2.7502e-14	-2.99727e-10	-1.25553
209844135	chr2:209844135:A:G	2.74939e-14	-2.99727e-10	-1.25582
209844309	chr2:209844309:G:C	1.06232e-14	-2.04814	-0.158602
209844582	chr2:209844582:C:T	7.23087e-14	-2.99727e-10	-0.288842
209844811	chr2:209844811:C:T	2.85111e-14	-2.99727e-10	-1.21949
209845011	chr2:209845011:T:C	4.08927e-15	-2.01857	-1.14285
209845149	chr2:209845149:A:G	4.49597e-14	-0.764019	-2.87485e-10
209845214	chr2:209845214:A:G	2.62167e-14	-0.158987	-1.1444
209845234	chr2:209845234:C:T	2.74264e-14	-2.99727e-10	-1.25828
209845274	chr2:209845274:A:G	2.76688e-14	-2.99727e-10	-1.24948
209845590	chr2:209845590:T:C	2.75061e-14	-2.99727e-10	-1.25538
209845870	chr2:209845870:C:T	2.76039e-14	-2.99727e-10	-1.25183
209846702	chr2:209846702:G:T	4.12931e-15	-2.04062	-1.11105
209846705	chr2:209846705:G:A	2.75007e-14	-2.99727e-10	-1.25557
209847316	chr2:209847316:T:C	1.87739e-14	-1.63732	-2.87485e-10
209847360	chr2:209847360:C:CA	2.86009e-14	-0.329456	-0.886891
209847471	chr2:209847471:T:TA	2.75369e-14	-2.99727e-10	-1.25426
209848315	chr2:209848315:GA:GAA	2.87854e-14	-2.99727e-10	-1.20992
209848832	chr2:209848832:A:G	2.87333e-14	-2.99727e-10	-1.21173
209849023	chr2:209849023:C:A	2.91092e-14	-2.99727e-10	-1.19873
209849139	chr2:209849139:G:A	2.92229e-14	-2.99727e-10	-1.19483
209849438	chr2:209849438:A:G	2.41096e-14	-1.4504	0.0632282
209849716	chr2:209849716:GTGTT:G	4.01308e-14	-2.99727e-10	-0.877643
209849941	chr2:209849941:A:G	1.3089e-13	-2.99727e-10	0.304575
209849945	chr2:209849945:C:T	5.61436e-14	-2.99727e-10	-0.541873
209849946	chr2:209849946:G:A	2.95928e-14	-2.99727e-10	-1.18226
209849952	chr2:209849952:T:C	2.76687e-14	-2.99727e-10	-1.24948
209850162	chr2:209850162:T:G	3.17294e-14	-2.99727e-10	-1.11254
209850172	chr2:209850172:T:C	2.7585e-14	-2.99727e-10	-1.25252
209850583	chr2:209850583:C:A	8.47876e-15	-1.96965	-0.462573
209850633	chr2:209850633:A:T	2.80752e-14	-2.99727e-10	-1.2349
209850657	chr2:209850657:G:A	3.51805e-14	-2.99727e-10	-1.00929
209850845	chr2:209850845:G:C	1.01073e-14	-1.12565	-1.13088
209850877	chr2:209850877:G:A	2.73271e-14	-2.99727e-10	-1.26191
209851115	chr2:209851115:A:C	1.52456e-14	-1.8455	-2.87485e-10
209851153	chr2:209851153:AAAAG:A	5.40128e-15	-1.96458	-0.91857
209851328	chr2:209851328:A:G	3.17404e-14	-2.99727e-10	-1.1122
209851665	chr2:209851665:G:A	2.9356e-14	-2.99727e-10	-1.19029
209851709	chr2:209851709:T:G	3.00935e-14	-2.99727e-10	-1.16548
209851747	chr2:209851747:A:G	5.9349e-14	-0.48635	-2.87485e-10
209852772	chr2:209852772:T:C	2.92086e-14	-2.99727e-10	-1.19532
209852802	chr2:209852802:T:C	7.71105e-15	-1.93653	-0.590604
209852835	chr2:209852835:A:C	2.9726e-14	-2.99727e-10	-1.17776
209852996	chr2:209852996:C:G	6.95982e-15	-1.85968	-0.769953
209853105	chr2:209853105:C:T	7.55938e-14	-2.99727e-10	-0.244412
209853359	chr2:209853359:A:G	2.76992e-14	-2.99727e-10	-1.24838
209853885	chr2:209853885:G:A	7.59013e-15	-1.84621	-0.696724
209853934	chr2:209853934:TAGA:T	4.5605e-15	-1.8868	-1.16555
209854092	chr2:209854092:T:C	5.61389e-15	-1.95652	-0.88802
209854173	chr2:209854173:T:C	7.01497e-15	-1.88018	-0.741564
209854870	chr2:209854870:C:T	6.97935e-15	-1.90258	-0.724246
209854901	chr2:209854901:A:G	3.12812e-14	-2.99727e-10	-1.12677
209855315	chr2:209855315:A:T	4.28137e-14	-2.99727e-10	-0.812927
209855538	chr2:209855538:A:G	7.07116e-15	-1.89082	-0.722946
209855615	chr2:209855615:T:C	7.3718e-15	-1.88243	-0.6897
209855734	chr2:209855734:ATTAAC:A	5.59503e-15	-1.97379	-0.874115
209855762	chr2:209855762:C:T	7.27417e-15	-1.8793	-0.706155
209855833	chr2:209855833:T:C	2.89784e-14	-2.99727e-10	-1.20323
209856086	chr2:209856086:C:T	1.24942e-14	-2.04452	-2.87485e-10
209856375	chr2:209856375:A:G	6.39835e-14	-2.99727e-10	-0.411161
209856471	chr2:209856471:C:T	1.4512e-13	-2.99727e-10	0.407775
209856722	chr2:209856722:T:C	7.17865e-15	-1.9166	-0.682073
209857037	chr2:209857037:A:G	6.95597e-15	-1.92134	-0.708847
209857301	chr2:209857301:A:G	6.95053e-15	-1.91229	-0.718681
209857665	chr2:209857665:C:A	5.79192e-15	-1.93315	-0.880168
209858018	chr2:209858018:C:T	1.26887e-14	-1.11311	-0.915964
209858359	chr2:209858359:T:C	1.13805e-14	-1.21272	-0.925165
209858542	chr2:209858542:T:C	1.26405e-14	-2.03288	-2.87485e-10
209858702	chr2:209858702:A:C	1.37032e-14	-1.95215	-2.87485e-10
209859067	chr2:209859067:T:A	3.28168e-14	-2.99727e-10	-1.07885
209859214	chr2:209859214:G:A	3.17479e-14	-2.99727e-10	-1.11196
209859675	chr2:209859675:A:G	2.98594e-14	-2.99727e-10	-1.17329
209859701	chr2:209859701:C:G	3.85972e-14	-2.99727e-10	-0.916607
209860151	chr2:209860151:T:G	4.24451e-15	-1.9221	-1.20206
209860235	chr2:209860235:G:C	5.62946e-15	-1.94607	-0.895705
209860658	chr2:209860658:T:C	2.73223e-14	-2.99727e-10	-1.26208
209860709	chr2:209860709:CCT:C	3.18638e-14	-2.99727e-10	-1.10832
209860819	chr2:209860819:T:G	6.44784e-15	-1.56234	-1.1437
209860946	chr2:209860946:G:A	5.75126e-15	-1.93425	-0.886115
209861417	chr2:209861417:A:G	5.51306e-15	-1.97625	-0.886411
209861667	chr2:209861667:G:A	3.18755e-14	-2.99727e-10	-1.10795
209861861	chr2:209861861:C:T	7.88916e-15	-1.8624	-0.641896
209862190	chr2:209862190:G:T	5.65286e-15	-1.94371	-0.893911
209862279	chr2:209862279:G:A	4.27627e-14	-2.99727e-10	-0.81412
209862528	chr2:209862528:AG:A	1.40638e-14	-1.92618	-2.87485e-10
209863123	chr2:209863123:G:A	1.02598e-13	-2.99727e-10	0.0610346
209863314	chr2:209863314:A:G	6.93389e-15	-1.93566	-0.697703
209863497	chr2:209863497:T:C	5.58643e-15	-1.97118	-0.878264
209863660	chr2:209863660:C:T	4.58367e-15	-1.84868	-1.19861
209863685	chr2:209863685:C:T	3.1787e-14	-2.99727e-10	-1.11073
209864036	chr2:209864036:T:TTGATGATGATGC	5.74392e-15	-1.95771	-0.863938
209864038	chr2:209864038:G:T	5.54097e-14	-2.99727e-10	-0.555032
209864288	chr2:209864288:G:C	4.54864e-15	-1.85493	-1.20003
209864347	chr2:209864347:C:T	3.19576e-14	-2.99727e-10	-1.10538
209864439	chr2:209864439:T:C	7.60911e-15	-1.84605	-0.694387
209864445	chr2:209864445:G:A	5.72494e-15	-1.93105	-0.893901
209864455	chr2:209864455:G:A	3.19576e-14	-2.99727e-10	-1.10538
209865460	chr2:209865460:G:A	5.61036e-15	-1.95911	-0.886058
209865477	chr2:209865477:C:T	5.81128e-15	-1.93413	-0.875859
209866205	chr2:209866205:A:G	2.78036e-14	-2.99727e-10	-1.24462
209866288	chr2:209866288:C:T	5.882e-15	-1.93456	-0.86333
209866348	chr2:209866348:G:T	3.19576e-14	-2.99727e-10	-1.10538
209866415	chr2:209866415:T:A	1.64302e-13	-2.99727e-10	0.531922
209866752	chr2:209866752:A:G	4.53735e-14	-2.99727e-10	-0.754858
209867316	chr2:209867316:G:A	4.53104e-15	-1.85787	-1.20097
209867359	chr2:209867359:G:A	6.91929e-15	-1.83849	-0.796987
209867544	chr2:209867544:C:G	2.78266e-14	-2.99727e-10	-1.24379
209867962	chr2:209867962:A:G	7.16673e-15	-1.83089	-0.769449
209868676	chr2:209868676:A:T	6.98291e-15	-1.97391	-0.652407
209868828	chr2:209868828:A:G	1.24815e-14	-2.04554	-2.87485e-10
209869111	chr2:209869111:G:A	8.30732e-15	-2.04726	-0.405392
209869228	chr2:209869228:A:G	9.3501e-15	-2.02311	-0.31129
209869549	chr2:209869549:A:G	7.27272e-15	-2.03669	-0.548964
209869659	chr2:209869659:A:G	8.36313e-15	-2.04844	-0.397512
209869738	chr2:209869738:T:A	8.7783e-15	-2.0479	-0.3496
209870131	chr2:209870131:A:C	9.3984e-15	-2.04333	-0.285921
209870343	chr2:209870343:A:G	1.62494e-14	-1.78173	-2.87485e-10
209870362	chr2:209870362:G:A	9.65633e-15	-2.04327	-0.258901
209870436	chr2:209870436:C:T	9.6325e-15	-2.04137	-0.263274
209870575	chr2:209870575:A:T	9.52713e-15	-2.04512	-0.270525
209870841	chr2:209870841:G:C	5.77085e-15	-1.73267	-1.0843
209871313	chr2:209871313:T:C	9.5127e-15	-2.03537	-0.281786
209871444	chr2:209871444:T:A	9.50846e-15	-2.04242	-0.275186
209871588	chr2:209871588:C:T	1.31561e-14	-1.9929	-2.87485e-10
209872024	chr2:209872024:G:A	8.93192e-15	-2.04588	-0.334272
209872064	chr2:209872064:G:A	3.76324e-15	-2.03361	-1.2109
209872373	chr2:209872373:G:A	3.10437e-14	-2.99727e-10	-1.13439
209872639	chr2:209872639:T:A	9.56961e-15	-2.04245	-0.268742
209873107	chr2:209873107:A:G	9.9071e-15	-2.04524	-0.231291
209873981	chr2:209873981:G:A	8.09455e-15	-2.04627	-0.432329
209874047	chr2:209874047:A:G	1.50473e-14	-1.85859	-2.87485e-10
209874127	chr2:209874127:T:C	4.89238e-15	-2.04841	-0.933694
209874150	chr2:209874150:T:C	3.69236e-15	-2.04369	-1.21983
209874396	chr2:209874396:G:A	2.0782e-14	-1.5357	-2.87485e-10
209874629	chr2:209874629:C:T	8.11655e-15	-2.0482	-0.427679
209874645	chr2:209874645:C:T	4.59406e-14	-2.99727e-10	-0.742437
209875581	chr2:209875581:G:A	6.32084e-14	-2.99727e-10	-0.423349
209876295	chr2:209876295:G:A	3.23349e-14	-2.99727e-10	-1.09364
209876395	chr2:209876395:T:C	4.6358e-14	-2.99727e-10	-0.733392
209876504	chr2:209876504:T:C	2.83047e-14	-2.99727e-10	-1.22676
209876868	chr2:209876868:C:T	1.00203e-14	-2.04453	-0.220642
209877529	chr2:209877529:A:G	9.38685e-15	-2.04216	-0.288318
209877873	chr2:209877873:C:T	1.25519e-14	-2.03991	-2.87485e-10
209878171	chr2:209878171:T:G	3.43241e-14	-2.99727e-10	-1.03394
209878486	chr2:209878486:A:C	2.74016e-14	-2.99727e-10	-1.25918
209878706	chr2:209878706:C:G	2.73997e-14	-2.99727e-10	-1.25925
209878717	chr2:209878717:T:C	1.53841e-14	-1.83645	-2.87485e-10
209880919	chr2:209880919:TG:T	1.68689e-14	-1.74431	-2.87485e-10
209880957	chr2:209880957:C:A	4.45418e-15	-2.01064	-1.0653
209881191	chr2:209881191:G:A	1.32356e-14	-1.98688	-2.87485e-10
209881431	chr2:209881431:C:T	3.208e-14	-2.99727e-10	-1.10155
209881553	chr2:209881553:C:T	3.34123e-14	-2.99727e-10	-1.06086
209882086	chr2:209882086:C:T	3.59996e-15	-2.0352	-1.25366
209882148	chr2:209882148:A:G	1.43519e-14	-1.9059	-2.87485e-10
209882510	chr2:209882510:T:C	3.30595e-14	-2.99727e-10	-1.07148
209883072	chr2:209883072:G:A	1.30224e-13	-2.99727e-10	0.299473
209883379	chr2:209883379:C:A	3.27588e-14	-2.99727e-10	-1.08061
209883485	chr2:209883485:C:A	2.73299e-14	-2.99727e-10	-1.2618
209883494	chr2:209883494:A:G	4.52673e-15	-1.86145	-1.19834
209883922	chr2:209883922:G:A	8.33423e-15	-1.6029	-0.846518
209884083	chr2:209884083:G:C	3.57155e-14	-2.99727e-10	-0.9942
209885026	chr2:209885026:C:T	1.52423e-14	-1.84571	-2.87485e-10
209885592	chr2:209885592:C:T	1.25556e-14	-2.03962	-2.87485e-10
209885648	chr2:209885648:T:C	3.22885e-14	-2.99727e-10	-1.09508
209885822	chr2:209885822:C:T	4.96086e-14	-2.99727e-10	-0.665623
209885888	chr2:209885888:C:G	1.0727e-13	-2.99727e-10	0.105563
209885954	chr2:209885954:G:A	1.0972e-13	-2.99727e-10	0.128142
209885985	chr2:209885985:A:G	4.09135e-14	-2.99727e-10	-0.858327
209886263	chr2:209886263:G:C	2.73304e-14	-2.99727e-10	-1.26179
209886811	chr2:209886811:G:A	3.73626e-15	-2.00327	-1.24843
209887199	chr2:209887199:G:A	1.73172e-14	-1.71809	-2.87485e-10
209888734	chr2:209888734:G:A	3.53192e-14	-2.99727e-10	-1.00536
209888775	chr2:209888775:C:T	6.68777e-15	-1.8757	-0.793806
209890192	chr2:209890192:AAT:A	4.12205e-14	-2.99727e-10	-0.850851
209890201	chr2:209890201:A:G	4.91908e-14	-2.99727e-10	-0.674079
209890317	chr2:209890317:C:T	1.34868e-14	-1.96807	-2.87485e-10
209891009	chr2:209891009:AC:A	7.99154e-14	-2.99727e-10	-0.188817
209891028	chr2:209891028:A:G	3.41928e-14	-2.99727e-10	-1.03777
209891041	chr2:209891041:G:T	3.44976e-14	-2.99727e-10	-1.0289
209892077	chr2:209892077:A:G	3.79447e-14	-2.99727e-10	-0.933655
209892541	chr2:209892541:C:G	4.14713e-14	-2.99727e-10	-0.844785
209893354	chr2:209893354:A:G	6.673e-15	-1.86681	-0.80491
209893426	chr2:209893426:C:T	4.81016e-14	-2.99727e-10	-0.69647
209894601	chr2:209894601:A:G	3.27835e-14	-2.99727e-10	-1.07986
209895041	chr2:209895041:TA:T	2.13974e-14	-1.50652	-2.87485e-10
209895219	chr2:209895219:C:G	4.06346e-14	-2.99727e-10	-0.865166
209896253	chr2:209896253:C:T	1.39125e-14	-1.937	-2.87485e-10
209896429	chr2:209896429:A:C	3.9385e-14	-2.99727e-10	-0.896402
209896506	chr2:209896506:T:TCAATCCG	2.81069e-14	-2.99727e-10	-1.23377
209896643	chr2:209896643:G:A	1.5671e-13	-2.99727e-10	0.484612
209897337	chr2:209897337:C:T	3.83036e-14	-2.99727e-10	-0.924242
209897836	chr2:209897836:C:T	8.02647e-15	-1.80853	-0.678514
209898357	chr2:209898357:T:C	2.89593e-14	-2.99727e-10	-1.20389
209898473	chr2:209898473:A:T	2.99409e-14	-2.99727e-10	-1.17056
209898754	chr2:209898754:C:T	1.25024e-14	-2.04386	-2.87485e-10
209898988	chr2:209898988:A:G	3.56073e-15	-2.04803	-1.25179
209899145	chr2:209899145:T:C	2.90394e-14	-2.99727e-10	-1.20113
209899638	chr2:209899638:C:G	3.07399e-14	-2.99727e-10	-1.14422
209899660	chr2:209899660:CT:C	3.45342e-14	-2.99727e-10	-1.02784
209900450	chr2:209900450:T:C	4.12107e-15	-1.98958	-1.1641
209901018	chr2:209901018:A:G	3.68218e-14	-2.99727e-10	-0.963695
209901114	chr2:209901114:G:A	3.61317e-15	-2.04463	-1.24057
209901693	chr2:209901693:G:A	2.73801e-14	-2.99727e-10	-1.25997
209902677	chr2:209902677:T:G	7.89567e-15	-1.8639	-0.639567
209903704	chr2:209903704:T:C	2.75478e-14	-2.99727e-10	-1.25386
209904479	chr2:209904479:T:C	3.1956e-14	-2.99727e-10	-1.10543
209905370	chr2:209905370:G:A	6.56129e-15	-1.81021	-0.878391
209905560	chr2:209905560:C:T	3.01864e-14	-2.99727e-10	-1.1624
209905577	chr2:209905577:T:C	2.92264e-14	-2.99727e-10	-1.19472
209905803	chr2:209905803:C:T	4.1446e-15	-2.02454	-1.12344
209906169	chr2:209906169:A:G	3.14564e-14	-2.99727e-10	-1.12119
209907087	chr2:209907087:G:T	3.03436e-14	-2.99727e-10	-1.1572
209907203	chr2:209907203:G:T	3.74426e-14	-2.99727e-10	-0.946976
209907559	chr2:209907559:A:G	3.74134e-15	-2.04832	-1.20203
209907636	chr2:209907636:G:A	2.95337e-14	-2.99727e-10	-1.18426
209907764	chr2:209907764:T:C	1.36104e-14	-1.95895	-2.87485e-10
209908189	chr2:209908189:A:G	3.13396e-14	-2.99727e-10	-1.12491
209908449	chr2:209908449:A:G	1.06761e-14	-0.947091	-1.25469
209908666	chr2:209908666:C:A	3.64211e-14	-2.99727e-10	-0.974638
209908969	chr2:209908969:A:C	1.33132e-14	-1.86338	-0.11765
209909100	chr2:209909100:ATTTG:A	4.13384e-14	-2.99727e-10	-0.847994
209909262	chr2:209909262:T:C	3.11897e-14	-2.99727e-10	-1.1297
209909298	chr2:209909298:T:C	1.25457e-14	-2.04041	-2.87485e-10
209910114	chr2:209910114:A:G	3.21019e-14	-2.99727e-10	-1.10087
209910491	chr2:209910491:T:C	8.96948e-14	-2.99727e-10	-0.0733731
209911070	chr2:209911070:T:G	2.76389e-14	-2.99727e-10	-1.25056
209911249	chr2:209911249:T:C	9.13275e-15	-1.74451	-0.613412
209911292	chr2:209911292:G:A	2.79711e-14	-2.99727e-10	-1.23861
209911905	chr2:209911905:T:A	4.68562e-15	-1.77872	-1.24656
209912476	chr2:209912476:G:A	3.95667e-14	-2.99727e-10	-0.891799
209913620	chr2:209913620:A:C	2.73545e-14	-2.99727e-10	-1.2609
209914442	chr2:209914442:G:A	5.9319e-14	-2.99727e-10	-0.486856
209914683	chr2:209914683:A:G	1.28126e-14	-2.01936	-2.87485e-10
209914933	chr2:209914933:C:T	1.2947e-14	-2.00892	-2.87485e-10
209915560	chr2:209915560:G:A	3.51229e-14	-2.99727e-10	-1.01093
209915706	chr2:209915706:T:G	9.39285e-14	-2.99727e-10	-0.0272518
209915769	chr2:209915769:G:A	3.56797e-15	-2.03708	-1.26071
209915831	chr2:209915831:G:A	9.05795e-14	-2.99727e-10	-0.0635581
209916030	chr2:209916030:T:G	4.07146e-14	-2.99727e-10	-0.8632
209916140	chr2:209916140:A:G	2.75711e-14	-2.99727e-10	-1.25302
209916333	chr2:209916333:C:T	3.82223e-14	-2.99727e-10	-0.926368
209916579	chr2:209916579:C:A	2.98825e-14	-2.99727e-10	-1.17251
209917222	chr2:209917222:C:T	2.73418e-14	-2.99727e-10	-1.26137
209918039	chr2:209918039:A:G	2.95346e-14	-2.99727e-10	-1.18422
209918131	chr2:209918131:A:G	2.73496e-14	-2.99727e-10	-1.26109
209918141	chr2:209918141:A:T	1.27478e-14	-2.02442	-2.87485e-10
209918148	chr2:209918148:G:C	3.0318e-14	-2.99727e-10	-1.15804
209918627	chr2:209918627:C:T	5.08634e-14	-2.99727e-10	-0.640642
209919091	chr2:209919091:T:C	2.79134e-14	-2.99727e-10	-1.24068
209919112	chr2:209919112:C:T	1.2456e-14	-2.04758	-2.87485e-10
209919233	chr2:209919233:C:G	5.19507e-15	-1.84723	-1.07484
209919469	chr2:209919469:C:T	3.37052e-14	-2.99727e-10	-1.05213
209919695	chr2:209919695:A:G	2.75631e-14	-2.99727e-10	-1.25331
209920146	chr2:209920146:G:A	2.74804e-14	-2.99727e-10	-1.25631
209920451	chr2:209920451:G:A	4.34999e-14	-2.99727e-10	-0.797027
209920473	chr2:209920473:T:C	3.91251e-14	-2.99727e-10	-0.903022
209920567	chr2:209920567:G:A	4.34999e-14	-2.99727e-10	-0.797027
209921983	chr2:209921983:G:C	4.19502e-14	-2.99727e-10	-0.833303
209922744	chr2:209922744:T:C	5.53113e-15	-1.95288	-0.906512
209922895	chr2:209922895:T:C	3.6403e-15	-2.01579	-1.26193
209922913	chr2:209922913:C:T	4.34999e-14	-2.99727e-10	-0.797027
209923324	chr2:209923324:A:G	3.25145e-14	-2.99727e-10	-1.0881
209923540	chr2:209923540:T:C	3.59745e-14	-2.99727e-10	-0.986977
209923556	chr2:209923556:T:C	3.9315e-15	-1.97031	-1.23045
209923660	chr2:209923660:A:G	3.92718e-15	-1.96754	-1.23433
209924185	chr2:209924185:G:C	3.20033e-14	-2.99727e-10	-1.10395
209924328	chr2:209924328:A:G	4.87308e-14	-2.99727e-10	-0.683475
209924772	chr2:209924772:T:C	3.29454e-14	-2.99727e-10	-1.07493
209925452	chr2:209925452:A:G	2.86549e-14	-2.99727e-10	-1.21446
209925491	chr2:209925491:C:T	1.58413e-14	-1.80716	-2.87485e-10
209925573	chr2:209925573:CT:C	1.92272e-14	-1.5807	-0.0327572
209925858	chr2:209925858:TA:T	3.54447e-15	-2.04714	-1.25726
209926166	chr2:209926166:T:A	3.08868e-14	-2.99727e-10	-1.13946
209926167	chr2:209926167:A:G	3.09418e-14	-2.99727e-10	-1.13768
209926379	chr2:209926379:G:A	1.29604e-14	-2.00788	-2.87485e-10
209926709	chr2:209926709:G:A	8.07876e-14	-2.99727e-10	-0.177962
209927851	chr2:209927851:A:G	1.18852e-14	-2.04741	-0.0470786
209928206	chr2:209928206:C:T	3.2237e-14	-2.99727e-10	-1.09667
209929214	chr2:209929214:C:G	2.9985e-14	-2.99727e-10	-1.16909
209929376	chr2:209929376:A:G	5.74438e-14	-2.99727e-10	-0.51898
209929382	chr2:209929382:A:C	5.7499e-14	-2.99727e-10	-0.518019
209930042	chr2:209930042:A:C	5.03351e-14	-2.99727e-10	-0.651084
209930230	chr2:209930230:A:G	3.40341e-14	-2.99727e-10	-1.04242
209930448	chr2:209930448:T:C	3.54147e-14	-2.99727e-10	-1.00266
209930592	chr2:209930592:A:T	5.75698e-14	-2.99727e-10	-0.516788
209931277	chr2:209931277:T:C	5.38059e-15	-1.62952	-1.25746
209931464	chr2:209931464:G:C	3.60612e-14	-2.99727e-10	-0.984569
209931952	chr2:209931952:A:C	2.95009e-14	-2.99727e-10	-1.18537
209931971	chr2:209931971:A:G	1.54046e-14	-1.83512	-2.87485e-10
209932130	chr2:209932130:C:T	5.75627e-14	-2.99727e-10	-0.516912
209932153	chr2:209932153:G:A	2.82692e-14	-1.22801	-2.87485e-10
209932252	chr2:209932252:C:G	5.74328e-14	-2.99727e-10	-0.519171
209932407	chr2:209932407:G:T	5.87666e-14	-2.99727e-10	-0.496213
209932706	chr2:209932706:A:T	3.93367e-14	-2.99727e-10	-0.897628
209933245	chr2:209933245:G:C	2.84685e-14	-2.99727e-10	-1.22099
209933364	chr2:209933364:C:T	5.12898e-14	-2.99727e-10	-0.632294
209933917	chr2:209933917:C:T	3.01867e-14	-2.99727e-10	-1.16238
209934389	chr2:209934389:T:A	2.81983e-14	-2.99727e-10	-1.23053
209934735	chr2:209934735:G:A	5.79935e-14	-2.99727e-10	-0.509456
209934839	chr2:209934839:A:G	5.80102e-14	-2.99727e-10	-0.509167
209935139	chr2:209935139:G:A	5.15852e-15	-1.98265	-0.946485
209935853	chr2:209935853:T:C	2.73229e-14	-2.99727e-10	-1.26206
209936457	chr2:209936457:C:T	1.11824e-14	-1.96422	-0.191227
209936491	chr2:209936491:C:A	1.24831e-14	-2.04541	-2.87485e-10
209936539	chr2:209936539:T:G	1.2466e-14	-1.30895	-0.73783
209936671	chr2:209936671:CAT:C	3.671e-15	-2.02159	-1.24774
209937021	chr2:209937021:G:A	6.95865e-14	-2.99727e-10	-0.327216
209937427	chr2:209937427:G:A	8.57528e-14	-2.99727e-10	-0.118318
209937888	chr2:209937888:A:AT	2.74857e-14	-2.99727e-10	-1.25612
209938042	chr2:209938042:A:C	3.12163e-13	1.17374	-2.87485e-10
209938354	chr2:209938354:T:G	7.55757e-14	-2.99727e-10	-0.244652
209938601	chr2:209938601:T:C	3.38298e-14	-2.99727e-10	-1.04844
209938656	chr2:209938656:A:G	6.58188e-14	-2.99727e-10	-0.382881
209939048	chr2:209939048:GT:AT	2.79925e-14	-2.99727e-10	-1.23785
209939203	chr2:209939203:G:A	9.80282e-14	-2.99727e-10	0.0154694
209939252	chr2:209939252:T:G	3.09052e-14	-2.99727e-10	-1.13886
209939715	chr2:209939715:A:T	4.04874e-15	-1.94902	-1.22236
209940445	chr2:209940445:C:T	5.18791e-13	-2.99727e-10	1.68172
209940586	chr2:209940586:G:C	3.1135e-14	-2.99727e-10	-1.13145
209941865	chr2:209941865:G:T	5.4165e-15	-2.04837	-0.831963
209942131	chr2:209942131:T:C	2.81092e-14	-1.71411	0.480418
209942294	chr2:209942294:A:G	2.73394e-14	-2.99727e-10	-1.26146
209942484	chr2:209942484:C:T	2.89056e-14	-1.81425	0.6085
209943321	chr2:209943321:C:T	1.26074e-14	-2.04524	0.00973504
209943539	chr2:209943539:A:C	3.02655e-14	-2.99727e-10	-1.15978
209943620	chr2:209943620:T:G	4.34287e-14	-1.90345	1.10478
209943680	chr2:209943680:A:G	2.87029e-14	-1.68295	0.470164
209944018	chr2:209944018:T:A	1.07054e-13	-2.99727e-10	0.103543
209944181	chr2:209944181:A:G	1.32325e-14	-1.01894	-0.968174
209944206	chr2:209944206:T:C	3.02598e-14	-2.99727e-10	-1.15997
209944374	chr2:209944374:T:C	2.81727e-14	-1.74985	0.518412
209944397	chr2:209944397:G:A	2.79018e-14	-1.62224	0.381148
209944501	chr2:209944501:T:C	6.22046e-14	-2.99727e-10	-0.439357
209944537	chr2:209944537:T:C	2.6269e-14	-1.65731	0.355915
209944685	chr2:209944685:C:T	6.16795e-14	0.7764	-1.22423
209944690	chr2:209944690:A:G	2.88755e-14	-1.61533	0.408541
209944813	chr2:209944813:G:A	2.76706e-14	-2.99727e-10	-1.24942
209944909	chr2:209944909:G:A	2.16159e-14	-1.49636	-2.87485e-10
209944974	chr2:209944974:A:T	1.2497e-14	-2.04429	-2.87485e-10
209944989	chr2:209944989:C:T	2.79749e-14	-2.99727e-10	-1.23848
209945005	chr2:209945005:T:G	2.80073e-14	-1.67263	0.435308
209945372	chr2:209945372:A:T	2.79749e-14	-2.99727e-10	-1.23848
209945429	chr2:209945429:A:G	3.20119e-14	-2.99727e-10	-1.10368
209945804	chr2:209945804:A:T	2.20489e-14	-1.74755	0.271031
209945805	chr2:209945805:A:G	2.20371e-14	-1.74652	0.269462
209945875	chr2:209945875:A:G	2.8068e-14	-1.7679	0.532744
209945920	chr2:209945920:G:A	3.5096e-14	-1.90774	0.89604
209946364	chr2:209946364:T:C	2.86264e-14	-2.99727e-10	-1.21546
209946658	chr2:209946658:C:T	4.98586e-14	-2.99727e-10	-0.660595
209946890	chr2:209946890:G:A	5.22911e-15	-2.04844	-0.867103
209947270	chr2:209947270:C:T	3.17912e-14	-2.99727e-10	-1.1106
209947405	chr2:209947405:C:A	2.72697e-13	-2.99727e-10	1.03857
209947604	chr2:209947604:T:C	3.25885e-14	-2.99727e-10	-1.08583
209947620	chr2:209947620:G:A	1.27036e-14	-2.0279	-2.87485e-10
209947678	chr2:209947678:T:C	2.63016e-14	-1.67608	0.375919
209947735	chr2:209947735:AT:A	3.15586e-14	-2.99727e-10	-1.11794
209948147	chr2:209948147:G:A	4.91987e-14	-2.99727e-10	-0.67392
209948374	chr2:209948374:T:C	3.36474e-14	-2.99727e-10	-1.05385
209949052	chr2:209949052:C:T	2.58973e-14	-1.72964	0.413989
209949200	chr2:209949200:G:T	2.4982e-14	-1.83228	0.480647
209949626	chr2:209949626:C:T	5.73481e-14	-2.99727e-10	-0.520646
209949633	chr2:209949633:A:G	3.04822e-14	-2.99727e-10	-1.15264
209950052	chr2:209950052:A:C	2.5279e-14	-1.81974	0.479931
209950071	chr2:209950071:T:C	2.21329e-14	-1.83378	0.361058
209950163	chr2:209950163:G:A	1.58986e-14	-1.80356	-2.87485e-10
209950549	chr2:209950549:T:G	7.12052e-14	-2.99727e-10	-0.30422
209950589	chr2:209950589:G:A	4.23625e-14	-1.82908	1.00556
209950707	chr2:209950707:T:C	2.60059e-14	-1.77582	0.464356
209950764	chr2:209950764:G:A	3.12311e-14	-2.99727e-10	-1.12837
209951216	chr2:209951216:A:G	4.61255e-14	-1.81963	1.0812
209951337	chr2:209951337:G:A	1.77638e-14	-1.69262	-2.87485e-10
209951432	chr2:209951432:G:A	3.45197e-14	-1.802	0.773745
209951584	chr2:209951584:G:A	2.98827e-14	-2.99727e-10	-1.17251
209951645	chr2:209951645:G:C	1.83184e-14	-1.8337	0.171823
209951683	chr2:209951683:A:G	4.79231e-14	-1.82641	1.12622
209951824	chr2:209951824:T:C	1.62505e-14	-1.83337	0.0517071
209952050	chr2:209952050:A:G	1.24455e-14	-2.04843	-2.87485e-10
209952122	chr2:209952122:A:T	8.96357e-15	-1.77892	-0.597694
209952137	chr2:209952137:A:G	5.36692e-15	-2.04817	-0.841365
209952269	chr2:209952269:T:C	1.3019e-14	-2.00338	-2.87485e-10
209953051	chr2:209953051:T:C	3.00305e-14	-2.99727e-10	-1.16757
209953295	chr2:209953295:A:G	1.43215e-13	-2.99727e-10	0.394564
209953547	chr2:209953547:C:T	3.05795e-14	-2.99727e-10	-1.14946
209953663	chr2:209953663:T:C	7.96183e-15	-1.54259	-0.95254
209953690	chr2:209953690:T:A	3.14375e-14	-2.99727e-10	-1.12179
209953949	chr2:209953949:G:A	8.07821e-14	-2.99727e-10	-0.178031
209954247	chr2:209954247:G:A	7.47512e-15	-1.58185	-0.976355
209954371	chr2:209954371:A:G	7.81042e-15	-1.86168	-0.652646
209955010	chr2:209955010:G:A	5.63218e-15	-1.71253	-1.12876
209955650	chr2:209955650:A:G	1.61435e-13	-2.99727e-10	0.514316
209955659	chr2:209955659:C:A	7.09347e-15	-1.49464	-1.11597
209955966	chr2:209955966:A:G	7.00583e-14	-2.99727e-10	-0.320459
209956147	chr2:209956147:A:G	5.31842e-14	-2.99727e-10	-0.596024
209956572	chr2:209956572:A:T	3.78022e-14	-2.99727e-10	-0.937418
209957053	chr2:209957053:G:A	7.69688e-15	-1.56409	-0.964879
209957396	chr2:209957396:T:C	6.03376e-15	-1.77107	-1.00135
209958094	chr2:209958094:G:A	9.18139e-15	-1.96951	-0.383095
209958148	chr2:209958148:CA:C	3.03303e-14	-2.99727e-10	-1.15764
209958412	chr2:209958412:A:C	2.86573e-14	-2.99727e-10	-1.21438
209959041	chr2:209959041:G:GAA	7.48269e-15	-1.5044	-1.05279
209959903	chr2:209959903:C:T	5.50155e-15	-1.91998	-0.94478
209960226	chr2:209960226:C:T	5.47639e-15	-1.9343	-0.935038
209960394	chr2:209960394:C:T	5.275e-15	-1.90336	-1.00344
209960527	chr2:209960527:C:T	8.61534e-15	-1.70806	-0.708181
209960616	chr2:209960616:C:CT	4.61041e-14	-2.99727e-10	-0.738883
209961016	chr2:209961016:A:G	3.64087e-14	-2.99727e-10	-0.974979
209961265	chr2:209961265:TCTGTGCCTGGCACAGATCTGGA:T	3.2978e-14	-2.99727e-10	-1.07395
209961283	chr2:209961283:C:G	4.15537e-14	-2.99727e-10	-0.842799
209962001	chr2:209962001:T:G	3.63276e-14	-1.85084	0.873632
209962978	chr2:209962978:T:C	3.32263e-14	-2.99727e-10	-1.06644
209963670	chr2:209963670:GAA:G	8.02171e-14	-2.99727e-10	-0.18505
209964098	chr2:209964098:C:T	2.73448e-14	-2.99727e-10	-1.26126
209964853	chr2:209964853:T:C	6.30076e-15	-1.99641	-0.732704
209965436	chr2:209965436:A:G	5.55435e-15	-2.00647	-0.848736
209965488	chr2:209965488:CAG:C	3.03806e-14	-2.99727e-10	-1.15598
209965577	chr2:209965577:C:T	8.48387e-15	-1.95707	-0.474553
209965709	chr2:209965709:A:C	6.31388e-15	-1.99681	-0.730225
209966292	chr2:209966292:T:A	5.10147e-14	-2.99727e-10	-0.637672
209967675	chr2:209967675:T:G	5.72138e-14	-2.99727e-10	-0.522991
209967731	chr2:209967731:G:A	2.73487e-14	-2.99727e-10	-1.26112
209968077	chr2:209968077:G:A	2.80365e-14	-2.99727e-10	-1.23628
209968257	chr2:209968257:A:G	6.34071e-14	0.791682	-1.21189
209968260	chr2:209968260:T:C	5.79068e-15	-2.02588	-0.78766
209968313	chr2:209968313:C:T	1.21826e-14	-1.02594	-1.04384
209968511	chr2:209968511:AC:A	8.20009e-14	-2.99727e-10	-0.163055
209968517	chr2:209968517:G:T	5.20517e-15	-1.94971	-0.970424
209968616	chr2:209968616:G:A	5.02899e-15	-1.96118	-0.99339
209969158	chr2:209969158:A:G	2.73483e-14	-2.99727e-10	-1.26113
209969299	chr2:209969299:A:G	1.78761e-14	-1.68632	-2.87485e-10
209969524	chr2:209969524:A:T	6.05011e-15	-2.01008	-0.759634
209969553	chr2:209969553:A:G	5.87643e-15	-2.02249	-0.77635
209970268	chr2:209970268:G:C	2.73259e-14	-2.99727e-10	-1.26195
209971146	chr2:209971146:C:T	1.68346e-14	-1.74635	-2.87485e-10
209971236	chr2:209971236:C:T	1.24538e-14	-2.04776	-2.87485e-10
209971644	chr2:209971644:A:C	3.26508e-14	-2.99727e-10	-1.08392
209971755	chr2:209971755:A:G	5.68541e-15	-2.01925	-0.812636
209972552	chr2:209972552:A:G	2.92731e-14	-2.99727e-10	-1.19312
209972883	chr2:209972883:C:T	5.0927e-14	-2.99727e-10	-0.639394
209972921	chr2:209972921:GCTGTA:G	6.20345e-15	-1.99301	-0.751667
209973339	chr2:209973339:T:C	5.88643e-15	-2.00385	-0.793284
209974035	chr2:209974035:A:G	2.73253e-14	-2.99727e-10	-1.26197
209974036	chr2:209974036:G:A	5.12917e-15	-1.92231	-1.01254
209974057	chr2:209974057:C:T	3.06396e-14	-1.14749	-2.87485e-10
209974433	chr2:209974433:G:A	5.73368e-14	-2.99727e-10	-0.520843
209974885	chr2:209974885:C:T	2.85096e-14	-2.99727e-10	-1.21954
209975373	chr2:209975373:G:A	2.73442e-14	-2.99727e-10	-1.26128
209975577	chr2:209975577:G:A	3.67647e-14	-2.99727e-10	-0.965248
209976005	chr2:209976005:G:A	5.30727e-15	-1.89099	-1.00972
209976120	chr2:209976120:G:A	5.30812e-14	-2.99727e-10	-0.597963
209976633	chr2:209976633:C:A	4.22391e-14	-2.99727e-10	-0.82644
209976635	chr2:209976635:G:GATTTTAA	4.83755e-14	-2.99727e-10	-0.690792
209977204	chr2:209977204:T:C	1.77532e-14	-0.453926	-1.23929
209977398	chr2:209977398:A:G	2.74289e-14	-2.99727e-10	-1.25819
209977417	chr2:209977417:G:T	1.20671e-14	-1.23678	-0.842522
209977444	chr2:209977444:A:G	1.2446e-14	-2.04838	-2.87485e-10
209977711	chr2:209977711:C:T	6.86353e-15	-1.996	-0.647565
209977871	chr2:209977871:G:C	6.28634e-15	-2.03992	-0.691486
209978346	chr2:209978346:C:T	2.74537e-14	-2.99727e-10	-1.25729
209978659	chr2:209978659:G:A	4.18114e-15	-1.95882	-1.18039
209978938	chr2:209978938:T:C	4.61235e-15	-1.83308	-1.20797
209978977	chr2:209978977:G:A	3.74025e-14	-2.99727e-10	-0.948049
209978994	chr2:209978994:G:A	5.03833e-15	-1.91181	-1.0409
209979316	chr2:209979316:T:TTAAATTGTGCCATTACACTATGAAGGC	1.2565e-14	-2.03887	-2.87485e-10
209979385	chr2:209979385:C:T	3.45416e-14	-2.99727e-10	-1.02762
209979616	chr2:209979616:A:G	3.76752e-14	-2.99727e-10	-0.940783
209979662	chr2:209979662:G:A	5.46438e-14	-2.99727e-10	-0.568951
209979729	chr2:209979729:A:G	2.84907e-14	-2.99727e-10	-1.22021
209980494	chr2:209980494:G:A	1.55298e-14	-1.82702	-2.87485e-10
209980971	chr2:209980971:T:TC	3.17672e-14	-2.99727e-10	-1.11135
209980973	chr2:209980973:T:A	3.15331e-14	-2.99727e-10	-1.11875
209981000	chr2:209981000:G:C	3.15638e-14	-2.99727e-10	-1.11777
209981210	chr2:209981210:G:T	8.36655e-15	-1.81722	-0.628322
209981542	chr2:209981542:A:G	2.73251e-14	-2.99727e-10	-1.26198
209981585	chr2:209981585:AAAAC:A	7.27638e-15	-1.56085	-1.0243
209981989	chr2:209981989:C:T	7.17601e-15	-1.63318	-0.965858
209982149	chr2:209982149:T:C	2.82416e-14	-2.99727e-10	-1.22899
209982651	chr2:209982651:T:A	2.73262e-14	-2.99727e-10	-1.26194
209982899	chr2:209982899:G:A	6.66963e-15	-1.69533	-0.976892
209983029	chr2:209983029:A:G	5.01997e-15	-1.89212	-1.06424
209983049	chr2:209983049:T:C	3.24031e-14	-2.99727e-10	-1.09153
209983162	chr2:209983162:A:T	2.89269e-14	-2.99727e-10	-1.20501
209983338	chr2:209983338:TA:T	2.51486e-14	-0.849236	-0.495746
209983494	chr2:209983494:C:G	1.0219e-14	-1.32139	-0.924147
209983537	chr2:209983537:A:T	3.299e-14	-2.99727e-10	-1.07358
209983748	chr2:209983748:T:G	6.52388e-15	-1.71031	-0.984003
209983869	chr2:209983869:A:T	2.74788e-14	-2.99727e-10	-1.25637
209983934	chr2:209983934:C:T	1.40825e-14	-1.74357	-0.181282
209983953	chr2:209983953:G:A	3.27857e-14	-2.99727e-10	-1.07979
209984559	chr2:209984559:T:C	7.21423e-15	-1.65771	-0.936018
209985338	chr2:209985338:A:G	3.43352e-14	-2.99727e-10	-1.03362
209985359	chr2:209985359:T:C	3.1401e-14	-2.99727e-10	-1.12295
209985370	chr2:209985370:G:A	8.3633e-15	-1.57089	-0.875041
209985464	chr2:209985464:C:G	5.7395e-15	-1.86478	-0.957633
209986091	chr2:209986091:A:G	1.00002e-13	-2.99727e-10	0.0354048
209986166	chr2:209986166:A:C	5.6683e-14	-2.99727e-10	-0.532311
209986311	chr2:209986311:T:C	2.89768e-14	-2.99727e-10	-1.20329
209986499	chr2:209986499:A:G	3.49621e-14	-2.99727e-10	-1.01552
209986619	chr2:209986619:C:T	2.90568e-14	-2.99727e-10	-1.20053
209986627	chr2:209986627:C:T	3.18831e-14	-2.99727e-10	-1.10771
209986747	chr2:209986747:C:T	1.27911e-14	-2.02103	-2.87485e-10
209986910	chr2:209986910:T:C	1.33292e-14	-1.32928	-0.650547
209986979	chr2:209986979:A:T	3.6429e-14	-0.142325	-0.832095
209987519	chr2:209987519:G:A	4.79754e-14	-2.99727e-10	-0.699097
209988146	chr2:209988146:G:A	5.72276e-14	-2.99727e-10	-0.52275
209988182	chr2:209988182:C:T	3.45939e-14	-2.99727e-10	-1.02611
209988183	chr2:209988183:G:A	4.95555e-14	-2.99727e-10	-0.666693
209988541	chr2:209988541:A:G	3.41807e-14	-1.03812	-2.87485e-10
209988673	chr2:209988673:T:C	5.16598e-14	-2.99727e-10	-0.625106
209988770	chr2:209988770:G:A	4.99266e-15	-2.04784	-0.913974
209989125	chr2:209989125:C:T	1.51972e-14	-1.73276	-0.115921
209989752	chr2:209989752:A:G	9.58208e-15	-1.6617	-0.648186
209991371	chr2:209991371:A:T	6.27556e-14	-2.99727e-10	-0.430538
209991877	chr2:209991877:T:G	4.35288e-15	-1.92979	-1.16916
209991934	chr2:209991934:G:A	1.17138e-14	-1.71216	-0.396858
209992434	chr2:209992434:ACT:A	5.78454e-13	1.79057	-2.87485e-10
209993241	chr2:209993241:A:T	3.44411e-14	-2.99727e-10	-1.03053
209993421	chr2:209993421:C:T	2.76447e-14	-2.99727e-10	-1.25035
209993504	chr2:209993504:C:A	3.03842e-14	-2.99727e-10	-1.15586
209994385	chr2:209994385:A:G	2.81068e-14	-2.99727e-10	-1.23378
209994973	chr2:209994973:G:A	2.74696e-14	-2.99727e-10	-1.25671
209995002	chr2:209995002:A:C	4.3437e-15	-1.84215	-1.25891
209996191	chr2:209996191:G:T	1.2452e-14	-2.0479	-2.87485e-10
209996377	chr2:209996377:T:C	1.82523e-14	-1.05455	-0.610942
209996539	chr2:209996539:T:C	2.78323e-14	-2.99727e-10	-1.24359
209996637	chr2:209996637:A:G	2.13771e-14	-1.50746	-2.87485e-10
209997836	chr2:209997836:A:T	3.35973e-14	-2.99727e-10	-1.05534
209998464	chr2:209998464:C:A	3.31195e-14	-2.99727e-10	-1.06966
209999146	chr2:209999146:G:T	5.55842e-13	1.7507	-2.87485e-10
209999364	chr2:209999364:T:C	2.8118e-14	-2.99727e-10	-1.23338
210000101	chr2:210000101:C:T	4.14239e-15	-1.96316	-1.18535
210000667	chr2:210000667:G:A	2.87757e-14	-2.99727e-10	-1.21025
210000760	chr2:210000760:G:A	6.90406e-14	-2.99727e-10	-0.335091
210001177	chr2:210001177:C:T	5.12936e-14	-2.99727e-10	-0.632221
210001538	chr2:210001538:TAGAC:T	2.09298e-14	-0.308139	-1.22047
210001728	chr2:210001728:G:A	2.91867e-14	-2.99727e-10	-1.19607
210002122	chr2:210002122:A:G	1.6866e-14	-1.08519	-0.659297
210002493	chr2:210002493:C:A	4.86914e-14	-2.99727e-10	-0.684283
210002848	chr2:210002848:C:G	2.78674e-14	-2.99727e-10	-1.24233
210003496	chr2:210003496:C:T	2.93366e-14	-2.99727e-10	-1.19095
210004346	chr2:210004346:T:G	2.90238e-14	-2.99727e-10	-1.20167
210004376	chr2:210004376:A:G	4.96238e-14	-2.99727e-10	-0.665316
210005015	chr2:210005015:A:T	2.96613e-14	-2.99727e-10	-1.17994
210005322	chr2:210005322:C:T	2.81414e-14	-2.99727e-10	-1.23254
210005444	chr2:210005444:C:T	1.25381e-14	-2.04102	-2.87485e-10
210005715	chr2:210005715:C:T	2.76533e-14	-2.99727e-10	-1.25004
210006284	chr2:210006284:G:A	2.74556e-14	-2.99727e-10	-1.25722
210006538	chr2:210006538:G:A	2.87977e-14	-2.99727e-10	-1.20949
210007286	chr2:210007286:A:G	2.83248e-14	-2.99727e-10	-1.22605
210007325	chr2:210007325:T:C	2.74625e-14	-2.99727e-10	-1.25697
210007391	chr2:210007391:A:G	3.0052e-14	-2.99727e-10	-1.16686
210008259	chr2:210008259:C:T	4.78487e-14	-2.99727e-10	-0.701742
210008297	chr2:210008297:T:G	3.32876e-14	-2.99727e-10	-1.0646
210008596	chr2:210008596:GT:G	3.58082e-14	-2.99727e-10	-0.991609
210008602	chr2:210008602:T:G	3.54119e-14	-2.99727e-10	-1.00274
210009522	chr2:210009522:T:C	5.19409e-15	-1.82543	-1.09683
210010259	chr2:210010259:A:G	2.82549e-14	-2.99727e-10	-1.22852
210010281	chr2:210010281:CTCCAATG:C	2.73603e-14	-2.99727e-10	-1.26069
210010469	chr2:210010469:T:TC	1.07797e-13	-2.99727e-10	0.11046
210010493	chr2:210010493:G:A	3.38182e-14	-2.99727e-10	-1.04879
210010580	chr2:210010580:C:T	2.96632e-14	-2.99727e-10	-1.17988
210010683	chr2:210010683:A:G	4.40071e-15	-1.98413	-1.1039
210010823	chr2:210010823:C:T	9.54528e-14	-0.0111547	-2.87485e-10
210011343	chr2:210011343:T:G	5.28183e-14	-2.99727e-10	-0.602928
210011552	chr2:210011552:T:C	2.85375e-14	-2.99727e-10	-1.21857
210012096	chr2:210012096:C:T	2.77046e-14	-2.99727e-10	-1.24819
210012654	chr2:210012654:A:G	3.00842e-14	-2.99727e-10	-1.16578
210013393	chr2:210013393:C:T	9.70962e-15	-2.04027	-0.256402
210013444	chr2:210013444:T:G	2.89145e-14	-2.99727e-10	-1.20544
210014561	chr2:210014561:C:T	2.18334e-14	-0.940622	-0.545722
210014608	chr2:210014608:CAGTG:C	3.28613e-14	-2.99727e-10	-1.07749
210014972	chr2:210014972:A:G	2.98921e-14	-2.99727e-10	-1.17219
210015267	chr2:210015267:A:G	3.08123e-14	-2.99727e-10	-1.14187
210015353	chr2:210015353:C:A	3.30094e-14	-2.99727e-10	-1.07299
210015427	chr2:210015427:C:T	7.51627e-14	-2.99727e-10	-0.250131
210015495	chr2:210015495:A:G	2.67679e-14	-0.977852	-0.30473
210016219	chr2:210016219:C:A	2.96274e-14	-2.99727e-10	-1.18109
210016713	chr2:210016713:T:G	2.91708e-14	-2.99727e-10	-1.19662
210017089	chr2:210017089:C:G	1.23479e-14	-1.71298	-0.343323
210017136	chr2:210017136:C:T	2.75472e-14	-2.99727e-10	-1.25388
210017447	chr2:210017447:A:T	1.65992e-14	-1.40806	-0.352368
210017732	chr2:210017732:G:T	3.84299e-14	-2.99727e-10	-0.920951
210017861	chr2:210017861:C:T	1.15391e-14	-1.80787	-0.316182
210018165	chr2:210018165:T:TAA	1.37848e-13	-2.99727e-10	0.356368
210018303	chr2:210018303:G:A	7.82559e-15	-1.28257	-1.22982
210018471	chr2:210018471:A:G	2.09241e-14	-1.52889	-2.87485e-10
210022037	chr2:210022037:G:A	2.73223e-14	-2.99727e-10	-1.26208
210022261	chr2:210022261:T:C	4.35912e-15	-1.86901	-1.22851
210022470	chr2:210022470:T:C	2.95045e-14	-2.99727e-10	-1.18524
210023801	chr2:210023801:T:C	1.24931e-14	-2.04461	-2.87485e-10
210024302	chr2:210024302:C:A	2.7967e-14	-2.99727e-10	-1.23876
210024742	chr2:210024742:A:T	2.73487e-14	-2.99727e-10	-1.26112
210024775	chr2:210024775:A:G	2.97299e-14	-2.99727e-10	-1.17763
210025035	chr2:210025035:A:G	7.38153e-15	-1.98374	-0.587064
210025237	chr2:210025237:T:G	6.90248e-15	-1.96951	-0.66839
210025540	chr2:210025540:G:GC	2.81042e-14	-2.99727e-10	-1.23387
210025587	chr2:210025587:G:A	1.99968e-14	-1.57422	-2.87485e-10
210025974	chr2:210025974:C:T	4.07553e-14	-2.99727e-10	-0.8622
210026347	chr2:210026347:T:C	1.94055e-14	-1.60423	-2.87485e-10
210026857	chr2:210026857:G:A	2.93918e-14	-2.99727e-10	-1.18907
210027582	chr2:210027582:G:A	2.99675e-14	-2.99727e-10	-1.16967
210027765	chr2:210027765:G:A	2.78319e-14	-2.99727e-10	-1.2436
210028358	chr2:210028358:C:T	2.78781e-14	-2.99727e-10	-1.24194
210029034	chr2:210029034:C:A	2.81609e-14	-2.99727e-10	-1.23185
210029042	chr2:210029042:A:G	6.99461e-14	-2.99727e-10	-0.322061
210029304	chr2:210029304:C:A	2.52838e-14	-1.33962	-2.87485e-10
210029633	chr2:210029633:A:C	3.66963e-14	-2.99727e-10	-0.967109
210029659	chr2:210029659:ATTG:A	3.19029e-14	0.115339	-1.22243
210030699	chr2:210030699:G:T	2.74975e-14	-2.99727e-10	-1.25569
210031373	chr2:210031373:T:A	4.38504e-15	-1.9935	-1.09809
210032699	chr2:210032699:T:A	4.05047e-15	-1.96393	-1.20702
210033556	chr2:210033556:G:A	1.32177e-14	-1.98823	-2.87485e-10
210033986	chr2:210033986:T:C	8.77184e-15	-1.70627	-0.691972
210034308	chr2:210034308:G:C	4.68755e-15	-1.91838	-1.1065
210035028	chr2:210035028:TCAAAA:T	3.63663e-15	-2.01899	-1.25974
210035139	chr2:210035139:T:G	6.54977e-14	-2.99727e-10	-0.38777
210035318	chr2:210035318:C:A	2.08883e-14	-1.5306	-2.87485e-10
210036018	chr2:210036018:T:C	9.3677e-14	-2.99727e-10	-0.0299334
210037163	chr2:210037163:C:T	2.88954e-14	-2.99727e-10	-1.2061
210037268	chr2:210037268:C:A	2.74868e-14	-2.99727e-10	-1.25608
210037440	chr2:210037440:T:C	1.83182e-13	-2.99727e-10	0.640694
210037636	chr2:210037636:C:T	2.78884e-14	-2.99727e-10	-1.24157
210038307	chr2:210038307:CA:C	4.70129e-14	-2.99727e-10	-0.719364
210038553	chr2:210038553:A:G	2.79977e-14	-2.99727e-10	-1.23766
210038923	chr2:210038923:C:G	2.8272e-14	-2.99727e-10	-1.22791
210039397	chr2:210039397:C:CT	3.95599e-14	-2.99727e-10	-0.891971
210039951	chr2:210039951:T:C	2.87757e-14	-2.99727e-10	-1.21025
210040464	chr2:210040464:G:T	2.81818e-14	-2.99727e-10	-1.23111
210040470	chr2:210040470:T:C	1.13511e-13	0.162117	-2.87485e-10
210040772	chr2:210040772:A:G	5.04171e-14	-2.99727e-10	-0.649455
210041316	chr2:210041316:A:T	2.88728e-14	-2.99727e-10	-1.20688
210041331	chr2:210041331:C:T	3.09185e-14	-2.99727e-10	-1.13843
210041713	chr2:210041713:C:T	2.82241e-14	-2.99727e-10	-1.22961
210041957	chr2:210041957:C:T	3.09806e-14	-2.99727e-10	-1.13642
210042775	chr2:210042775:T:C	3.12565e-14	-2.99727e-10	-1.12756
210042956	chr2:210042956:C:T	3.05816e-14	-2.99727e-10	-1.14939
210042986	chr2:210042986:A:G	3.78145e-15	-1.98466	-1.25502
210043168	chr2:210043168:G:T	3.12656e-14	-2.99727e-10	-1.12727
210043498	chr2:210043498:C:T	1.04721e-14	-1.73451	-0.486569
210046374	chr2:210046374:T:A	1.29054e-14	-2.01214	-2.87485e-10
210046573	chr2:210046573:C:G	4.95028e-14	-2.99727e-10	-0.667756
210047396	chr2:210047396:C:T	7.98577e-14	-2.99727e-10	-0.189539
210047813	chr2:210047813:C:T	3.00524e-14	-2.99727e-10	-1.16684
210048330	chr2:210048330:ATTC:A	4.41201e-15	-2.04569	-1.03976
210048343	chr2:210048343:A:G	4.65875e-15	-1.84909	-1.18195
210048731	chr2:210048731:GATT:G	4.66138e-14	-2.99727e-10	-0.72789
210049523	chr2:210049523:G:T	5.94324e-15	-1.85335	-0.93418
210050869	chr2:210050869:G:C	4.11211e-14	-2.99727e-10	-0.853265
210051352	chr2:210051352:C:T	2.06273e-14	-0.578423	-0.964746
210051378	chr2:210051378:T:C	2.75271e-14	-2.99727e-10	-1.25462
210052206	chr2:210052206:GT:G	2.82202e-14	-2.99727e-10	-1.22975
210052430	chr2:210052430:T:C	2.79444e-14	-2.99727e-10	-1.23957
210052778	chr2:210052778:C:T	2.78812e-14	-2.99727e-10	-1.24183
210053168	chr2:210053168:T:C	2.97347e-14	-2.99727e-10	-1.17747
210053569	chr2:210053569:C:T	1.6409e-14	-1.77196	-2.87485e-10
210053942	chr2:210053942:A:G	2.75925e-14	-2.99727e-10	-1.25224
210054048	chr2:210054048:G:T	2.79654e-14	-2.99727e-10	-1.23882
210054191	chr2:210054191:G:A	4.36335e-14	-2.99727e-10	-0.793961
210054195	chr2:210054195:G:A	5.50276e-14	-2.99727e-10	-0.561952
210054978	chr2:210054978:C:A	2.96721e-14	-2.99727e-10	-1.17958
210055195	chr2:210055195:C:T	1.26265e-14	-2.03399	-2.87485e-10
210055712	chr2:210055712:T:C	2.75978e-14	-2.99727e-10	-1.25205
210056201	chr2:210056201:T:C	1.73631e-14	-1.22939	-0.486051
210056395	chr2:210056395:T:G	4.17236e-14	-2.99727e-10	-0.838719
210056768	chr2:210056768:C:T	9.1495e-15	-1.79304	-0.563046
210057649	chr2:210057649:C:T	2.8483e-14	-2.99727e-10	-1.22048
210057664	chr2:210057664:C:T	2.82761e-14	-2.99727e-10	-1.22777
210057924	chr2:210057924:T:C	2.96593e-14	-2.99727e-10	-1.18001
210058104	chr2:210058104:T:C	3.3061e-14	-2.99727e-10	-1.07143
210058125	chr2:210058125:C:A	1.25299e-14	-2.04167	-2.87485e-10
210058293	chr2:210058293:A:G	2.90689e-14	-2.99727e-10	-1.20012
210058501	chr2:210058501:C:T	2.8303e-14	-2.99727e-10	-1.22682
210058693	chr2:210058693:C:T	1.21916e-14	-0.881171	-1.18787
210058694	chr2:210058694:G:A	3.11224e-14	-2.99727e-10	-1.13186
210058770	chr2:210058770:C:T	2.85102e-14	-2.99727e-10	-1.21952
210058841	chr2:210058841:A:G	2.79121e-14	-2.99727e-10	-1.24073
210058973	chr2:210058973:C:T	3.27125e-14	-2.99727e-10	-1.08203
210059889	chr2:210059889:G:A	4.51198e-15	-2.02235	-1.0407
210060179	chr2:210060179:A:C	8.87409e-15	-1.76452	-0.622133
210060604	chr2:210060604:T:C	2.83074e-14	-2.99727e-10	-1.22666
210060908	chr2:210060908:G:T	3.02366e-14	-2.99727e-10	-1.16073
210061150	chr2:210061150:T:C	4.72647e-14	-2.99727e-10	-0.714023
210061459	chr2:210061459:T:C	2.73671e-14	-2.99727e-10	-1.26044
210061797	chr2:210061797:A:C	3.28626e-14	-2.99727e-10	-1.07745
210062387	chr2:210062387:G:A	2.84449e-14	-2.99727e-10	-1.22182
210063210	chr2:210063210:G:A	2.77735e-14	-2.99727e-10	-1.2457
210063493	chr2:210063493:G:A	2.86175e-14	-2.99727e-10	-1.21577
210064763	chr2:210064763:C:T	4.38302e-15	-1.93376	-1.15829
210064764	chr2:210064764:G:A	2.73828e-14	-2.99727e-10	-1.25987
210065018	chr2:210065018:T:C	4.00096e-15	-1.95488	-1.22837
210065067	chr2:210065067:G:C	5.79855e-14	0.433461	-0.943054
210065358	chr2:210065358:C:T	2.74947e-14	-2.99727e-10	-1.25579
210065648	chr2:210065648:T:C	2.74276e-14	-2.99727e-10	-1.25824
210067960	chr2:210067960:C:T	5.35272e-14	-2.99727e-10	-0.589596
210068066	chr2:210068066:T:C	8.90098e-14	-2.99727e-10	-0.0810397
210068707	chr2:210068707:G:A	6.15531e-15	-2.03662	-0.715856
210068964	chr2:210068964:T:C	2.75635e-14	-2.99727e-10	-1.25329
210069132	chr2:210069132:C:T	2.8216e-14	-2.99727e-10	-1.2299
210069246	chr2:210069246:C:T	5.87735e-15	-2.00296	-0.795716
210070358	chr2:210070358:T:C	6.19159e-15	-2.00297	-0.743627
210071356	chr2:210071356:G:A	4.61142e-14	-2.99727e-10	-0.738666
210071834	chr2:210071834:G:A	1.80623e-14	-1.05296	-0.623003
210072066	chr2:210072066:T:C	6.2871e-15	-1.98111	-0.750174
210072191	chr2:210072191:C:T	6.05033e-14	-2.99727e-10	-0.467088
210072679	chr2:210072679:TG:T	9.38405e-15	-1.61617	-0.714602
210073176	chr2:210073176:T:C	2.75842e-14	-2.99727e-10	-1.25254
210073458	chr2:210073458:G:T	9.10012e-15	-1.64101	-0.720486
210073887	chr2:210073887:C:T	3.07427e-14	-2.99727e-10	-1.14413
210073976	chr2:210073976:C:T	3.01097e-14	-2.99727e-10	-1.16494
210074072	chr2:210074072:T:C	2.75487e-14	-2.99727e-10	-1.25383
210074190	chr2:210074190:T:C	2.7413e-14	-2.99727e-10	-1.25877
210074320	chr2:210074320:T:G	2.7445e-14	-2.99727e-10	-1.2576
210074604	chr2:210074604:C:T	5.17694e-15	-1.75458	-1.171
210075251	chr2:210075251:AT:A	1.43457e-14	-1.90633	-2.87485e-10
210076570	chr2:210076570:C:G	2.95389e-14	-2.99727e-10	-1.18408
210076964	chr2:210076964:G:A	2.04738e-14	-1.55064	-2.87485e-10
210077175	chr2:210077175:T:C	7.31931e-15	-2.03877	-0.540502
210077514	chr2:210077514:G:A	3.00766e-14	-2.99727e-10	-1.16604
210077988	chr2:210077988:G:A	8.57607e-15	-1.76284	-0.657973
210078238	chr2:210078238:G:T	3.11649e-14	-2.99727e-10	-1.13049
210078368	chr2:210078368:C:A	6.94447e-14	-2.99727e-10	-0.329255
210078931	chr2:210078931:A:G	3.38413e-14	-2.99727e-10	-1.0481
210079322	chr2:210079322:G:A	4.29414e-14	-2.99727e-10	-0.809949
210080031	chr2:210080031:G:C	2.88868e-14	-2.99727e-10	-1.2064
210080249	chr2:210080249:G:A	4.16516e-14	-2.99727e-10	-0.840447
210080293	chr2:210080293:C:T	2.85579e-14	-2.99727e-10	-1.21785
210080943	chr2:210080943:C:T	2.94254e-14	-2.99727e-10	-1.18793
210082231	chr2:210082231:A:G	2.78465e-14	-2.99727e-10	-1.24308
210082300	chr2:210082300:A:T	6.79512e-14	-2.99727e-10	-0.350997
210083207	chr2:210083207:A:C	3.33821e-14	-2.99727e-10	-1.06177
210084188	chr2:210084188:G:A	1.33341e-14	-1.97946	-2.87485e-10
210084858	chr2:210084858:C:T	4.32085e-15	-1.95385	-1.15248
210086135	chr2:210086135:T:C	3.29563e-14	-2.99727e-10	-1.0746
210086179	chr2:210086179:A:G	3.38324e-14	-2.99727e-10	-1.04837
210086294	chr2:210086294:T:C	3.15811e-14	-1.11723	-2.87485e-10
210087038	chr2:210087038:T:A	7.4216e-15	-1.48862	-1.07677
210087097	chr2:210087097:C:T	2.74433e-14	-2.99727e-10	-1.25766
210087164	chr2:210087164:G:C	7.56404e-14	-2.99727e-10	-0.243796
210087245	chr2:210087245:G:A	4.29028e-14	-2.99727e-10	-0.81085
210087522	chr2:210087522:C:T	2.79054e-14	-2.99727e-10	-1.24096
210087764	chr2:210087764:C:T	1.2524e-14	-2.04214	-2.87485e-10
210087914	chr2:210087914:T:A	1.12927e-14	-0.900162	-1.24547
210088343	chr2:210088343:G:A	2.96089e-14	-2.99727e-10	-1.18171
210089093	chr2:210089093:C:T	5.0625e-14	-2.99727e-10	-0.64534
210089267	chr2:210089267:G:T	2.19748e-14	-0.232941	-1.24695
210089347	chr2:210089347:A:T	2.73646e-14	-2.99727e-10	-1.26054
210089587	chr2:210089587:A:C	3.61575e-14	-2.99727e-10	-0.981903
210090114	chr2:210090114:T:C	2.79784e-14	-2.99727e-10	-1.23835
210090315	chr2:210090315:T:C	3.27143e-14	-2.99727e-10	-1.08197
210090845	chr2:210090845:A:G	7.80549e-14	-2.99727e-10	-0.212373
210092405	chr2:210092405:G:C	2.89872e-14	-2.99727e-10	-1.20293
210092766	chr2:210092766:A:G	2.91392e-14	-2.99727e-10	-1.1977
210093067	chr2:210093067:T:C	2.82079e-14	-2.99727e-10	-1.23019
210093618	chr2:210093618:T:C	2.85495e-14	-2.99727e-10	-1.21815
210093854	chr2:210093854:T:G	3.02325e-14	-2.99727e-10	-1.16087
210095153	chr2:210095153:G:C	2.90275e-14	-2.99727e-10	-1.20154
210095883	chr2:210095883:G:GA	5.25241e-14	-2.99727e-10	-0.608515
210096786	chr2:210096786:C:T	7.74846e-15	-1.73707	-0.785224
210097538	chr2:210097538:A:C	2.98194e-14	-2.99727e-10	-1.17463
210097599	chr2:210097599:G:A	2.77528e-14	-0.628938	-0.617513
210098586	chr2:210098586:C:T	3.14269e-14	-2.99727e-10	-1.12212
210098969	chr2:210098969:T:C	1.25264e-14	-2.04195	-2.87485e-10
210099655	chr2:210099655:C:T	4.42018e-14	-2.99727e-10	-0.781021
210099690	chr2:210099690:ACAT:A	5.79321e-14	-2.99727e-10	-0.510515
210101142	chr2:210101142:T:C	3.90608e-15	-1.97792	-1.22933
210101555	chr2:210101555:G:C	3.14621e-14	-2.99727e-10	-1.121
210101765	chr2:210101765:T:C	4.65809e-14	-2.99727e-10	-0.728595
210101955	chr2:210101955:G:A	3.56593e-14	-2.99727e-10	-0.995776
210102468	chr2:210102468:G:A	1.38318e-14	-1.94282	-2.87485e-10
210103336	chr2:210103336:G:A	4.70921e-14	-2.99727e-10	-0.717682
210103422	chr2:210103422:A:G	2.76328e-14	-2.99727e-10	-1.25078
210106151	chr2:210106151:G:T	2.97742e-14	-2.99727e-10	-1.17614
210106561	chr2:210106561:G:A	3.05812e-14	-2.99727e-10	-1.1494
210107521	chr2:210107521:T:A	3.66441e-15	-2.03812	-1.233
210107523	chr2:210107523:T:A	1.93251e-14	-1.60838	-2.87485e-10
210108462	chr2:210108462:T:C	3.22093e-14	-2.99727e-10	-1.09753
210108701	chr2:210108701:T:C	3.18495e-14	-2.99727e-10	-1.10876
210109388	chr2:210109388:T:C	4.85608e-14	-2.99727e-10	-0.686969
210110874	chr2:210110874:A:G	3.16536e-14	-2.99727e-10	-1.11493
210111087	chr2:210111087:G:A	1.98119e-14	-1.5835	-2.87485e-10
210111092	chr2:210111092:A:G	1.89209e-14	-1.62952	-2.87485e-10
210111729	chr2:210111729:T:A	4.01177e-14	-2.99727e-10	-0.877967
210111781	chr2:210111781:G:A	1.96395e-13	0.710341	-2.87485e-10
210113015	chr2:210113015:A:G	3.58692e-14	-2.99727e-10	-0.989908
210113706	chr2:210113706:C:T	1.24457e-14	-2.04841	-2.87485e-10
210114000	chr2:210114000:C:G	5.37437e-14	-2.99727e-10	-0.58556
210114731	chr2:210114731:G:A	3.19598e-14	-2.99727e-10	-1.10531
210115191	chr2:210115191:G:A	3.84436e-14	-2.99727e-10	-0.920594
210115411	chr2:210115411:G:C	2.76838e-14	-2.99727e-10	-1.24894
210115713	chr2:210115713:G:A	5.23947e-14	-0.033151	-0.577829
210116049	chr2:210116049:G:C	3.06988e-14	-2.99727e-10	-1.14556
210116212	chr2:210116212:G:A	5.01972e-14	-2.99727e-10	-0.653827
210116616	chr2:210116616:C:T	3.8451e-14	-2.99727e-10	-0.920402
210117138	chr2:210117138:T:A	3.24089e-14	-2.99727e-10	-1.09135
210117839	chr2:210117839:A:T	3.09995e-14	-2.99727e-10	-1.13582
210117894	chr2:210117894:C:T	2.98332e-14	-2.99727e-10	-1.17416
210118023	chr2:210118023:G:A	3.43663e-14	-2.99727e-10	-1.03271
210118250	chr2:210118250:C:T	3.8803e-15	-1.99779	-1.21608
210118342	chr2:210118342:C:A	2.911e-14	-2.99727e-10	-1.1987
210118406	chr2:210118406:G:A	1.43277e-14	-1.90759	-2.87485e-10
210118899	chr2:210118899:G:A	2.91291e-14	-2.99727e-10	-1.19805
210119169	chr2:210119169:C:T	5.34204e-14	-2.99727e-10	-0.591593
210119482	chr2:210119482:C:T	8.54302e-14	-2.99727e-10	-0.122087
210119786	chr2:210119786:C:T	1.4207e-14	-1.91605	-2.87485e-10
210119869	chr2:210119869:C:G	2.86023e-14	-2.99727e-10	-1.2163
210119946	chr2:210119946:G:T	2.95006e-14	-2.99727e-10	-1.18538
210119960	chr2:210119960:T:C	3.29606e-14	-2.99727e-10	-1.07447
210120387	chr2:210120387:G:A	5.26367e-14	-2.99727e-10	-0.606373
210120402	chr2:210120402:A:C	2.7323e-14	-2.99727e-10	-1.26206
210120453	chr2:210120453:T:C	9.88024e-15	-1.65755	-0.621702
210121859	chr2:210121859:G:A	2.92513e-14	-2.99727e-10	-1.19386
210123247	chr2:210123247:C:T	3.64774e-14	-2.99727e-10	-0.973092
210123456	chr2:210123456:C:T	6.27944e-14	-2.99727e-10	-0.429919
210124875	chr2:210124875:C:T	3.01005e-14	-2.99727e-10	-1.16524
210125733	chr2:210125733:C:T	9.14868e-15	-1.73592	-0.620261
210125908	chr2:210125908:A:C	6.32888e-15	-1.96974	-0.754921
210127616	chr2:210127616:G:C	2.94391e-14	-2.99727e-10	-1.18746
210127639	chr2:210127639:A:T	1.28841e-14	-2.01379	-2.87485e-10
210127682	chr2:210127682:T:A	6.06902e-14	-0.464004	-2.87485e-10
210127886	chr2:210127886:A:G	4.65464e-14	-2.99727e-10	-0.729337
210128558	chr2:210128558:A:G	3.8386e-14	-2.99727e-10	-0.922094
210129476	chr2:210129476:G:A	2.76303e-14	-2.99727e-10	-1.25087
210131360	chr2:210131360:G:A	3.39939e-14	-2.99727e-10	-1.04361
210132626	chr2:210132626:C:T	2.74072e-14	-2.99727e-10	-1.25898
210132982	chr2:210132982:C:T	2.79749e-14	-2.99727e-10	-1.23848
210133109	chr2:210133109:C:T	3.25395e-14	-2.99727e-10	-1.08733
210133559	chr2:210133559:A:C	3.28116e-14	-2.99727e-10	-1.07901
210133589	chr2:210133589:G:C	1.00026e-13	-2.99727e-10	0.0356435
210133695	chr2:210133695:C:T	3.01898e-14	-2.99727e-10	-1.16228
210133821	chr2:210133821:T:C	2.74718e-14	-2.99727e-10	-1.25663
210134436	chr2:210134436:CAT:C	5.55902e-14	-2.99727e-10	-0.551778
210135188	chr2:210135188:C:T	3.12264e-14	-2.99727e-10	-1.12852
210135337	chr2:210135337:G:A	4.57324e-14	-2.99727e-10	-0.74698
210135800	chr2:210135800:T:C	4.41434e-15	-2.04104	-1.04389
210135959	chr2:210135959:GCA:G	2.77475e-14	-2.99727e-10	-1.24664
210136185	chr2:210136185:G:A	4.78804e-15	-1.7769	-1.22676
210136458	chr2:210136458:T:C	5.02122e-14	-2.99727e-10	-0.653528
210137089	chr2:210137089:T:C	4.25216e-15	-2.03894	-1.08342
210137153	chr2:210137153:A:G	4.38457e-14	-2.99727e-10	-0.789111
210137375	chr2:210137375:A:G	3.01599e-14	-2.99727e-10	-1.16327
210137574	chr2:210137574:C:A	7.08782e-15	-1.64909	-0.962321
210137685	chr2:210137685:C:T	1.32896e-12	-2.99727e-10	2.62237
210138041	chr2:210138041:T:C	2.97042e-14	-2.99727e-10	-1.1785
210138248	chr2:210138248:A:G	2.96023e-14	-2.99727e-10	-1.18193
210138571	chr2:210138571:T:C	3.06235e-14	-2.99727e-10	-1.14802
210139883	chr2:210139883:AG:A	1.07094e-14	-1.59794	-0.600722
210140842	chr2:210140842:CAT:C	3.04595e-14	-2.99727e-10	-1.15339
210141174	chr2:210141174:TTTTC:T	2.81592e-14	-2.99727e-10	-1.23191
210142563	chr2:210142563:T:C	6.72903e-15	-2.04587	-0.617484
210144340	chr2:210144340:C:T	4.68718e-14	-2.99727e-10	-0.722369
210144371	chr2:210144371:G:A	2.73859e-14	-2.99727e-10	-1.25976
210144383	chr2:210144383:T:C	6.60928e-15	-1.99781	-0.683496
210145671	chr2:210145671:G:A	7.83571e-14	-2.99727e-10	-0.208509
210145689	chr2:210145689:AAGATGTC:A	2.89382e-14	-2.99727e-10	-1.20462
210146338	chr2:210146338:C:T	3.85199e-14	0.34291	-1.26152
210146454	chr2:210146454:T:C	2.03421e-12	-2.99727e-10	3.04807
210146721	chr2:210146721:A:C	6.12265e-15	-1.9724	-0.785396
210147538	chr2:210147538:T:C	2.74473e-14	-2.99727e-10	-1.25752
210148718	chr2:210148718:T:C	3.04805e-14	-2.99727e-10	-1.1527
210149269	chr2:210149269:A:G	2.751e-14	-2.99727e-10	-1.25524
210149497	chr2:210149497:G:A	3.95321e-14	-0.892674	-2.87485e-10
210150043	chr2:210150043:G:T	2.76741e-14	-2.99727e-10	-1.24929
210150558	chr2:210150558:A:G	1.91527e-14	-1.61734	-2.87485e-10
210151117	chr2:210151117:GC:G	7.15172e-14	-2.99727e-10	-0.299849
210151443	chr2:210151443:GTA:G	3.40215e-14	-2.99727e-10	-1.04279
210152109	chr2:210152109:CT:C	3.26158e-14	-2.99727e-10	-1.08499
210152154	chr2:210152154:G:A	3.25021e-14	-2.99727e-10	-1.08848
210152375	chr2:210152375:A:T	2.87898e-14	-2.99727e-10	-1.20976
210152520	chr2:210152520:A:C	3.33106e-14	-2.99727e-10	-1.06391
210153002	chr2:210153002:C:A	1.27662e-14	-2.02299	-2.87485e-10
210153610	chr2:210153610:C:T	3.10998e-14	-2.99727e-10	-1.13258
210155765	chr2:210155765:T:C	3.07121e-14	-2.99727e-10	-1.14513
210156687	chr2:210156687:C:T	3.16726e-14	-2.99727e-10	-1.11434
210157207	chr2:210157207:G:A	1.06852e-14	-1.46231	-0.738619
210157415	chr2:210157415:C:T	1.97876e-14	-1.58473	-2.87485e-10
210157493	chr2:210157493:G:A	2.82672e-14	-2.99727e-10	-1.22808
210157848	chr2:210157848:A:C	2.90049e-14	-2.99727e-10	-1.20232
210157916	chr2:210157916:G:A	3.30056e-14	-2.99727e-10	-1.07311
210157971	chr2:210157971:C:T	3.83386e-14	-0.923329	-2.87485e-10
210158283	chr2:210158283:T:C	3.10767e-14	-2.99727e-10	-1.13333
210158562	chr2:210158562:C:T	2.89451e-14	-2.99727e-10	-1.20439
210158565	chr2:210158565:C:T	2.73236e-14	-2.99727e-10	-1.26204
210158593	chr2:210158593:A:C	2.90171e-14	-2.99727e-10	-1.2019
210158620	chr2:210158620:T:C	3.65385e-14	-2.99727e-10	-0.971419
210158625	chr2:210158625:G:T	3.15395e-14	-2.99727e-10	-1.11855
210159449	chr2:210159449:A:G	3.31031e-14	-2.99727e-10	-1.07016
210159473	chr2:210159473:A:G	8.36405e-15	-1.84683	-0.599013
210159705	chr2:210159705:A:G	1.43145e-14	-1.90851	-2.87485e-10
210159737	chr2:210159737:C:T	2.738e-14	-2.99727e-10	-1.25997
210159818	chr2:210159818:G:A	2.93636e-14	0.0720483	-1.26208
210159872	chr2:210159872:A:G	2.73845e-14	-2.99727e-10	-1.25981
210161150	chr2:210161150:G:A	1.02109e-14	-1.55945	-0.686873
210161172	chr2:210161172:G:A	1.02193e-14	-1.53731	-0.708196
210161375	chr2:210161375:A:AG	1.24672e-14	-2.04669	-2.87485e-10
210162547	chr2:210162547:C:T	3.2864e-14	-2.99727e-10	-1.07741
210163353	chr2:210163353:A:T	2.73404e-14	-2.99727e-10	-1.26142
210164092	chr2:210164092:T:C	1.24823e-14	-2.04547	-2.87485e-10
210164816	chr2:210164816:CTA:C	3.54736e-15	-2.04236	-1.26122
210164982	chr2:210164982:C:T	3.2118e-14	-2.99727e-10	-1.10037
210165745	chr2:210165745:G:A	3.49214e-14	-2.99727e-10	-1.01669
210166090	chr2:210166090:T:C	4.63302e-14	-2.99727e-10	-0.733992
210166998	chr2:210166998:G:A	9.74539e-15	-1.11577	-1.17723
210167360	chr2:210167360:C:A	3.73349e-12	3.65531	-2.87485e-10
210167424	chr2:210167424:C:T	2.9032e-14	-2.99727e-10	-1.20139
210167467	chr2:210167467:G:A	3.28025e-14	-2.99727e-10	-1.07928
210168452	chr2:210168452:G:T	2.05688e-14	-0.284311	-1.2617
210168560	chr2:210168560:T:C	1.33258e-14	-1.98008	-2.87485e-10
210169222	chr2:210169222:G:T	2.84419e-13	-2.99727e-10	1.08066
210169296	chr2:210169296:C:T	3.31879e-14	-2.99727e-10	-1.0676
210169633	chr2:210169633:A:G	1.38136e-14	-1.94413	-2.87485e-10
210169923	chr2:210169923:T:C	5.24924e-13	1.69347	-2.87485e-10
210170114	chr2:210170114:A:AT	2.73287e-14	-2.99727e-10	-1.26185
210170442	chr2:210170442:T:C	3.16067e-14	-2.99727e-10	-1.11642
210170555	chr2:210170555:G:C	2.8382e-14	-2.99727e-10	-1.22403
210170701	chr2:210170701:C:T	3.75232e-15	-2.0074	-1.24001
210170934	chr2:210170934:T:C	1.29776e-14	-2.00656	-2.87485e-10
210172115	chr2:210172115:T:G	3.05449e-14	-2.99727e-10	-1.15059
210172480	chr2:210172480:A:G	4.06351e-15	-1.97177	-1.19597
210173975	chr2:210173975:C:T	2.15776e-14	-1.49813	-2.87485e-10
210174483	chr2:210174483:T:C	2.82749e-14	-2.99727e-10	-1.22781
210174835	chr2:210174835:A:G	8.98881e-14	-2.99727e-10	-0.071221
210174875	chr2:210174875:TCTATTCTATTCTATTCTATC:T	3.11558e-14	-2.99727e-10	-1.13079
210175505	chr2:210175505:G:A	6.72452e-15	-2.04796	-0.61607
210176535	chr2:210176535:G:T	2.75753e-14	-2.99727e-10	-1.25287
210177319	chr2:210177319:A:G	2.75281e-14	-2.99727e-10	-1.25458
210177676	chr2:210177676:A:C	8.68766e-15	-1.21893	-1.18895
210178769	chr2:210178769:G:T	2.82159e-14	-2.99727e-10	-1.2299
210178958	chr2:210178958:A:C	3.5066e-14	-2.99727e-10	-1.01255
210179265	chr2:210179265:A:G	2.79778e-14	-2.99727e-10	-1.23837
210179449	chr2:210179449:C:T	2.7553e-14	-2.99727e-10	-1.25368
210179484	chr2:210179484:C:T	2.85593e-14	-2.99727e-10	-1.21781
210179820	chr2:210179820:G:C	4.24363e-14	-2.99727e-10	-0.821781
210180758	chr2:210180758:T:C	7.33283e-15	-1.90668	-0.670744
210181137	chr2:210181137:TAGAC:T	2.98935e-14	-2.99727e-10	-1.17214
210181224	chr2:210181224:C:T	2.73507e-14	-2.99727e-10	-1.26104
210181976	chr2:210181976:G:A	3.75326e-14	-2.99727e-10	-0.944576
210183485	chr2:210183485:G:A	3.16201e-14	-2.99727e-10	-1.11599
210183639	chr2:210183639:T:A	2.82163e-14	-2.99727e-10	-1.22989
210184502	chr2:210184502:A:G	2.96832e-14	-2.99727e-10	-1.17921
210184584	chr2:210184584:G:A	2.96246e-14	-2.99727e-10	-1.18118
210184652	chr2:210184652:A:G	3.26945e-14	-0.371063	-0.711516
210184761	chr2:210184761:TC:T	4.52103e-14	-2.99727e-10	-0.758462
210184880	chr2:210184880:G:A	2.95177e-14	-2.99727e-10	-1.1848
210184925	chr2:210184925:AAAG:A	3.69726e-15	-2.0444	-1.2178
210185444	chr2:210185444:G:A	2.91916e-14	-2.99727e-10	-1.1959
210186176	chr2:210186176:C:T	2.92205e-14	-2.99727e-10	-1.19491
210186552	chr2:210186552:T:C	3.56022e-14	-2.99727e-10	-0.997378
210186664	chr2:210186664:G:A	3.38456e-14	-2.99727e-10	-1.04798
210186859	chr2:210186859:C:T	2.73246e-14	-2.99727e-10	-1.262
210187002	chr2:210187002:GAC:G	2.85404e-14	-2.99727e-10	-1.21847
210187070	chr2:210187070:C:T	7.24321e-15	-1.95231	-0.637412
210187117	chr2:210187117:T:C	2.93932e-14	-2.99727e-10	-1.18902
210187269	chr2:210187269:C:T	3.85727e-13	1.38534	-2.87485e-10
210187463	chr2:210187463:A:G	2.9254e-14	-2.99727e-10	-1.19377
210187555	chr2:210187555:C:T	2.97059e-14	-2.99727e-10	-1.17844
210187564	chr2:210187564:G:A	2.73345e-14	-2.99727e-10	-1.26164
210187637	chr2:210187637:A:G	2.75454e-14	-2.99727e-10	-1.25395
210187720	chr2:210187720:G:C	2.98793e-14	-2.99727e-10	-1.17262
210188033	chr2:210188033:T:C	1.63879e-13	0.52934	-2.87485e-10
210188237	chr2:210188237:A:G	2.3841e-13	0.904205	-2.87485e-10
210189417	chr2:210189417:C:T	2.92686e-14	-2.99727e-10	-1.19327
210189662	chr2:210189662:A:G	2.74182e-14	-2.99727e-10	-1.25858
210189858	chr2:210189858:T:A	3.02579e-14	-2.99727e-10	-1.16003
210189875	chr2:210189875:C:T	4.71807e-15	-1.79221	-1.22617
210190986	chr2:210190986:G:A	3.65491e-15	-2.03673	-1.23699
210191440	chr2:210191440:A:G	9.55913e-13	-2.99727e-10	2.29288
210191933	chr2:210191933:T:C	6.31283e-15	-1.46523	-1.26197
210192224	chr2:210192224:C:T	7.37627e-15	-1.94479	-0.626727
210192239	chr2:210192239:T:C	4.20879e-15	-1.87605	-1.25656
210192376	chr2:210192376:G:C	3.6719e-15	-2.00764	-1.26143
210193994	chr2:210193994:A:G	2.97288e-14	-2.99727e-10	-1.17767
210195326	chr2:210195326:T:G	6.57801e-15	-1.43725	-1.2488
210195467	chr2:210195467:T:C	2.86299e-14	-2.99727e-10	-1.21533
210195490	chr2:210195490:T:C	2.92578e-14	-2.99727e-10	-1.19364
210195695	chr2:210195695:A:T	3.70437e-14	-2.99727e-10	-0.957689
210196044	chr2:210196044:C:T	3.90002e-14	-2.99727e-10	-0.906218
210196059	chr2:210196059:T:C	1.86078e-14	-1.64621	-2.87485e-10
210197349	chr2:210197349:C:T	2.62294e-14	-1.3029	-2.87485e-10
210197621	chr2:210197621:T:C	3.68255e-14	-2.99727e-10	-0.963597
210197930	chr2:210197930:A:G	2.75215e-14	-2.99727e-10	-1.25482
210198250	chr2:210198250:GAGGTTATCT:G	4.22381e-14	-2.99727e-10	-0.826462
210198900	chr2:210198900:G:A	3.57993e-14	-2.99727e-10	-0.991858
210199074	chr2:210199074:CAT:C	3.04512e-14	-2.99727e-10	-1.15366
210199610	chr2:210199610:C:T	3.99097e-14	-2.99727e-10	-0.883166
210199848	chr2:210199848:G:A	3.70366e-14	-2.99727e-10	-0.95788
210199875	chr2:210199875:G:A	4.33762e-14	-2.99727e-10	-0.799874
210200152	chr2:210200152:TG:T	7.14544e-15	-1.76782	-0.835493
210200156	chr2:210200156:A:T	7.26171e-15	-1.76308	-0.824094
210200346	chr2:210200346:CAATT:C	2.86696e-14	-2.99727e-10	-1.21395
210200818	chr2:210200818:G:T	4.80581e-15	-1.79127	-1.20869
210201437	chr2:210201437:A:G	3.83005e-14	-2.99727e-10	-0.924322
210201476	chr2:210201476:A:G	3.96302e-14	-2.99727e-10	-0.890194
210201611	chr2:210201611:C:T	3.64704e-15	-2.03938	-1.23649
210201721	chr2:210201721:T:G	2.96057e-14	-2.99727e-10	-1.18182
210201820	chr2:210201820:C:T	2.78371e-14	-2.99727e-10	-1.24342
210202476	chr2:210202476:A:C	3.65959e-14	-2.99727e-10	-0.969851
210202611	chr2:210202611:C:A	2.73227e-14	-2.99727e-10	-1.26207
210202677	chr2:210202677:G:A	6.01639e-15	-1.78635	-0.988946
210202852	chr2:210202852:A:G	3.00497e-14	-2.99727e-10	-1.16693
210204714	chr2:210204714:G:A	3.13358e-14	-2.99727e-10	-1.12502
210205467	chr2:210205467:A:G	2.89062e-14	-2.99727e-10	-1.20573
210205746	chr2:210205746:G:A	2.88811e-14	-2.99727e-10	-1.2066
210206204	chr2:210206204:G:A	2.87946e-14	-2.99727e-10	-1.2096
210206574	chr2:210206574:A:C	2.89062e-14	-2.99727e-10	-1.20573
210207872	chr2:210207872:A:G	2.96097e-14	-2.99727e-10	-1.18168
210208613	chr2:210208613:A:T	4.92028e-15	-1.78613	-1.19029
210208824	chr2:210208824:C:T	4.93506e-15	-1.78624	-1.18719
210209373	chr2:210209373:A:G	4.55919e-14	-2.99727e-10	-0.750056
210210185	chr2:210210185:T:C	5.57831e-15	-1.62401	-1.22689
210210478	chr2:210210478:A:G	4.73958e-15	-1.77022	-1.24362
210212180	chr2:210212180:AC:A	2.86526e-14	-2.99727e-10	-1.21454
210212283	chr2:210212283:A:G	1.249e-14	-2.04486	-2.87485e-10
210213983	chr2:210213983:C:T	3.73031e-15	-2.01124	-1.24205
210214125	chr2:210214125:G:A	2.87574e-14	-2.99727e-10	-1.21089
210214139	chr2:210214139:G:T	2.95935e-14	-2.99727e-10	-1.18223
210214247	chr2:210214247:C:T	3.81289e-14	-2.99727e-10	-0.928813
210214442	chr2:210214442:C:T	4.26489e-15	-1.86079	-1.25858
210214837	chr2:210214837:A:G	3.69977e-14	-2.99727e-10	-0.958929
210215016	chr2:210215016:A:G	3.82185e-14	-2.99727e-10	-0.926465
210215400	chr2:210215400:T:A	3.73538e-15	-2.00548	-1.24645
210216326	chr2:210216326:G:A	2.94491e-14	-2.99727e-10	-1.18712
210216518	chr2:210216518:A:AT	2.95246e-14	-2.99727e-10	-1.18456
210217044	chr2:210217044:T:A	2.89705e-14	-2.99727e-10	-1.20351
210217815	chr2:210217815:G:A	4.64326e-15	-2.01598	-1.01838
210218506	chr2:210218506:T:C	3.44784e-14	-2.99727e-10	-1.02945
210219090	chr2:210219090:A:G	5.72874e-14	-2.99727e-10	-0.521705
210220767	chr2:210220767:G:A	1.24847e-14	-2.04529	-2.87485e-10
210221427	chr2:210221427:G:A	8.58564e-15	-1.22664	-1.19305
210221945	chr2:210221945:GT:G	4.1274e-14	-2.99727e-10	-0.849553
210222050	chr2:210222050:G:C	3.91424e-14	-2.99727e-10	-0.902581
210222997	chr2:210222997:G:A	4.20486e-14	-2.99727e-10	-0.830961
210223647	chr2:210223647:G:A	4.3812e-14	-2.99727e-10	-0.789878
210224082	chr2:210224082:G:A	8.89137e-13	-2.99727e-10	2.22047
210224095	chr2:210224095:C:T	4.20852e-14	-2.99727e-10	-0.830091
210225053	chr2:210225053:G:A	2.8859e-14	-2.99727e-10	-1.20736
210226646	chr2:210226646:A:G	3.02498e-14	-2.99727e-10	-1.1603
210226652	chr2:210226652:G:C	2.73805e-14	-2.99727e-10	-1.25995
210226713	chr2:210226713:A:C	2.89062e-14	-2.99727e-10	-1.20573
210229132	chr2:210229132:T:A	3.80945e-14	-2.99727e-10	-0.929717
210230818	chr2:210230818:G:A	2.7556e-14	-2.99727e-10	-1.25357
210231028	chr2:210231028:A:G	3.05713e-14	-2.99727e-10	-1.14973
210231218	chr2:210231218:T:C	2.7413e-14	-2.99727e-10	-1.25877
210231591	chr2:210231591:AT:A	2.98157e-14	-2.99727e-10	-1.17475
210232154	chr2:210232154:T:A	2.92299e-14	-2.99727e-10	-1.1946
210232308	chr2:210232308:G:A	3.8273e-14	-2.99727e-10	-0.925043
210233389	chr2:210233389:C:T	2.773e-14	-2.99727e-10	-1.24727
210233584	chr2:210233584:G:A	6.71866e-15	-1.6991	-0.965801
210234218	chr2:210234218:A:G	3.17992e-13	1.19224	-2.87485e-10
210235356	chr2:210235356:C:G	3.87245e-14	-0.913315	-2.87485e-10
210236502	chr2:210236502:A:C	3.82718e-14	-2.99727e-10	-0.925073
210237088	chr2:210237088:C:G	2.93577e-14	-2.99727e-10	-1.19023
210237115	chr2:210237115:T:C	3.96702e-15	-2.03995	-1.15182
210237411	chr2:210237411:T:A	6.36765e-14	-2.99727e-10	-0.415971
210238524	chr2:210238524:C:T	3.02539e-14	-2.99727e-10	-1.16016
210238698	chr2:210238698:AC:A	2.92219e-14	-2.99727e-10	-1.19487
210239162	chr2:210239162:T:G	3.25919e-14	-2.99727e-10	-1.08572
210239217	chr2:210239217:C:T	2.73974e-14	-2.99727e-10	-1.25934
210239582	chr2:210239582:C:T	1.29828e-14	-2.00616	-2.87485e-10
210240311	chr2:210240311:C:T	2.73224e-14	-2.99727e-10	-1.26208
210240792	chr2:210240792:C:T	3.60856e-14	-2.99727e-10	-0.983893
210241000	chr2:210241000:G:A	4.57664e-14	-0.248	-0.498235
210242325	chr2:210242325:A:C	3.22878e-14	-2.99727e-10	-1.0951
210243078	chr2:210243078:A:G	3.88024e-15	-1.95534	-1.25854
210243164	chr2:210243164:G:A	1.30814e-14	-1.99859	-2.87485e-10
210243184	chr2:210243184:T:C	2.90761e-14	-2.99727e-10	-1.19987
210243637	chr2:210243637:T:G	2.00063e-14	-1.57374	-2.87485e-10
210245485	chr2:210245485:A:T	3.00658e-14	-2.99727e-10	-1.1664
210245617	chr2:210245617:G:A	7.62545e-15	-1.87125	-0.667048
210246138	chr2:210246138:G:A	2.85471e-12	3.38694	-2.87485e-10
210247712	chr2:210247712:G:A	6.80129e-15	-1.90258	-0.750095
210248125	chr2:210248125:G:A	3.2668e-14	-2.99727e-10	-1.08339
210248140	chr2:210248140:C:T	2.83168e-14	-2.99727e-10	-1.22633
210248857	chr2:210248857:A:G	5.01737e-14	-2.99727e-10	-0.654295
210249526	chr2:210249526:C:T	2.73496e-14	-2.99727e-10	-1.26108
210249582	chr2:210249582:C:T	2.77692e-14	-2.99727e-10	-1.24586
210249715	chr2:210249715:G:A	1.33306e-13	1.55705	-1.23419
210250497	chr2:210250497:G:T	2.9226e-14	-2.99727e-10	-1.19473
210250974	chr2:210250974:A:C	5.31984e-14	-2.99727e-10	-0.595757
210251805	chr2:210251805:A:G	1.83523e-14	-1.66003	-2.87485e-10
210251814	chr2:210251814:G:A	2.87574e-14	-2.99727e-10	-1.21089
210252051	chr2:210252051:C:A	2.41916e-14	-1.38378	-2.87485e-10
210252566	chr2:210252566:A:G	2.86374e-14	-2.99727e-10	-1.21507
210252981	chr2:210252981:C:A	2.83769e-14	-2.99727e-10	-1.22421
210253613	chr2:210253613:A:G	5.58802e-15	-1.63302	-1.21614
210253786	chr2:210253786:T:C	5.20631e-15	-1.66656	-1.25335
210253954	chr2:210253954:C:T	3.8942e-14	-2.99727e-10	-0.907714
210255078	chr2:210255078:G:A	4.55872e-14	-2.99727e-10	-0.750158
210255698	chr2:210255698:G:A	1.55869e-14	-0.959019	-0.864338
210256280	chr2:210256280:A:G	4.22198e-14	-2.99727e-10	-0.826898
210256305	chr2:210256305:G:A	3.53885e-14	-2.99727e-10	-1.0034
210256612	chr2:210256612:T:G	3.57427e-14	-2.99727e-10	-0.99344
210256734	chr2:210256734:G:A	7.99354e-14	-2.99727e-10	-0.188567
210256974	chr2:210256974:A:G	2.79102e-14	-2.99727e-10	-1.24079
210257162	chr2:210257162:G:A	4.83971e-14	-2.99727e-10	-0.690346
210258109	chr2:210258109:C:T	4.10352e-14	-2.99727e-10	-0.855356
210258708	chr2:210258708:C:T	2.88026e-14	-2.99727e-10	-1.20932
210260899	chr2:210260899:C:T	1.04225e-13	-2.99727e-10	0.0767648
210261104	chr2:210261104:C:T	1.30098e-14	-1.89457	-0.109514
210261449	chr2:210261449:G:C	4.4632e-14	-2.99727e-10	-0.771336
210261609	chr2:210261609:C:T	5.52756e-15	-2.03857	-0.821473
210262350	chr2:210262350:T:C	2.96261e-14	-2.99727e-10	-1.18113
210262390	chr2:210262390:A:G	4.37773e-14	-2.99727e-10	-0.79067
210262897	chr2:210262897:A:G	4.29544e-15	-1.87579	-1.23644
210263069	chr2:210263069:G:A	2.73379e-14	-2.99727e-10	-1.26151
210264150	chr2:210264150:C:T	2.8367e-14	-2.99727e-10	-1.22456
210264157	chr2:210264157:TGCTCTGGAGTG:T	3.65817e-14	-2.99727e-10	-0.970238
210266060	chr2:210266060:C:T	3.67622e-14	-2.99727e-10	-0.965317
210266271	chr2:210266271:T:A	2.7788e-14	-2.99727e-10	-1.24518
210266929	chr2:210266929:C:T	4.01988e-14	-2.99727e-10	-0.875948
210267691	chr2:210267691:A:G	5.12779e-15	-2.04012	-0.894995
210269368	chr2:210269368:G:T	3.60441e-14	-2.99727e-10	-0.985042
210270067	chr2:210270067:T:A	3.83683e-14	-2.99727e-10	-0.922554
210270612	chr2:210270612:A:C	4.66268e-14	-2.99727e-10	-0.727611
210271244	chr2:210271244:G:C	2.74328e-14	-2.99727e-10	-1.25805
210271888	chr2:210271888:G:A	4.93821e-15	-1.71501	-1.25778
210272026	chr2:210272026:A:G	2.75567e-14	-2.99727e-10	-1.25354
210272098	chr2:210272098:T:A	2.75579e-14	-2.99727e-10	-1.2535
210272554	chr2:210272554:C:T	9.80021e-14	-2.99727e-10	0.0152032
210272687	chr2:210272687:G:A	1.49684e-14	-1.92021	0.0563625
210273272	chr2:210273272:G:A	3.75558e-14	-2.99727e-10	-0.943959
210273384	chr2:210273384:C:T	3.55713e-14	-2.99727e-10	-0.998247
210273515	chr2:210273515:A:C	3.84356e-14	-0.920803	-2.87485e-10
210274084	chr2:210274084:C:T	2.99355e-14	-2.99727e-10	-1.17074
210274243	chr2:210274243:T:C	2.97937e-14	-2.99727e-10	-1.17549
210274364	chr2:210274364:A:G	3.95925e-15	-2.02487	-1.16887
210274554	chr2:210274554:G:A	3.02488e-14	-2.99727e-10	-1.16033
210274625	chr2:210274625:A:C	4.05009e-14	-2.99727e-10	-0.868461
210274874	chr2:210274874:A:G	3.55129e-14	-2.99727e-10	-0.99989
210275143	chr2:210275143:G:T	3.85732e-15	-1.95953	-1.26028
210275198	chr2:210275198:T:C	4.11266e-15	-1.95886	-1.19686
210275501	chr2:210275501:T:G	3.46927e-14	-2.99727e-10	-1.02326
210275593	chr2:210275593:G:A	1.42939e-14	-1.90995	-2.87485e-10
210275768	chr2:210275768:T:C	1.3649e-14	-1.95612	-2.87485e-10
210276046	chr2:210276046:C:T	4.16277e-15	-1.95553	-1.18807
210276094	chr2:210276094:G:T	3.54296e-14	-2.99727e-10	-1.00224
210276454	chr2:210276454:A:T	2.79318e-14	-2.99727e-10	-1.24002
210276543	chr2:210276543:T:C	4.40073e-15	-1.83906	-1.24895
210277124	chr2:210277124:T:C	4.00483e-15	-1.92308	-1.25921
210277151	chr2:210277151:A:T	2.73221e-14	-2.99727e-10	-1.26209
210277779	chr2:210277779:C:G	4.62777e-15	-1.8599	-1.17781
210277784	chr2:210277784:G:GT	4.04635e-15	-1.9099	-1.26207
210277887	chr2:210277887:G:T	1.31246e-14	-1.9953	-2.87485e-10
210277948	chr2:210277948:AAC:A	4.02647e-15	-1.91484	-1.26206
210278131	chr2:210278131:A:G	3.6962e-14	-2.99727e-10	-0.959895
210278400	chr2:210278400:G:A	4.09371e-15	-1.9721	-1.18823
210278449	chr2:210278449:G:A	3.92134e-14	-2.99727e-10	-0.900769
210278461	chr2:210278461:A:C	6.09716e-15	-1.60487	-1.15709
210278474	chr2:210278474:C:G	5.32078e-15	-1.78599	-1.11217
210279062	chr2:210279062:A:C	5.00395e-15	-1.88663	-1.07293
210279093	chr2:210279093:G:A	3.69485e-15	-2.01639	-1.24646
210279244	chr2:210279244:G:T	2.95142e-14	-2.99727e-10	-1.18491
210279323	chr2:210279323:C:A	6.66484e-15	-1.70122	-0.971718
210279814	chr2:210279814:C:G	3.86549e-15	-2.03505	-1.18265
210279910	chr2:210279910:G:T	2.95517e-14	-2.99727e-10	-1.18365
210279920	chr2:210279920:C:T	2.84718e-14	-2.99727e-10	-1.22087
210279979	chr2:210279979:A:G	2.73221e-14	-2.99727e-10	-1.26209
210280255	chr2:210280255:C:T	4.40625e-14	-2.99727e-10	-0.784176
210280338	chr2:210280338:C:T	3.02292e-13	-2.99727e-10	1.14161
210280565	chr2:210280565:C:T	2.90564e-14	-2.99727e-10	-1.20055
210280914	chr2:210280914:T:G	4.15557e-15	-2.04844	-1.0969
210281841	chr2:210281841:G:A	1.60003e-14	-1.79718	-2.87485e-10
210282351	chr2:210282351:C:A	2.83966e-14	-2.99727e-10	-1.22352
210282360	chr2:210282360:A:G	4.34368e-15	-2.04587	-1.0552
210282366	chr2:210282366:T:C	4.26099e-15	-2.01719	-1.10309
210282421	chr2:210282421:AT:A	9.30187e-15	-1.41286	-0.926711
210282539	chr2:210282539:T:A	1.29938e-14	-2.04127	0.0359529
210282713	chr2:210282713:C:T	4.58251e-15	-2.0412	-1.00634
210282778	chr2:210282778:G:A	2.83792e-14	-2.99727e-10	-1.22413
210282901	chr2:210282901:TC:T	4.47379e-14	-2.99727e-10	-0.768965
210283023	chr2:210283023:G:C	2.00419e-14	-1.57196	-2.87485e-10
210283135	chr2:210283135:A:T	4.1258e-15	-2.04647	-1.10605
210283703	chr2:210283703:G:A	2.84147e-14	-2.99727e-10	-1.22288
210283808	chr2:210283808:C:T	2.90265e-14	-2.99727e-10	-1.20158
210283903	chr2:210283903:G:A	1.83146e-14	-1.66209	-2.87485e-10
210283908	chr2:210283908:C:T	5.09621e-15	-1.9825	-0.958787
210284010	chr2:210284010:GT:G	2.83871e-14	-2.99727e-10	-1.22385
210284254	chr2:210284254:T:C	1.59645e-14	-0.92556	-0.873857
210284372	chr2:210284372:G:A	2.86864e-14	-2.99727e-10	-1.21336
210284915	chr2:210284915:G:A	5.10534e-15	-2.00174	-0.937761
210285096	chr2:210285096:G:A	5.81339e-15	-2.03571	-0.773914
210285202	chr2:210285202:T:C	1.3161e-14	-2.04649	0.0539597
210285287	chr2:210285287:G:T	3.9057e-14	-2.99727e-10	-0.904765
210285313	chr2:210285313:T:C	4.30972e-15	-2.04569	-1.06322
210285385	chr2:210285385:C:T	4.31226e-15	-1.99865	-1.10967
210285437	chr2:210285437:T:G	3.54163e-14	-2.99727e-10	-1.00262
210285677	chr2:210285677:TGTGGTGCCTTGGTA:T	4.31259e-15	-2.04688	-1.06137
210286217	chr2:210286217:G:A	2.80867e-14	-2.99727e-10	-1.23449
210286302	chr2:210286302:A:G	4.9441e-15	-1.93885	-1.03274
210286395	chr2:210286395:A:G	5.39772e-15	-2.00773	-0.876076
210286944	chr2:210286944:T:C	4.26789e-15	-2.047	-1.07166
210286945	chr2:210286945:G:A	2.7896e-14	-2.99727e-10	-1.2413
210286967	chr2:210286967:T:C	4.16648e-15	-2.01275	-1.12997
210287004	chr2:210287004:T:G	2.77572e-14	-2.99727e-10	-1.24629
210287050	chr2:210287050:A:G	4.94761e-15	-1.95217	-1.01871
210287135	chr2:210287135:A:G	1.3101e-14	-1.9971	-2.87485e-10
210287188	chr2:210287188:T:C	3.48479e-14	-2.99727e-10	-1.01879
210287245	chr2:210287245:T:G	4.21194e-15	-2.01355	-1.11831
210287981	chr2:210287981:A:G	4.30665e-15	-2.03769	-1.07194
210288123	chr2:210288123:G:T	2.80818e-14	-2.99727e-10	-1.23467
210288328	chr2:210288328:T:C	2.83699e-14	-2.99727e-10	-1.22446
210288419	chr2:210288419:G:A	2.54694e-14	-1.33231	-2.87485e-10
210288596	chr2:210288596:T:C	2.78117e-14	-2.99727e-10	-1.24433
210288677	chr2:210288677:T:C	4.64094e-14	-2.99727e-10	-0.732285
210289222	chr2:210289222:TC:T	6.25367e-15	-2.00485	-0.731771
210289287	chr2:210289287:A:G	6.26654e-15	-2.01523	-0.719333
210289404	chr2:210289404:G:A	4.11724e-15	-2.04481	-1.1098
210289630	chr2:210289630:T:C	3.01488e-14	-2.99727e-10	-1.16364
210289901	chr2:210289901:C:T	6.1755e-15	-1.99959	-0.749603
210290265	chr2:210290265:A:T	2.98144e-14	-2.99727e-10	-1.17479
210290924	chr2:210290924:G:A	2.76446e-14	-2.99727e-10	-1.25036
210291404	chr2:210291404:G:A	2.81728e-14	-2.99727e-10	-1.23143
210291407	chr2:210291407:C:A	2.80109e-14	-2.99727e-10	-1.23719
210291771	chr2:210291771:T:G	2.76506e-14	-2.99727e-10	-1.25014
210291804	chr2:210291804:G:A	4.68249e-15	-1.9975	-1.02846
210291893	chr2:210291893:T:C	2.79056e-14	-2.99727e-10	-1.24096
210291961	chr2:210291961:G:A	4.07078e-15	-2.04516	-1.12079
210292179	chr2:210292179:G:A	4.3752e-14	-2.99727e-10	-0.791248
210292393	chr2:210292393:C:CA	4.11197e-15	-2.0469	-1.10899
210292510	chr2:210292510:G:A	2.778e-14	-2.99727e-10	-1.24547
210292722	chr2:210292722:T:C	3.52409e-14	-2.99727e-10	-1.00758
210292725	chr2:210292725:T:C	4.72892e-15	-2.00992	-1.00617
210292875	chr2:210292875:G:T	2.77912e-14	-2.99727e-10	-1.24507
210293247	chr2:210293247:T:TG	4.17693e-14	-2.99727e-10	-0.837625
210293476	chr2:210293476:T:C	4.32446e-14	-2.99727e-10	-0.802914
210294124	chr2:210294124:T:A	6.78413e-14	-2.99727e-10	-0.352614
210294616	chr2:210294616:A:G	3.98193e-14	-2.99727e-10	-0.885435
210294785	chr2:210294785:G:T	5.94038e-15	-2.04685	-0.741167
210294849	chr2:210294849:T:C	6.06433e-15	-2.04844	-0.718923
210294928	chr2:210294928:G:C	3.14952e-14	-2.99727e-10	-1.11995
210295060	chr2:210295060:T:C	2.86026e-14	-2.99727e-10	-1.21629
210296058	chr2:210296058:T:G	3.55044e-14	-1.00013	-2.87485e-10
210296397	chr2:210296397:T:C	3.1249e-14	-2.99727e-10	-1.1278
210296430	chr2:210296430:G:C	5.2145e-15	-2.04485	-0.873493
210296482	chr2:210296482:T:C	2.82065e-14	-2.99727e-10	-1.23023
210296718	chr2:210296718:A:G	1.83106e-14	-2.0296	0.367289
210296983	chr2:210296983:G:A	3.00853e-14	-2.99727e-10	-1.16575
210297437	chr2:210297437:C:T	5.43085e-15	-2.04043	-0.837257
210297523	chr2:210297523:T:A	4.63109e-15	-2.02641	-1.01059
210297588	chr2:210297588:T:C	1.00011e-14	-1.36481	-0.902282
210297636	chr2:210297636:A:G	1.38781e-13	0.363113	-2.87485e-10
210297653	chr2:210297653:A:G	2.748e-14	-2.99727e-10	-1.25633
210297790	chr2:210297790:T:C	4.1759e-14	-2.99727e-10	-0.837872
210298014	chr2:210298014:G:T	2.79106e-14	-2.99727e-10	-1.24078
210298274	chr2:210298274:G:A	5.76971e-15	-2.04679	-0.770376
210298858	chr2:210298858:C:T	5.68207e-15	-2.04836	-0.784106
210298964	chr2:210298964:C:T	2.79363e-14	-2.99727e-10	-1.23986
210299308	chr2:210299308:A:G	3.00989e-14	-2.99727e-10	-1.1653
210300039	chr2:210300039:C:T	4.05636e-14	-2.99727e-10	-0.866914
210300131	chr2:210300131:C:A	2.77459e-14	-2.99727e-10	-1.2467
210300160	chr2:210300160:T:C	7.75671e-15	-1.60915	-0.912074
210300175	chr2:210300175:G:A	4.53967e-15	-2.01646	-1.04048
210300187	chr2:210300187:T:C	8.05241e-15	-1.59927	-0.884546
210300342	chr2:210300342:G:T	4.06986e-14	-2.99727e-10	-0.863592
210300720	chr2:210300720:A:T	5.04258e-14	-2.99727e-10	-0.649284
210300748	chr2:210300748:A:T	2.79894e-14	-2.99727e-10	-1.23796
210301108	chr2:210301108:A:G	3.13043e-14	-2.99727e-10	-1.12603
210301298	chr2:210301298:T:A	2.90485e-14	-2.99727e-10	-1.20082
210301596	chr2:210301596:C:T	3.44726e-14	-2.99727e-10	-1.02962
210301683	chr2:210301683:A:G	3.09563e-14	-2.99727e-10	-1.13721
210301836	chr2:210301836:G:T	4.3386e-15	-2.01641	-1.08582
210301939	chr2:210301939:G:T	3.07996e-13	1.1603	-2.87485e-10
210302408	chr2:210302408:A:T	4.34972e-15	-2.02622	-1.07345
210303457	chr2:210303457:T:TC	4.5815e-15	-2.02346	-1.0243
210303478	chr2:210303478:A:G	3.97624e-15	-1.96553	-1.22392
210303833	chr2:210303833:A:G	2.92231e-13	-2.99727e-10	1.10776
210303914	chr2:210303914:A:G	4.67079e-15	-2.03857	-0.989892
210303994	chr2:210303994:T:C	2.87623e-14	-2.99727e-10	-1.21072
210304439	chr2:210304439:T:G	5.01115e-14	-2.99727e-10	-0.655536
210304646	chr2:210304646:G:C	6.16827e-14	-0.447782	-2.87485e-10
210305003	chr2:210305003:T:C	3.6014e-14	-2.99727e-10	-0.985879
210305109	chr2:210305109:A:G	3.22762e-14	-2.99727e-10	-1.09546
210305457	chr2:210305457:T:C	2.83802e-14	-2.99727e-10	-1.22409
210305803	chr2:210305803:G:T	4.09332e-14	-2.99727e-10	-0.857844
210305887	chr2:210305887:C:G	3.39899e-14	-2.99727e-10	-1.04372
210306029	chr2:210306029:C:G	3.11533e-14	-2.99727e-10	-1.13087
210306248	chr2:210306248:A:G	4.47443e-15	-2.0219	-1.04951
210306336	chr2:210306336:G:A	3.00665e-14	-2.99727e-10	-1.16638
210306337	chr2:210306337:C:T	5.61077e-15	-1.69419	-1.1509
210306368	chr2:210306368:A:G	4.61069e-15	-2.00928	-1.03212
210306413	chr2:210306413:T:C	3.12152e-14	-2.99727e-10	-1.12888
210306513	chr2:210306513:T:C	2.85149e-14	-2.99727e-10	-1.21936
210306523	chr2:210306523:C:T	2.8006e-14	-2.99727e-10	-1.23737
210306891	chr2:210306891:ATG:A	3.09132e-14	-2.99727e-10	-1.1386
210306894	chr2:210306894:G:A	3.08796e-14	-2.99727e-10	-1.13969
210306936	chr2:210306936:A:G	4.88435e-14	-2.99727e-10	-0.681165
210307273	chr2:210307273:T:G	3.16352e-14	-2.99727e-10	-1.11552
210307490	chr2:210307490:T:C	1.7358e-14	-1.71573	-2.87485e-10
210307810	chr2:210307810:C:T	2.3921e-13	0.907554	-2.87485e-10
210307816	chr2:210307816:A:T	2.38688e-13	-2.99727e-10	0.905372
210307886	chr2:210307886:G:T	2.78018e-14	-2.99727e-10	-1.24469
210308017	chr2:210308017:T:C	2.7964e-14	-2.99727e-10	-1.23887
210308513	chr2:210308513:G:T	5.81004e-15	-1.56372	-1.24648
210308598	chr2:210308598:G:A	2.93015e-14	-2.99727e-10	-1.19215
210308609	chr2:210308609:T:A	3.01668e-14	-2.99727e-10	-1.16304
210309090	chr2:210309090:T:C	2.77915e-14	-2.99727e-10	-1.24506
210309285	chr2:210309285:T:C	1.36662e-14	-1.95486	-2.87485e-10
210309489	chr2:210309489:C:A	4.58263e-15	-1.8192	-1.22831
210310319	chr2:210310319:A:G	1.67568e-14	-2.04763	0.296647
210310505	chr2:210310505:C:T	3.1183e-14	-2.99727e-10	-1.12991
210310522	chr2:210310522:C:T	3.66539e-15	-2.03942	-1.23143
210310591	chr2:210310591:C:T	3.04473e-14	-0.290846	-0.862943
210310633	chr2:210310633:C:T	2.95141e-14	-2.99727e-10	-1.18492
210310741	chr2:210310741:C:T	2.86498e-14	-2.99727e-10	-1.21464
210310837	chr2:210310837:G:A	2.80188e-14	-2.99727e-10	-1.23691
210310910	chr2:210310910:A:G	2.78754e-14	-2.99727e-10	-1.24204
210311197	chr2:210311197:A:G	6.60721e-15	-2.04616	-0.635468
210311341	chr2:210311341:A:C	1.8553e-14	-1.64916	-2.87485e-10
210312211	chr2:210312211:A:G	3.89072e-15	-2.01225	-1.19894
210312491	chr2:210312491:A:G	7.3905e-14	-2.99727e-10	-0.267005
210312747	chr2:210312747:C:T	1.24779e-14	-2.04582	-2.87485e-10
210312864	chr2:210312864:G:A	2.75497e-14	-2.99727e-10	-1.25379
210313166	chr2:210313166:G:A	3.12361e-14	-2.99727e-10	-1.12821
210313181	chr2:210313181:C:T	3.11838e-14	-2.99727e-10	-1.12989
210313861	chr2:210313861:T:C	2.91799e-14	-2.99727e-10	-1.19631
210313942	chr2:210313942:C:T	4.83841e-14	-2.99727e-10	-0.690614
210313997	chr2:210313997:A:G	1.27066e-13	-2.99727e-10	0.274921
210314139	chr2:210314139:A:C	3.11646e-14	-2.99727e-10	-1.1305
210314459	chr2:210314459:C:T	6.27013e-14	-2.99727e-10	-0.431405
210314622	chr2:210314622:G:A	3.12804e-14	-2.99727e-10	-1.1268
210314836	chr2:210314836:C:T	3.24631e-14	-2.99727e-10	-1.08968
210315053	chr2:210315053:A:T	2.73239e-14	-2.99727e-10	-1.26202
210315181	chr2:210315181:C:T	3.92783e-14	-2.99727e-10	-0.899114
210315228	chr2:210315228:A:T	9.72419e-15	-1.88938	-0.405793
210315498	chr2:210315498:C:G	2.75129e-14	-2.99727e-10	-1.25513
210315650	chr2:210315650:T:TA	2.84942e-14	-2.99727e-10	-1.22009
210316718	chr2:210316718:CCTT:C	2.9907e-14	-2.99727e-10	-1.17169
210316757	chr2:210316757:A:G	1.92355e-14	-1.61303	-2.87485e-10
210317878	chr2:210317878:C:T	4.86432e-14	-1.58403	0.898756
210317978	chr2:210317978:C:G	2.73231e-14	-2.99727e-10	-1.26205
210318462	chr2:210318462:C:T	5.24576e-14	-1.64864	1.03886
210318773	chr2:210318773:C:T	5.65955e-15	-2.04442	-0.792021
210318865	chr2:210318865:C:G	7.14147e-14	-2.99727e-10	-0.301282
210318964	chr2:210318964:G:T	8.1315e-14	-2.99727e-10	-0.171456
210320811	chr2:210320811:T:A	6.03074e-15	-2.04693	-0.725984
210320959	chr2:210320959:G:T	7.28427e-14	-2.99727e-10	-0.281484
210321045	chr2:210321045:T:G	5.29717e-14	-2.99727e-10	-0.600028
210321717	chr2:210321717:C:T	7.363e-14	-2.99727e-10	-0.270734
210321956	chr2:210321956:T:C	2.75774e-14	-2.99727e-10	-1.25279
210322142	chr2:210322142:T:C	8.88734e-15	-1.65914	-0.726021
210322351	chr2:210322351:C:T	4.64491e-14	-1.6387	0.907268
210322494	chr2:210322494:G:A	3.71766e-14	-2.99727e-10	-0.954106
210322815	chr2:210322815:TC:T	2.77946e-14	-2.99727e-10	-1.24495
210323045	chr2:210323045:T:C	5.16444e-15	-2.02412	-0.903866
210323866	chr2:210323866:A:G	8.65723e-14	-2.99727e-10	-0.108806
210323878	chr2:210323878:A:G	2.79007e-14	-2.99727e-10	-1.24113
210323928	chr2:210323928:A:G	5.23394e-15	-2.04804	-0.866583
210324749	chr2:210324749:C:T	3.44534e-14	-2.99727e-10	-1.03018
210324831	chr2:210324831:C:T	4.43219e-14	-2.99727e-10	-0.778307
210325092	chr2:210325092:A:G	9.80087e-15	-1.65958	-0.627731
210325100	chr2:210325100:C:T	7.40968e-14	-2.99727e-10	-0.264413
210325770	chr2:210325770:A:G	2.75239e-14	-2.99727e-10	-1.25473
210326878	chr2:210326878:C:T	2.76357e-14	-2.99727e-10	-1.25068
210327041	chr2:210327041:G:A	2.74116e-14	-2.99727e-10	-1.25882
210327419	chr2:210327419:G:C	5.31886e-14	-1.71144	1.11549
210327652	chr2:210327652:C:T	2.98648e-14	-2.99727e-10	-1.17311
210327676	chr2:210327676:C:T	5.86406e-14	-2.99727e-10	-0.498359
210327716	chr2:210327716:A:G	3.10175e-14	-2.99727e-10	-1.13524
210328513	chr2:210328513:A:G	2.76079e-14	-2.99727e-10	-1.25169
210328516	chr2:210328516:A:G	2.82857e-14	-2.99727e-10	-1.22743
210328814	chr2:210328814:C:T	2.75669e-14	-2.99727e-10	-1.25317
210328982	chr2:210328982:A:T	2.73309e-14	-2.99727e-10	-1.26177
210329044	chr2:210329044:A:G	3.98787e-15	-2.03153	-1.155
210330618	chr2:210330618:T:A	2.74103e-14	-2.99727e-10	-1.25887
210330809	chr2:210330809:T:G	4.33057e-15	-2.0476	-1.05649
210331713	chr2:210331713:C:T	5.82542e-15	-2.0234	-0.784159
210331734	chr2:210331734:G:A	7.70181e-13	1.73864	0.338203
210331802	chr2:210331802:G:T	2.87631e-14	-2.99727e-10	-1.21069
210331845	chr2:210331845:T:C	3.1791e-14	-2.99727e-10	-1.1106
210332150	chr2:210332150:T:A	2.75567e-14	-2.99727e-10	-1.25354
210332453	chr2:210332453:G:A	3.35132e-14	-2.99727e-10	-1.05785
210332598	chr2:210332598:C:T	3.54102e-15	-2.04433	-1.26104
210332707	chr2:210332707:C:T	3.59327e-15	-2.04148	-1.24924
210332795	chr2:210332795:C:T	2.8451e-14	-2.99727e-10	-1.2216
210333265	chr2:210333265:A:G	5.34486e-15	-2.02253	-0.871119
210333577	chr2:210333577:A:G	2.7766e-14	-2.99727e-10	-1.24597
210333718	chr2:210333718:C:A	2.81521e-14	-2.99727e-10	-1.23216
210334036	chr2:210334036:G:A	3.14838e-14	-2.99727e-10	-1.12031
210334419	chr2:210334419:A:T	5.10391e-14	-1.66644	1.02925
210334686	chr2:210334686:A:G	7.75993e-14	-2.99727e-10	-0.218227
210335357	chr2:210335357:C:T	2.77304e-14	-2.99727e-10	-1.24726
210335898	chr2:210335898:A:G	9.99178e-14	-2.99727e-10	0.0345614
210335977	chr2:210335977:C:G	8.47996e-14	-2.99727e-10	-0.129495
210336017	chr2:210336017:A:C	8.57076e-14	-2.99727e-10	-0.118845
210336278	chr2:210336278:C:G	3.83198e-15	-1.96909	-1.25732
210336888	chr2:210336888:T:C	3.15912e-14	-2.99727e-10	-1.11691
210337127	chr2:210337127:C:T	4.25888e-15	-1.91665	-1.20413
210337894	chr2:210337894:A:G	4.35496e-15	-1.89035	-1.20812
210337958	chr2:210337958:C:T	2.77916e-14	-2.99727e-10	-1.24505
210338971	chr2:210338971:T:C	2.76496e-14	-2.99727e-10	-1.25018
210339105	chr2:210339105:A:G	3.58145e-14	-2.99727e-10	-0.991434
210339852	chr2:210339852:G:A	5.43733e-14	-2.99727e-10	-0.573913
210339920	chr2:210339920:T:C	4.40155e-15	-1.90151	-1.18632
210340078	chr2:210340078:A:G	9.91969e-15	-2.02963	-0.245632
210340138	chr2:210340138:A:G	2.74114e-14	-2.99727e-10	-1.25883
210340527	chr2:210340527:A:T	2.73254e-14	-2.99727e-10	-1.26197
210340557	chr2:210340557:A:G	4.24158e-15	-1.91926	-1.20559
210340694	chr2:210340694:A:G	4.33077e-15	-1.9041	-1.19994
210340736	chr2:210340736:G:A	4.22733e-15	-1.93275	-1.19547
210342244	chr2:210342244:A:G	2.74286e-14	-2.99727e-10	-1.2582
210342502	chr2:210342502:G:A	3.12143e-14	-2.99727e-10	-1.12891
210342533	chr2:210342533:G:A	2.73277e-14	-2.99727e-10	-1.26188
210342542	chr2:210342542:A:T	2.73549e-14	-2.99727e-10	-1.26089
210343489	chr2:210343489:G:T	4.92272e-15	-1.82405	-1.15187
210343666	chr2:210343666:T:C	4.66149e-15	-1.86241	-1.16805
210343834	chr2:210343834:G:T	3.79902e-14	-2.99727e-10	-0.932457
210344299	chr2:210344299:C:T	2.77281e-14	-2.99727e-10	-1.24734
210344362	chr2:210344362:A:T	1.02291e-14	-1.89818	-0.346375
210344388	chr2:210344388:T:C	2.73984e-14	-2.99727e-10	-1.2593
210345008	chr2:210345008:A:T	2.81503e-14	-2.99727e-10	-1.23223
210345022	chr2:210345022:G:C	8.87244e-14	-2.99727e-10	-0.084251
210345115	chr2:210345115:G:A	2.74642e-14	-2.99727e-10	-1.2569
210345418	chr2:210345418:C:T	3.72638e-14	-2.99727e-10	-0.951765
210345485	chr2:210345485:T:C	4.57405e-15	-1.91318	-1.13621
210345509	chr2:210345509:C:T	2.73239e-14	-2.99727e-10	-1.26202
210345516	chr2:210345516:T:C	2.73234e-14	-2.99727e-10	-1.26204
210345519	chr2:210345519:C:T	2.74061e-14	-2.99727e-10	-1.25902
210345551	chr2:210345551:T:C	8.67506e-15	-1.22887	-1.18046
210345657	chr2:210345657:T:C	2.82279e-14	-2.99727e-10	-1.22948
210345814	chr2:210345814:C:T	4.08577e-14	-2.99727e-10	-0.85969
210345830	chr2:210345830:A:G	4.67262e-15	-1.88907	-1.139
210345895	chr2:210345895:C:T	4.36749e-15	-1.83989	-1.25571
210346256	chr2:210346256:C:T	8.33497e-15	-1.20251	-1.24682
210346860	chr2:210346860:G:A	4.58753e-15	-1.89312	-1.15332
210346960	chr2:210346960:C:T	4.28396e-15	-1.91398	-1.20093
210347466	chr2:210347466:A:G	1.44298e-14	-1.90049	-2.87485e-10
210347552	chr2:210347552:A:G	2.75979e-14	-2.99727e-10	-1.25205
210347809	chr2:210347809:C:T	2.76494e-14	-2.99727e-10	-1.25018
210348081	chr2:210348081:A:G	2.74199e-14	-2.99727e-10	-1.25852
210348128	chr2:210348128:G:A	4.21475e-15	-1.94558	-1.18562
210348130	chr2:210348130:T:A	2.8256e-14	-2.99727e-10	-1.22848
210348359	chr2:210348359:G:A	2.74802e-14	-2.99727e-10	-1.25632
210348936	chr2:210348936:C:T	4.62956e-15	-1.8977	-1.13963
210349536	chr2:210349536:T:G	2.73516e-14	-2.99727e-10	-1.26101
210349558	chr2:210349558:G:A	4.27767e-15	-1.93031	-1.18607
210349770	chr2:210349770:C:G	4.31897e-15	-1.91824	-1.18853
210349773	chr2:210349773:G:T	2.79623e-14	-2.99727e-10	-1.23893
210349798	chr2:210349798:C:T	8.8907e-15	-1.15556	-1.22922
210350011	chr2:210350011:G:A	4.86786e-14	-1.61456	0.930016
210350054	chr2:210350054:A:T	4.61664e-15	-1.89898	-1.14114
210351079	chr2:210351079:C:T	2.98631e-14	-2.99727e-10	-1.17316
210351108	chr2:210351108:A:G	6.40382e-15	-1.48729	-1.2256
210351136	chr2:210351136:A:G	4.64947e-15	-1.9018	-1.13123
210351737	chr2:210351737:A:G	2.80037e-14	-2.99727e-10	-1.23745
210351809	chr2:210351809:T:C	4.72743e-15	-1.85763	-1.15877
210351961	chr2:210351961:G:A	2.78529e-14	-2.99727e-10	-1.24285
210353051	chr2:210353051:C:G	2.75846e-14	-2.99727e-10	-1.25253
210353297	chr2:210353297:C:T	5.24009e-15	-1.71253	-1.20092
210353519	chr2:210353519:G:A	1.27539e-14	-2.02395	-2.87485e-10
210353636	chr2:210353636:A:G	6.10559e-15	-1.57841	-1.18217
210353853	chr2:210353853:T:C	5.30608e-15	-1.71522	-1.18571
210353907	chr2:210353907:A:AAAATGAC	2.75151e-14	-2.99727e-10	-1.25505
210353924	chr2:210353924:A:T	5.40997e-15	-1.70446	-1.17709
210353933	chr2:210353933:A:G	5.17072e-15	-1.68555	-1.24123
210354180	chr2:210354180:AG:A	4.83315e-15	-1.88623	-1.10805
210354194	chr2:210354194:C:G	4.37289e-15	-2.01999	-1.07437
210354592	chr2:210354592:T:C	2.7341e-14	-2.99727e-10	-1.2614
210354760	chr2:210354760:A:G	3.29483e-14	-2.99727e-10	-1.07485
210354893	chr2:210354893:C:G	3.19405e-14	-2.99727e-10	-1.10591
210355427	chr2:210355427:A:C	1.13158e-14	-2.01802	-0.125569
210355429	chr2:210355429:C:T	2.73248e-14	-2.99727e-10	-1.26199
210355518	chr2:210355518:T:C	2.85558e-14	-2.99727e-10	-1.21793
210355554	chr2:210355554:C:T	9.07835e-15	-1.16912	-1.19477
210356018	chr2:210356018:T:G	5.07087e-15	-1.87931	-1.06696
210356520	chr2:210356520:C:T	5.01425e-15	-1.89431	-1.06319
210356690	chr2:210356690:C:T	2.74086e-14	-2.99727e-10	-1.25893
210356730	chr2:210356730:T:G	3.57689e-14	-2.99727e-10	-0.992709
210357761	chr2:210357761:A:G	2.97447e-14	-2.99727e-10	-1.17714
210357870	chr2:210357870:G:A	4.92304e-15	-1.86534	-1.11052
210357959	chr2:210357959:C:T	8.56501e-15	-1.22932	-1.19278
210358013	chr2:210358013:T:G	4.91276e-15	-1.86168	-1.11627
210358688	chr2:210358688:C:T	4.80078e-15	-1.8866	-1.11441
210358751	chr2:210358751:G:A	2.80561e-14	-2.99727e-10	-1.23558
210358988	chr2:210358988:T:C	4.75131e-15	-1.86993	-1.14143
210359374	chr2:210359374:A:G	5.50382e-15	-1.65614	-1.2082
210359933	chr2:210359933:T:C	4.73591e-15	-1.86509	-1.14952
210360239	chr2:210360239:G:A	4.84425e-15	-1.88419	-1.10781
210360372	chr2:210360372:T:C	4.70795e-14	-2.99727e-10	-0.717948
210360744	chr2:210360744:C:T	1.58025e-14	-1.80961	-2.87485e-10
210360852	chr2:210360852:G:A	3.66093e-14	-2.99727e-10	-0.969485
210360862	chr2:210360862:G:A	4.84337e-15	-1.8977	-1.09448
210361070	chr2:210361070:G:A	2.77446e-14	-2.99727e-10	-1.24675
210361304	chr2:210361304:T:C	4.5368e-15	-1.89775	-1.15981
210361566	chr2:210361566:G:A	2.819e-14	-2.99727e-10	-1.23082
210361665	chr2:210361665:C:A	4.46323e-15	-1.95537	-1.11854
210362222	chr2:210362222:G:A	3.00046e-14	-2.99727e-10	-1.16844
210362383	chr2:210362383:G:A	4.54995e-15	-1.93754	-1.11713
210362742	chr2:210362742:C:T	2.76703e-14	-2.99727e-10	-1.24943
210362881	chr2:210362881:T:A	6.72329e-14	-2.99727e-10	-0.361624
210363011	chr2:210363011:G:C	3.2904e-14	-2.99727e-10	-1.07619
210363340	chr2:210363340:G:A	3.14229e-14	-2.99727e-10	-1.12225
210363519	chr2:210363519:C:A	3.14242e-14	-2.99727e-10	-1.12221
210363734	chr2:210363734:T:G	3.20344e-14	-2.99727e-10	-1.10298
210363919	chr2:210363919:G:T	2.73997e-14	-2.99727e-10	-1.25925
210364226	chr2:210364226:C:A	3.09739e-14	-2.99727e-10	-1.13664
210364856	chr2:210364856:T:C	4.68823e-14	-2.99727e-10	-0.722147
210364884	chr2:210364884:G:A	4.36878e-15	-1.96679	-1.12851
210364941	chr2:210364941:C:G	2.7667e-14	-2.99727e-10	-1.24955
210365022	chr2:210365022:G:A	8.22555e-15	-1.24152	-1.22103
210365289	chr2:210365289:G:A	2.82058e-14	-2.99727e-10	-1.23026
210365426	chr2:210365426:T:C	7.00317e-15	-1.38582	-1.23761
210365446	chr2:210365446:G:A	2.75735e-14	-2.99727e-10	-1.25293
210365780	chr2:210365780:C:T	2.40408e-13	0.912551	-2.87485e-10
210365816	chr2:210365816:C:T	3.41294e-14	-2.99727e-10	-1.03963
210366159	chr2:210366159:A:G	4.58421e-15	-1.88973	-1.15744
210366362	chr2:210366362:G:C	4.22301e-15	-1.91692	-1.21232
210366514	chr2:210366514:T:A	2.74795e-14	-2.99727e-10	-1.25635
210366890	chr2:210366890:A:G	1.44843e-14	-1.89672	-2.87485e-10
210367080	chr2:210367080:G:A	1.34058e-14	-1.9741	-2.87485e-10
210367549	chr2:210367549:C:T	4.60793e-15	-1.91477	-1.12724
210367691	chr2:210367691:T:C	2.73291e-14	-2.99727e-10	-1.26183
210367708	chr2:210367708:A:G	7.82763e-15	-1.30404	-1.20808
210367808	chr2:210367808:A:G	1.61433e-14	-1.78828	-2.87485e-10
210368640	chr2:210368640:G:A	4.3457e-15	-1.89692	-1.20368
210368721	chr2:210368721:G:A	4.42159e-15	-1.88496	-1.19833
210368798	chr2:210368798:G:A	1.12629e-13	-2.99727e-10	0.154313
210369342	chr2:210369342:C:T	2.82816e-14	-2.99727e-10	-1.22757
210369349	chr2:210369349:G:A	7.15727e-14	-2.99727e-10	-0.299072
210369417	chr2:210369417:T:G	4.13543e-14	-2.99727e-10	-0.84761
210369745	chr2:210369745:G:A	2.95984e-14	-2.99727e-10	-1.18207
210369878	chr2:210369878:G:A	2.96761e-14	-2.99727e-10	-1.17945
210370033	chr2:210370033:C:T	2.74676e-14	-2.99727e-10	-1.25678
210370053	chr2:210370053:C:T	3.09718e-14	-2.99727e-10	-1.13671
210370134	chr2:210370134:A:G	5.22236e-15	-1.91786	-0.998978
210370393	chr2:210370393:G:C	1.85472e-14	-1.64946	-2.87485e-10
210370465	chr2:210370465:T:C	5.05826e-14	-2.99727e-10	-0.646178
210370619	chr2:210370619:G:A	3.00913e-14	-2.99727e-10	-1.16555
210370761	chr2:210370761:G:T	9.56072e-15	-1.09693	-1.21519
210370947	chr2:210370947:G:T	1.27533e-14	-2.02399	-2.87485e-10
210371266	chr2:210371266:G:C	7.29153e-14	-2.99727e-10	-0.280488
210371707	chr2:210371707:C:T	4.97584e-14	-2.99727e-10	-0.662606
210372487	chr2:210372487:G:C	5.28983e-15	-1.83045	-1.07355
210373128	chr2:210373128:G:A	2.79218e-14	-2.99727e-10	-1.24038
210373194	chr2:210373194:A:G	5.7356e-15	-1.88379	-0.939307
210373427	chr2:210373427:A:G	6.04772e-15	-1.88003	-0.890075
210373881	chr2:210373881:T:C	5.72661e-15	-1.85489	-0.969771
210373954	chr2:210373954:A:G	4.15083e-15	-1.88867	-1.25781
210374159	chr2:210374159:A:G	5.68317e-15	-1.86348	-0.968801
210374277	chr2:210374277:A:T	5.37416e-15	-1.89937	-0.988815
210374536	chr2:210374536:T:A	5.74306e-15	-1.86374	-0.958057
210374588	chr2:210374588:A:G	3.52259e-14	-2.99727e-10	-1.008
210374643	chr2:210374643:A:G	5.58185e-15	-1.88267	-0.967598
210374939	chr2:210374939:A:G	8.20333e-15	-1.41061	-1.05463
210375124	chr2:210375124:G:A	5.58843e-15	-1.88076	-0.968332
210375257	chr2:210375257:A:C	5.47218e-15	-1.88145	-0.988662
210375270	chr2:210375270:G:A	1.29181e-14	-2.01116	-2.87485e-10
210375364	chr2:210375364:G:A	5.67828e-15	-1.86337	-0.969765
210375564	chr2:210375564:T:C	5.83632e-15	-1.80847	-0.997211
210375776	chr2:210375776:A:G	5.38421e-15	-1.88916	-0.997155
210375878	chr2:210375878:G:A	2.82731e-14	-2.99727e-10	-1.22788
210376094	chr2:210376094:C:T	5.7508e-15	-1.90866	-0.911786
210376410	chr2:210376410:A:G	5.51072e-15	-1.89802	-0.965076
210376411	chr2:210376411:C:T	5.55057e-15	-1.88066	-0.975228
210376884	chr2:210376884:G:A	5.63722e-15	-1.89586	-0.944532
210376995	chr2:210376995:T:G	8.88062e-14	-2.99727e-10	-0.0833296
210377021	chr2:210377021:T:C	5.53425e-15	-1.89878	-0.960046
210377061	chr2:210377061:T:TAGAA	5.50239e-15	-1.90829	-0.956309
210377253	chr2:210377253:A:C	3.73857e-14	-2.99727e-10	-0.948499
210377329	chr2:210377329:T:G	5.53365e-15	-1.89774	-0.961198
210377534	chr2:210377534:T:A	5.55788e-15	-1.90241	-0.952159
210377600	chr2:210377600:C:A	5.54545e-15	-1.90437	-0.952438
210377912	chr2:210377912:C:G	3.91835e-14	-2.99727e-10	-0.90153
210378087	chr2:210378087:A:G	5.49904e-15	-1.91095	-0.954261
210378265	chr2:210378265:C:T	5.48385e-15	-1.91646	-0.95152
210378432	chr2:210378432:A:G	5.22856e-15	-1.92862	-0.987027
210378589	chr2:210378589:A:G	6.84851e-14	-2.99727e-10	-0.343169
210378696	chr2:210378696:T:C	5.61579e-15	-1.8801	-0.964102
210378869	chr2:210378869:A:G	5.36162e-14	-2.99727e-10	-0.587935
210379014	chr2:210379014:G:A	7.25278e-14	-2.99727e-10	-0.285816
210379022	chr2:210379022:C:T	3.25507e-14	-2.99727e-10	-1.08699
210379258	chr2:210379258:C:T	2.90158e-14	-2.99727e-10	-1.20194
210379403	chr2:210379403:G:A	3.16262e-14	-2.99727e-10	-1.1158
210379844	chr2:210379844:T:A	4.55682e-14	-2.99727e-10	-0.750576
210380139	chr2:210380139:A:G	3.11341e-13	0.801791	0.369313
210380318	chr2:210380318:G:A	3.89858e-14	-2.99727e-10	-0.906589
210380459	chr2:210380459:A:G	3.95838e-14	-2.99727e-10	-0.891366
210380519	chr2:210380519:G:A	4.4103e-14	-2.99727e-10	-0.783257
210380846	chr2:210380846:G:A	9.26075e-14	1.2002	-1.24162
210380926	chr2:210380926:C:A	9.13832e-14	1.14727	-1.202
210381063	chr2:210381063:A:G	3.07844e-14	-2.99727e-10	-1.14278
210381169	chr2:210381169:C:T	3.10182e-14	-2.99727e-10	-1.13521
210381847	chr2:210381847:A:G	4.41387e-14	-2.99727e-10	-0.782448
210381888	chr2:210381888:T:C	3.3773e-14	-2.99727e-10	-1.05012
210381941	chr2:210381941:G:T	3.08974e-14	-2.99727e-10	-1.13911
210382081	chr2:210382081:G:T	3.38115e-14	-2.99727e-10	-1.04898
210382439	chr2:210382439:G:A	4.61171e-14	-2.99727e-10	-0.738602
210382518	chr2:210382518:G:A	4.32489e-14	-2.99727e-10	-0.802815
210382683	chr2:210382683:A:AG	3.34615e-14	-2.99727e-10	-1.05939
210382798	chr2:210382798:T:A	3.35766e-14	-2.99727e-10	-1.05596
210382829	chr2:210382829:G:A	3.37404e-14	-2.99727e-10	-1.05109
210382843	chr2:210382843:C:G	1.90436e-13	0.963809	-0.284277
210383275	chr2:210383275:C:T	3.05126e-14	-2.99727e-10	-1.15165
210383327	chr2:210383327:A:T	2.8497e-14	-2.99727e-10	-1.21999
210383328	chr2:210383328:G:C	3.30013e-14	-2.99727e-10	-1.07324
210383373	chr2:210383373:A:G	9.34881e-14	-2.99727e-10	-0.0319517
210383638	chr2:210383638:G:A	3.34634e-14	-2.99727e-10	-1.05933
210383724	chr2:210383724:T:C	9.44377e-14	1.23082	-1.25267
210383746	chr2:210383746:C:T	9.60896e-14	-2.99727e-10	-0.0045052
210383899	chr2:210383899:A:G	1.27205e-13	1.27185	-0.995838
210384201	chr2:210384201:A:G	4.61702e-14	-2.99727e-10	-0.737451
210384336	chr2:210384336:C:T	3.3162e-14	-2.99727e-10	-1.06838
210384351	chr2:210384351:G:A	3.32215e-14	-2.99727e-10	-1.06659
210384504	chr2:210384504:A:G	2.3147e-14	-1.42792	-2.87485e-10
210384789	chr2:210384789:A:G	6.02699e-14	-2.99727e-10	-0.470954
210384847	chr2:210384847:G:A	1.39388e-13	0.857404	-0.489932
210385189	chr2:210385189:G:A	1.23979e-13	0.664762	-0.414434
210386427	chr2:210386427:G:A	4.61171e-14	-2.99727e-10	-0.738602
210386808	chr2:210386808:CTTG:C	3.0983e-14	-2.99727e-10	-1.13635
210386913	chr2:210386913:CTGTT:C	6.03388e-14	-2.99727e-10	-0.469811
210387337	chr2:210387337:C:T	4.42446e-14	-2.99727e-10	-0.780054
210387855	chr2:210387855:G:A	7.94644e-14	1.05536	-1.24984
210387869	chr2:210387869:C:T	3.2551e-14	-2.99727e-10	-1.08698
210387989	chr2:210387989:C:T	3.6545e-14	-2.99727e-10	-0.971241
210388185	chr2:210388185:A:G	9.60371e-14	1.23665	-1.2417
210388212	chr2:210388212:G:C	1.78261e-13	0.720895	-0.107433
210388226	chr2:210388226:G:A	8.06849e-14	-2.99727e-10	-0.179234
210388283	chr2:210388283:A:G	3.11452e-14	-2.99727e-10	-1.13113
210388302	chr2:210388302:T:C	8.89641e-14	1.15694	-1.2385
210388515	chr2:210388515:G:A	1.43495e-14	-1.90607	-2.87485e-10
210388578	chr2:210388578:A:G	9.74549e-14	1.2545	-1.2449
210388591	chr2:210388591:A:G	2.33601e-14	-1.41876	-2.87485e-10
210388816	chr2:210388816:C:T	7.51165e-14	-2.99727e-10	-0.250745
210388852	chr2:210388852:C:T	3.67297e-14	-2.99727e-10	-0.966201
210389266	chr2:210389266:T:C	4.424e-14	-2.99727e-10	-0.780158
210389681	chr2:210389681:T:C	2.74043e-14	-2.99727e-10	-1.25908
210389931	chr2:210389931:G:T	1.97723e-13	0.805115	-0.0880356
210390313	chr2:210390313:C:G	2.73624e-14	-2.99727e-10	-1.26062
210390796	chr2:210390796:T:G	3.74411e-14	-2.99727e-10	-0.947016
210390887	chr2:210390887:A:G	2.73312e-14	-2.99727e-10	-1.26176
210391146	chr2:210391146:A:T	1.12796e-13	1.40576	-1.24996
210391475	chr2:210391475:G:T	7.87299e-14	-2.99727e-10	-0.203763
210392225	chr2:210392225:T:A	3.03754e-14	-2.99727e-10	-1.15615
210392935	chr2:210392935:G:T	4.61171e-14	-2.99727e-10	-0.738602
210392954	chr2:210392954:C:T	1.03406e-13	-2.99727e-10	0.0688739
210393032	chr2:210393032:C:A	3.07389e-14	-2.99727e-10	-1.14426
210393052	chr2:210393052:C:G	3.24546e-14	-2.99727e-10	-1.08994
210393226	chr2:210393226:A:G	4.19791e-14	-2.99727e-10	-0.832614
210393236	chr2:210393236:A:G	3.0731e-14	-2.99727e-10	-1.14451
210393386	chr2:210393386:C:T	1.36833e-13	0.723813	-0.374838
210393587	chr2:210393587:T:C	9.83198e-14	1.25911	-1.24067
210393620	chr2:210393620:A:G	9.85273e-14	1.25851	-1.23796
210394159	chr2:210394159:C:T	2.75633e-14	-2.99727e-10	-1.2533
210394192	chr2:210394192:A:C	8.93438e-14	-2.99727e-10	-0.0772937
210394321	chr2:210394321:T:C	1.30835e-13	1.55528	-1.25113
210394597	chr2:210394597:C:G	1.17072e-13	1.44829	-1.25529
210394950	chr2:210394950:C:T	3.8033e-14	-2.99727e-10	-0.931333
210395176	chr2:210395176:G:A	3.08048e-14	-2.99727e-10	-1.14212
210395255	chr2:210395255:A:G	3.05036e-14	-2.99727e-10	-1.15194
210395503	chr2:210395503:A:G	8.10025e-14	-2.99727e-10	-0.175306
210395755	chr2:210395755:A:G	3.4029e-14	-2.99727e-10	-1.04257
210396051	chr2:210396051:G:C	4.65554e-15	-2.02963	-1.0021
210396077	chr2:210396077:A:G	3.04695e-14	-2.99727e-10	-1.15306
210396394	chr2:210396394:A:G	4.61171e-14	-2.99727e-10	-0.738602
210396787	chr2:210396787:A:C	3.12193e-14	-2.99727e-10	-1.12875
210397542	chr2:210397542:T:G	1.08141e-13	1.34671	-1.23306
210397566	chr2:210397566:T:A	2.74755e-14	-2.99727e-10	-1.25649
210397954	chr2:210397954:T:A	3.68337e-14	-2.99727e-10	-0.963373
210398182	chr2:210398182:G:T	3.03196e-14	-2.99727e-10	-1.15799
210398437	chr2:210398437:T:C	3.41045e-14	-2.99727e-10	-1.04036
210398588	chr2:210398588:C:T	8.40172e-14	-2.99727e-10	-0.138765
210398802	chr2:210398802:T:C	7.93802e-14	0.855805	-1.05134
210399111	chr2:210399111:C:T	1.49807e-13	0.736184	-0.29662
210399365	chr2:210399365:C:T	1.44536e-13	-2.99727e-10	0.403745
210399422	chr2:210399422:A:G	2.73335e-14	-2.99727e-10	-1.26167
210399444	chr2:210399444:A:C	6.37682e-14	0.636699	-1.05123
210400879	chr2:210400879:T:C	1.61852e-13	0.55962	-0.0427266
210401198	chr2:210401198:T:C	7.96463e-14	-2.99727e-10	-0.19219
210401238	chr2:210401238:T:G	4.60526e-14	-2.99727e-10	-0.740003
210401597	chr2:210401597:G:A	1.22659e-13	1.25724	-1.01762
210402079	chr2:210402079:A:G	3.34551e-14	-2.99727e-10	-1.05958
210402480	chr2:210402480:C:T	7.73002e-15	-1.71973	-0.804943
210402614	chr2:210402614:T:C	3.75389e-13	-2.99727e-10	1.35818
210402621	chr2:210402621:G:T	4.50475e-14	-2.99727e-10	-0.76207
210403048	chr2:210403048:G:T	2.7858e-14	-2.99727e-10	-1.24267
210403609	chr2:210403609:G:T	2.96565e-14	-2.99727e-10	-1.1801
210403817	chr2:210403817:G:C	1.19895e-13	-2.99727e-10	0.21683
210404012	chr2:210404012:T:G	3.21081e-14	-2.99727e-10	-1.10068
210404327	chr2:210404327:T:C	2.90583e-14	-2.99727e-10	-1.20048
210404344	chr2:210404344:C:A	1.54789e-13	-2.99727e-10	0.472276
210404433	chr2:210404433:A:G	2.73282e-13	0.913038	0.127682
210405342	chr2:210405342:T:C	2.98278e-14	-2.99727e-10	-1.17434
210405801	chr2:210405801:TCTC:T	3.15325e-14	-2.99727e-10	-1.11877
210405919	chr2:210405919:GGTTT:G	1.34074e-14	-1.97398	-2.87485e-10
210406028	chr2:210406028:A:G	3.27852e-14	-2.99727e-10	-1.07981
210406038	chr2:210406038:G:C	8.69823e-14	-2.99727e-10	-0.104081
210406060	chr2:210406060:G:A	1.2553e-14	-2.03983	-2.87485e-10
210406404	chr2:210406404:C:T	9.71184e-14	1.17613	-1.16999
210406710	chr2:210406710:C:A	2.76564e-14	-2.99727e-10	-1.24993
210407134	chr2:210407134:G:A	5.11649e-14	-2.99727e-10	-0.634732
210407203	chr2:210407203:T:A	2.97916e-14	-2.99727e-10	-1.17556
210407287	chr2:210407287:A:C	2.90201e-13	0.971839	0.12895
210407362	chr2:210407362:C:T	8.58923e-14	-2.99727e-10	-0.116692
210407756	chr2:210407756:T:A	4.61657e-14	-2.99727e-10	-0.737548
210408082	chr2:210408082:C:T	9.50149e-14	-2.99727e-10	-0.0157524
210408696	chr2:210408696:T:TA	4.60704e-14	-2.99727e-10	-0.739615
210408842	chr2:210408842:T:C	3.11676e-14	-2.99727e-10	-1.13041
210408943	chr2:210408943:A:C	3.24748e-14	-2.99727e-10	-1.08932
210409448	chr2:210409448:T:A	2.47298e-14	-1.36178	-2.87485e-10
210410474	chr2:210410474:T:C	2.73418e-14	-2.99727e-10	-1.26137
210410867	chr2:210410867:A:G	4.42892e-14	-2.99727e-10	-0.779044
210411036	chr2:210411036:TAAG:T	2.84193e-14	-2.99727e-10	-1.22272
210411266	chr2:210411266:G:C	1.38731e-13	-2.99727e-10	0.362753
210411813	chr2:210411813:A:G	3.66117e-14	-2.99727e-10	-0.969419
210412209	chr2:210412209:T:C	3.26627e-14	-1.08355	-2.87485e-10
210412287	chr2:210412287:T:G	6.14376e-14	-2.99727e-10	-0.451765
210412552	chr2:210412552:T:C	3.22945e-14	-2.99727e-10	-1.09489
210412784	chr2:210412784:C:T	3.84089e-14	-2.99727e-10	-0.921496
210413360	chr2:210413360:G:A	4.4321e-14	-2.99727e-10	-0.778327
210413763	chr2:210413763:C:T	4.27331e-14	-2.99727e-10	-0.814811
210414635	chr2:210414635:T:C	4.23712e-14	-2.99727e-10	-0.823318
210414752	chr2:210414752:T:C	1.24707e-14	-2.0464	-2.87485e-10
210415075	chr2:210415075:A:G	3.01546e-14	-2.99727e-10	-1.16345
210415243	chr2:210415243:A:T	3.42516e-14	-2.99727e-10	-1.03605
210415273	chr2:210415273:C:T	3.6639e-14	-2.99727e-10	-0.968672
210415477	chr2:210415477:G:C	2.76379e-14	-2.99727e-10	-1.2506
210417838	chr2:210417838:T:C	2.4138e-13	0.731346	0.185242
210418192	chr2:210418192:G:T	5.56442e-14	-2.99727e-10	-0.550808
210420278	chr2:210420278:A:G	1.79795e-13	0.663932	-0.0419006
210420347	chr2:210420347:A:G	1.87071e-14	-1.64088	-2.87485e-10
210420367	chr2:210420367:C:A	4.62234e-14	-2.99727e-10	-0.736301
210421058	chr2:210421058:A:C	5.20587e-14	-0.617415	-2.87485e-10
210421524	chr2:210421524:C:G	7.81516e-14	-2.99727e-10	-0.211136
210421670	chr2:210421670:A:C	2.79087e-14	-2.99727e-10	-1.24085
210421702	chr2:210421702:G:T	3.10715e-14	-2.99727e-10	-1.1335
210421768	chr2:210421768:G:A	3.20949e-14	-2.99727e-10	-1.10109
210422169	chr2:210422169:A:G	2.73236e-14	-2.99727e-10	-1.26204
210422172	chr2:210422172:C:A	2.14135e-12	4.28463	-1.18523
210422273	chr2:210422273:ATTCCCT:A	4.27541e-14	-2.99727e-10	-0.81432
210422283	chr2:210422283:G:C	2.82197e-14	-2.99727e-10	-1.22977
210422323	chr2:210422323:G:A	4.01819e-14	-2.99727e-10	-0.876368
210422366	chr2:210422366:C:A	9.32762e-14	1.19776	-1.23199
210422591	chr2:210422591:A:G	2.29568e-13	0.564862	0.301549
210422641	chr2:210422641:T:C	1.29503e-13	1.51074	-1.21683
210422688	chr2:210422688:C:T	4.07406e-14	-2.99727e-10	-0.862562
210422780	chr2:210422780:T:C	4.70706e-14	-2.99727e-10	-0.718138
210423404	chr2:210423404:G:A	2.85544e-14	-2.99727e-10	-1.21797
210424061	chr2:210424061:G:C	8.77736e-14	-2.99727e-10	-0.0950251
210424867	chr2:210424867:G:A	1.08707e-13	-2.99727e-10	0.118871
210424916	chr2:210424916:G:A	2.73929e-14	-2.99727e-10	-1.2595
210425248	chr2:210425248:A:C	3.32928e-14	-2.99727e-10	-1.06444
210425333	chr2:210425333:G:A	1.50196e-13	0.131689	0.310468
210425986	chr2:210425986:C:T	4.53536e-14	-2.99727e-10	-0.755296
210426482	chr2:210426482:G:C	1.26429e-14	-2.03269	-2.87485e-10
210426533	chr2:210426533:G:A	3.20988e-14	-2.99727e-10	-1.10097
210426544	chr2:210426544:C:A	3.2629e-14	-2.99727e-10	-1.08458
210426858	chr2:210426858:C:G	1.62291e-13	1.42263	-0.903025
210427057	chr2:210427057:T:C	2.8524e-14	-2.99727e-10	-1.21904
210427330	chr2:210427330:A:G	4.45268e-14	0.27539	-1.04909
210427657	chr2:210427657:T:G	6.53914e-14	-2.99727e-10	-0.389395
210427851	chr2:210427851:C:T	4.26688e-14	-2.99727e-10	-0.816318
210427857	chr2:210427857:TG:T	3.64831e-14	-0.0649228	-0.908013
210428880	chr2:210428880:C:T	2.73477e-14	-2.99727e-10	-1.26115
210428927	chr2:210428927:CCTG:C	3.71011e-14	-2.99727e-10	-0.95614
210429149	chr2:210429149:TTTG:T	4.97111e-14	-2.99727e-10	-0.663557
210430038	chr2:210430038:T:C	3.28009e-13	-2.99727e-10	1.22325
210430166	chr2:210430166:T:G	3.62556e-14	0.197793	-1.17698
210430332	chr2:210430332:T:C	1.02741e-13	-2.99727e-10	0.0624294
210430416	chr2:210430416:G:A	4.61171e-14	-2.99727e-10	-0.738602
210430868	chr2:210430868:T:C	1.4384e-13	-2.99727e-10	0.398917
210431045	chr2:210431045:C:T	4.09197e-14	-2.99727e-10	-0.858174
210431050	chr2:210431050:A:G	5.52792e-14	-0.2472	-0.310189
210431061	chr2:210431061:G:A	4.07973e-14	-2.99727e-10	-0.861171
210431179	chr2:210431179:C:T	9.45971e-14	0.777186	-0.797345
210431515	chr2:210431515:G:A	4.5885e-14	-2.99727e-10	-0.743648
210431712	chr2:210431712:A:C	3.91039e-14	-2.99727e-10	-0.903565
210431822	chr2:210431822:G:A	8.21711e-14	-2.99727e-10	-0.160983
210432182	chr2:210432182:G:A	2.89304e-14	-1.20489	-2.87485e-10
210432631	chr2:210432631:G:A	4.99354e-14	-2.99727e-10	-0.659056
210432935	chr2:210432935:G:T	2.83797e-14	-2.99727e-10	-1.22411
210433359	chr2:210433359:A:G	1.74473e-14	-1.7106	-2.87485e-10
210433471	chr2:210433471:AG:A	3.92087e-14	-2.99727e-10	-0.900887
210434263	chr2:210434263:A:G	4.61923e-14	-2.99727e-10	-0.736974
210434394	chr2:210434394:CTT:C	4.62275e-14	-2.99727e-10	-0.736211
210434773	chr2:210434773:G:T	3.6491e-14	-2.99727e-10	-0.97272
210434963	chr2:210434963:G:A	7.74076e-14	0.0888485	-0.30955
210435145	chr2:210435145:G:A	9.04785e-14	0.0954562	-0.160131
210435586	chr2:210435586:TA:T	3.25518e-14	-2.99727e-10	-1.08695
210435743	chr2:210435743:T:C	4.57462e-14	-2.99727e-10	-0.746678
210435778	chr2:210435778:C:T	1.68247e-14	-1.74694	-2.87485e-10
210436424	chr2:210436424:G:A	3.23074e-14	-2.99727e-10	-1.09449
210436442	chr2:210436442:C:T	3.24821e-14	-2.99727e-10	-1.0891
210436481	chr2:210436481:G:C	3.33764e-14	-2.99727e-10	-1.06194
210437035	chr2:210437035:G:A	3.27057e-14	-2.99727e-10	-1.08224
210437903	chr2:210437903:C:A	4.7538e-14	0.219539	-0.927795
210437927	chr2:210437927:T:A	2.91229e-14	-2.99727e-10	-1.19826
210437961	chr2:210437961:T:C	7.41552e-15	-2.04645	-0.519761
210439414	chr2:210439414:G:T	6.15958e-14	0.0788986	-0.528091
210439468	chr2:210439468:AACTTCAGAAGAC:A	4.56053e-14	-2.99727e-10	-0.749763
210440451	chr2:210440451:T:C	1.02302e-13	-2.99727e-10	0.0581411
210440934	chr2:210440934:G:A	7.02746e-14	0.146699	-0.464075
210441171	chr2:210441171:G:C	5.77128e-14	-2.99727e-10	-0.514308
210441437	chr2:210441437:A:C	4.53057e-14	-2.99727e-10	-0.756353
210441966	chr2:210441966:G:A	7.95967e-14	-2.99727e-10	-0.192813
210441973	chr2:210441973:C:T	2.93785e-14	-2.99727e-10	-1.18952
210442351	chr2:210442351:T:C	3.43308e-14	-2.99727e-10	-1.03374
210442836	chr2:210442836:A:G	4.81228e-14	-2.99727e-10	-0.696029
210443629	chr2:210443629:G:A	3.17514e-14	-2.99727e-10	-1.11185
210443836	chr2:210443836:C:T	1.20867e-13	-2.99727e-10	0.224905
210443989	chr2:210443989:T:G	3.30795e-14	-2.99727e-10	-1.07087
210444574	chr2:210444574:T:A	1.46676e-14	-1.7099	-0.17424
210445231	chr2:210445231:G:C	3.03632e-14	-2.99727e-10	-1.15656
210445476	chr2:210445476:C:T	5.13528e-15	-1.94443	-0.989217
210445621	chr2:210445621:A:C	1.27789e-14	-2.02199	-2.87485e-10
210445898	chr2:210445898:C:G	2.81628e-14	-2.99727e-10	-1.23178
210446127	chr2:210446127:T:A	3.50476e-14	-2.99727e-10	-1.01308
210446590	chr2:210446590:T:C	7.93913e-14	0.687842	-0.883239
210446918	chr2:210446918:A:G	3.14356e-13	-2.99727e-10	1.18074
210447841	chr2:210447841:C:T	7.72863e-14	0.872807	-1.09508
210448220	chr2:210448220:C:T	4.02004e-15	-1.98388	-1.19461
210448354	chr2:210448354:G:A	3.16861e-14	-2.99727e-10	-1.11391
210448462	chr2:210448462:A:G	7.61318e-14	0.692914	-0.930234
210448770	chr2:210448770:T:C	2.77259e-14	-2.99727e-10	-1.24742
210449840	chr2:210449840:C:G	1.15414e-14	-0.921593	-1.20225
210450157	chr2:210450157:T:C	7.41825e-14	-2.99727e-10	-0.263258
210450253	chr2:210450253:C:T	8.64657e-15	-1.39967	-1.01295
210450563	chr2:210450563:T:C	9.65022e-15	-1.26335	-1.03945
210451289	chr2:210451289:C:T	9.91538e-15	-1.12175	-1.15395
210451629	chr2:210451629:A:G	1.38173e-14	-0.781794	-1.16207
210451771	chr2:210451771:C:CTAAA	2.95867e-14	-2.99727e-10	-1.18246
210451881	chr2:210451881:T:C	3.38808e-14	-2.99727e-10	-1.04694
210451989	chr2:210451989:A:G	1.79964e-14	-1.67962	-2.87485e-10
210452207	chr2:210452207:A:G	2.93327e-14	-2.99727e-10	-1.19108
210452350	chr2:210452350:A:G	2.8256e-14	-2.99727e-10	-1.22848
210452351	chr2:210452351:T:A	2.82564e-14	-2.99727e-10	-1.22846
210452486	chr2:210452486:T:C	5.90033e-15	-1.7889	-1.00587
210452832	chr2:210452832:T:A	7.11233e-14	-2.99727e-10	-0.305372
210453024	chr2:210453024:C:T	2.74797e-14	-2.99727e-10	-1.25634
210453054	chr2:210453054:T:C	5.69611e-15	-1.80938	-1.02062
210453102	chr2:210453102:A:G	5.51596e-14	-2.99727e-10	-0.559555
210453867	chr2:210453867:A:G	7.36007e-14	0.625502	-0.896634
210453941	chr2:210453941:T:G	3.17869e-14	-2.99727e-10	-1.11073
210454054	chr2:210454054:C:T	8.45433e-14	0.722692	-0.855215
210455074	chr2:210455074:T:C	2.92198e-14	-2.99727e-10	-1.19494
210455100	chr2:210455100:T:C	8.73441e-14	0.753628	-0.853559
210455396	chr2:210455396:C:T	2.76717e-14	-2.99727e-10	-1.24938
210455564	chr2:210455564:A:C	9.85261e-14	1.10366	-1.08312
210456476	chr2:210456476:G:A	7.94755e-14	0.689176	-0.883513
210456594	chr2:210456594:C:T	2.78098e-14	-2.99727e-10	-1.2444
210456749	chr2:210456749:G:A	7.20321e-14	0.626339	-0.919013
210456963	chr2:210456963:T:C	7.06001e-14	-2.99727e-10	-0.312754
210457228	chr2:210457228:T:C	2.95051e-14	-2.99727e-10	-1.18522
210457397	chr2:210457397:G:A	6.97955e-14	0.595599	-0.919815
210457670	chr2:210457670:T:C	7.13001e-14	0.618799	-0.921688
210458171	chr2:210458171:C:G	3.89597e-14	-2.99727e-10	-0.90726
210458221	chr2:210458221:T:C	6.89041e-14	0.56817	-0.905241
210458240	chr2:210458240:G:A	2.77822e-14	-2.99727e-10	-1.24539
210458590	chr2:210458590:G:T	5.38775e-12	4.0221	-2.87485e-10
210458673	chr2:210458673:C:T	7.76681e-14	0.714676	-0.932017
210460212	chr2:210460212:T:G	1.25748e-14	-2.03809	-2.87485e-10
210460234	chr2:210460234:G:A	2.25092e-14	-0.220019	-1.23584
210460482	chr2:210460482:A:G	2.76973e-14	-2.99727e-10	-1.24845
210460533	chr2:210460533:TTCTA:T	5.57478e-15	-1.78551	-1.06602
210460799	chr2:210460799:G:A	5.64163e-15	-1.76731	-1.0723
210460930	chr2:210460930:A:T	5.48452e-15	-1.79488	-1.07298
210461082	chr2:210461082:G:T	1.10625e-14	-1.21438	-0.951847
210461130	chr2:210461130:C:T	2.78188e-14	-2.99727e-10	-1.24407
210461182	chr2:210461182:GC:G	1.24466e-14	-2.04834	-2.87485e-10
210461260	chr2:210461260:G:A	4.07558e-15	-1.91467	-1.2501
210461410	chr2:210461410:C:G	7.39414e-14	0.87006	-1.13657
210461485	chr2:210461485:T:C	8.36834e-14	0.958104	-1.10085
210461489	chr2:210461489:C:G	2.8274e-14	-2.99727e-10	-1.22784
210461701	chr2:210461701:G:A	5.12444e-14	-0.633179	-2.87485e-10
210461785	chr2:210461785:T:C	3.95708e-14	-2.99727e-10	-0.891694
210462131	chr2:210462131:A:T	6.93814e-14	0.812296	-1.14246
210462266	chr2:210462266:T:C	3.48496e-14	-2.99727e-10	-1.01875
210462908	chr2:210462908:G:A	3.67148e-14	-2.99727e-10	-0.966607
210463177	chr2:210463177:A:G	7.71433e-14	0.938422	-1.16254
210463464	chr2:210463464:G:A	2.9023e-14	-2.99727e-10	-1.2017
210463710	chr2:210463710:T:C	4.1873e-15	-1.88627	-1.25145
210463775	chr2:210463775:G:A	7.43756e-14	0.898633	-1.15929
210463939	chr2:210463939:T:C	5.61455e-15	-1.74323	-1.10119
210464241	chr2:210464241:C:T	2.30285e-14	-0.170962	-1.26209
210464470	chr2:210464470:AT:A	7.59871e-14	0.907939	-1.14716
210464507	chr2:210464507:C:T	2.73521e-14	-2.99727e-10	-1.26099
210464732	chr2:210464732:T:C	6.27173e-14	0.537903	-0.969052
210464826	chr2:210464826:T:C	7.75238e-14	0.933895	-1.1531
210464839	chr2:210464839:G:A	2.85084e-14	-2.99727e-10	-1.21959
210464898	chr2:210464898:G:A	1.40615e-14	-1.92634	-2.87485e-10
210464976	chr2:210464976:A:AC	2.51168e-14	-0.0894473	-1.2568
210465064	chr2:210465064:A:G	5.76284e-15	-1.73012	-1.08823
210465232	chr2:210465232:G:T	6.67617e-14	0.82205	-1.19071
210465618	chr2:210465618:C:T	2.46661e-14	-0.102263	-1.26209
210466153	chr2:210466153:C:G	3.8361e-15	-2.01531	-1.21002
210466321	chr2:210466321:G:A	2.83842e-14	-2.99727e-10	-1.22395
210466524	chr2:210466524:T:C	2.01326e-14	-0.317875	-1.24957
210466564	chr2:210466564:C:T	2.83655e-14	-2.99727e-10	-1.22461
210466811	chr2:210466811:G:A	2.82e-14	-2.99727e-10	-1.23047
210467051	chr2:210467051:T:G	2.83816e-14	-2.99727e-10	-1.22405
210467189	chr2:210467189:C:T	5.94897e-15	-1.69817	-1.0884
210467693	chr2:210467693:A:G	1.24748e-14	-2.04608	-2.87485e-10
210468282	chr2:210468282:C:T	2.912e-14	-2.99727e-10	-1.19836
210468295	chr2:210468295:AG:A	3.16132e-14	-2.99727e-10	-1.11621
210468325	chr2:210468325:C:T	2.26167e-14	-0.189058	-1.26204
210468482	chr2:210468482:C:T	5.92198e-15	-1.69795	-1.09316
210469396	chr2:210469396:T:G	6.29437e-15	-1.65967	-1.07046
210469923	chr2:210469923:G:A	3.5832e-15	-2.04439	-1.24914
210469952	chr2:210469952:A:G	2.82595e-14	-2.99727e-10	-1.22836
210469984	chr2:210469984:A:C	2.02724e-14	-0.320921	-1.2396
210470658	chr2:210470658:T:C	2.33103e-14	-0.159315	-1.26157
210470819	chr2:210470819:A:G	1.5982e-14	-0.629615	-1.16871
210470828	chr2:210470828:C:G	1.75075e-14	-0.552959	-1.1542
210470875	chr2:210470875:A:C	1.82412e-14	-0.516134	-1.14997
210471193	chr2:210471193:T:C	1.74586e-14	-0.571636	-1.13832
210471288	chr2:210471288:AC:A	2.47122e-14	-0.242887	-1.1196
210471389	chr2:210471389:C:A	2.85518e-14	-2.99727e-10	-1.21807
210471433	chr2:210471433:T:C	2.97519e-14	-2.99727e-10	-1.17689
210472203	chr2:210472203:AC:A	2.85532e-14	-2.99727e-10	-1.21802
210472273	chr2:210472273:A:G	3.24389e-14	-1.09043	-2.87485e-10
210472548	chr2:210472548:A:G	7.43443e-15	-1.60024	-0.963429
210472826	chr2:210472826:A:C	6.29388e-15	-1.48178	-1.24843
210472959	chr2:210472959:A:C	3.25011e-14	-2.99727e-10	-1.08851
210473353	chr2:210473353:C:T	2.06845e-14	-0.93411	-0.606289
210473503	chr2:210473503:G:A	9.04552e-14	-2.99727e-10	-0.0649311
210473504	chr2:210473504:G:C	9.02976e-14	-2.99727e-10	-0.0666748
210473613	chr2:210473613:A:T	3.51238e-14	-2.99727e-10	-1.01091
210474799	chr2:210474799:G:C	2.95075e-14	-2.99727e-10	-1.18514
210474875	chr2:210474875:G:C	2.89017e-14	-2.99727e-10	-1.20589
210475234	chr2:210475234:A:G	3.05561e-14	-2.99727e-10	-1.15022
210475931	chr2:210475931:C:T	1.87232e-14	-0.484399	-1.15562
210476432	chr2:210476432:C:G	1.99223e-14	-0.508416	-1.06953
210476625	chr2:210476625:C:T	2.01904e-14	-0.508673	-1.05591
210476631	chr2:210476631:G:A	5.05204e-14	-2.99727e-10	-0.647408
210476643	chr2:210476643:C:T	2.92194e-14	-2.99727e-10	-1.19495
210476875	chr2:210476875:G:T	1.97888e-14	-0.461503	-1.12317
210477070	chr2:210477070:T:A	6.66521e-14	-2.99727e-10	-0.370299
210477138	chr2:210477138:T:C	2.80874e-14	-2.99727e-10	-1.23446
210477748	chr2:210477748:G:A	1.69348e-14	-1.74042	-2.87485e-10
210477778	chr2:210477778:G:A	2.00538e-14	-0.50342	-1.06795
210478130	chr2:210478130:G:A	2.84337e-14	-2.99727e-10	-1.22221
210478131	chr2:210478131:A:G	2.88379e-14	-2.99727e-10	-1.20809
210478201	chr2:210478201:T:C	2.06672e-14	-0.416891	-1.12435
210478558	chr2:210478558:T:G	2.9036e-14	-2.99727e-10	-1.20125
210478633	chr2:210478633:A:G	1.92697e-14	-0.459828	-1.15143
210478669	chr2:210478669:C:T	3.43417e-14	-2.99727e-10	-1.03343
210478803	chr2:210478803:C:T	7.03661e-15	-1.4041	-1.21456
210479390	chr2:210479390:A:G	1.88789e-14	-0.481665	-1.15007
210479447	chr2:210479447:G:C	1.98351e-14	-0.40972	-1.17261
210479809	chr2:210479809:A:T	1.74348e-14	-0.533535	-1.17778
210480194	chr2:210480194:G:A	1.66617e-13	-2.99727e-10	0.54591
210480282	chr2:210480282:T:C	1.91706e-14	-0.513625	-1.10278
210480866	chr2:210480866:C:T	2.86033e-14	-2.99727e-10	-1.21627
210480975	chr2:210480975:T:C	1.67405e-14	-0.555499	-1.19646
210481327	chr2:210481327:T:C	1.82926e-14	-0.484929	-1.17836
210481511	chr2:210481511:A:G	2.95918e-14	-2.99727e-10	-1.18229
210481739	chr2:210481739:T:G	2.89225e-14	-2.99727e-10	-1.20517
210482053	chr2:210482053:T:C	1.01116e-13	-2.99727e-10	0.0464778
210482170	chr2:210482170:G:A	1.2563e-14	-0.894181	-1.14485
210482197	chr2:210482197:T:C	2.63286e-12	3.30604	-2.87485e-10
210482548	chr2:210482548:C:A	4.68177e-14	-2.99727e-10	-0.723524
210482558	chr2:210482558:A:G	1.44233e-13	-2.99727e-10	0.401642
210483079	chr2:210483079:A:G	3.37718e-14	-2.99727e-10	-1.05016
210483082	chr2:210483082:T:C	1.12612e-13	0.970221	-0.816063
210483214	chr2:210483214:ACT:A	1.16871e-13	1.0122	-0.820918
210483300	chr2:210483300:A:T	2.4681e-14	-1.36375	-2.87485e-10
210483431	chr2:210483431:G:C	5.08845e-14	-2.99727e-10	-0.640228
210483606	chr2:210483606:T:A	1.32765e-13	1.11658	-0.79779
210483875	chr2:210483875:G:T	2.54938e-14	-0.0885863	-1.24277
210484368	chr2:210484368:A:G	1.37764e-13	1.1573	-0.801546
210484433	chr2:210484433:A:G	5.20031e-14	-2.99727e-10	-0.618483
210484528	chr2:210484528:G:A	1.88565e-13	-2.99727e-10	0.669654
210484537	chr2:210484537:A:G	2.50306e-14	-0.127637	-1.22205
210484597	chr2:210484597:A:G	1.21541e-13	1.03272	-0.802254
210485025	chr2:210485025:G:A	2.56861e-14	-0.0949763	-1.22886
210485985	chr2:210485985:G:A	1.2613e-13	1.0457	-0.778172
210486571	chr2:210486571:T:A	1.38068e-13	-2.99727e-10	0.357957
210486597	chr2:210486597:G:A	1.33697e-13	1.12998	-0.804192
210486755	chr2:210486755:T:C	1.27901e-13	1.08247	-0.800993
210487168	chr2:210487168:A:G	1.77358e-12	2.91097	-2.87485e-10
210487169	chr2:210487169:T:C	1.77835e-12	2.91366	-2.87485e-10
210487171	chr2:210487171:C:A	1.76797e-12	2.9078	-2.87485e-10
210487211	chr2:210487211:CTT:C	6.02162e-14	-2.99727e-10	-0.471845
210487266	chr2:210487266:C:T	2.74922e-14	-2.99727e-10	-1.25589
210487456	chr2:210487456:C:T	1.2574e-13	1.05889	-0.794454
210487655	chr2:210487655:G:A	9.10561e-14	-2.99727e-10	-0.0583102
210487713	chr2:210487713:A:AT	1.21845e-13	0.348367	-0.1154
210488257	chr2:210488257:A:G	2.93149e-14	-2.99727e-10	-1.19169
210488304	chr2:210488304:A:C	1.80276e-14	-1.78548	0.107595
210488390	chr2:210488390:G:A	1.14378e-13	0.979492	-0.80977
210488623	chr2:210488623:C:T	2.66755e-13	-2.99727e-10	1.01654
210488678	chr2:210488678:A:C	1.30691e-13	1.11137	-0.808316
210488829	chr2:210488829:C:T	1.39268e-13	1.16793	-0.801308
210489033	chr2:210489033:T:C	5.54243e-14	-2.99727e-10	-0.554767
210489097	chr2:210489097:A:G	1.32477e-13	1.11179	-0.795164
210489186	chr2:210489186:T:G	2.76282e-14	-2.99727e-10	-1.25095
210489474	chr2:210489474:G:A	1.4632e-13	1.21265	-0.796644
210489722	chr2:210489722:A:T	2.09214e-14	-1.52901	-2.87485e-10
210489828	chr2:210489828:C:T	1.18543e-13	1.05611	-0.850625
210489930	chr2:210489930:G:A	6.05044e-15	-1.99361	-0.776049
210490020	chr2:210490020:G:C	4.86904e-14	-2.99727e-10	-0.684304
210490145	chr2:210490145:A:G	4.64917e-15	-1.8014	-1.2317
210490182	chr2:210490182:C:A	1.34303e-13	1.12822	-0.797905
210490445	chr2:210490445:G:A	1.3717e-13	1.1373	-0.785859
210490648	chr2:210490648:G:A	2.62338e-14	-0.0760208	-1.22672
210490666	chr2:210490666:G:C	1.8361e-13	0.762787	-0.119756
210490771	chr2:210490771:A:G	1.37284e-13	1.1476	-0.795341
210490777	chr2:210490777:T:C	2.78697e-14	-2.99727e-10	-1.24225
210491459	chr2:210491459:A:G	9.97837e-15	-1.81718	-0.452189
210491514	chr2:210491514:T:C	3.52967e-14	-2.99727e-10	-1.006
210492135	chr2:210492135:A:G	1.264e-14	-2.03292	-2.87485e-10
210492209	chr2:210492209:C:A	8.45006e-15	-1.62326	-0.812349
210492494	chr2:210492494:G:A	9.50147e-15	-1.80979	-0.508546
210492709	chr2:210492709:G:T	2.91694e-14	-2.99727e-10	-1.19667
210492753	chr2:210492753:G:A	2.91816e-14	-2.99727e-10	-1.19625
210492849	chr2:210492849:C:CA	3.58637e-14	-2.99727e-10	-0.990062
210492919	chr2:210492919:G:A	2.97383e-14	-2.99727e-10	-1.17735
210493071	chr2:210493071:A:G	3.4888e-14	-2.99727e-10	-1.01764
210493419	chr2:210493419:A:G	4.90441e-14	-2.99727e-10	-0.677066
210493880	chr2:210493880:AT:A	9.22061e-14	0.76857	-0.81433
210493961	chr2:210493961:A:G	2.79284e-14	-2.99727e-10	-1.24014
210494035	chr2:210494035:C:T	6.33785e-14	-2.99727e-10	-0.420662
210494284	chr2:210494284:G:A	5.11074e-14	-0.095481	-0.540376
210494666	chr2:210494666:T:TG	5.38543e-14	-0.0377801	-0.545723
210494923	chr2:210494923:G:A	2.75791e-14	-2.99727e-10	-1.25273
210494957	chr2:210494957:G:T	3.70368e-14	-2.99727e-10	-0.957874
210495077	chr2:210495077:A:T	2.75948e-14	-2.99727e-10	-1.25216
210495112	chr2:210495112:T:C	3.46447e-14	-2.99727e-10	-1.02464
210495113	chr2:210495113:G:A	3.48474e-14	-2.99727e-10	-1.01881
210495127	chr2:210495127:T:C	4.61593e-15	-1.80894	-1.23133
210495216	chr2:210495216:C:T	3.00914e-14	-2.99727e-10	-1.16555
210495217	chr2:210495217:G:A	3.8178e-14	-2.99727e-10	-0.927527
210495737	chr2:210495737:A:C	4.9383e-14	-2.99727e-10	-0.670181
210495760	chr2:210495760:C:T	1.61512e-14	-1.8226	0.0348116
210496029	chr2:210496029:G:C	1.79062e-12	2.92053	-2.87485e-10
210496067	chr2:210496067:T:C	2.73576e-14	-2.99727e-10	-1.26079
210496251	chr2:210496251:G:T	1.753e-14	-0.601654	-1.10422
210496471	chr2:210496471:C:T	3.02713e-14	-2.99727e-10	-1.15959
210496618	chr2:210496618:A:G	6.16348e-13	1.85403	-2.87485e-10
210496774	chr2:210496774:T:C	9.19571e-15	-1.6365	-0.714548
210496817	chr2:210496817:A:G	6.64361e-15	-1.47566	-1.20047
210496830	chr2:210496830:T:C	6.49658e-15	-1.48551	-1.213
210497719	chr2:210497719:A:G	2.60524e-14	-1.79517	0.485497
210497850	chr2:210497850:T:C	8.2027e-15	-1.88501	-0.580311
210498131	chr2:210498131:T:C	6.63282e-15	-1.97258	-0.705179
210498147	chr2:210498147:T:C	9.88057e-14	0.815374	-0.792005
210498992	chr2:210498992:T:A	1.34066e-14	-1.97404	-2.87485e-10
210499457	chr2:210499457:G:A	8.38335e-15	-1.84293	-0.600604
210500184	chr2:210500184:G:A	1.39376e-13	0.483067	-0.11568
210501435	chr2:210501435:C:T	1.28747e-14	-2.00276	-0.011763
210501444	chr2:210501444:T:C	3.35889e-14	-2.99727e-10	-1.05559
210501731	chr2:210501731:G:T	1.71824e-14	-1.7259	-2.87485e-10
210502020	chr2:210502020:T:C	1.78161e-14	-1.68969	-2.87485e-10
210502155	chr2:210502155:T:C	1.70035e-14	-1.90673	0.170357
210502255	chr2:210502255:G:A	2.76538e-14	-2.99727e-10	-1.25002
210502369	chr2:210502369:A:C	7.32705e-15	-1.65361	-0.924603
210502371	chr2:210502371:A:C	1.3653e-14	-1.10698	-0.848849
210502378	chr2:210502378:TA:T	2.50813e-14	-0.288877	-1.05879
210502401	chr2:210502401:T:A	2.74745e-14	-2.99727e-10	-1.25653
210503634	chr2:210503634:C:G	1.35472e-14	-2.00409	0.0404824
210503809	chr2:210503809:G:A	2.76452e-14	-2.99727e-10	-1.25033
210503948	chr2:210503948:A:T	4.93904e-14	0.368522	-1.03855
210504189	chr2:210504189:C:T	2.75968e-14	-2.99727e-10	-1.25209
210504312	chr2:210504312:C:T	6.71695e-15	-2.0266	-0.638548
210504768	chr2:210504768:G:A	5.31849e-14	-2.99727e-10	-0.596012
210504825	chr2:210504825:G:A	2.75231e-14	-2.99727e-10	-1.25476
210505004	chr2:210505004:G:A	5.56482e-14	-2.99727e-10	-0.550736
210505270	chr2:210505270:C:G	9.38254e-14	0.804831	-0.833182
210505406	chr2:210505406:G:A	8.78224e-15	-1.81805	-0.579002
210505765	chr2:210505765:C:T	3.93503e-15	-1.93908	-1.26078
210505772	chr2:210505772:C:T	2.16963e-14	-0.257379	-1.23527
210506225	chr2:210506225:C:T	5.04587e-14	-0.336964	-0.311667
210506250	chr2:210506250:C:T	3.06412e-14	-2.99727e-10	-1.14744
210506321	chr2:210506321:G:A	9.45877e-14	0.747231	-0.76749
210506484	chr2:210506484:C:G	3.64998e-14	-0.97248	-2.87485e-10
210506538	chr2:210506538:C:T	2.78858e-14	-2.99727e-10	-1.24167
210507270	chr2:210507270:T:C	2.2926e-14	-0.675967	-0.761547
210507271	chr2:210507271:G:C	2.99714e-14	-0.374444	-0.7951
210507361	chr2:210507361:A:G	3.14846e-14	-0.335476	-0.784813
210507444	chr2:210507444:C:T	2.97527e-14	-0.40065	-0.776215
210507807	chr2:210507807:C:G	4.20826e-15	-1.88574	-1.247
210507969	chr2:210507969:C:T	4.15389e-15	-1.93365	-1.21209
210508072	chr2:210508072:G:T	2.81417e-14	-0.518608	-0.713927
210508241	chr2:210508241:A:G	2.65061e-14	-0.442468	-0.849945
210508247	chr2:210508247:C:T	2.68981e-14	-0.615715	-0.662014
210508767	chr2:210508767:C:G	2.30436e-14	-0.207195	-1.2252
210509423	chr2:210509423:C:T	4.16355e-15	-1.90546	-1.23796
210509899	chr2:210509899:A:G	2.8165e-14	-2.99727e-10	-1.23171
210510203	chr2:210510203:A:C	2.82903e-14	-2.99727e-10	-1.22727
210510303	chr2:210510303:G:C	6.95061e-15	-1.909	-0.72196
210511061	chr2:210511061:G:A	4.76646e-14	-2.99727e-10	-0.705597
210511130	chr2:210511130:C:T	1.6739e-14	-1.84549	0.0934438
210511274	chr2:210511274:C:T	2.73772e-14	-2.99727e-10	-1.26008
210511522	chr2:210511522:T:G	4.31391e-14	-2.99727e-10	-0.805357
210511770	chr2:210511770:G:T	1.70198e-14	-1.84746	0.112055
210511877	chr2:210511877:A:G	2.28716e-14	-0.68101	-0.758879
210512247	chr2:210512247:T:G	2.28359e-14	-0.216649	-1.2248
210512294	chr2:210512294:G:C	3.82337e-14	-2.99727e-10	-0.926068
210513184	chr2:210513184:C:A	1.62958e-14	-1.70108	-0.0777963
210513186	chr2:210513186:C:A	5.40625e-14	-2.99727e-10	-0.579646
210513812	chr2:210513812:T:C	2.77841e-14	-2.99727e-10	-1.24532
210514473	chr2:210514473:C:G	2.73626e-14	-2.99727e-10	-1.26061
210514530	chr2:210514530:A:G	2.40515e-14	-0.625077	-0.764512
210514856	chr2:210514856:A:G	1.83689e-13	0.537418	0.106041
210515609	chr2:210515609:G:A	2.50927e-14	-0.585729	-0.76148
210516304	chr2:210516304:G:A	2.65561e-14	-1.29053	-2.87485e-10
210516549	chr2:210516549:C:G	2.73574e-14	-2.99727e-10	-1.2608
210516611	chr2:210516611:C:T	6.65955e-15	-2.03568	-0.638051
210516762	chr2:210516762:T:C	2.36794e-14	-0.176574	-1.22861
210516839	chr2:210516839:A:G	5.08631e-14	-2.99727e-10	-0.640648
210517737	chr2:210517737:T:A	2.34735e-14	-0.696267	-0.717647
210517860	chr2:210517860:C:T	2.25855e-14	-0.735338	-0.717139
210517959	chr2:210517959:C:T	1.32119e-14	-1.98867	-2.87485e-10
210517965	chr2:210517965:A:G	6.80481e-14	-2.99727e-10	-0.349571
210518720	chr2:210518720:T:C	9.07267e-14	0.779452	-0.841386
210518887	chr2:210518887:A:G	2.79885e-14	-2.99727e-10	-1.23799
210519402	chr2:210519402:A:G	2.65048e-14	-0.632041	-0.660421
210519498	chr2:210519498:C:T	2.52794e-14	-0.659919	-0.679876
210520465	chr2:210520465:T:C	3.09597e-14	-2.99727e-10	-1.1371
210520694	chr2:210520694:C:G	3.38983e-14	-2.99727e-10	-1.04642
210520960	chr2:210520960:A:G	5.95581e-15	-1.94496	-0.840457
210521619	chr2:210521619:A:G	2.75759e-14	-2.99727e-10	-1.25284
210521760	chr2:210521760:G:A	2.2946e-14	-0.217289	-1.21935
210521813	chr2:210521813:A:G	2.33302e-14	-0.740132	-0.679905
210521940	chr2:210521940:T:A	7.13177e-14	0.240487	-0.543129
210522212	chr2:210522212:T:A	6.70795e-14	0.613813	-0.977721
210522233	chr2:210522233:T:C	2.31765e-14	-0.740071	-0.686574
210522362	chr2:210522362:G:C	4.16816e-14	-2.99727e-10	-0.839727
210522479	chr2:210522479:G:A	2.34097e-14	-0.736526	-0.680112
210523441	chr2:210523441:A:C	2.17862e-14	-0.737015	-0.751493
210523511	chr2:210523511:C:T	6.07337e-15	-1.91585	-0.850023
210523768	chr2:210523768:T:G	4.99458e-14	-2.99727e-10	-0.658848
210524545	chr2:210524545:T:C	9.26605e-15	-1.88643	-0.456999
210524698	chr2:210524698:T:C	2.32676e-14	-0.524602	-0.898122
210525630	chr2:210525630:T:C	2.27689e-13	-2.99727e-10	0.858194
210526520	chr2:210526520:C:T	2.75157e-14	-2.99727e-10	-1.25503
210526986	chr2:210526986:G:A	3.89978e-13	1.3963	-2.87485e-10
210526992	chr2:210526992:A:G	7.53844e-14	0.502124	-0.74931
210527055	chr2:210527055:A:G	2.74982e-14	-2.99727e-10	-1.25567
210527340	chr2:210527340:A:G	2.75823e-14	-2.99727e-10	-1.25261
210527694	chr2:210527694:C:T	2.75909e-14	-2.99727e-10	-1.2523
210527707	chr2:210527707:C:T	1.25773e-14	-2.03789	-2.87485e-10
210528793	chr2:210528793:T:C	2.96656e-14	-2.99727e-10	-1.1798
210528849	chr2:210528849:G:A	2.75732e-14	-2.99727e-10	-1.25294
210528915	chr2:210528915:C:T	2.77436e-14	-2.99727e-10	-1.24678
210529233	chr2:210529233:G:A	9.68787e-14	0.568887	-0.565214
210529463	chr2:210529463:G:T	2.88848e-14	-2.99727e-10	-1.20647
210529675	chr2:210529675:G:A	1.05827e-13	0.804562	-0.712545
210529725	chr2:210529725:A:T	4.8421e-13	1.61273	-2.87485e-10
210529945	chr2:210529945:T:C	2.79558e-14	-2.99727e-10	-1.23916
210530384	chr2:210530384:A:G	5.12656e-14	-2.99727e-10	-0.632767
210530415	chr2:210530415:T:C	3.03523e-14	-2.99727e-10	-1.15692
210530571	chr2:210530571:A:G	2.75348e-14	-2.99727e-10	-1.25434
210530652	chr2:210530652:G:A	2.75127e-14	-2.99727e-10	-1.25514
210530659	chr2:210530659:G:C	2.93369e-14	-2.99727e-10	-1.19094
210531956	chr2:210531956:G:A	8.57696e-14	1.02685	-1.14497
210531996	chr2:210531996:C:G	2.85504e-14	-2.99727e-10	-1.21812
210532452	chr2:210532452:C:T	8.97635e-14	0.636876	-0.709483
210532536	chr2:210532536:A:G	5.84151e-14	-2.99727e-10	-0.502212
210532686	chr2:210532686:G:A	5.16074e-15	-1.89322	-1.03548
210532798	chr2:210532798:A:T	7.41481e-14	0.722693	-0.986415
210533048	chr2:210533048:G:A	3.40833e-14	-2.99727e-10	-1.04098
210533062	chr2:210533062:G:A	1.02504e-13	1.20897	-1.14885
210533213	chr2:210533213:A:G	9.19614e-14	0.969047	-1.01746
210533493	chr2:210533493:A:G	6.36552e-14	-2.99727e-10	-0.416305
210533639	chr2:210533639:T:C	4.83529e-14	-2.99727e-10	-0.691261
210533769	chr2:210533769:A:G	3.73975e-14	-2.99727e-10	-0.948182
210533945	chr2:210533945:A:G	6.20942e-14	-2.99727e-10	-0.441134
210534029	chr2:210534029:T:C	4.47556e-15	-1.85882	-1.21233
210534795	chr2:210534795:G:A	2.80612e-14	-2.99727e-10	-1.2354
210535027	chr2:210535027:G:A	5.92681e-14	0.615983	-1.1037
210535374	chr2:210535374:C:G	3.42176e-14	-2.99727e-10	-1.03705
210535405	chr2:210535405:T:A	3.48093e-14	-1.0199	-2.87485e-10
210536392	chr2:210536392:C:T	2.09986e-14	-1.59763	0.0722951
210536452	chr2:210536452:C:A	6.63242e-14	0.743657	-1.11889
210536617	chr2:210536617:C:T	7.59386e-14	0.869886	-1.10975
210537387	chr2:210537387:G:A	4.47704e-14	-2.99727e-10	-0.76824
210537756	chr2:210537756:T:A	7.59884e-14	0.956888	-1.19609
210537810	chr2:210537810:CAT:C	3.63355e-14	-2.99727e-10	-0.976991
210538027	chr2:210538027:C:A	4.49044e-14	-2.99727e-10	-0.76525
210538123	chr2:210538123:A:T	4.06497e-14	-2.99727e-10	-0.864795
210538389	chr2:210538389:T:C	4.87153e-14	-0.683793	-2.87485e-10
210538393	chr2:210538393:G:A	1.00097e-13	1.28546	-1.24911
210538798	chr2:210538798:G:A	3.72064e-14	-2.99727e-10	-0.953306
210538916	chr2:210538916:T:A	8.65908e-14	1.06634	-1.17494
210538948	chr2:210538948:CT:C	1.69792e-13	-2.99727e-10	0.56479
210538954	chr2:210538954:C:G	1.69654e-13	-2.99727e-10	0.563976
210539001	chr2:210539001:A:G	6.68546e-14	0.73075	-1.09802
210539205	chr2:210539205:G:A	8.81026e-14	1.06994	-1.16123
210539311	chr2:210539311:T:G	6.82701e-14	0.757294	-1.10361
210539798	chr2:210539798:A:G	3.50076e-14	-2.99727e-10	-1.01422
210540137	chr2:210540137:TA:T	3.43058e-14	-2.99727e-10	-1.03447
210540148	chr2:210540148:C:T	4.44364e-14	-2.99727e-10	-0.775726
210540243	chr2:210540243:T:G	2.74108e-14	-2.99727e-10	-1.25885
210540256	chr2:210540256:C:T	3.42083e-14	-2.99727e-10	-1.03732
210540313	chr2:210540313:A:C	1.28748e-14	-2.01451	-2.87485e-10
210541258	chr2:210541258:T:C	1.26535e-14	-2.03185	-2.87485e-10
210541483	chr2:210541483:G:A	6.87061e-15	-1.9793	-0.66323
210541695	chr2:210541695:G:A	6.80252e-14	-2.99727e-10	-0.349907
210542746	chr2:210542746:G:A	2.74017e-14	-2.99727e-10	-1.25918
210543032	chr2:210543032:C:T	5.37422e-14	0.639111	-1.2247
210543163	chr2:210543163:C:G	2.74066e-14	-2.99727e-10	-1.259
210543894	chr2:210543894:C:T	1.00507e-13	0.721945	-0.681503
210544918	chr2:210544918:A:G	4.75098e-14	-2.99727e-10	-0.70885
210545008	chr2:210545008:C:T	9.12509e-14	1.1293	-1.18547
210545076	chr2:210545076:G:T	7.7974e-14	0.882282	-1.09569
210545256	chr2:210545256:A:G	6.82816e-14	-2.99727e-10	-0.346146
210545330	chr2:210545330:T:C	2.7412e-14	-2.99727e-10	-1.25881
210545359	chr2:210545359:T:C	1.28396e-14	-2.01725	-2.87485e-10
210545451	chr2:210545451:C:T	3.1136e-14	-2.99727e-10	-1.13142
210545957	chr2:210545957:C:A	4.23596e-14	-2.99727e-10	-0.823591
210546393	chr2:210546393:C:T	7.72861e-14	-2.99727e-10	-0.222272
210546981	chr2:210546981:C:T	6.79266e-14	-2.99727e-10	-0.351358
210547139	chr2:210547139:G:A	3.20393e-14	-2.99727e-10	-1.10282
210547567	chr2:210547567:A:G	3.04684e-14	-2.99727e-10	-1.1531
210547616	chr2:210547616:T:G	3.17215e-14	-2.99727e-10	-1.11279
210548057	chr2:210548057:T:C	3.71528e-14	-2.99727e-10	-0.954748
210548086	chr2:210548086:G:A	2.73223e-14	-2.99727e-10	-1.26208
210548341	chr2:210548341:C:T	3.58483e-14	-0.399022	-0.591468
210548898	chr2:210548898:C:T	2.88294e-14	-2.99727e-10	-1.20839
210549354	chr2:210549354:T:G	3.28676e-14	-2.99727e-10	-1.0773
210549625	chr2:210549625:A:G	6.02986e-14	0.673549	-1.14403
210549808	chr2:210549808:A:G	8.9331e-14	0.694915	-0.772353
210549833	chr2:210549833:T:G	1.33338e-12	2.62569	-2.87485e-10
210550235	chr2:210550235:G:A	4.05247e-14	-2.99727e-10	-0.867874
210550699	chr2:210550699:A:G	1.56223e-14	-1.82109	-2.87485e-10
210550849	chr2:210550849:A:G	1.89141e-14	-1.62988	-2.87485e-10
210551110	chr2:210551110:C:G	6.25747e-14	-2.99727e-10	-0.433425
210551203	chr2:210551203:T:C	5.74245e-14	-2.99727e-10	-0.519315
210551623	chr2:210551623:T:A	2.93484e-14	-2.99727e-10	-1.19055
210552645	chr2:210552645:C:A	4.01134e-14	-2.99727e-10	-0.878077
210552874	chr2:210552874:A:G	2.75225e-14	-2.99727e-10	-1.25478
210553194	chr2:210553194:C:G	8.87257e-14	0.717704	-0.801941
210553554	chr2:210553554:AG:A	6.48486e-14	0.727934	-1.12567
210553559	chr2:210553559:G:A	6.44702e-14	0.712345	-1.11593
210553667	chr2:210553667:T:C	3.44159e-14	-2.99727e-10	-1.03127
210553699	chr2:210553699:T:A	3.03112e-14	-2.99727e-10	-1.15827
210553763	chr2:210553763:G:A	6.51835e-14	-2.99727e-10	-0.39258
210554254	chr2:210554254:C:T	3.19493e-14	-2.99727e-10	-1.10564
210554372	chr2:210554372:T:C	2.86045e-14	-2.99727e-10	-1.21622
210554695	chr2:210554695:T:C	3.58362e-14	-2.99727e-10	-0.990829
210554763	chr2:210554763:C:T	2.76108e-14	-2.99727e-10	-1.25158
210554805	chr2:210554805:G:A	4.29366e-14	-2.99727e-10	-0.810062
210554874	chr2:210554874:G:C	2.92583e-14	-2.99727e-10	-1.19362
210555198	chr2:210555198:G:A	8.15953e-14	0.641345	-0.809359
210555207	chr2:210555207:C:T	3.7283e-14	-2.99727e-10	-0.951249
210555401	chr2:210555401:G:T	4.25855e-15	-1.85914	-1.26171
210555483	chr2:210555483:A:C	8.53145e-14	0.657156	-0.780598
210556229	chr2:210556229:T:A	2.73921e-14	-2.99727e-10	-1.25953
210556381	chr2:210556381:G:T	2.85559e-14	-2.99727e-10	-1.21792
210556540	chr2:210556540:G:A	3.14195e-14	-2.99727e-10	-1.12236
210556705	chr2:210556705:T:G	1.26917e-13	0.273749	-2.87485e-10
210556728	chr2:210556728:A:ATCT	7.27087e-14	0.836303	-1.11963
210556983	chr2:210556983:G:A	3.19026e-14	-2.99727e-10	-1.1071
210557609	chr2:210557609:A:C	7.03733e-15	-1.91319	-0.705365
210557736	chr2:210557736:T:C	5.30166e-14	-2.99727e-10	-0.599181
210557821	chr2:210557821:G:T	3.71318e-14	-2.99727e-10	-0.955312
210558153	chr2:210558153:A:G	4.73577e-14	-2.99727e-10	-0.712057
210558362	chr2:210558362:A:G	2.76507e-14	-2.99727e-10	-1.25013
210559053	chr2:210559053:G:A	4.87281e-14	0.531725	-1.21526
210560482	chr2:210560482:G:A	2.7395e-14	-2.99727e-10	-1.25942
210560497	chr2:210560497:T:G	3.93639e-14	-2.99727e-10	-0.896936
210560912	chr2:210560912:C:T	3.10009e-14	-2.99727e-10	-1.13577
210561236	chr2:210561236:A:G	2.88848e-14	-2.99727e-10	-1.20647
210561241	chr2:210561241:G:A	2.81632e-14	-2.99727e-10	-1.23177
210561836	chr2:210561836:T:G	2.74392e-14	-2.99727e-10	-1.25781
210562852	chr2:210562852:C:T	1.02308e-13	1.19531	-1.13711
210562949	chr2:210562949:G:A	3.93752e-14	-2.99727e-10	-0.896651
210563475	chr2:210563475:G:A	2.73659e-14	-2.99727e-10	-1.26049
210563630	chr2:210563630:T:G	4.7665e-14	0.532619	-1.23821
210563673	chr2:210563673:T:C	2.88908e-14	-2.99727e-10	-1.20626
210564401	chr2:210564401:A:C	2.84131e-14	-2.99727e-10	-1.22294
210564791	chr2:210564791:G:A	4.50605e-14	0.495641	-1.25742
210565236	chr2:210565236:T:G	1.14129e-14	-0.908245	-1.2268
210565268	chr2:210565268:C:T	3.2293e-14	0.107097	-1.20203
210565609	chr2:210565609:G:A	1.89461e-14	-0.366301	-1.26189
210566314	chr2:210566314:G:T	6.28235e-15	-1.96905	-0.762994
210566350	chr2:210566350:C:T	4.57217e-14	0.481316	-1.22853
210566876	chr2:210566876:C:T	3.73517e-14	-2.99727e-10	-0.949409
210567153	chr2:210567153:G:A	6.29301e-15	-1.96617	-0.764176
210567285	chr2:210567285:T:G	3.18787e-14	-2.99727e-10	-1.10785
210567955	chr2:210567955:A:G	1.35047e-14	-1.96675	-2.87485e-10
210567982	chr2:210567982:C:T	2.89245e-14	-2.99727e-10	-1.2051
210568973	chr2:210568973:A:G	6.31089e-15	-1.80647	-0.921042
210569014	chr2:210569014:A:G	2.36863e-14	-0.14611	-1.25878
210569066	chr2:210569066:A:G	1.91635e-14	-0.619776	-0.997001
210569114	chr2:210569114:G:C	1.99629e-13	-2.99727e-10	0.726675
210569927	chr2:210569927:T:TGGACCTCTGTCAACGAGGACTGA	3.8775e-14	-2.99727e-10	-0.912011
210569980	chr2:210569980:A:G	1.70721e-13	-2.99727e-10	0.570242
210570761	chr2:210570761:T:C	2.19111e-14	-0.516021	-0.966771
210570927	chr2:210570927:C:T	4.95461e-14	-2.99727e-10	-0.666883
210570996	chr2:210570996:T:C	2.7353e-14	-2.99727e-10	-1.26096
210571341	chr2:210571341:C:T	2.28502e-14	-0.181892	-1.25893
210572195	chr2:210572195:A:G	4.14424e-14	-2.99727e-10	-0.845482
210572321	chr2:210572321:T:G	3.39112e-14	-0.284365	-0.761676
210572394	chr2:210572394:T:C	1.30849e-14	-1.99833	-2.87485e-10
210572663	chr2:210572663:C:G	4.11036e-15	-1.90977	-1.24651
210572750	chr2:210572750:G:A	6.13213e-14	-2.99727e-10	-0.45366
210572890	chr2:210572890:T:C	1.93952e-14	-0.835193	-0.76957
210573149	chr2:210573149:TA:T	4.44107e-14	-2.99727e-10	-0.776305
210573200	chr2:210573200:G:T	3.29909e-14	-2.99727e-10	-1.07355
210573205	chr2:210573205:T:A	3.25223e-14	-2.99727e-10	-1.08786
210573749	chr2:210573749:C:T	3.66271e-14	-2.99727e-10	-0.968998
210573768	chr2:210573768:G:C	4.94135e-14	-2.99727e-10	-0.669561
210574123	chr2:210574123:A:G	1.35394e-13	-2.99727e-10	0.338402
210574656	chr2:210574656:G:T	4.17794e-14	-2.99727e-10	-0.837382
210575201	chr2:210575201:G:C	5.23517e-14	-2.99727e-10	-0.611802
210575680	chr2:210575680:C:A	3.20577e-13	-2.99727e-10	1.20034
210575769	chr2:210575769:TTGAG:T	1.29391e-14	-2.00953	-2.87485e-10
210576255	chr2:210576255:C:T	5.23717e-14	-2.99727e-10	-0.61142
210576702	chr2:210576702:C:T	2.93717e-14	-2.99727e-10	-1.18975
210576880	chr2:210576880:G:A	3.79459e-14	-2.99727e-10	-0.933624
210577582	chr2:210577582:C:T	3.86336e-14	-0.915664	-2.87485e-10
210577751	chr2:210577751:C:T	1.3292e-14	-1.98262	-2.87485e-10
210578356	chr2:210578356:C:T	6.25408e-15	-1.97291	-0.763639
210578381	chr2:210578381:A:G	2.73724e-14	-2.99727e-10	-1.26025
210578636	chr2:210578636:T:TA	3.23164e-14	-2.99727e-10	-1.09421
210578745	chr2:210578745:A:G	3.31948e-14	-2.99727e-10	-1.06739
210578779	chr2:210578779:A:C	6.72564e-15	-1.40677	-1.25709
210580338	chr2:210580338:A:G	3.60166e-14	-2.99727e-10	-0.985807
210580490	chr2:210580490:A:G	6.89017e-15	-1.80541	-0.834282
210580532	chr2:210580532:T:A	7.78585e-14	-2.99727e-10	-0.214893
210580637	chr2:210580637:G:A	4.49653e-14	-2.99727e-10	-0.763894
210581496	chr2:210581496:G:A	2.82932e-14	-2.99727e-10	-1.22716
210583001	chr2:210583001:A:C	1.3188e-14	-1.99048	-2.87485e-10
210583226	chr2:210583226:A:T	3.0411e-14	-0.0294702	-1.12551
210583900	chr2:210583900:G:A	5.92326e-15	-2.00605	-0.784845
210583959	chr2:210583959:G:A	5.71767e-13	-2.99727e-10	1.77895
210583969	chr2:210583969:A:T	1.11966e-14	-0.896	-1.25818
210584100	chr2:210584100:T:G	5.11095e-14	-2.99727e-10	-0.635815
210584937	chr2:210584937:C:T	1.83203e-14	-0.625071	-1.03671
210585185	chr2:210585185:T:C	9.39848e-15	-1.09449	-1.23475
210585226	chr2:210585226:T:A	6.38207e-15	-1.93903	-0.777267
210585497	chr2:210585497:A:G	5.26648e-14	-2.99727e-10	-0.605839
210585672	chr2:210585672:T:C	9.98484e-15	-1.02926	-1.23946
210585678	chr2:210585678:TAACA:T	2.89474e-14	-2.99727e-10	-1.2043
210585744	chr2:210585744:G:T	2.07815e-13	-2.99727e-10	0.766862
210585986	chr2:210585986:G:A	6.51979e-15	-1.97366	-0.721286
210586575	chr2:210586575:A:G	4.43062e-14	-2.99727e-10	-0.778661
210586718	chr2:210586718:G:C	9.37129e-14	-2.99727e-10	-0.0295507
210587563	chr2:210587563:CTT:C	6.51639e-15	-2.03877	-0.656697
210587749	chr2:210587749:T:G	7.68364e-14	-2.99727e-10	-0.228107
210587874	chr2:210587874:TAC:T	4.20448e-14	0.249558	-1.08061
210587980	chr2:210587980:T:C	1.42903e-14	-1.91021	-2.87485e-10
210588296	chr2:210588296:A:C	3.44941e-14	-2.99727e-10	-1.029
210588313	chr2:210588313:A:G	5.43306e-14	-2.99727e-10	-0.574699
210589077	chr2:210589077:A:G	2.75909e-14	-0.650829	-0.601472
210589409	chr2:210589409:G:A	2.57438e-14	-0.0616622	-1.25993
210589734	chr2:210589734:G:A	2.74135e-14	-2.99727e-10	-1.25875
210590090	chr2:210590090:T:C	4.58359e-14	-2.99727e-10	-0.744717
210590276	chr2:210590276:G:C	2.92962e-14	-2.99727e-10	-1.19233
210590557	chr2:210590557:A:G	3.13132e-14	0.111854	-1.2376
210590618	chr2:210590618:T:C	2.4079e-14	-0.34355	-1.0449
210590990	chr2:210590990:T:C	6.85547e-13	-2.99727e-10	1.96043
210591229	chr2:210591229:A:G	1.0147e-14	-1.23468	-1.01793
210591590	chr2:210591590:C:T	4.37993e-14	-0.790169	-2.87485e-10
210591767	chr2:210591767:A:C	4.78097e-14	-2.99727e-10	-0.702558
210591915	chr2:210591915:C:T	2.96084e-14	-0.191312	-0.990417
210591951	chr2:210591951:C:G	2.7322e-14	-2.99727e-10	-1.26209
210592082	chr2:210592082:C:T	2.76606e-14	-2.99727e-10	-1.24978
210592537	chr2:210592537:C:T	2.18312e-14	-0.55103	-0.935413
210593055	chr2:210593055:A:G	2.76398e-14	-2.99727e-10	-1.25053
210593274	chr2:210593274:C:G	6.24692e-14	-2.99727e-10	-0.435112
210593876	chr2:210593876:A:G	2.74382e-14	-2.99727e-10	-1.25785
210593941	chr2:210593941:A:G	3.70174e-14	-2.99727e-10	-0.958399
210594154	chr2:210594154:A:G	7.44899e-13	-2.99727e-10	2.04346
210594262	chr2:210594262:A:T	4.99017e-14	-2.99727e-10	-0.659732
210594381	chr2:210594381:C:A	2.83349e-14	-2.99727e-10	-1.22569
210594557	chr2:210594557:C:A	3.86792e-14	-2.99727e-10	-0.914485
210595589	chr2:210595589:G:A	3.13082e-14	-2.99727e-10	-1.1259
210595702	chr2:210595702:A:C	1.25664e-14	-2.03876	-2.87485e-10
210595978	chr2:210595978:G:A	2.24314e-14	-0.45831	-1.00101
210596106	chr2:210596106:G:A	3.17065e-14	-2.99727e-10	-1.11327
210596388	chr2:210596388:G:A	2.72532e-14	-0.00527732	-1.25934
210596890	chr2:210596890:T:C	2.95048e-14	-1.18523	-2.87485e-10
210597084	chr2:210597084:G:A	5.72248e-14	-2.99727e-10	-0.522798
210597156	chr2:210597156:T:A	1.42869e-14	-0.868956	-1.04148
210597683	chr2:210597683:G:A	2.78148e-14	-2.99727e-10	-1.24422
210598826	chr2:210598826:A:T	8.31261e-15	-1.22296	-1.22905
210598915	chr2:210598915:T:C	2.87798e-14	-2.99727e-10	-1.21011
210599075	chr2:210599075:C:A	3.03046e-14	-2.99727e-10	-1.15849
210599142	chr2:210599142:G:A	2.87906e-14	-2.99727e-10	-1.20974
210599825	chr2:210599825:A:G	2.77367e-14	-2.99727e-10	-1.24703
210599829	chr2:210599829:C:T	1.96384e-14	-0.336738	-1.25556
210600199	chr2:210600199:G:T	1.53583e-13	-2.99727e-10	0.464455
210600264	chr2:210600264:A:G	2.84045e-14	-2.99727e-10	-1.22324
210600389	chr2:210600389:G:A	3.62418e-14	0.0375348	-1.01711
210601056	chr2:210601056:T:C	1.72898e-14	-0.608106	-1.11156
210601372	chr2:210601372:T:C	1.24703e-14	-2.04644	-2.87485e-10
210601413	chr2:210601413:C:A	2.89321e-14	-2.99727e-10	-1.20483
210601542	chr2:210601542:A:T	3.28685e-14	-2.99727e-10	-1.07727
210601654	chr2:210601654:T:C	8.29607e-14	-2.99727e-10	-0.151419
210602824	chr2:210602824:A:G	2.47918e-14	-0.150654	-1.20862
210603195	chr2:210603195:A:T	2.7417e-14	-2.99727e-10	-1.25862
210604166	chr2:210604166:G:A	6.06754e-14	-2.99727e-10	-0.464248
210604399	chr2:210604399:A:G	3.60172e-14	-0.675359	-0.31043
210604466	chr2:210604466:T:G	2.37385e-14	-0.469957	-0.93273
210605362	chr2:210605362:T:C	6.03908e-15	-2.04651	-0.725019
210605472	chr2:210605472:T:C	3.25796e-14	0.094907	-1.18101
210605769	chr2:210605769:T:G	7.11392e-15	-1.48014	-1.1276
210606058	chr2:210606058:A:G	2.75714e-14	-2.99727e-10	-1.25301
210606236	chr2:210606236:T:C	4.92267e-15	-1.96832	-1.00761
210606313	chr2:210606313:G:T	2.49539e-14	-1.35276	-2.87485e-10
210606347	chr2:210606347:G:A	2.38315e-13	0.774683	0.129125
210606444	chr2:210606444:G:C	3.96249e-14	-2.99727e-10	-0.890328
210606515	chr2:210606515:A:T	2.75565e-14	-2.99727e-10	-1.25355
210606638	chr2:210606638:T:C	2.73332e-14	-2.99727e-10	-1.26168
210607570	chr2:210607570:A:G	2.75108e-14	-2.99727e-10	-1.25521
210607691	chr2:210607691:A:T	1.25101e-14	-2.04325	-2.87485e-10
210607807	chr2:210607807:C:A	6.51445e-14	-2.99727e-10	-0.393179
210608078	chr2:210608078:T:C	2.76107e-14	-2.99727e-10	-1.25158
210608133	chr2:210608133:G:A	3.04235e-14	-2.99727e-10	-1.15457
210608161	chr2:210608161:G:A	2.92743e-14	-2.99727e-10	-1.19308
210608841	chr2:210608841:A:G	3.63315e-14	-2.99727e-10	-0.977101
210609306	chr2:210609306:G:C	2.85943e-14	-2.99727e-10	-1.21658
210609596	chr2:210609596:C:T	3.29047e-14	-2.99727e-10	-1.07617
210610259	chr2:210610259:A:G	2.76357e-14	-2.99727e-10	-1.25068
210610819	chr2:210610819:A:G	3.01579e-14	-2.99727e-10	-1.16334
210610940	chr2:210610940:A:G	2.8742e-14	-2.99727e-10	-1.21143
210611122	chr2:210611122:A:C	2.73385e-14	-2.99727e-10	-1.26149
210611423	chr2:210611423:G:T	2.91432e-14	-2.99727e-10	-1.19757
210611547	chr2:210611547:AT:A	5.35852e-15	-2.04841	-0.842689
210611570	chr2:210611570:C:T	2.85411e-14	-2.99727e-10	-1.21844
210612119	chr2:210612119:C:A	2.7485e-14	-2.99727e-10	-1.25615
210612173	chr2:210612173:C:T	1.24456e-14	-2.04842	-2.87485e-10
210612494	chr2:210612494:A:G	2.73482e-14	-2.99727e-10	-1.26113
210612585	chr2:210612585:C:T	2.73489e-14	-2.99727e-10	-1.26111
210612653	chr2:210612653:A:G	1.97992e-14	-1.58414	-2.87485e-10
210613281	chr2:210613281:G:C	1.34786e-14	-1.96868	-2.87485e-10
210613292	chr2:210613292:A:G	3.12059e-14	-2.99727e-10	-1.12918
210613642	chr2:210613642:A:C	1.1545e-14	-1.38486	-0.738669
210613704	chr2:210613704:G:A	5.46505e-15	-2.04465	-0.826762
210613738	chr2:210613738:T:C	1.60394e-13	-2.99727e-10	0.507848
210613922	chr2:210613922:C:T	2.73408e-14	-2.99727e-10	-1.26141
210614338	chr2:210614338:C:T	1.50528e-14	-1.85823	-2.87485e-10
210614473	chr2:210614473:A:C	3.93375e-14	-2.99727e-10	-0.897607
210615107	chr2:210615107:T:A	3.47642e-14	-2.99727e-10	-1.0212
210615233	chr2:210615233:A:C	1.32774e-13	-2.99727e-10	0.318863
210615967	chr2:210615967:G:A	9.81762e-15	-1.14486	-1.14075
210616309	chr2:210616309:A:G	1.91112e-14	-1.61951	-2.87485e-10
210616533	chr2:210616533:C:G	6.78349e-14	0.166715	-0.519424
210616990	chr2:210616990:C:T	2.73437e-14	-2.99727e-10	-1.2613
210617252	chr2:210617252:C:A	1.17058e-13	-2.99727e-10	0.192887
210617549	chr2:210617549:T:G	1.66877e-14	-1.75511	-2.87485e-10
210617676	chr2:210617676:G:C	4.55717e-15	-2.04327	-1.00982
210618486	chr2:210618486:C:G	1.42688e-12	2.69346	-2.87485e-10
210618838	chr2:210618838:A:G	4.30207e-14	-2.99727e-10	-0.808104
210619193	chr2:210619193:G:A	2.73466e-14	-2.99727e-10	-1.26119
210619366	chr2:210619366:A:G	2.85448e-14	-2.99727e-10	-1.21831
210619747	chr2:210619747:A:G	2.9641e-14	-2.99727e-10	-1.18063
210620683	chr2:210620683:T:G	2.81775e-14	-0.979694	-0.251568
210620747	chr2:210620747:G:T	2.97319e-14	-1.17757	-2.87485e-10
210620752	chr2:210620752:T:A	2.66623e-14	-1.54537	0.258834
210621644	chr2:210621644:T:G	4.87207e-15	-1.94331	-1.04296
210622552	chr2:210622552:G:C	4.52121e-14	-2.99727e-10	-0.758421
210622555	chr2:210622555:T:G	2.73275e-14	-2.99727e-10	-1.26189
210622616	chr2:210622616:T:C	5.75714e-15	-2.00467	-0.814675
210622976	chr2:210622976:T:C	4.12479e-14	-2.99727e-10	-0.850187
210623352	chr2:210623352:A:G	2.76577e-14	-2.99727e-10	-1.24988
210623366	chr2:210623366:G:A	3.04651e-14	-2.99727e-10	-1.15321
210623959	chr2:210623959:C:A	6.88764e-15	-2.01438	-0.625673
210624510	chr2:210624510:T:A	1.2527e-14	-2.0419	-2.87485e-10
210625091	chr2:210625091:T:C	5.15836e-15	-1.97166	-0.95751
210625946	chr2:210625946:CTGTT:C	2.86247e-14	-2.99727e-10	-1.21552
210625952	chr2:210625952:G:T	2.16982e-14	-1.49256	-2.87485e-10
210626169	chr2:210626169:A:G	1.31683e-14	-1.99197	-2.87485e-10
210626296	chr2:210626296:T:G	1.76181e-14	-1.15784	-0.543021
210626451	chr2:210626451:G:T	2.82403e-14	-2.99727e-10	-1.22904
210626667	chr2:210626667:C:G	3.62896e-14	-2.99727e-10	-0.978255
210627054	chr2:210627054:G:A	1.4034e-13	-2.99727e-10	0.37428
210627141	chr2:210627141:G:A	2.939e-14	-2.99727e-10	-1.18913
210627368	chr2:210627368:A:G	2.7371e-14	-2.99727e-10	-1.2603
210628007	chr2:210628007:G:A	3.00513e-14	-2.99727e-10	-1.16688
210628077	chr2:210628077:A:G	2.78196e-14	-2.99727e-10	-1.24404
210628383	chr2:210628383:C:A	8.72248e-14	-0.541121	0.439824
210628844	chr2:210628844:C:A	2.73285e-14	-2.99727e-10	-1.26186
210629286	chr2:210629286:A:G	5.70539e-15	-1.83203	-0.99634
210629561	chr2:210629561:C:T	2.7322e-14	-2.99727e-10	-1.26209
210630386	chr2:210630386:T:C	7.09924e-14	-0.848089	0.540875
210631387	chr2:210631387:G:A	1.61138e-14	-1.79011	-2.87485e-10
210633699	chr2:210633699:C:A	1.11621e-13	0.635314	-0.489989
210633719	chr2:210633719:A:G	8.52934e-14	-2.99727e-10	-0.123688
210633975	chr2:210633975:T:C	5.1932e-15	-2.01161	-0.910822
210634062	chr2:210634062:G:A	4.67869e-14	-2.99727e-10	-0.724183
210634188	chr2:210634188:T:C	4.34712e-15	-1.91943	-1.18085
210634298	chr2:210634298:C:T	2.78084e-14	-2.99727e-10	-1.24445
210634622	chr2:210634622:A:G	2.8269e-14	-2.99727e-10	-1.22802
210634643	chr2:210634643:A:G	3.4096e-14	-0.78046	-0.260146
210634670	chr2:210634670:T:A	3.95314e-14	-0.78667	-0.10602
210634680	chr2:210634680:G:T	3.16438e-14	-0.0915982	-1.02364
210635141	chr2:210635141:C:T	1.00835e-13	0.0436986	-2.87485e-10
210635235	chr2:210635235:A:G	3.67213e-14	-0.83127	-0.135158
210635255	chr2:210635255:A:C	3.31451e-14	-0.847467	-0.221425
210635921	chr2:210635921:AGGGAAATAGCC:A	5.37326e-15	-1.8518	-1.03655
210636116	chr2:210636116:A:G	7.93041e-15	-1.25058	-1.2485
210636163	chr2:210636163:A:T	1.82541e-13	-0.516408	1.1536
210636469	chr2:210636469:T:G	2.49118e-14	-1.35444	-2.87485e-10
210636478	chr2:210636478:A:G	5.5268e-14	-0.604961	0.0473685
210636599	chr2:210636599:A:G	7.30982e-14	-2.99727e-10	-0.277983
210636713	chr2:210636713:A:G	7.12079e-14	0.759803	-1.06399
210636877	chr2:210636877:G:A	4.08387e-14	-0.00265272	-0.857504
210637323	chr2:210637323:T:A	6.74109e-15	-1.57297	-1.08859
210637407	chr2:210637407:G:A	6.71081e-15	-1.59307	-1.07299
210637891	chr2:210637891:T:A	2.78074e-14	-2.99727e-10	-1.24448
210638104	chr2:210638104:A:G	2.76335e-14	-2.99727e-10	-1.25076
210638289	chr2:210638289:G:C	1.16524e-13	-2.99727e-10	0.188311
210638386	chr2:210638386:T:G	2.59577e-14	-1.31332	-2.87485e-10
210638525	chr2:210638525:T:G	1.19042e-13	-2.99727e-10	0.209694
210638526	chr2:210638526:T:A	1.18362e-13	-2.99727e-10	0.203964
210638588	chr2:210638588:C:G	2.87221e-14	-2.99727e-10	-1.21212
210638599	chr2:210638599:G:A	6.82633e-15	-1.57709	-1.07191
210638675	chr2:210638675:A:T	2.78032e-14	-2.99727e-10	-1.24463
210638832	chr2:210638832:G:T	6.85935e-15	-1.57861	-1.06556
210638991	chr2:210638991:C:G	1.18376e-13	-2.99727e-10	0.204081
210639067	chr2:210639067:T:G	2.76859e-14	-2.99727e-10	-1.24886
210639132	chr2:210639132:A:G	2.44698e-14	-1.37235	-2.87485e-10
210639341	chr2:210639341:G:A	6.86228e-15	-1.54569	-1.09806
210639350	chr2:210639350:C:T	6.09206e-15	-1.74536	-1.01744
210639351	chr2:210639351:G:A	1.16426e-13	-2.99727e-10	0.187474
210639474	chr2:210639474:C:T	3.30342e-14	-0.270275	-0.801968
210639591	chr2:210639591:C:A	6.72801e-15	-1.40162	-1.26189
210639651	chr2:210639651:A:G	3.66738e-13	1.33486	-2.87485e-10
210639740	chr2:210639740:A:G	4.18036e-15	-1.94092	-1.19847
210640395	chr2:210640395:G:A	1.17104e-13	-2.99727e-10	0.193278
210641401	chr2:210641401:C:T	2.76399e-14	-2.99727e-10	-1.25052
210641456	chr2:210641456:T:C	8.09567e-15	-1.35796	-1.1205
210641551	chr2:210641551:A:G	1.35606e-14	-1.96262	-2.87485e-10
210641587	chr2:210641587:T:C	5.17179e-15	-1.66449	-1.26207
210641762	chr2:210641762:A:G	5.73566e-15	-1.75873	-1.06435
210641778	chr2:210641778:G:A	1.26495e-14	-2.03217	-2.87485e-10
210642318	chr2:210642318:A:G	2.50185e-14	-1.35017	-2.87485e-10
210642553	chr2:210642553:C:T	2.80126e-14	-2.99727e-10	-1.23713
210643056	chr2:210643056:T:A	2.88827e-14	-2.99727e-10	-1.20654
210643424	chr2:210643424:G:A	2.99169e-14	-2.99727e-10	-1.17136
210643535	chr2:210643535:C:T	2.79848e-14	-2.99727e-10	-1.23812
210643563	chr2:210643563:G:A	5.67579e-15	-1.63764	-1.19594
210643755	chr2:210643755:T:A	2.49704e-14	-1.3521	-2.87485e-10
210643846	chr2:210643846:G:C	6.12485e-15	-1.58091	-1.17652
210643854	chr2:210643854:C:G	2.82732e-14	-2.99727e-10	-1.22787
210644462	chr2:210644462:A:C	4.31116e-14	-0.805993	-2.87485e-10
210644567	chr2:210644567:A:C	1.63113e-14	-1.77793	-2.87485e-10
210644807	chr2:210644807:C:G	1.12451e-13	-2.99727e-10	0.152733
210644859	chr2:210644859:A:G	1.13278e-13	-2.99727e-10	0.160057
210644893	chr2:210644893:ATTAATGGAATTTTGGGAGC:A	1.14635e-13	-2.99727e-10	0.171964
210645095	chr2:210645095:G:T	1.12115e-13	-2.99727e-10	0.149736
210645205	chr2:210645205:A:T	9.30225e-15	-1.75735	-0.582179
210645285	chr2:210645285:A:G	1.33753e-13	-2.99727e-10	0.326207
210645517	chr2:210645517:G:A	1.08122e-13	-2.99727e-10	0.113475
210645574	chr2:210645574:C:T	1.21698e-13	-2.99727e-10	0.231752
210645638	chr2:210645638:C:T	6.18234e-14	0.508262	-0.953767
210646474	chr2:210646474:C:G	9.44026e-15	-1.94452	-0.380285
210646775	chr2:210646775:G:C	2.05597e-14	-0.284649	-1.2618
210646800	chr2:210646800:G:A	1.09895e-13	-2.99727e-10	0.129737
210646842	chr2:210646842:C:T	1.26093e-13	-2.99727e-10	0.267234
210646867	chr2:210646867:TCTCACGCTGGTTTACC:T	5.52275e-14	-2.99727e-10	-0.558325
210647054	chr2:210647054:G:A	6.70311e-15	-1.40624	-1.26098
210647445	chr2:210647445:A:T	4.07227e-14	0.320808	-1.18381
210647713	chr2:210647713:G:A	9.756e-15	-1.18714	-1.10476
210647744	chr2:210647744:G:C	5.44486e-14	-2.99727e-10	-0.572528
210648691	chr2:210648691:A:G	2.83929e-14	-2.99727e-10	-1.22365
210648824	chr2:210648824:C:T	7.14348e-15	-1.59895	-1.00464
210648961	chr2:210648961:C:A	3.39244e-14	-2.99727e-10	-1.04565
210649105	chr2:210649105:C:A	4.00298e-14	-2.99727e-10	-0.880163
210649474	chr2:210649474:C:T	5.08229e-15	-2.04598	-0.898043
210649768	chr2:210649768:A:G	4.62781e-15	-1.77628	-1.26142
210649839	chr2:210649839:G:A	4.07391e-15	-2.00673	-1.15845
210649912	chr2:210649912:G:A	1.72554e-14	-1.72166	-2.87485e-10
210650271	chr2:210650271:G:T	4.8911e-15	-1.81278	-1.16959
210650334	chr2:210650334:A:T	3.77711e-15	-2.01035	-1.23048
210650846	chr2:210650846:T:G	2.83959e-14	-2.99727e-10	-1.22354
210650878	chr2:210650878:C:CT	4.59798e-15	-1.98115	-1.06302
210650889	chr2:210650889:T:C	4.39855e-15	-1.8276	-1.26091
210651587	chr2:210651587:G:A	3.86042e-15	-2.04418	-1.17482
210651780	chr2:210651780:C:T	1.99564e-13	-0.479539	1.20589
210651818	chr2:210651818:T:C	4.07192e-15	-2.04633	-1.11934
210651901	chr2:210651901:A:G	7.23689e-14	0.188683	-0.476692
210651906	chr2:210651906:C:T	4.04249e-15	-2.01	-1.16293
210652699	chr2:210652699:T:G	9.41179e-15	-1.86711	-0.460717
210652717	chr2:210652717:G:T	1.6168e-14	-1.78675	-2.87485e-10
210652747	chr2:210652747:A:G	5.35101e-14	-2.99727e-10	-0.589916
210653772	chr2:210653772:C:A	4.74525e-14	-2.99727e-10	-0.710058
210653793	chr2:210653793:G:T	3.88135e-14	-2.99727e-10	-0.911019
210654000	chr2:210654000:G:A	1.26158e-14	-2.03484	-2.87485e-10
210654308	chr2:210654308:A:C	4.06825e-14	-2.99727e-10	-0.863987
210655189	chr2:210655189:C:T	3.95327e-14	-2.99727e-10	-0.892658
210655231	chr2:210655231:G:A	5.61188e-14	-2.99727e-10	-0.542315
210655524	chr2:210655524:TG:T	3.61696e-15	-2.03471	-1.24945
210655834	chr2:210655834:C:A	1.27815e-14	-2.02179	-2.87485e-10
210656064	chr2:210656064:T:C	1.83676e-13	-0.621624	1.26501
210656889	chr2:210656889:G:A	2.96817e-14	-2.99727e-10	-1.17926
210656954	chr2:210656954:G:C	1.95373e-13	-0.736385	1.44151
210657198	chr2:210657198:T:C	3.06668e-14	-2.99727e-10	-1.14661
210657827	chr2:210657827:GA:G	2.7508e-14	-2.99727e-10	-1.25531
210658288	chr2:210658288:C:T	3.99282e-14	-2.99727e-10	-0.882702
210658439	chr2:210658439:A:G	1.32977e-14	-0.895775	-1.08642
210658619	chr2:210658619:G:T	2.73346e-14	-2.99727e-10	-1.26163
210658733	chr2:210658733:C:T	3.75926e-15	-2.01186	-1.2337
210658846	chr2:210658846:T:C	4.69346e-14	-2.99727e-10	-0.72103
210659472	chr2:210659472:C:A	6.64326e-14	-2.99727e-10	-0.373598
210659604	chr2:210659604:A:C	7.04017e-14	-2.99727e-10	-0.315569
210660696	chr2:210660696:A:G	1.38067e-14	-1.94463	-2.87485e-10
210660860	chr2:210660860:C:T	4.32305e-14	-2.99727e-10	-0.80324
210660961	chr2:210660961:T:C	6.6134e-14	-2.99727e-10	-0.378104
210661040	chr2:210661040:G:A	6.4471e-15	-1.74001	-0.96615
210661153	chr2:210661153:C:T	5.71669e-14	-2.99727e-10	-0.523811
210661189	chr2:210661189:A:C	1.43336e-13	1.00832	-0.612919
210661191	chr2:210661191:C:A	1.30191e-14	-2.03685	0.0334822
210662198	chr2:210662198:A:T	6.99967e-14	0.204144	-0.525481
210662992	chr2:210662992:A:AT	6.6317e-14	0.141718	-0.517058
210663277	chr2:210663277:T:C	1.62441e-14	-1.78206	-2.87485e-10
210663585	chr2:210663585:A:T	1.24695e-14	-2.0465	-2.87485e-10
210663672	chr2:210663672:TC:T	1.11755e-13	0.144309	0.00221819
210663788	chr2:210663788:A:G	3.19503e-14	-2.99727e-10	-1.1056
210663962	chr2:210663962:A:T	1.24453e-14	-2.04844	-2.87485e-10
210663985	chr2:210663985:A:C	5.96284e-13	1.38923	0.431696
210664150	chr2:210664150:A:G	1.83559e-14	-1.65984	-2.87485e-10
210664428	chr2:210664428:T:C	1.24459e-14	-2.04839	-2.87485e-10
210664493	chr2:210664493:C:T	2.42293e-14	-2.02733	0.645104
210664598	chr2:210664598:A:T	2.19543e-13	-2.99727e-10	0.821761
210664604	chr2:210664604:C:T	1.2446e-14	-2.04839	-2.87485e-10
210664654	chr2:210664654:G:C	3.98261e-14	-0.0133602	-0.871905
210665126	chr2:210665126:C:T	8.71217e-14	-0.0592621	-0.0432181
210665259	chr2:210665259:G:A	1.24487e-14	-2.04817	-2.87485e-10
210665572	chr2:210665572:G:A	2.93028e-14	-2.99727e-10	-1.1921
210665639	chr2:210665639:T:C	3.38038e-13	-0.257566	1.51094
210666305	chr2:210666305:T:C	3.20581e-13	-0.158523	1.35887
210666346	chr2:210666346:C:G	1.43039e-13	1.15661	-0.763271
210666348	chr2:210666348:A:G	6.30182e-14	0.162615	-0.588978
210666376	chr2:210666376:G:T	1.24635e-14	-2.04698	-2.87485e-10
210666586	chr2:210666586:C:G	4.31666e-14	-2.99727e-10	-0.804719
210666670	chr2:210666670:C:T	3.87182e-15	-1.95833	-1.25773
210666867	chr2:210666867:A:G	1.27087e-14	-2.0275	-2.87485e-10
210666871	chr2:210666871:C:T	1.28251e-14	-2.01838	-2.87485e-10
210666979	chr2:210666979:T:C	5.42736e-15	-1.61892	-1.25941
210667226	chr2:210667226:G:A	3.2732e-14	-2.99727e-10	-1.08143
210667878	chr2:210667878:C:A	1.24833e-14	-2.04539	-2.87485e-10
210667979	chr2:210667979:C:T	3.94017e-15	-1.99147	-1.20709
210668346	chr2:210668346:A:G	3.78948e-15	-2.00825	-1.22931
210669384	chr2:210669384:G:T	2.61717e-13	-2.99727e-10	0.997478
210669679	chr2:210669679:G:A	1.24567e-14	-2.04753	-2.87485e-10
210669693	chr2:210669693:C:A	7.70833e-15	-1.48796	-1.03952
210669733	chr2:210669733:G:A	1.84444e-13	-0.725563	1.37312
210670492	chr2:210670492:A:AT	3.8892e-14	-1.98868	1.07968
210670554	chr2:210670554:C:T	5.95285e-14	-0.137712	-0.34562
210670830	chr2:210670830:A:G	4.38784e-15	-2.0472	-1.04375
210670958	chr2:210670958:T:C	1.25441e-13	-1.73008	1.99213
210670959	chr2:210670959:A:G	6.00236e-14	-2.99727e-10	-0.475048
210670987	chr2:210670987:A:G	1.24536e-14	-2.04778	-2.87485e-10
210671057	chr2:210671057:G:A	4.36965e-13	-2.99727e-10	1.51007
210671207	chr2:210671207:T:C	4.04385e-14	-1.99713	1.12712
210671239	chr2:210671239:C:T	1.24613e-14	-2.04716	-2.87485e-10
210671332	chr2:210671332:C:A	6.08146e-14	-2.99727e-10	-0.461956
210671540	chr2:210671540:C:G	6.34992e-15	-1.53205	-1.18929
210671636	chr2:210671636:A:G	4.39206e-15	-2.04779	-1.0422
210671668	chr2:210671668:A:G	5.11464e-15	-1.69462	-1.24306
210671799	chr2:210671799:C:T	1.24489e-14	-2.04816	-2.87485e-10
210671998	chr2:210671998:C:A	1.24454e-14	-2.04843	-2.87485e-10
210672065	chr2:210672065:A:G	4.58124e-15	-1.78788	-1.25994
210672108	chr2:210672108:G:C	4.34173e-15	-2.04684	-1.05468
210672122	chr2:210672122:A:G	8.00525e-15	-1.82158	-0.668107
210672267	chr2:210672267:C:T	6.69133e-14	-2.99727e-10	-0.366388
210672738	chr2:210672738:C:T	2.47231e-12	-2.99727e-10	3.24312
210673079	chr2:210673079:T:C	1.23278e-13	-2.99727e-10	0.244653
210673387	chr2:210673387:A:G	2.90731e-14	-2.99727e-10	-1.19997
210673731	chr2:210673731:A:G	3.72134e-15	-2.04649	-1.20922
210673834	chr2:210673834:T:G	2.89784e-14	-2.99727e-10	-1.20324
210674077	chr2:210674077:A:G	5.54546e-14	-2.99727e-10	-0.554221
210674141	chr2:210674141:A:G	2.1644e-14	-1.49506	-2.87485e-10
210674211	chr2:210674211:T:C	2.7322e-14	-2.99727e-10	-1.26209
210674212	chr2:210674212:G:A	2.73581e-14	-2.99727e-10	-1.26077
210674426	chr2:210674426:G:A	7.70685e-15	-1.59466	-0.933019
210674449	chr2:210674449:A:G	4.22833e-14	-2.99727e-10	-0.825393
210674547	chr2:210674547:T:C	1.75266e-14	-0.485578	-1.22049
210674578	chr2:210674578:C:T	5.00636e-15	-1.93276	-1.02632
210674639	chr2:210674639:A:G	9.99769e-15	-1.03245	-1.23499
210674926	chr2:210674926:G:A	4.2253e-14	-0.82611	-2.87485e-10
210675259	chr2:210675259:A:T	1.85168e-14	-1.65111	-2.87485e-10
210675315	chr2:210675315:A:G	5.37804e-14	-2.99727e-10	-0.584877
210675540	chr2:210675540:T:A	1.71425e-13	-2.99727e-10	0.574359
210675783	chr2:210675783:C:A	0.997147	26.975	2.99109
210675826	chr2:210675826:C:G	3.17281e-14	-2.99727e-10	-1.11258
210676029	chr2:210676029:T:A	2.81313e-14	-2.99727e-10	-1.2329
210676139	chr2:210676139:T:G	1.54027e-14	-0.667251	-1.16799
210676202	chr2:210676202:T:C	1.35469e-14	-1.96363	-2.87485e-10
210676250	chr2:210676250:A:G	1.56429e-13	-0.951549	1.43437
210676788	chr2:210676788:C:T	3.31669e-14	-2.99727e-10	-1.06823
210677381	chr2:210677381:A:G	3.682e-14	-2.99727e-10	-0.963745
210677497	chr2:210677497:G:A	1.35319e-14	-1.96474	-2.87485e-10
210677755	chr2:210677755:A:T	6.61671e-14	-2.99727e-10	-0.377603
210677801	chr2:210677801:A:G	8.44813e-14	-0.882117	0.748861
210678299	chr2:210678299:T:A	3.11477e-14	-2.99727e-10	-1.13105
210678331	chr2:210678331:T:C	0.00285312	23.4442	0.665475
210678423	chr2:210678423:T:G	2.4035e-08	10.3482	2.07704
210678677	chr2:210678677:C:G	4.43261e-14	0.237218	-1.01543
210678739	chr2:210678739:T:G	4.24752e-14	-2.99727e-10	-0.820865
210678814	chr2:210678814:T:C	1.38266e-14	-1.94319	-2.87485e-10
210678931	chr2:210678931:C:T	1.42344e-14	-1.91413	-2.87485e-10
210679140	chr2:210679140:G:A	1.38735e-14	-1.9398	-2.87485e-10
210679933	chr2:210679933:G:A	9.46687e-12	5.80679	-1.22102
210679957	chr2:210679957:T:A	1.36095e-14	-1.95902	-2.87485e-10
210680086	chr2:210680086:G:A	8.24888e-12	5.70878	-1.26074
210680730	chr2:210680730:C:G	3.39049e-14	-2.99727e-10	-1.04623
210681194	chr2:210681194:C:G	2.16106e-10	8.79553	-1.0818
210681319	chr2:210681319:C:T	2.45027e-10	8.84731	-1.00798
210681389	chr2:210681389:T:C	2.09181e-10	8.91941	-1.23824
210681426	chr2:210681426:G:C	2.77868e-14	-2.99727e-10	-1.24522
210681618	chr2:210681618:G:C	1.43017e-14	-1.90941	-2.87485e-10
210681937	chr2:210681937:TTTCA:T	8.06326e-14	-1.34196	1.16208
210682605	chr2:210682605:G:A	3.49851e-10	9.23869	-1.04322
210682676	chr2:210682676:C:A	2.20061e-08	11.5986	0.738452
210682745	chr2:210682745:C:T	1.22319e-11	6.0778	-1.23578
210683123	chr2:210683123:AGTGCAGTG:A	5.15573e-10	9.4327	-0.849457
210683405	chr2:210683405:G:A	2.44255e-13	-2.99727e-10	0.928426
210683950	chr2:210683950:A:G	1.34872e-11	6.20071	-1.261
210683969	chr2:210683969:C:A	7.16085e-09	11.0103	0.204049
210684076	chr2:210684076:G:A	1.71896e-13	-2.99727e-10	0.577101
210684147	chr2:210684147:T:C	2.73221e-14	-2.99727e-10	-1.26209
210684516	chr2:210684516:A:G	2.69665e-13	0.772386	0.255009
210684679	chr2:210684679:G:T	3.49884e-14	-2.99727e-10	-1.01477
210684885	chr2:210684885:C:T	8.76104e-09	11.1813	0.234728
210685085	chr2:210685085:C:T	3.68149e-14	-1.25904	0.295162
210686255	chr2:210686255:G:T	3.15748e-14	-2.99727e-10	-1.11743
210686428	chr2:210686428:G:A	2.71845e-13	-2.99727e-10	1.03545
210686759	chr2:210686759:TG:T	2.69191e-13	-2.99727e-10	1.02564
210686786	chr2:210686786:CAG:C	1.55897e-10	8.57395	-1.18678
210687165	chr2:210687165:C:T	1.87222e-10	8.75837	-1.18811
210687220	chr2:210687220:G:C	1.97816e-10	8.81131	-1.18601
210687455	chr2:210687455:C:A	3.00373e-14	-2.99727e-10	-1.16735
210687765	chr2:210687765:G:C	3.30075e-14	-2.99727e-10	-1.07305
210687881	chr2:210687881:A:G	4.40787e-14	-1.12319	0.33938
210687897	chr2:210687897:G:A	2.08469e-10	8.8727	-1.19494
210687931	chr2:210687931:G:A	1.97272e-11	6.45445	-1.13448
210688017	chr2:210688017:G:A	2.93662e-14	-2.99727e-10	-1.18994
210688435	chr2:210688435:T:C	3.08987e-14	-2.99727e-10	-1.13907
210688609	chr2:210688609:CA:C	3.43087e-14	-2.99727e-10	-1.03439
210689154	chr2:210689154:T:C	2.73628e-14	-2.99727e-10	-1.2606
210689247	chr2:210689247:C:T	9.79915e-12	5.86325	-1.24299
210689945	chr2:210689945:G:T	2.826e-14	-2.99727e-10	-1.22834
210689997	chr2:210689997:T:C	1.85342e-10	8.73069	-1.17051
210690943	chr2:210690943:C:G	3.24333e-14	-2.99727e-10	-1.0906
210691182	chr2:210691182:G:A	2.74417e-14	-2.99727e-10	-1.25772
210691215	chr2:210691215:G:T	1.35378e-14	-1.9643	-2.87485e-10
210691687	chr2:210691687:A:G	2.85401e-14	-2.99727e-10	-1.21848
210691781	chr2:210691781:CAAT:C	3.39922e-14	-2.99727e-10	-1.04365
210692156	chr2:210692156:G:A	1.87042e-10	8.75475	-1.18545
210692216	chr2:210692216:T:C	2.86728e-14	-2.99727e-10	-1.21384
210692251	chr2:210692251:T:C	7.59422e-11	7.57278	-0.90484
210692266	chr2:210692266:G:A	5.7663e-15	-2.0448	-0.77296
210692409	chr2:210692409:T:C	5.53142e-15	-2.04435	-0.81499
210692632	chr2:210692632:A:G	2.92337e-14	-2.99727e-10	-1.19446
210692721	chr2:210692721:T:C	9.95655e-11	7.80658	-0.867798
210692854	chr2:210692854:G:A	2.73295e-14	-2.99727e-10	-1.26182
210693243	chr2:210693243:A:C	2.92216e-14	-2.99727e-10	-1.19488
210693562	chr2:210693562:G:T	3.24847e-14	-2.99727e-10	-1.08902
210693776	chr2:210693776:T:G	2.03448e-10	8.82518	-1.1718
210693859	chr2:210693859:A:T	1.83854e-10	8.71702	-1.16491
210694337	chr2:210694337:C:T	2.08558e-10	8.84419	-1.166
210694338	chr2:210694338:G:A	2.20871e-13	0.900854	-0.0730605
210694365	chr2:210694365:G:A	1.92362e-10	8.77088	-1.17353
210694802	chr2:210694802:G:A	1.95814e-10	8.79078	-1.17565
210694812	chr2:210694812:G:A	6.85184e-10	10.0769	-1.20926
210695081	chr2:210695081:T:C	3.08292e-14	-2.99727e-10	-1.14132
210695323	chr2:210695323:G:T	4.37792e-15	-2.03649	-1.05672
210695376	chr2:210695376:C:T	1.91476e-10	8.76774	-1.17501
210695392	chr2:210695392:T:C	1.86461e-10	8.7356	-1.1694
210695508	chr2:210695508:C:T	1.89679e-14	-1.62704	-2.87485e-10
210695786	chr2:210695786:T:C	3.10845e-14	0.128765	-1.26184
210695899	chr2:210695899:G:A	2.0004e-10	8.81514	-1.17865
210695909	chr2:210695909:G:C	2.93789e-14	-2.99727e-10	-1.18951
210696096	chr2:210696096:A:G	2.74459e-14	-2.99727e-10	-1.25757
210696186	chr2:210696186:C:T	1.17506e-10	8.17742	-1.07296
210696274	chr2:210696274:T:G	2.09791e-10	8.85898	-1.1749
210696475	chr2:210696475:A:G	5.18696e-13	1.68153	-2.87485e-10
210696733	chr2:210696733:T:C	2.4398e-10	9.01176	-1.1767
210696760	chr2:210696760:A:G	2.33066e-10	9.02686	-1.23756
210696765	chr2:210696765:C:T	3.31316e-14	-2.99727e-10	-1.0693
210696794	chr2:210696794:A:G	4.93497e-15	-2.015	-0.95844
210696882	chr2:210696882:A:T	2.31794e-10	8.94765	-1.16383
210697381	chr2:210697381:C:T	2.05447e-10	8.84405	-1.18089
210697400	chr2:210697400:T:G	2.17108e-10	8.89873	-1.18036
210697606	chr2:210697606:G:A	6.97567e-13	0.910881	1.06693
210697644	chr2:210697644:C:T	6.25154e-14	-2.99727e-10	-0.434374
210697814	chr2:210697814:T:C	2.0145e-10	8.8204	-1.17689
210697946	chr2:210697946:AG:A	1.36571e-14	-1.95553	-2.87485e-10
210698173	chr2:210698173:G:C	3.50485e-14	-2.99727e-10	-1.01305
210698200	chr2:210698200:C:T	1.42519e-09	10.7056	-1.10556
210698238	chr2:210698238:G:A	3.23074e-14	-2.99727e-10	-1.09449
210698267	chr2:210698267:A:G	2.19136e-10	8.92346	-1.1958
210698309	chr2:210698309:T:TA	2.07426e-11	6.59069	-1.22053
210698372	chr2:210698372:C:A	6.08935e-14	-2.99727e-10	-0.460659
210698580	chr2:210698580:A:G	2.86596e-13	1.16461	-0.0763191
210698761	chr2:210698761:G:T	2.85048e-14	-2.99727e-10	-1.21971
210699002	chr2:210699002:C:T	1.14415e-13	-2.99727e-10	0.17005
210699426	chr2:210699426:T:A	2.75497e-14	-2.99727e-10	-1.25379
210699896	chr2:210699896:A:G	2.79612e-14	-2.99727e-10	-1.23897
210700036	chr2:210700036:G:T	3.96045e-14	-2.99727e-10	-0.890844
210700087	chr2:210700087:C:G	2.87082e-14	-2.99727e-10	-1.2126
210700094	chr2:210700094:C:T	4.65009e-13	-2.99727e-10	1.57227
210700116	chr2:210700116:T:C	3.47309e-14	-2.99727e-10	-1.02216
210700143	chr2:210700143:A:G	2.86192e-14	-2.99727e-10	-1.21571
210700176	chr2:210700176:G:A	2.66472e-14	-0.0278609	-1.25924
210700187	chr2:210700187:T:C	2.26608e-14	-0.189726	-1.25942
210700273	chr2:210700273:A:T	2.11767e-14	-0.259453	-1.25743
210700425	chr2:210700425:G:A	2.33785e-13	0.931888	-0.0472723
210700535	chr2:210700535:C:T	2.03811e-14	-0.295322	-1.25985
210700746	chr2:210700746:G:C	2.3363e-14	-0.156623	-1.26201
210700786	chr2:210700786:C:T	2.74436e-14	-2.99727e-10	-1.25765
210700968	chr2:210700968:C:T	7.57984e-10	10.1491	-1.18042
210701048	chr2:210701048:G:A	2.29045e-14	-0.187938	-1.25052
210701166	chr2:210701166:G:C	3.32169e-14	-2.99727e-10	-1.06673
210701307	chr2:210701307:A:T	3.30742e-14	-2.99727e-10	-1.07103
210701350	chr2:210701350:T:C	2.36369e-14	-0.152833	-1.25414
210701488	chr2:210701488:T:C	1.36298e-14	-1.95752	-2.87485e-10
210701619	chr2:210701619:T:A	1.18424e-11	5.87165	-1.06199
210701778	chr2:210701778:A:G	3.11079e-14	-2.99727e-10	-1.13232
210701931	chr2:210701931:T:C	1.33733e-14	-1.97652	-2.87485e-10
210702187	chr2:210702187:A:G	2.60908e-14	-0.0487244	-1.25948
210702625	chr2:210702625:A:C	2.95973e-14	-2.99727e-10	-1.1821
210702635	chr2:210702635:T:C	1.33031e-14	-1.98179	-2.87485e-10
210702697	chr2:210702697:C:G	3.34295e-14	-2.99727e-10	-1.06035
210702701	chr2:210702701:C:T	2.80217e-14	-2.99727e-10	-1.23681
210703066	chr2:210703066:G:A	2.93116e-14	0.0687196	-1.26052
210703103	chr2:210703103:G:A	4.02544e-14	-2.99727e-10	-0.874568
210703774	chr2:210703774:T:C	2.90156e-14	-2.99727e-10	-1.20195
210703958	chr2:210703958:C:T	5.66711e-15	-1.95428	-0.88083
210704165	chr2:210704165:T:C	2.21596e-14	-0.209738	-1.26178
210704174	chr2:210704174:C:G	1.2032e-11	5.99098	-1.16544
210704189	chr2:210704189:C:T	2.03484e-14	-0.30383	-1.25296
210704211	chr2:210704211:A:G	3.80881e-15	-1.98308	-1.24939
210704534	chr2:210704534:C:A	2.77474e-14	-2.99727e-10	-1.24665
210704643	chr2:210704643:T:C	2.82287e-14	-2.99727e-10	-1.22945
210704855	chr2:210704855:C:T	1.41598e-12	3.78262	-1.09683
210704961	chr2:210704961:T:C	1.64042e-14	-0.562786	-1.20946
210704998	chr2:210704998:G:A	1.77177e-14	-0.465588	-1.22964
210705115	chr2:210705115:A:T	3.08811e-14	0.121587	-1.26123
210705179	chr2:210705179:C:T	3.40641e-14	-2.99727e-10	-1.04154
210705309	chr2:210705309:T:C	4.35099e-14	-2.99727e-10	-0.796797
210705317	chr2:210705317:C:A	2.80529e-14	-2.99727e-10	-1.23569
210705330	chr2:210705330:A:G	3.11024e-13	1.45086	-0.280773
210705350	chr2:210705350:A:C	1.17534e-13	1.29766	-1.10072
210705591	chr2:210705591:T:C	2.97248e-14	-2.99727e-10	-1.1778
210705724	chr2:210705724:C:T	1.00835e-14	-1.04265	-1.21624
210705865	chr2:210705865:T:C	3.2133e-14	-2.99727e-10	-1.0999
210705892	chr2:210705892:C:T	3.65063e-15	-2.01297	-1.26192
210705954	chr2:210705954:G:A	7.46506e-14	-2.99727e-10	-0.256968
210705962	chr2:210705962:GT:G	9.45006e-15	-1.10016	-1.22361
210705972	chr2:210705972:A:G	1.30534e-13	-2.99727e-10	0.30185
210706035	chr2:210706035:C:T	3.28607e-14	0.145641	-1.22315
210706193	chr2:210706193:T:C	4.15863e-09	10.2678	0.403133
210706291	chr2:210706291:G:A	1.69624e-14	-0.478333	-1.26045
210706790	chr2:210706790:G:A	3.55303e-13	1.59355	-0.290364
210706796	chr2:210706796:A:G	3.01823e-14	-2.99727e-10	-1.16253
210706903	chr2:210706903:T:C	1.58381e-13	1.5608	-1.06558
210706917	chr2:210706917:A:G	4.20698e-14	0.322828	-1.15328
210707185	chr2:210707185:A:C	3.20901e-14	-2.99727e-10	-1.10124
210707194	chr2:210707194:C:T	3.68413e-15	-2.02997	-1.23578
210707211	chr2:210707211:G:A	3.20854e-14	-2.99727e-10	-1.10139
210707746	chr2:210707746:G:C	8.19407e-12	5.50968	-1.0683
210707766	chr2:210707766:C:T	3.21834e-14	-2.99727e-10	-1.09834
210707777	chr2:210707777:T:C	2.55148e-14	-0.0728287	-1.2577
210707836	chr2:210707836:C:T	2.79308e-14	-2.99727e-10	-1.24006
210707850	chr2:210707850:C:T	3.04383e-14	-2.99727e-10	-1.15409
210708457	chr2:210708457:A:G	3.79022e-14	-2.99727e-10	-0.934777
210708472	chr2:210708472:ACTTT:A	3.20975e-14	-2.99727e-10	-1.10101
210708528	chr2:210708528:A:G	2.77347e-14	-2.99727e-10	-1.2471
210708667	chr2:210708667:G:T	1.62513e-13	1.55833	-1.03736
210708740	chr2:210708740:T:C	1.86855e-13	1.69042	-1.02987
210708835	chr2:210708835:G:A	4.12929e-09	11.8325	-1.16869
210708952	chr2:210708952:G:GT	1.36329e-14	-1.9573	-2.87485e-10
210709038	chr2:210709038:T:C	2.74122e-13	1.4335	-0.389713
210709041	chr2:210709041:G:A	1.08483e-14	-0.968006	-1.21777
210709098	chr2:210709098:A:G	1.019e-14	-1.02635	-1.22203
210709368	chr2:210709368:G:A	2.95956e-14	-2.99727e-10	-1.18216
210709537	chr2:210709537:A:G	3.14524e-13	-2.99727e-10	1.18127
210709600	chr2:210709600:C:T	1.01489e-14	-1.02809	-1.22433
210709781	chr2:210709781:G:A	2.7683e-14	-2.99727e-10	-1.24897
210710410	chr2:210710410:A:T	1.88104e-13	1.69873	-1.03152
210710598	chr2:210710598:G:C	2.15373e-13	1.75018	-0.947599
210710851	chr2:210710851:G:A	3.43297e-14	-2.99727e-10	-1.03378
210710938	chr2:210710938:C:T	3.68351e-15	-2.0089	-1.25702
210711650	chr2:210711650:CT:C	1.04292e-11	5.94328	-1.2607
210711734	chr2:210711734:G:A	1.88892e-13	1.74138	-1.06999
210711980	chr2:210711980:T:G	2.84798e-14	-2.99727e-10	-1.22059
210712158	chr2:210712158:G:A	3.89068e-14	-2.99727e-10	-0.908617
210712312	chr2:210712312:G:A	3.30041e-14	-2.99727e-10	-1.07316
210712757	chr2:210712757:C:G	2.9188e-14	-2.99727e-10	-1.19603
210713478	chr2:210713478:G:A	3.65321e-15	-2.0138	-1.26038
210713492	chr2:210713492:T:A	3.64598e-15	-2.01588	-1.26028
210713545	chr2:210713545:C:T	2.73641e-14	-2.99727e-10	-1.26056
210713759	chr2:210713759:C:T	3.64434e-15	-2.01841	-1.2582
210713784	chr2:210713784:A:G	2.897e-14	-2.99727e-10	-1.20353
210714010	chr2:210714010:TTA:T	4.9074e-14	-2.99727e-10	-0.676457
210714496	chr2:210714496:A:G	1.37959e-14	-1.94541	-2.87485e-10
210714747	chr2:210714747:G:A	1.42168e-14	-1.91536	-2.87485e-10
210714786	chr2:210714786:C:G	2.87926e-14	-2.99727e-10	-1.20967
210715095	chr2:210715095:A:G	3.00777e-14	-2.99727e-10	-1.166
210715132	chr2:210715132:TAATA:T	3.50094e-11	7.02713	-1.13354
210715181	chr2:210715181:G:A	3.71546e-15	-1.99845	-1.25883
210715229	chr2:210715229:C:A	2.92142e-13	-2.99727e-10	1.10745
210715495	chr2:210715495:A:G	2.30078e-14	-0.185475	-1.24848
210715857	chr2:210715857:T:G	2.7472e-14	-2.99727e-10	-1.25662
210715928	chr2:210715928:G:T	2.29143e-13	1.2133	-0.348741
210716266	chr2:210716266:T:C	2.50478e-12	-2.99727e-10	3.25617
210716343	chr2:210716343:C:T	2.74306e-14	-2.99727e-10	-1.25813
210716418	chr2:210716418:T:C	4.39921e-09	10.719	0.00819685
210716521	chr2:210716521:C:T	3.67357e-09	10.6944	-0.147525
210716618	chr2:210716618:CATT:C	2.49922e-13	1.28054	-0.329177
210716737	chr2:210716737:G:A	2.73361e-14	-2.99727e-10	-1.26158
210717045	chr2:210717045:G:A	1.2203e-13	-2.99727e-10	0.234483
210717310	chr2:210717310:A:T	3.52692e-14	-2.99727e-10	-1.00678
210717317	chr2:210717317:A:G	1.88121e-14	-1.63528	-2.87485e-10
210717464	chr2:210717464:C:A	2.83932e-14	-2.99727e-10	-1.22363
210717943	chr2:210717943:T:A	2.7423e-14	-2.99727e-10	-1.2584
210718071	chr2:210718071:TTAAAG:T	4.25152e-14	-2.99727e-10	-0.819924
210718145	chr2:210718145:A:G	1.2492e-14	-2.04469	-2.87485e-10
210718298	chr2:210718298:C:T	5.08653e-09	11.2213	-0.34901
210718377	chr2:210718377:C:T	5.07931e-09	11.1379	-0.267039
210718557	chr2:210718557:A:C	3.24641e-14	0.136296	-1.22595
210718608	chr2:210718608:G:A	2.90062e-14	0.0332744	-1.23555
210718707	chr2:210718707:C:A	2.74649e-14	-2.99727e-10	-1.25688
210719110	chr2:210719110:A:G	1.22251e-13	-2.99727e-10	0.236289
210719691	chr2:210719691:C:T	2.9307e-14	-2.99727e-10	-1.19196
210719890	chr2:210719890:T:C	1.33239e-14	-1.98023	-2.87485e-10
210719965	chr2:210719965:T:C	3.91553e-14	-2.99727e-10	-0.902251
210720547	chr2:210720547:C:T	2.74061e-14	-2.99727e-10	-1.25902
210720693	chr2:210720693:G:A	2.1813e-13	1.14142	-0.326117
210720862	chr2:210720862:C:T	1.37206e-14	-1.95089	-2.87485e-10
210721541	chr2:210721541:C:T	2.73796e-14	-2.99727e-10	-1.25999
210721721	chr2:210721721:C:T	3.74768e-09	11.0276	-0.460703
210721723	chr2:210721723:C:T	1.32535e-14	-1.98552	-2.87485e-10
210722180	chr2:210722180:C:A	3.02178e-14	-2.99727e-10	-1.16135
210722359	chr2:210722359:A:G	2.74191e-14	-2.99727e-10	-1.25855
210722395	chr2:210722395:C:G	2.952e-14	-2.99727e-10	-1.18472
210722521	chr2:210722521:A:G	3.94545e-15	-2.02284	-1.17438
210722528	chr2:210722528:AT:A	2.95234e-14	-2.99727e-10	-1.1846
210722580	chr2:210722580:G:A	4.96077e-12	4.23778	-0.298251
210722594	chr2:210722594:G:A	2.02083e-12	3.04148	-2.87485e-10
210722658	chr2:210722658:A:G	3.00584e-14	-2.99727e-10	-1.16664
210722661	chr2:210722661:A:T	3.08223e-14	-2.99727e-10	-1.14155
210722715	chr2:210722715:T:C	8.50555e-15	-1.19236	-1.2367
210722907	chr2:210722907:C:T	5.26065e-09	11.1326	-0.22666
210723454	chr2:210723454:T:C	4.81882e-09	10.9324	-0.114189
210723598	chr2:210723598:AT:A	3.9408e-14	-2.99727e-10	-0.895818
210723890	chr2:210723890:T:A	4.64148e-09	10.9726	-0.19187
210723901	chr2:210723901:T:A	8.50536e-15	-1.18491	-1.24418
210723967	chr2:210723967:G:A	3.63566e-14	-2.99727e-10	-0.976412
210724452	chr2:210724452:A:G	3.8819e-15	-1.95407	-1.25939
210724473	chr2:210724473:C:T	1.38199e-14	-1.94368	-2.87485e-10
210724524	chr2:210724524:A:C	2.73221e-14	-2.99727e-10	-1.26209
210724657	chr2:210724657:A:G	3.73127e-14	-2.99727e-10	-0.950451
210724919	chr2:210724919:C:A	2.73222e-14	-2.99727e-10	-1.26209
210725156	chr2:210725156:A:G	2.88675e-14	-2.99727e-10	-1.20707
210725542	chr2:210725542:A:G	2.42359e-14	-1.38195	-2.87485e-10
210725678	chr2:210725678:C:G	2.25793e-13	1.24137	-0.391538
210725998	chr2:210725998:T:C	3.60327e-14	-2.99727e-10	-0.98536
210726663	chr2:210726663:C:T	3.18981e-13	1.57223	-0.376889
210726730	chr2:210726730:GA:G	8.49331e-09	11.3077	0.07726
210726736	chr2:210726736:C:A	3.20392e-14	-2.99727e-10	-1.10283
210726826	chr2:210726826:G:A	8.95211e-12	5.23331	-0.703455
210726880	chr2:210726880:C:A	1.26612e-14	-2.03124	-2.87485e-10
210727181	chr2:210727181:C:G	2.73322e-14	-2.99727e-10	-1.26172
210727184	chr2:210727184:C:T	2.94531e-13	1.4764	-0.360798
210727389	chr2:210727389:A:G	2.788e-13	1.42401	-0.363302
210727700	chr2:210727700:C:T	2.79621e-14	-2.99727e-10	-1.23894
210728025	chr2:210728025:T:C	2.17501e-13	1.173	-0.360582
210728208	chr2:210728208:C:T	2.83193e-14	-2.99727e-10	-1.22624
210728357	chr2:210728357:C:G	3.81033e-14	0.300324	-1.22981
210728358	chr2:210728358:A:C	3.81575e-14	0.301745	-1.22981
210728609	chr2:210728609:T:A	2.49774e-13	1.28825	-0.337476
210728674	chr2:210728674:GAA:G	2.49895e-13	1.31129	-0.360032
210728690	chr2:210728690:A:G	8.32246e-15	-1.1888	-1.26203
210728712	chr2:210728712:C:T	6.92823e-09	11.0991	0.082215
210728888	chr2:210728888:G:C	1.36283e-12	3.60681	-0.959276
210729214	chr2:210729214:G:A	3.85977e-14	0.298235	-1.21483
210729365	chr2:210729365:C:T	2.31897e-13	1.23719	-0.36068
210730072	chr2:210730072:T:A	8.20632e-15	-1.20449	-1.26039
210730568	chr2:210730568:A:C	2.87026e-14	-2.99727e-10	-1.2128
210730576	chr2:210730576:TATAAA:T	1.36278e-14	-1.95767	-2.87485e-10
210730607	chr2:210730607:G:C	5.50074e-15	-1.60318	-1.26172
210730827	chr2:210730827:A:G	3.60399e-15	-2.02605	-1.2617
210730859	chr2:210730859:T:C	1.42207e-14	-1.91509	-2.87485e-10
210731176	chr2:210731176:C:T	2.08808e-09	10.8479	-0.865911
210731568	chr2:210731568:C:T	1.62827e-13	1.22381	-0.700905
210731716	chr2:210731716:T:C	3.71127e-13	1.34676	-2.87485e-10
210731774	chr2:210731774:G:A	4.10537e-09	10.2983	0.359676
210731783	chr2:210731783:T:G	4.90243e-14	-2.99727e-10	-0.677469
210733239	chr2:210733239:A:G	2.80571e-14	-2.99727e-10	-1.23554
210733301	chr2:210733301:G:A	1.44181e-13	0.908955	-0.507669
210733337	chr2:210733337:G:A	2.38495e-12	4.42804	-1.22089
210733676	chr2:210733676:C:T	4.64821e-10	8.64116	-0.161536
210733789	chr2:210733789:A:G	2.73454e-14	-2.99727e-10	-1.26124
210733867	chr2:210733867:A:G	3.83554e-14	-2.99727e-10	-0.92289
210733997	chr2:210733997:A:G	1.35459e-14	-1.9637	-2.87485e-10
210734046	chr2:210734046:T:A	1.67569e-13	1.08723	-0.535618
210734195	chr2:210734195:G:A	2.958e-14	-2.99727e-10	-1.18269
210734381	chr2:210734381:T:TG	3.80792e-14	0.33196	-1.26208
210734428	chr2:210734428:G:A	5.50644e-14	-2.99727e-10	-0.561283
210734503	chr2:210734503:A:G	3.63606e-14	-2.99727e-10	-0.976301
210734897	chr2:210734897:C:T	1.89078e-12	4.18271	-1.20775
210734961	chr2:210734961:G:A	3.17826e-14	0.126447	-1.23731
210735022	chr2:210735022:C:T	1.89159e-12	4.13243	-1.15704
210735251	chr2:210735251:C:CT	2.3137e-14	-0.178647	-1.24971
210735312	chr2:210735312:A:G	6.44237e-14	-2.99727e-10	-0.404305
210735337	chr2:210735337:C:T	1.72546e-12	4.09522	-1.21176
210735406	chr2:210735406:G:A	1.86912e-13	1.13055	-0.4697
210735525	chr2:210735525:C:T	1.28733e-14	-2.01463	-2.87485e-10
210735587	chr2:210735587:A:G	1.95304e-12	4.21462	-1.20727
210735660	chr2:210735660:C:A	1.76468e-13	1.08867	-0.485323
210735882	chr2:210735882:A:C	3.71519e-12	3.6504	-2.87485e-10
210736001	chr2:210736001:A:G	2.73273e-14	-2.99727e-10	-1.2619
210736284	chr2:210736284:A:C	2.85658e-14	-2.99727e-10	-1.21758
210736318	chr2:210736318:T:C	1.56499e-13	1.19277	-0.709509
210736337	chr2:210736337:A:G	4.06695e-14	-2.99727e-10	-0.864308
210736392	chr2:210736392:T:C	1.55591e-12	3.99782	-1.21779
210736515	chr2:210736515:A:T	1.5732e-12	4.00882	-1.21774
210736622	chr2:210736622:A:G	1.25711e-14	-2.03838	-2.87485e-10
210737002	chr2:210737002:G:A	5.20938e-13	1.00274	0.683102
210737015	chr2:210737015:A:G	3.98347e-14	-2.99727e-10	-0.885047
210737121	chr2:210737121:A:G	2.73659e-14	-2.99727e-10	-1.26049
210737123	chr2:210737123:T:C	2.87703e-14	-2.99727e-10	-1.21044
210737290	chr2:210737290:A:G	6.70901e-14	-2.99727e-10	-0.36375
210737692	chr2:210737692:T:C	2.19614e-10	8.11609	-0.386244
210737832	chr2:210737832:T:A	3.46345e-11	7.14112	-1.2583
210738051	chr2:210738051:G:A	3.30287e-11	7.09501	-1.25967
210738113	chr2:210738113:T:A	1.31632e-14	-1.99236	-2.87485e-10
210738747	chr2:210738747:G:A	1.24345e-10	8.32071	-1.15968
210738931	chr2:210738931:G:A	1.29073e-13	0.851871	-0.56128
210739086	chr2:210739086:C:CAAAGGATA	4.22102e-14	-2.99727e-10	-0.827124
210739231	chr2:210739231:CAAAA:C	2.81933e-14	-2.99727e-10	-1.2307
210739281	chr2:210739281:G:A	2.15076e-12	4.26309	-1.1593
210739294	chr2:210739294:A:G	3.85414e-14	-2.99727e-10	-0.918054
210739406	chr2:210739406:G:A	4.87881e-14	-2.99727e-10	-0.6823
210739667	chr2:210739667:C:A	6.73343e-12	5.22765	-0.982595
210739726	chr2:210739726:C:A	1.37172e-12	3.87347	-1.21944
210739767	chr2:210739767:A:G	1.86565e-14	-1.64359	-2.87485e-10
210739909	chr2:210739909:T:G	1.97373e-13	1.19355	-0.478246
210740545	chr2:210740545:A:G	2.80626e-14	-2.99727e-10	-1.23535
210740694	chr2:210740694:T:C	1.29535e-14	-2.00842	-2.87485e-10
210741120	chr2:210741120:G:A	2.00746e-12	4.20891	-1.17407
210741173	chr2:210741173:G:T	4.40252e-14	0.3664	-1.15142
210741210	chr2:210741210:TA:T	2.92314e-14	-2.99727e-10	-1.19454
210741300	chr2:210741300:C:T	3.30016e-10	8.34978	-0.212676
210741620	chr2:210741620:G:T	2.87408e-14	-2.99727e-10	-1.21147
210741951	chr2:210741951:G:A	2.83422e-14	-2.99727e-10	-1.22544
210741964	chr2:210741964:A:C	5.4416e-14	-2.99727e-10	-0.573129
210742219	chr2:210742219:A:G	1.27356e-13	-2.99727e-10	0.277198
210742245	chr2:210742245:A:AT	1.14105e-13	-2.99727e-10	0.167335
210742348	chr2:210742348:ATGTT:A	6.72432e-12	5.43763	-1.19393
210742396	chr2:210742396:G:A	3.66715e-14	-2.99727e-10	-0.967787
210742596	chr2:210742596:G:A	3.7756e-14	-2.99727e-10	-0.938643
210743191	chr2:210743191:G:A	9.28196e-13	-2.99727e-10	2.26346
210743282	chr2:210743282:G:C	4.48578e-14	-0.76629	-2.87485e-10
210743342	chr2:210743342:A:T	3.52954e-14	0.256051	-1.26209
210743562	chr2:210743562:C:A	1.00498e-10	8.1056	-1.1575
210743674	chr2:210743674:G:C	2.75381e-14	-2.99727e-10	-1.25421
210743859	chr2:210743859:G:A	2.87922e-14	-2.99727e-10	-1.20968
210744208	chr2:210744208:A:T	2.97385e-14	-2.99727e-10	-1.17734
210744220	chr2:210744220:A:G	1.50119e-13	0.922099	-0.480457
210744285	chr2:210744285:T:C	2.98556e-14	-2.99727e-10	-1.17341
210745177	chr2:210745177:C:G	7.50858e-11	7.8547	-1.1981
210745703	chr2:210745703:C:G	4.80168e-14	-2.99727e-10	-0.698235
210745794	chr2:210745794:G:C	2.58761e-14	-1.31647	-2.87485e-10
210745915	chr2:210745915:CTG:C	3.82922e-10	8.40348	-0.117674
210745950	chr2:210745950:A:G	2.93971e-14	-2.99727e-10	-1.18889
210745953	chr2:210745953:C:A	2.82604e-14	-2.99727e-10	-1.22832
210746165	chr2:210746165:C:A	6.77439e-14	-0.354051	-2.87485e-10
210746272	chr2:210746272:T:A	7.18837e-14	-2.99727e-10	-0.294737
210746287	chr2:210746287:T:C	2.73377e-14	-2.99727e-10	-1.26152
210746500	chr2:210746500:A:G	2.75258e-14	-2.99727e-10	-1.25466
210746531	chr2:210746531:C:A	1.63142e-14	-0.569566	-1.20819
210746649	chr2:210746649:A:G	3.49005e-14	-2.99727e-10	-1.01728
210746695	chr2:210746695:G:C	4.90892e-14	-0.355859	-0.320287
210746819	chr2:210746819:T:C	4.1011e-14	-2.99727e-10	-0.855945
210747067	chr2:210747067:C:T	1.37017e-14	-1.95227	-2.87485e-10
210747584	chr2:210747584:G:T	5.34729e-14	-2.99727e-10	-0.590611
210747782	chr2:210747782:C:A	1.36096e-14	-1.95901	-2.87485e-10
210747828	chr2:210747828:T:C	3.52678e-15	-2.04734	-1.26206
210747881	chr2:210747881:C:T	1.26689e-12	-2.99727e-10	2.57453
210747915	chr2:210747915:CA:C	3.04233e-11	7.01007	-1.2569
210748229	chr2:210748229:G:A	3.69005e-13	1.34102	-2.87485e-10
210748307	chr2:210748307:G:A	2.92625e-14	-2.99727e-10	-1.19348
210748964	chr2:210748964:C:T	1.08196e-13	-2.99727e-10	0.114156
210749069	chr2:210749069:C:T	5.33533e-14	-2.99727e-10	-0.592849
210749152	chr2:210749152:G:A	2.73372e-14	-2.99727e-10	-1.26154
210749218	chr2:210749218:A:G	3.44096e-14	-2.99727e-10	-1.03145
210749411	chr2:210749411:C:T	1.7489e-14	-1.70821	-2.87485e-10
210749456	chr2:210749456:T:G	3.0022e-14	-2.99727e-10	-1.16786
210749492	chr2:210749492:G:A	3.79128e-14	-2.99727e-10	-0.934498
210749883	chr2:210749883:G:A	1.36439e-14	-1.95649	-2.87485e-10
210750099	chr2:210750099:A:T	6.73355e-12	5.20519	-0.960114
210750227	chr2:210750227:G:A	4.90424e-15	-1.80129	-1.1784
210750304	chr2:210750304:T:A	4.32387e-14	-2.99727e-10	-0.803051
210750397	chr2:210750397:A:G	1.24843e-14	-2.04531	-2.87485e-10
210750493	chr2:210750493:C:T	6.0551e-12	5.19904	-1.06017
210750936	chr2:210750936:T:C	1.64769e-13	1.00951	-0.474747
210751027	chr2:210751027:T:G	3.10992e-14	-2.99727e-10	-1.1326
210751063	chr2:210751063:C:T	1.36543e-14	-1.95573	-2.87485e-10
210751220	chr2:210751220:A:G	6.28429e-14	-2.99727e-10	-0.429148
210751343	chr2:210751343:G:T	1.15404e-13	-2.99727e-10	0.17865
210751785	chr2:210751785:C:G	2.9788e-14	-2.99727e-10	-1.17568
210752170	chr2:210752170:A:G	1.06763e-10	8.2702	-1.26161
210752377	chr2:210752377:G:A	2.73462e-14	-2.99727e-10	-1.26121
210752457	chr2:210752457:G:GTAT	4.35788e-14	-2.99727e-10	-0.795216
210752470	chr2:210752470:A:G	1.35389e-14	-1.96422	-2.87485e-10
210752804	chr2:210752804:C:G	5.06022e-11	7.52006	-1.25809
210752871	chr2:210752871:T:G	4.11679e-12	4.71697	-0.963926
210752874	chr2:210752874:G:A	3.32637e-14	0.177387	-1.24271
210753569	chr2:210753569:G:T	9.97415e-14	-2.99727e-10	0.0327962
210754073	chr2:210754073:C:T	2.32183e-13	1.30717	-0.429429
210754099	chr2:210754099:A:G	2.1481e-13	1.27005	-0.470082
210754847	chr2:210754847:A:G	3.82413e-15	-2.04093	-1.18752
210755157	chr2:210755157:G:A	5.93811e-11	7.67682	-1.25488
210755208	chr2:210755208:T:G	3.33522e-14	-2.99727e-10	-1.06266
210755329	chr2:210755329:C:T	2.882e-11	6.96075	-1.26171
210755387	chr2:210755387:A:G	2.50596e-14	-1.34853	-2.87485e-10
210755459	chr2:210755459:T:G	1.947e-13	1.157	-0.455326
210755709	chr2:210755709:A:C	5.92388e-14	-2.99727e-10	-0.48821
210755721	chr2:210755721:T:C	1.64673e-13	1.75182	-1.21764
210755870	chr2:210755870:A:T	1.04574e-13	-2.99727e-10	0.0801057
210755879	chr2:210755879:C:T	7.06901e-14	-2.99727e-10	-0.31148
210756327	chr2:210756327:C:T	3.66832e-14	-2.99727e-10	-0.967468
210756431	chr2:210756431:C:T	1.38079e-14	-1.94454	-2.87485e-10
210756645	chr2:210756645:T:C	3.90159e-14	-2.99727e-10	-0.905817
210757043	chr2:210757043:G:A	2.78735e-14	-1.24211	-2.87485e-10
210757099	chr2:210757099:G:A	3.80959e-14	-2.99727e-10	-0.92968
210757244	chr2:210757244:T:C	2.73256e-14	-2.99727e-10	-1.26196
210757360	chr2:210757360:T:C	2.93033e-14	-2.99727e-10	-1.19208
210757765	chr2:210757765:T:C	2.83021e-14	-2.99727e-10	-1.22685
210758272	chr2:210758272:C:T	9.63117e-14	-2.99727e-10	-0.00219654
210758351	chr2:210758351:A:G	2.27155e-13	1.33411	-0.478265
210758384	chr2:210758384:C:A	2.93257e-14	-2.99727e-10	-1.19132
210758450	chr2:210758450:G:GATGGGGACC	5.10704e-13	1.38428	0.281722
210758838	chr2:210758838:G:A	3.47106e-14	-0.439288	-0.583454
210758923	chr2:210758923:C:T	4.55481e-14	-2.99727e-10	-0.751017
210759036	chr2:210759036:C:T	3.89542e-15	-2.04246	-1.16752
210759146	chr2:210759146:T:C	1.33682e-14	-1.97691	-2.87485e-10
210759152	chr2:210759152:TC:T	1.03555e-13	-2.99727e-10	0.0703176
210759245	chr2:210759245:T:C	9.86175e-11	8.17781	-1.24859
210759589	chr2:210759589:A:C	2.21201e-14	-0.369363	-1.10394
210759685	chr2:210759685:G:A	3.28937e-14	-2.99727e-10	-1.07651
210759953	chr2:210759953:A:G	1.25215e-14	-2.04234	-2.87485e-10
210760105	chr2:210760105:C:T	3.85452e-14	-2.99727e-10	-0.917956
210760465	chr2:210760465:T:C	2.79496e-14	-2.99727e-10	-1.23938
210760491	chr2:210760491:G:A	4.5987e-14	-2.99727e-10	-0.741428
210760647	chr2:210760647:T:A	5.57514e-14	-2.99727e-10	-0.548883
210760715	chr2:210760715:C:T	4.18914e-15	-2.03696	-1.10033
210760913	chr2:210760913:C:A	3.91074e-15	-2.04495	-1.16111
210761146	chr2:210761146:T:C	6.43278e-14	-2.99727e-10	-0.405794
210761161	chr2:210761161:G:A	3.68612e-15	-2.04838	-1.21683
210761174	chr2:210761174:A:G	2.15796e-13	1.28036	-0.475818
210761257	chr2:210761257:T:A	2.1916e-13	1.25557	-0.435551
210761351	chr2:210761351:A:G	6.80178e-11	7.81915	-1.26141
210761512	chr2:210761512:C:T	1.0502e-13	-2.99727e-10	0.0843659
210761594	chr2:210761594:C:T	2.98485e-14	-2.99727e-10	-1.17365
210761818	chr2:210761818:C:A	5.70323e-10	9.9447	-1.26053
210762203	chr2:210762203:GACAA:G	1.70412e-14	-1.06233	-0.671829
210762257	chr2:210762257:G:A	2.75014e-14	-2.99727e-10	-1.25555
210762389	chr2:210762389:G:C	2.0968e-13	1.20423	-0.428436
210762503	chr2:210762503:T:G	3.14275e-14	-0.51091	-0.611193
210762608	chr2:210762608:A:G	1.82184e-13	-2.99727e-10	0.635231
210763087	chr2:210763087:A:G	1.90324e-13	1.14946	-0.470521
210763112	chr2:210763112:A:T	2.90786e-14	-2.99727e-10	-1.19978
210763377	chr2:210763377:A:G	3.00946e-14	-2.99727e-10	-1.16544
210763656	chr2:210763656:C:T	5.99777e-14	-2.99727e-10	-0.475814
210763738	chr2:210763738:C:T	2.26432e-13	1.40712	-0.554466
210763787	chr2:210763787:A:G	3.63415e-14	-2.99727e-10	-0.976826
210763876	chr2:210763876:T:A	4.02722e-14	-2.99727e-10	-0.874125
210764264	chr2:210764264:A:G	2.35891e-13	1.34816	-0.454577
210764605	chr2:210764605:G:A	5.98141e-14	-2.99727e-10	-0.478545
210764707	chr2:210764707:A:G	5.12057e-14	-2.99727e-10	-0.633935
210764711	chr2:210764711:A:G	3.75962e-15	-2.04563	-1.19984
210764726	chr2:210764726:C:T	3.76503e-15	-2.04628	-1.19775
210764770	chr2:210764770:T:G	9.03517e-14	-2.99727e-10	-0.0660762
210764991	chr2:210764991:A:G	3.06343e-13	1.49754	-0.342624
210765119	chr2:210765119:T:A	1.24458e-14	-2.0484	-2.87485e-10
210765392	chr2:210765392:T:C	3.50945e-14	-2.99727e-10	-1.01174
210767225	chr2:210767225:A:G	7.28636e-14	-2.99727e-10	-0.281197
210767520	chr2:210767520:G:A	1.43718e-14	-1.90452	-2.87485e-10
210767822	chr2:210767822:T:C	4.37065e-14	-2.99727e-10	-0.792289
210768026	chr2:210768026:A:C	4.37005e-14	-2.99727e-10	-0.792428
210768295	chr2:210768295:G:C	2.90984e-14	-2.99727e-10	-1.1991
210768367	chr2:210768367:C:A	2.05998e-13	0.572664	0.185414
210768371	chr2:210768371:C:T	2.90306e-14	-2.99727e-10	-1.20144
210768526	chr2:210768526:G:A	3.98346e-14	-2.99727e-10	-0.885051
210768777	chr2:210768777:A:G	4.94659e-14	-2.99727e-10	-0.668502
210768781	chr2:210768781:A:G	3.20214e-13	1.72787	-0.528663
210769019	chr2:210769019:C:T	1.66514e-13	-2.99727e-10	0.545296
210769638	chr2:210769638:T:C	2.73315e-14	-2.99727e-10	-1.26175
210769673	chr2:210769673:C:G	2.91144e-14	-2.99727e-10	-1.19855
210769899	chr2:210769899:TATATAC:T	5.11029e-14	-2.99727e-10	-0.635944
210769907	chr2:210769907:G:T	5.12057e-14	-2.99727e-10	-0.633935
210770178	chr2:210770178:A:G	2.85971e-14	-2.99727e-10	-1.21648
210770397	chr2:210770397:A:G	1.26603e-14	-2.03132	-2.87485e-10
210770622	chr2:210770622:C:G	3.48179e-14	-2.99727e-10	-1.01966
210770633	chr2:210770633:G:T	3.12911e-14	-2.99727e-10	-1.12645
210770651	chr2:210770651:G:A	3.00466e-14	-2.99727e-10	-1.16704
210770690	chr2:210770690:C:G	2.96723e-14	-2.99727e-10	-1.17957
210770804	chr2:210770804:C:T	2.97212e-14	-2.99727e-10	-1.17793
210771004	chr2:210771004:A:G	4.11795e-15	-1.97187	-1.18256
210771207	chr2:210771207:C:T	5.04593e-14	-2.99727e-10	-0.648618
210771629	chr2:210771629:C:T	3.24025e-14	-2.99727e-10	-1.09155
210771778	chr2:210771778:T:C	4.07867e-14	-2.99727e-10	-0.861431
210771781	chr2:210771781:A:C	9.32723e-14	-2.99727e-10	-0.0342629
210771970	chr2:210771970:G:A	5.1282e-14	-2.99727e-10	-0.632446
210772232	chr2:210772232:T:C	1.51498e-14	-1.8518	-2.87485e-10
210772341	chr2:210772341:T:C	3.64544e-15	-2.04131	-1.235
210772462	chr2:210772462:A:G	7.42341e-11	7.75057	-1.10537
210772562	chr2:210772562:T:G	5.13688e-14	-2.99727e-10	-0.630754
210772726	chr2:210772726:T:G	5.81164e-14	-2.99727e-10	-0.507338
210772784	chr2:210772784:A:C	5.15784e-14	-2.99727e-10	-0.626683
210772791	chr2:210772791:G:A	2.19376e-12	4.18421	-1.06062
210772924	chr2:210772924:C:G	4.76902e-14	-2.99727e-10	-0.705059
210772936	chr2:210772936:C:T	5.65162e-14	-2.99727e-10	-0.535259
210772971	chr2:210772971:T:C	6.08908e-10	9.44047	-0.690839
210773088	chr2:210773088:T:A	4.56802e-14	-2.99727e-10	-0.748122
210773099	chr2:210773099:C:A	2.41222e-14	-0.456074	-0.930579
210773205	chr2:210773205:G:A	1.34051e-14	-0.94953	-1.02462
210773267	chr2:210773267:C:G	4.90363e-14	-2.99727e-10	-0.677225
210773283	chr2:210773283:T:C	5.89182e-14	-2.99727e-10	-0.493637
210773445	chr2:210773445:G:A	3.05177e-14	-2.99727e-10	-1.15148
210773609	chr2:210773609:G:A	4.64623e-13	1.79293	-0.221485
210773679	chr2:210773679:C:T	2.74956e-14	-2.99727e-10	-1.25576
210773716	chr2:210773716:A:G	2.79556e-14	-2.99727e-10	-1.23917
210774498	chr2:210774498:A:G	6.33551e-14	-2.99727e-10	-0.421031
210774647	chr2:210774647:T:C	1.96198e-12	3.96743	-0.955513
210774773	chr2:210774773:A:G	3.81445e-15	-2.0419	-1.18909
210774855	chr2:210774855:A:C	2.38745e-12	4.16091	-0.95271
210775102	chr2:210775102:A:G	4.94862e-14	-2.99727e-10	-0.668092
210775400	chr2:210775400:A:G	3.99019e-15	-1.9552	-1.23075
210775552	chr2:210775552:A:T	4.04613e-14	-2.99727e-10	-0.869439
210775787	chr2:210775787:G:A	2.73327e-14	-2.99727e-10	-1.2617
210776279	chr2:210776279:G:A	4.77256e-15	-2.04247	-0.96443
210776469	chr2:210776469:C:T	2.73289e-14	-2.99727e-10	-1.26184
210776557	chr2:210776557:C:A	3.06889e-14	-2.99727e-10	-1.14588
210776875	chr2:210776875:T:G	4.76731e-15	-2.04533	-0.962678
210776929	chr2:210776929:G:A	1.2483e-14	-2.04542	-2.87485e-10
210777068	chr2:210777068:A:C	7.16652e-14	-2.99727e-10	-0.297781
210777083	chr2:210777083:C:T	4.65841e-15	-2.04467	-0.986441
210777633	chr2:210777633:G:A	3.26253e-14	0.0747266	-1.15942
210777636	chr2:210777636:C:T	2.62447e-10	9.1594	-1.25138
210777963	chr2:210777963:T:C	1.41128e-14	-1.9227	-2.87485e-10
210778240	chr2:210778240:A:G	1.2239e-13	-2.99727e-10	0.237424
210778351	chr2:210778351:A:G	6.55211e-14	-2.99727e-10	-0.387414
210778409	chr2:210778409:C:A	2.71471e-13	1.02181	0.0122587
210778496	chr2:210778496:A:G	9.49882e-15	-1.11274	-1.20588
210778507	chr2:210778507:G:C	1.45895e-14	-1.88948	-2.87485e-10
210778551	chr2:210778551:G:A	5.08083e-14	-2.99727e-10	-0.641726
210778786	chr2:210778786:T:C	1.24556e-14	-2.04762	-2.87485e-10
210779037	chr2:210779037:A:G	3.17534e-14	-2.99727e-10	-1.11179
210779277	chr2:210779277:G:A	5.38611e-14	-0.583377	-2.87485e-10
210779401	chr2:210779401:TCTAA:T	3.05082e-14	-2.99727e-10	-1.15179
210779737	chr2:210779737:T:C	1.46886e-13	1.58023	-1.16036
210779936	chr2:210779936:TTAG:T	2.64558e-13	1.01914	-0.0108657
210779949	chr2:210779949:C:G	9.34584e-14	0.871673	-0.903943
210780044	chr2:210780044:T:G	3.79601e-15	-2.02951	-1.20633
210780662	chr2:210780662:AG:A	3.14998e-14	-2.99727e-10	-1.11981
210780966	chr2:210780966:TATGG:T	4.24738e-15	-1.87609	-1.2474
210781198	chr2:210781198:A:G	6.24318e-14	-2.99727e-10	-0.435711
210781255	chr2:210781255:T:C	5.82967e-14	-2.99727e-10	-0.50424
210781468	chr2:210781468:G:A	3.08049e-14	-2.99727e-10	-1.14211
210781781	chr2:210781781:A:G	2.79804e-14	-2.99727e-10	-1.23828
210781907	chr2:210781907:G:C	4.27155e-15	-1.87141	-1.2464
210782282	chr2:210782282:T:C	5.1345e-14	-2.99727e-10	-0.631218
210782566	chr2:210782566:A:G	4.31861e-15	-1.85548	-1.25137
210782760	chr2:210782760:C:T	1.20387e-13	-2.99727e-10	0.220929
210782798	chr2:210782798:G:C	4.51785e-14	-2.99727e-10	-0.759165
210782891	chr2:210782891:T:G	1.54202e-14	-1.83411	-2.87485e-10
210783009	chr2:210783009:T:C	3.91257e-13	2.65643	-1.25686
210783230	chr2:210783230:A:G	1.75682e-13	1.86076	-1.26188
210783973	chr2:210783973:G:A	1.67269e-12	4.01005	-1.15765
210784059	chr2:210784059:T:C	1.52833e-14	-1.84303	-2.87485e-10
210784082	chr2:210784082:T:C	2.0511e-10	8.91208	-1.25056
210784243	chr2:210784243:C:G	4.41278e-15	-1.8345	-1.25078
210784422	chr2:210784422:T:G	4.7991e-14	-2.99727e-10	-0.698773
210784842	chr2:210784842:G:A	1.94501e-14	-1.60193	-2.87485e-10
210785078	chr2:210785078:A:G	1.53232e-14	-1.84042	-2.87485e-10
210785236	chr2:210785236:A:G	1.46681e-13	-2.99727e-10	0.418477
210785639	chr2:210785639:G:A	2.93558e-13	-2.99727e-10	1.11229
210785836	chr2:210785836:T:C	1.49491e-14	-1.86513	-2.87485e-10
210786403	chr2:210786403:T:C	3.51768e-14	-2.99727e-10	-1.0094
210786617	chr2:210786617:A:G	3.54612e-14	-2.99727e-10	-1.00135
210786643	chr2:210786643:T:C	5.57459e-14	-0.548982	-2.87485e-10
210786800	chr2:210786800:C:T	5.97282e-14	-2.99727e-10	-0.479983
210787199	chr2:210787199:T:C	2.93565e-10	9.23579	-1.21573
210787239	chr2:210787239:T:G	5.52874e-14	-2.99727e-10	-0.557242
210787288	chr2:210787288:C:T	5.59665e-14	-2.99727e-10	-0.545032
210787297	chr2:210787297:G:T	1.51205e-13	-2.99727e-10	0.448851
210787390	chr2:210787390:T:C	3.4377e-14	-2.99727e-10	-1.0324
210787603	chr2:210787603:G:A	2.19252e-12	3.12302	-2.87485e-10
210787612	chr2:210787612:G:A	3.17966e-14	-2.99727e-10	-1.11043
210787660	chr2:210787660:AT:A	5.54102e-14	-2.99727e-10	-0.555023
210787839	chr2:210787839:C:T	3.12033e-14	-2.99727e-10	-1.12926
210788256	chr2:210788256:G:GA	3.91093e-10	9.54727	-1.24036
210788268	chr2:210788268:A:G	2.73722e-14	-2.99727e-10	-1.26026
210788509	chr2:210788509:C:G	4.22559e-15	-1.90342	-1.2252
210788576	chr2:210788576:A:G	4.69633e-14	-0.72042	-2.87485e-10
210788644	chr2:210788644:C:T	8.18526e-15	-1.21715	-1.2503
210789296	chr2:210789296:A:T	4.67533e-14	-2.99727e-10	-0.724901
210789765	chr2:210789765:C:T	2.89622e-14	-2.99727e-10	-1.2038
210789907	chr2:210789907:A:G	3.48914e-14	-0.124496	-0.89305
210789945	chr2:210789945:G:C	3.28275e-13	1.22406	-2.87485e-10
210789987	chr2:210789987:AC:A	3.45748e-14	-2.99727e-10	-1.02666
210790290	chr2:210790290:A:G	3.62811e-15	-2.02223	-1.25885
210790332	chr2:210790332:GAGTCCTGAAGCAGGGC:G	5.4357e-14	-2.99727e-10	-0.574212
210790368	chr2:210790368:A:G	4.30262e-14	-2.99727e-10	-0.807978
210790446	chr2:210790446:T:C	4.37156e-15	-2.01028	-1.08439
210790465	chr2:210790465:C:A	2.73836e-14	-2.99727e-10	-1.25984
210791049	chr2:210791049:T:C	2.18966e-13	1.5696	-0.750474
210791241	chr2:210791241:A:G	1.22286e-14	-1.26696	-0.799044
210791658	chr2:210791658:T:G	3.78107e-14	0.31427	-1.25146
210791683	chr2:210791683:A:C	2.78402e-14	-2.99727e-10	-1.24331
210791713	chr2:210791713:C:CA	8.26402e-11	7.32809	-0.575625
210792177	chr2:210792177:A:G	1.03081e-13	-2.99727e-10	0.0657269
210792374	chr2:210792374:A:G	4.68717e-15	-2.04642	-0.978539
210792446	chr2:210792446:A:G	2.29646e-14	-1.43583	-2.87485e-10
210792951	chr2:210792951:C:T	6.08683e-14	0.676317	-1.13739
210792972	chr2:210792972:A:G	1.86898e-14	-1.64181	-2.87485e-10
210793146	chr2:210793146:A:T	3.96407e-14	0.364527	-1.25446
210793193	chr2:210793193:C:A	3.82833e-11	6.96528	-0.982297
210793224	chr2:210793224:C:A	2.75823e-14	-2.99727e-10	-1.25261
210793483	chr2:210793483:ACAG:A	3.0071e-14	-1.16623	-2.87485e-10
210793501	chr2:210793501:G:A	5.56772e-14	0.692247	-1.24246
210793565	chr2:210793565:G:A	3.93139e-14	-2.99727e-10	-0.898208
210793720	chr2:210793720:A:G	2.92784e-14	-2.99727e-10	-1.19294
210794106	chr2:210794106:G:C	8.58679e-13	2.14324	0.0423728
210794355	chr2:210794355:G:T	2.77254e-14	-2.99727e-10	-1.24744
210794438	chr2:210794438:G:A	3.15343e-14	-2.99727e-10	-1.11871
210794532	chr2:210794532:C:T	5.86807e-11	7.65458	-1.2445
210795113	chr2:210795113:C:A	4.58127e-14	-0.745226	-2.87485e-10
210795158	chr2:210795158:T:C	5.49443e-14	0.65566	-1.21913
210795217	chr2:210795217:A:C	3.12074e-14	-2.99727e-10	-1.12913
210796174	chr2:210796174:C:T	2.67911e-11	6.86371	-1.23767
210796513	chr2:210796513:C:T	7.30391e-11	7.88824	-1.25927
210796643	chr2:210796643:G:A	6.85259e-13	2.04073	-0.0807215
210796685	chr2:210796685:A:C	4.50321e-11	7.40361	-1.25826
210796797	chr2:210796797:A:T	3.63844e-14	-2.99727e-10	-0.975647
210796815	chr2:210796815:G:A	3.74834e-14	-2.99727e-10	-0.945889
210797123	chr2:210797123:T:C	5.86084e-14	0.721666	-1.22057
210797173	chr2:210797173:C:T	5.29154e-11	7.55453	-1.24787
210797211	chr2:210797211:C:T	1.07932e-13	0.872662	-0.760949
210797494	chr2:210797494:C:T	5.83234e-14	0.561761	-1.06554
210798159	chr2:210798159:G:A	2.7749e-14	-2.99727e-10	-1.24659
210798215	chr2:210798215:T:C	2.74578e-14	-2.99727e-10	-1.25714
210798825	chr2:210798825:T:C	2.73286e-14	-2.99727e-10	-1.26185
210798901	chr2:210798901:C:T	2.85555e-14	-2.99727e-10	-1.21794
210798933	chr2:210798933:T:C	1.10033e-13	1.36372	-1.23273
210798978	chr2:210798978:C:T	6.17257e-13	2.14243	-0.286932
210799321	chr2:210799321:A:G	1.45289e-14	-0.654694	-1.23895
210799333	chr2:210799333:G:A	8.72523e-14	0.720321	-0.821304
210799609	chr2:210799609:A:G	2.89192e-11	6.90466	-1.20219
210800003	chr2:210800003:C:A	2.94217e-14	0.032171	-1.22023
210801304	chr2:210801304:G:A	3.00733e-14	-2.99727e-10	-1.16615
210801739	chr2:210801739:T:C	2.77766e-14	-2.99727e-10	-1.24559
210802207	chr2:210802207:C:T	3.33504e-14	-2.99727e-10	-1.06272
210802478	chr2:210802478:G:C	5.05507e-14	-2.99727e-10	-0.646808
210802532	chr2:210802532:G:T	4.54435e-12	4.65087	-0.799021
210802559	chr2:210802559:G:A	4.44167e-12	4.99165	-1.16265
210802879	chr2:210802879:A:G	1.75628e-14	-1.70401	-2.87485e-10
210802943	chr2:210802943:T:C	3.17889e-14	-2.99727e-10	-1.11067
210803023	chr2:210803023:T:G	1.64002e-14	-1.77249	-2.87485e-10
210803305	chr2:210803305:G:A	3.33462e-14	-2.99727e-10	-1.06284
210803376	chr2:210803376:T:C	2.80383e-14	-2.99727e-10	-1.23622
210803674	chr2:210803674:C:T	4.53831e-14	-2.99727e-10	-0.754646
210803752	chr2:210803752:T:C	3.46821e-14	-1.02356	-2.87485e-10
210804386	chr2:210804386:A:G	9.84465e-14	-2.99727e-10	0.0197267
210804449	chr2:210804449:G:A	3.64971e-12	4.63623	-1.00361
210804734	chr2:210804734:T:C	3.09288e-14	-2.99727e-10	-1.1381
210804736	chr2:210804736:T:C	3.55425e-12	4.57666	-0.970547
210804974	chr2:210804974:G:A	1.01432e-13	-2.99727e-10	0.0496028
210804995	chr2:210804995:C:A	4.36661e-14	0.00740254	-0.800615
210805346	chr2:210805346:A:G	4.45715e-12	4.68253	-0.850052
210805621	chr2:210805621:C:A	2.99101e-14	-1.17159	-2.87485e-10
210805810	chr2:210805810:A:C	3.53851e-14	-2.99727e-10	-1.0035
210805881	chr2:210805881:A:G	1.19299e-13	-2.99727e-10	0.211851
210806091	chr2:210806091:C:T	2.75134e-14	-2.99727e-10	-1.25511
210806290	chr2:210806290:C:T	4.46484e-12	4.79457	-0.960366
210806465	chr2:210806465:A:G	4.24263e-14	-2.99727e-10	-0.822017
210806621	chr2:210806621:C:CA	2.9481e-14	-2.99727e-10	-1.18604
210806969	chr2:210806969:T:C	2.85966e-14	-2.99727e-10	-1.2165
210807337	chr2:210807337:C:T	5.35987e-14	-0.182759	-0.405503
210807537	chr2:210807537:A:G	4.81383e-12	4.15219	-0.242725
210808051	chr2:210808051:C:T	4.38898e-14	0.417454	-1.20556
210808325	chr2:210808325:G:A	1.0592e-13	0.493059	-0.40016
210808550	chr2:210808550:A:G	4.03668e-14	0.340932	-1.21271
210808686	chr2:210808686:A:G	5.54745e-11	7.60093	-1.24704
210808718	chr2:210808718:G:C	1.25733e-13	0.565196	-0.300818
210808790	chr2:210808790:T:C	5.80371e-12	4.66776	-0.571296
210809371	chr2:210809371:C:A	1.6979e-13	1.24555	-0.680775
210809492	chr2:210809492:C:G	3.44988e-14	0.103352	-1.13221
210809521	chr2:210809521:C:A	4.08889e-14	-2.99727e-10	-0.858928
210810296	chr2:210810296:G:A	2.75001e-14	-2.99727e-10	-1.2556
210810316	chr2:210810316:A:G	2.77887e-14	-2.99727e-10	-1.24516
210810503	chr2:210810503:TA:T	8.44996e-14	0.341246	-0.474286
210810538	chr2:210810538:A:T	1.02513e-13	-2.99727e-10	0.0601991
210810695	chr2:210810695:G:T	1.49242e-14	-1.00782	-0.858983
210810852	chr2:210810852:A:G	2.5996e-13	0.239886	0.750855
210811261	chr2:210811261:G:A	2.81344e-13	0.249067	0.820725
210811279	chr2:210811279:C:G	3.70802e-13	0.325752	1.02013
210811323	chr2:210811323:T:C	3.25651e-13	0.219268	0.996771
210811599	chr2:210811599:A:G	4.05766e-14	0.268897	-1.13549
210811732	chr2:210811732:A:G	4.17502e-14	-2.99727e-10	-0.838083
210812279	chr2:210812279:A:C	2.81513e-13	0.223503	0.846889
210812569	chr2:210812569:G:A	2.17308e-13	-0.104589	0.916117
210812656	chr2:210812656:C:T	3.74528e-13	2.53823	-1.18236
210812700	chr2:210812700:AT:A	4.05107e-13	2.60363	-1.16926
210813874	chr2:210813874:AGTT:A	6.63045e-14	-0.270878	-0.104651
210814033	chr2:210814033:T:C	1.25335e-14	-2.04138	-2.87485e-10
210814267	chr2:210814267:G:A	2.73841e-14	-2.99727e-10	-1.25982
210814457	chr2:210814457:T:C	6.8709e-14	-0.0839763	-0.255929
210814464	chr2:210814464:G:A	5.69481e-13	2.92024	-1.1453
210814606	chr2:210814606:C:G	5.09766e-13	2.83528	-1.17111
210815387	chr2:210815387:A:G	8.79309e-14	-0.450934	0.357699
210815677	chr2:210815677:A:G	4.8304e-13	2.80457	-1.19426
210815925	chr2:210815925:T:C	4.21877e-14	-2.99727e-10	-0.827658
210816519	chr2:210816519:G:A	1.63777e-11	5.6773	-0.543417
210816677	chr2:210816677:A:C	4.53747e-14	-2.99727e-10	-0.754831
210816714	chr2:210816714:A:G	3.52673e-14	0.173809	-1.18064
210817701	chr2:210817701:C:T	3.9321e-14	-2.99727e-10	-0.898027
210817791	chr2:210817791:A:G	1.42584e-13	-0.333928	0.724075
210818420	chr2:210818420:G:C	6.40769e-15	-1.55207	-1.16022
210818490	chr2:210818490:A:G	2.77496e-14	-2.99727e-10	-1.24656
210818733	chr2:210818733:G:A	8.88787e-14	-2.99727e-10	-0.0825131
210819041	chr2:210819041:A:G	6.06531e-14	-2.99727e-10	-0.464615
210819166	chr2:210819166:G:A	9.235e-14	-0.222703	0.178503
210819425	chr2:210819425:A:G	1.87275e-11	6.03159	-0.763631
210820009	chr2:210820009:A:G	3.79869e-13	2.55858	-1.18854
210820209	chr2:210820209:A:G	6.77686e-14	-0.279544	-0.0741423
210820264	chr2:210820264:C:T	2.97508e-14	-2.99727e-10	-1.17693
210820339	chr2:210820339:T:C	5.56071e-15	-1.59955	-1.25451
210820547	chr2:210820547:A:G	4.43971e-15	-1.95665	-1.12254
210821040	chr2:210821040:C:T	3.04073e-14	-2.99727e-10	-1.1551
210821355	chr2:210821355:G:A	6.82817e-14	-2.99727e-10	-0.346144
210821370	chr2:210821370:G:A	4.83415e-13	2.76976	-1.15867
210821559	chr2:210821559:C:T	1.93121e-13	0.0593792	0.634153
210821560	chr2:210821560:G:A	6.10679e-14	-2.99727e-10	-0.4578
210821686	chr2:210821686:C:T	5.17619e-14	-2.99727e-10	-0.623132
210821725	chr2:210821725:G:A	4.7902e-13	2.75853	-1.15658
210821867	chr2:210821867:T:C	3.80822e-14	-2.99727e-10	-0.930038
210821932	chr2:210821932:G:C	3.94912e-12	4.40247	-0.691012
210822469	chr2:210822469:G:A	3.15939e-14	-2.99727e-10	-1.11682
210822662	chr2:210822662:T:C	1.98309e-13	-2.99727e-10	0.720039
210822874	chr2:210822874:T:C	9.95994e-14	1.19747	-1.1661
210822981	chr2:210822981:T:A	6.24809e-14	-0.423562	-0.0113628
210823275	chr2:210823275:C:T	3.02298e-14	-2.99727e-10	-1.16096
210823652	chr2:210823652:T:C	2.73491e-14	-2.99727e-10	-1.2611
210823800	chr2:210823800:A:G	3.23772e-14	-2.99727e-10	-1.09233
210824851	chr2:210824851:C:T	3.57982e-14	-2.99727e-10	-0.991889
210824879	chr2:210824879:C:T	3.24814e-14	-0.753209	-0.335909
210824896	chr2:210824896:C:G	2.20964e-14	-1.47437	-2.87485e-10
210824904	chr2:210824904:G:T	1.2652e-14	-2.03197	-2.87485e-10
210824938	chr2:210824938:A:G	2.8231e-14	-2.99727e-10	-1.22937
210825426	chr2:210825426:A:G	4.74157e-13	-1.87246	3.46421
210825634	chr2:210825634:A:G	3.1902e-14	-0.722067	-0.385049
210825692	chr2:210825692:A:T	2.0157e-13	-2.99727e-10	0.736353
210825759	chr2:210825759:A:G	3.5521e-14	-2.99727e-10	-0.999663
210825782	chr2:210825782:G:T	5.65225e-15	-2.04841	-0.789318
210825970	chr2:210825970:C:G	3.79755e-15	-1.97939	-1.25604
210826000	chr2:210826000:A:G	1.68901e-13	-2.99727e-10	0.559524
210826193	chr2:210826193:T:C	2.85064e-14	-2.99727e-10	-1.21966
210826620	chr2:210826620:T:C	8.20819e-15	-1.35347	-1.11118
210826756	chr2:210826756:T:TC	6.08681e-15	-2.03771	-0.725956
210826873	chr2:210826873:T:A	2.96964e-14	-2.99727e-10	-1.17876
210826906	chr2:210826906:T:C	3.40271e-14	-2.99727e-10	-1.04263
210827286	chr2:210827286:A:G	3.50878e-14	-0.812597	-0.199336
210827302	chr2:210827302:T:C	3.68993e-14	-2.99727e-10	-0.961594
210827637	chr2:210827637:AT:A	2.61345e-14	-1.30653	-2.87485e-10
210827698	chr2:210827698:A:G	6.38093e-14	-1.09023	0.676341
210827894	chr2:210827894:A:T	1.88961e-13	-2.99727e-10	0.671755
210828298	chr2:210828298:T:C	3.61859e-14	-2.99727e-10	-0.981117
210828673	chr2:210828673:T:C	4.79119e-14	-1.04326	0.342838
210829326	chr2:210829326:C:T	2.8607e-14	-2.99727e-10	-1.21614
210829410	chr2:210829410:A:G	1.41915e-13	-2.99727e-10	0.385444
210829671	chr2:210829671:G:A	3.85341e-14	-2.99727e-10	-0.918243
210829725	chr2:210829725:A:G	6.8628e-14	-2.99727e-10	-0.341085
210829833	chr2:210829833:A:C	3.25348e-14	-2.99727e-10	-1.08748
210829982	chr2:210829982:A:G	3.90814e-15	-1.94542	-1.2613
210830012	chr2:210830012:G:A	9.41931e-14	-1.93284	1.9084
210830111	chr2:210830111:T:A	2.76733e-14	-2.99727e-10	-1.24932
210830301	chr2:210830301:A:C	3.57758e-14	-2.99727e-10	-0.992516
210830433	chr2:210830433:T:A	3.12069e-14	-2.99727e-10	-1.12915
210830665	chr2:210830665:T:A	3.02097e-14	-2.99727e-10	-1.16162
210831107	chr2:210831107:G:T	2.31174e-13	1.582	-0.708612
210831147	chr2:210831147:G:A	6.6316e-14	-2.99727e-10	-0.375355
210831191	chr2:210831191:G:A	4.84511e-15	-2.0137	-0.978121
210831273	chr2:210831273:A:G	1.70018e-13	-2.99727e-10	0.56612
210831409	chr2:210831409:A:G	3.05781e-14	-2.99727e-10	-1.1495
210831420	chr2:210831420:G:A	1.34019e-14	-1.97439	-2.87485e-10
210831671	chr2:210831671:C:A	8.85501e-14	0.541875	-0.628092
210831699	chr2:210831699:G:A	9.12664e-14	-0.862789	0.806786
210831845	chr2:210831845:G:A	3.23076e-14	-2.99727e-10	-1.09448
210832181	chr2:210832181:A:G	2.10545e-14	-0.81336	-0.70931
210832394	chr2:210832394:T:C	3.05449e-14	-2.99727e-10	-1.15059
210832671	chr2:210832671:A:G	3.05756e-14	-2.99727e-10	-1.14958
210832824	chr2:210832824:C:T	3.05069e-14	-2.99727e-10	-1.15183
210832982	chr2:210832982:A:G	2.28173e-13	1.73037	-0.870053
210833128	chr2:210833128:G:A	6.59882e-14	-2.99727e-10	-0.380311
210833326	chr2:210833326:A:C	9.2546e-14	-0.498445	0.456365
210833465	chr2:210833465:C:T	1.83485e-12	-0.891496	3.83643
210833482	chr2:210833482:G:A	8.07267e-14	-2.99727e-10	-0.178717
210833577	chr2:210833577:A:C	1.68016e-13	-0.387887	0.942162
210834076	chr2:210834076:G:A	3.44619e-14	-2.99727e-10	-1.02993
210834198	chr2:210834198:G:A	3.37197e-14	-2.99727e-10	-1.0517
210834268	chr2:210834268:A:G	3.28951e-14	-2.99727e-10	-1.07646
210834287	chr2:210834287:G:A	1.21422e-12	-1.3155	3.84757
210834770	chr2:210834770:G:T	9.23205e-14	-0.725619	0.6811
210834850	chr2:210834850:C:T	3.53152e-14	-2.99727e-10	-1.00547
210835156	chr2:210835156:T:C	3.41182e-14	-2.99727e-10	-1.03996
210835311	chr2:210835311:G:A	2.73235e-14	-2.99727e-10	-1.26204
210835449	chr2:210835449:C:T	3.60632e-14	-2.99727e-10	-0.984512
210836373	chr2:210836373:A:G	2.73346e-14	-2.99727e-10	-1.26163
210836673	chr2:210836673:A:G	2.78945e-14	-2.99727e-10	-1.24136
210836680	chr2:210836680:C:A	3.66802e-14	-2.99727e-10	-0.96755
210837212	chr2:210837212:G:A	3.44195e-14	-2.99727e-10	-1.03116
210837258	chr2:210837258:C:G	1.03422e-13	0.970031	-0.901001
210837319	chr2:210837319:A:T	2.8781e-14	-2.99727e-10	-1.21007
210837389	chr2:210837389:T:G	3.13876e-14	-2.99727e-10	-1.12337
210837394	chr2:210837394:A:G	2.78861e-14	-2.99727e-10	-1.24166
210837698	chr2:210837698:G:A	3.13646e-14	-2.99727e-10	-1.12411
210837978	chr2:210837978:C:T	3.25214e-14	-2.99727e-10	-1.08789
210838082	chr2:210838082:C:T	8.62909e-15	-2.02414	-0.390509
210838621	chr2:210838621:G:A	1.67956e-14	-1.74867	-2.87485e-10
210838693	chr2:210838693:G:A	3.19782e-14	-2.99727e-10	-1.10473
210838746	chr2:210838746:G:A	1.53899e-13	-2.99727e-10	0.466512
210839145	chr2:210839145:A:C	2.47413e-14	-0.37177	-0.98954
210839186	chr2:210839186:A:G	2.73696e-14	-2.99727e-10	-1.26035
210839308	chr2:210839308:C:G	4.30152e-15	-1.86109	-1.24973
210839632	chr2:210839632:A:G	3.76904e-15	-2.00766	-1.23531
210839692	chr2:210839692:G:A	2.76231e-14	-2.99727e-10	-1.25114
210839788	chr2:210839788:T:C	3.43236e-14	-2.99727e-10	-1.03395
210840756	chr2:210840756:C:T	2.7322e-14	-2.99727e-10	-1.26209
210841458	chr2:210841458:TAGTATA:T	5.68309e-14	-2.99727e-10	-0.529706
210841836	chr2:210841836:T:A	5.0557e-14	-2.99727e-10	-0.646686
210842165	chr2:210842165:G:GA	5.96415e-14	-2.99727e-10	-0.481434
210842254	chr2:210842254:T:C	3.23848e-14	-2.99727e-10	-1.0921
210844669	chr2:210844669:C:T	3.54547e-14	-1.01084	0.00931307
210844879	chr2:210844879:C:T	3.12176e-14	-2.99727e-10	-1.1288
210845148	chr2:210845148:A:C	8.50986e-15	-1.25914	-1.16942
210845325	chr2:210845325:GAGC:G	2.78135e-14	-2.99727e-10	-1.24426
210845454	chr2:210845454:T:A	4.22895e-14	0.256614	-1.08186
210845654	chr2:210845654:A:G	2.91168e-14	-2.99727e-10	-1.19847
210845822	chr2:210845822:A:G	2.81668e-14	-2.99727e-10	-1.23164
210846620	chr2:210846620:G:A	3.28699e-14	-2.99727e-10	-1.07723
210846828	chr2:210846828:T:C	1.33268e-13	-2.99727e-10	0.322575
210846869	chr2:210846869:T:G	2.57085e-14	-1.24295	-0.0800141
210847218	chr2:210847218:T:G	2.97128e-14	-2.99727e-10	-1.17821
210848227	chr2:210848227:CACTT:C	2.5367e-14	-1.33634	-2.87485e-10
210848237	chr2:210848237:A:C	3.52989e-14	-2.99727e-10	-1.00594
210848337	chr2:210848337:A:G	6.61205e-14	-2.99727e-10	-0.378308
210848616	chr2:210848616:T:C	4.11847e-14	0.289951	-1.14167
210848736	chr2:210848736:A:C	4.92363e-14	-2.99727e-10	-0.673155
210848737	chr2:210848737:G:A	4.94431e-14	-2.99727e-10	-0.668963
210849112	chr2:210849112:C:T	2.74246e-14	-2.99727e-10	-1.25835
210849541	chr2:210849541:C:T	6.66938e-14	0.548187	-0.917861
210849562	chr2:210849562:A:G	3.29074e-14	-2.99727e-10	-1.07609
210849724	chr2:210849724:CCTCT:C	7.02933e-15	-1.46926	-1.15044
210850761	chr2:210850761:G:T	8.15628e-15	-1.48397	-0.987032
210851352	chr2:210851352:A:G	5.06716e-14	-2.99727e-10	-0.64442
210851365	chr2:210851365:T:C	4.94338e-15	-1.911	-1.06073
210851428	chr2:210851428:A:C	3.04211e-14	-2.99727e-10	-1.15465
210851904	chr2:210851904:AT:A	3.9537e-14	-2.99727e-10	-0.89255
210852380	chr2:210852380:C:G	3.60657e-14	-2.99727e-10	-0.984443
210852833	chr2:210852833:G:A	4.40894e-14	-2.99727e-10	-0.783566
210852965	chr2:210852965:A:G	1.37712e-14	-1.94721	-2.87485e-10
210852971	chr2:210852971:G:A	8.39169e-15	-1.56618	-0.876364
210852982	chr2:210852982:G:C	1.47735e-13	-2.99727e-10	0.425632
210853547	chr2:210853547:T:G	4.03877e-14	0.171499	-1.04276
210853637	chr2:210853637:T:C	1.68704e-14	-0.520298	-1.22392
210853889	chr2:210853889:T:C	9.02026e-14	0.750125	-0.817853
210854161	chr2:210854161:C:T	8.06404e-15	-1.41433	-1.06804
210854299	chr2:210854299:T:C	2.39441e-14	-1.89962	0.505555
210854516	chr2:210854516:T:C	1.06013e-13	-2.99727e-10	0.0937757
210854592	chr2:210854592:T:C	1.01409e-14	-1.05518	-1.19803
210854646	chr2:210854646:T:C	1.76771e-13	-2.99727e-10	0.605068
210854664	chr2:210854664:G:A	1.13501e-13	-2.03933	2.20135
210856565	chr2:210856565:A:G	5.25102e-14	-2.99727e-10	-0.608779
210856947	chr2:210856947:T:A	5.9701e-15	-1.97358	-0.809445
210856964	chr2:210856964:G:A	5.5186e-14	-2.99727e-10	-0.559078
210858138	chr2:210858138:A:G	4.7994e-14	-2.99727e-10	-0.698711
210858426	chr2:210858426:T:C	1.59325e-13	-2.99727e-10	0.501158
210858927	chr2:210858927:G:A	5.68688e-14	-2.99727e-10	-0.529039
210859004	chr2:210859004:A:G	4.2602e-15	-1.8677	-1.25277
210859021	chr2:210859021:A:G	3.36349e-14	0.0773686	-1.13159
210859097	chr2:210859097:G:A	2.9013e-14	-2.99727e-10	-1.20204
210859326	chr2:210859326:A:T	7.64843e-13	0.174971	1.89491
210859600	chr2:210859600:T:C	8.55641e-15	-2.01899	-0.404115
210859843	chr2:210859843:G:A	4.18053e-15	-1.87806	-1.26128
210859987	chr2:210859987:A:ACT	5.70929e-14	-2.99727e-10	-0.525106
210860118	chr2:210860118:T:C	5.7004e-14	-2.99727e-10	-0.526664
210860234	chr2:210860234:C:T	2.68019e-14	-0.339909	-0.941406
210860392	chr2:210860392:T:C	5.51969e-15	-1.6405	-1.22096
210860724	chr2:210860724:G:A	7.30523e-14	-2.99727e-10	-0.27861
210861072	chr2:210861072:A:G	6.36159e-14	-2.99727e-10	-0.416923
210861226	chr2:210861226:T:C	1.64481e-13	-1.91861	2.45163
210861242	chr2:210861242:G:A	3.10798e-14	-2.99727e-10	-1.13323
210861290	chr2:210861290:C:T	3.75376e-14	-2.99727e-10	-0.944443
210861299	chr2:210861299:A:G	6.31539e-14	-0.424211	-2.87485e-10
210861314	chr2:210861314:C:A	4.76353e-14	-2.99727e-10	-0.706211
210861923	chr2:210861923:A:T	1.46543e-14	-1.88505	-2.87485e-10
210862145	chr2:210862145:A:G	1.81739e-14	-1.53669	-0.133113
210862294	chr2:210862294:T:G	1.66597e-14	-1.52	-0.236798
210862305	chr2:210862305:A:G	9.93188e-15	-1.61023	-0.663802
210862398	chr2:210862398:T:G	4.12402e-14	-2.99727e-10	-0.850374
210862969	chr2:210862969:C:G	1.60562e-14	-1.30312	-0.490572
210863545	chr2:210863545:G:C	4.20477e-14	-2.99727e-10	-0.830982
210863890	chr2:210863890:T:C	1.59649e-13	-2.99727e-10	0.503194
210864456	chr2:210864456:A:G	3.7873e-14	-2.99727e-10	-0.935547
210865000	chr2:210865000:C:T	8.83389e-15	-2.03245	-0.358742
210865390	chr2:210865390:A:C	3.75796e-14	-1.6443	0.700971
210865833	chr2:210865833:T:G	1.59101e-14	-0.866575	-0.936257
210866349	chr2:210866349:C:T	5.19921e-15	-1.81519	-1.10609
210866421	chr2:210866421:C:T	1.71063e-13	-2.99727e-10	0.572243
210866629	chr2:210866629:C:G	4.8135e-14	-1.58766	0.891883
210866635	chr2:210866635:C:T	2.32585e-14	-0.823451	-0.599665
210866729	chr2:210866729:G:A	3.25178e-14	-2.99727e-10	-1.088
210866849	chr2:210866849:G:C	1.53503e-14	-1.83865	-2.87485e-10
210867010	chr2:210867010:A:G	1.87369e-14	-1.63929	-2.87485e-10
210867015	chr2:210867015:A:G	1.19634e-13	-2.99727e-10	0.214654
210867024	chr2:210867024:C:T	1.64481e-14	-1.76958	-2.87485e-10
210867383	chr2:210867383:C:CA	4.19345e-14	-2.99727e-10	-0.833678
210867684	chr2:210867684:AACAC:A	9.09979e-14	-0.955987	0.897037
210867724	chr2:210867724:C:T	4.71406e-14	-2.99727e-10	-0.716651
210867728	chr2:210867728:G:A	2.97768e-14	-2.99727e-10	-1.17606
210867777	chr2:210867777:A:G	3.84997e-15	-1.9696	-1.25212
210867972	chr2:210867972:G:A	4.40618e-14	-0.784193	-2.87485e-10
210867981	chr2:210867981:G:T	1.02449e-13	-2.99727e-10	0.059583
210868215	chr2:210868215:T:A	1.35283e-13	-2.99727e-10	0.337585
210868868	chr2:210868868:TC:T	3.27667e-14	-2.99727e-10	-1.08037
210868887	chr2:210868887:C:T	2.93359e-14	-2.99727e-10	-1.19097
210869246	chr2:210869246:G:A	3.35841e-14	-2.99727e-10	-1.05573
210869351	chr2:210869351:G:A	1.60784e-14	-1.85738	0.0650669
210869375	chr2:210869375:G:C	6.63857e-15	-1.90602	-0.770873
210869574	chr2:210869574:C:G	3.63746e-14	-2.99727e-10	-0.975916
210870072	chr2:210870072:A:G	4.68584e-14	-2.99727e-10	-0.722655
210870107	chr2:210870107:G:C	2.01938e-14	-0.450728	-1.11368
210870211	chr2:210870211:A:C	3.33983e-13	-1.90229	3.14359
210870370	chr2:210870370:T:G	2.78364e-14	-2.99727e-10	-1.24344
210870566	chr2:210870566:GTTTTA:G	8.06645e-14	-0.928823	0.749336
210870572	chr2:210870572:A:G	8.08626e-14	-0.932631	0.755597
210870648	chr2:210870648:C:A	3.309e-14	-2.99727e-10	-1.07056
210871059	chr2:210871059:G:A	5.63389e-14	-2.99727e-10	-0.5384
210871438	chr2:210871438:G:A	4.0293e-14	-2.99727e-10	-0.873608
210871502	chr2:210871502:G:A	4.14625e-15	-2.01646	-1.13112
210871541	chr2:210871541:A:G	3.57363e-14	-2.99727e-10	-0.99362
210871574	chr2:210871574:C:A	4.76862e-14	-0.705144	-2.87485e-10
210871641	chr2:210871641:A:G	7.70498e-15	-1.58894	-0.938977
210871963	chr2:210871963:C:T	4.33013e-15	-1.93017	-1.17402
210872211	chr2:210872211:A:T	2.81481e-14	-2.99727e-10	-1.23231
210872252	chr2:210872252:G:A	2.91457e-14	-2.99727e-10	-1.19748
210872345	chr2:210872345:G:A	1.88353e-14	-0.379444	-1.25461
210872355	chr2:210872355:A:G	2.90056e-14	-2.99727e-10	-1.2023
210872551	chr2:210872551:A:G	1.24489e-14	-2.04816	-2.87485e-10
210873072	chr2:210873072:A:T	3.32794e-14	-2.99727e-10	-1.06485
210873409	chr2:210873409:C:G	5.93964e-14	-2.99727e-10	-0.485552
210873868	chr2:210873868:C:G	2.98036e-14	-2.99727e-10	-1.17516
210874111	chr2:210874111:G:A	2.67623e-14	-0.169401	-1.11339
210874115	chr2:210874115:G:A	4.4729e-15	-2.03782	-1.03393
210874551	chr2:210874551:G:C	4.36516e-15	-2.01264	-1.08349
210874592	chr2:210874592:T:C	5.37494e-15	-1.70221	-1.18583
210874729	chr2:210874729:T:C	4.33504e-14	-2.99727e-10	-0.80047
210874735	chr2:210874735:T:C	2.84127e-14	-2.99727e-10	-1.22295
210874835	chr2:210874835:T:A	5.03052e-15	-1.7166	-1.23766
210874986	chr2:210874986:T:C	2.9776e-14	0.00421667	-1.1803
210875208	chr2:210875208:A:G	7.09591e-14	-2.99727e-10	-0.307682
210875292	chr2:210875292:G:A	9.88696e-15	-1.04534	-1.23323
210875463	chr2:210875463:T:C	6.21744e-15	-2.01212	-0.730309
210875533	chr2:210875533:T:C	6.60939e-14	-2.99727e-10	-0.37871
210875993	chr2:210875993:T:C	2.7402e-14	-2.99727e-10	-1.25917
210876470	chr2:210876470:A:C	1.97611e-14	-0.720952	-0.865118
210876516	chr2:210876516:A:G	1.94832e-14	-0.697944	-0.902288
210876528	chr2:210876528:A:G	9.42169e-14	-0.0241865	-2.87485e-10
210876590	chr2:210876590:G:A	2.76849e-14	-0.106154	-1.14275
210877067	chr2:210877067:A:G	2.56631e-14	-1.32473	-2.87485e-10
210877385	chr2:210877385:G:A	1.90401e-14	-0.612685	-1.01055
210877419	chr2:210877419:C:T	5.89088e-14	-2.99727e-10	-0.493796
210877545	chr2:210877545:G:A	1.96111e-14	-0.409399	-1.18429
210877738	chr2:210877738:G:A	5.89629e-14	-2.99727e-10	-0.492878
210878142	chr2:210878142:T:C	4.36297e-15	-1.83945	-1.25718
210878237	chr2:210878237:T:G	1.08725e-14	-1.47574	-0.707808
210878349	chr2:210878349:G:A	2.80241e-14	-2.99727e-10	-1.23672
210878496	chr2:210878496:T:A	3.23246e-14	-2.99727e-10	-1.09396
210878700	chr2:210878700:T:C	3.00307e-14	-2.99727e-10	-1.16757
210878707	chr2:210878707:C:T	2.79604e-14	-2.99727e-10	-1.239
210878722	chr2:210878722:G:C	3.05941e-14	-2.99727e-10	-1.14898
210878804	chr2:210878804:C:CA	2.91858e-14	-1.1961	-2.87485e-10
210878889	chr2:210878889:GC:G	2.77473e-14	-2.99727e-10	-1.24665
210879096	chr2:210879096:A:G	5.02391e-14	-2.99727e-10	-0.652992
210879336	chr2:210879336:T:C	6.01906e-14	-2.99727e-10	-0.47227
210879538	chr2:210879538:A:G	4.5135e-14	-2.99727e-10	-0.760128
210879774	chr2:210879774:C:T	2.02015e-14	-0.936451	-0.62758
210879893	chr2:210879893:A:G	2.36817e-14	-1.35208	-0.0530067
210879930	chr2:210879930:T:C	1.72046e-14	-0.551877	-1.17273
210881102	chr2:210881102:G:T	4.7415e-14	-2.99727e-10	-0.710847
210881607	chr2:210881607:T:C	3.90615e-14	-2.99727e-10	-0.904648
210882128	chr2:210882128:C:G	2.74761e-14	-2.99727e-10	-1.25647
210882698	chr2:210882698:T:A	4.84336e-14	-2.03006	1.34046
210882803	chr2:210882803:C:A	4.33142e-14	-2.99727e-10	-0.801305
210883135	chr2:210883135:A:G	5.89803e-14	-2.99727e-10	-0.492582
210884120	chr2:210884120:G:A	7.77166e-14	-2.99727e-10	-0.216717
210884307	chr2:210884307:C:A	4.43862e-15	-1.83063	-1.24881
210884430	chr2:210884430:G:A	3.43316e-14	-2.99727e-10	-1.03372
210884954	chr2:210884954:A:G	3.85804e-14	-2.99727e-10	-0.917041
210885034	chr2:210885034:A:T	6.15164e-14	-1.81608	1.3656
210885266	chr2:210885266:A:G	5.51938e-14	-1.71388	1.15494
210885831	chr2:210885831:T:C	5.50786e-14	-1.73258	1.17156
210885890	chr2:210885890:G:C	4.98e-15	-1.76102	-1.20334
210886196	chr2:210886196:G:A	3.56612e-15	-2.03625	-1.26206
210886476	chr2:210886476:T:G	4.50819e-14	-2.99727e-10	-0.761306
210886615	chr2:210886615:C:G	4.85768e-14	-2.99727e-10	-0.68664
210886629	chr2:210886629:T:C	4.24417e-14	-2.99727e-10	-0.821655
210886720	chr2:210886720:A:G	5.99812e-14	-2.99727e-10	-0.475755
210886802	chr2:210886802:CTTTA:C	4.17887e-15	-1.8785	-1.26124
210886843	chr2:210886843:A:T	2.79106e-14	-2.99727e-10	-1.24078
210886929	chr2:210886929:C:A	3.11109e-14	-2.99727e-10	-1.13223
210887193	chr2:210887193:T:A	2.73229e-14	-2.99727e-10	-1.26206
210887543	chr2:210887543:G:A	3.47599e-14	-2.99727e-10	-1.02132
210887594	chr2:210887594:A:T	2.74635e-14	-2.99727e-10	-1.25693
210887715	chr2:210887715:T:G	3.91661e-15	-1.96721	-1.23735
210887852	chr2:210887852:C:T	2.73333e-14	-2.99727e-10	-1.26168
210887856	chr2:210887856:G:A	3.67501e-14	-2.99727e-10	-0.965646
210888126	chr2:210888126:G:T	3.10124e-14	-2.99727e-10	-1.1354
210889045	chr2:210889045:G:A	4.00735e-14	0.294103	-1.17317
210889070	chr2:210889070:G:A	7.25871e-14	-2.99727e-10	-0.284999
210889103	chr2:210889103:C:T	5.78835e-14	-2.99727e-10	-0.511353
210889108	chr2:210889108:G:A	2.97821e-14	-2.99727e-10	-1.17588
210889493	chr2:210889493:C:T	3.13875e-14	-0.0155923	-1.10778
210889521	chr2:210889521:A:T	2.85634e-14	-2.99727e-10	-1.21766
210889685	chr2:210889685:C:T	3.04024e-14	-2.99727e-10	-1.15527
210889848	chr2:210889848:C:T	3.4693e-14	0.10946	-1.13271
210889873	chr2:210889873:G:A	3.03778e-14	0.0282196	-1.18429
210889987	chr2:210889987:A:G	4.18413e-14	-0.835901	-2.87485e-10
210890219	chr2:210890219:GGCAAAT:G	4.05806e-15	-1.90707	-1.26201
210890298	chr2:210890298:A:G	2.76063e-14	-2.99727e-10	-1.25174
210890590	chr2:210890590:C:T	3.11917e-14	-2.99727e-10	-1.12963
210890623	chr2:210890623:A:G	3.03509e-14	-2.99727e-10	-1.15696
210890797	chr2:210890797:A:T	2.73443e-14	-2.99727e-10	-1.26128
210890826	chr2:210890826:A:G	3.85785e-15	-1.96223	-1.25745
210890982	chr2:210890982:G:T	2.79905e-14	-2.99727e-10	-1.23792
210890998	chr2:210890998:C:G	4.06822e-14	0.183953	-1.04795
210891031	chr2:210891031:T:C	4.68381e-15	-2.01323	-1.01244
210891559	chr2:210891559:G:A	1.63992e-14	-1.77256	-2.87485e-10
210891717	chr2:210891717:A:C	2.76981e-14	-2.99727e-10	-1.24842
210892017	chr2:210892017:C:A	4.40452e-15	-1.83042	-1.25674
210892217	chr2:210892217:CCTT:C	4.8132e-14	-2.99727e-10	-0.69584
210892239	chr2:210892239:A:G	7.48118e-14	-2.99727e-10	-0.25481
210892488	chr2:210892488:A:G	5.8231e-14	-2.99727e-10	-0.505369
210892656	chr2:210892656:A:G	3.99414e-14	-2.99727e-10	-0.882374
210892885	chr2:210892885:C:T	3.81792e-15	-1.97085	-1.25923
210893002	chr2:210893002:G:A	4.18073e-14	-2.99727e-10	-0.836716
210893109	chr2:210893109:G:T	2.95452e-14	-2.99727e-10	-1.18386
210893346	chr2:210893346:G:A	2.19326e-14	-0.322615	-1.1592
210893517	chr2:210893517:A:G	3.5476e-14	-2.99727e-10	-1.00093
210893940	chr2:210893940:G:A	1.27068e-14	-2.02765	-2.87485e-10
210894030	chr2:210894030:G:A	4.64818e-14	-2.99727e-10	-0.730725
210894032	chr2:210894032:G:A	2.76443e-14	-2.99727e-10	-1.25036
210894275	chr2:210894275:A:G	4.07279e-15	-2.0372	-1.12826
210894348	chr2:210894348:A:T	2.9575e-14	-0.0098446	-1.17301
210894376	chr2:210894376:G:A	3.57564e-14	-2.99727e-10	-0.993056
210894402	chr2:210894402:T:C	3.24734e-14	-2.99727e-10	-1.08936
210894652	chr2:210894652:T:G	3.23488e-14	-2.99727e-10	-1.09321
210894797	chr2:210894797:T:C	3.50324e-14	-2.99727e-10	-1.01351
210895158	chr2:210895158:G:C	2.60911e-14	-0.0485294	-1.25966
210895269	chr2:210895269:A:G	2.73491e-14	-2.99727e-10	-1.2611
210895376	chr2:210895376:T:C	3.71117e-15	-2.04033	-1.21811
210895580	chr2:210895580:G:A	4.44957e-14	-2.99727e-10	-0.774393
210895670	chr2:210895670:T:C	5.9501e-14	-2.99727e-10	-0.483793
210896459	chr2:210896459:T:C	4.39617e-15	-2.03205	-1.057
210896474	chr2:210896474:T:C	8.93205e-15	-1.76943	-0.610714
210896842	chr2:210896842:G:T	3.80192e-14	-2.99727e-10	-0.931696
210896854	chr2:210896854:A:G	3.95725e-15	-1.96058	-1.23366
210897015	chr2:210897015:A:G	3.06326e-14	-2.99727e-10	-1.14772
210897142	chr2:210897142:G:T	3.01052e-14	-2.99727e-10	-1.16509
210897289	chr2:210897289:A:G	2.73966e-14	-2.99727e-10	-1.25937
210897792	chr2:210897792:G:C	1.021e-14	-1.72187	-0.524549
210898092	chr2:210898092:C:T	3.71079e-15	-1.99694	-1.2616
210898264	chr2:210898264:G:A	5.11531e-14	0.595516	-1.23048
210898701	chr2:210898701:G:T	1.13354e-13	-2.99727e-10	0.160733
210898870	chr2:210898870:C:T	2.71047e-14	-0.421556	-0.848522
210899221	chr2:210899221:C:T	6.01028e-14	-2.04417	1.57044
210899410	chr2:210899410:A:G	2.90066e-14	-2.02107	0.818803
210899504	chr2:210899504:C:T	5.16197e-14	-0.987371	0.361488
210899525	chr2:210899525:A:G	6.36761e-14	-2.99727e-10	-0.415977
210899612	chr2:210899612:T:C	2.94473e-14	-2.99727e-10	-1.18718
210900045	chr2:210900045:A:T	3.61366e-14	0.0909434	-1.07342
210900152	chr2:210900152:A:G	3.80017e-14	-2.99727e-10	-0.932156
210900338	chr2:210900338:C:T	3.53408e-15	-2.0453	-1.26203
210900479	chr2:210900479:G:A	5.35759e-14	-1.83875	1.25007
210900543	chr2:210900543:C:A	3.5619e-15	-2.04828	-1.25121
210900585	chr2:210900585:C:G	2.93371e-14	-0.0642893	-1.12664
210900683	chr2:210900683:T:G	3.46843e-14	-2.99727e-10	-1.0235
210902058	chr2:210902058:A:G	6.19074e-14	-2.99727e-10	-0.444146
210902109	chr2:210902109:G:T	1.62526e-13	0.521049	-2.87485e-10
210902132	chr2:210902132:C:T	2.87727e-14	-1.21036	-2.87485e-10
210902358	chr2:210902358:TATAAGA:T	5.76321e-14	-2.99727e-10	-0.515707
210902521	chr2:210902521:C:T	4.33584e-14	-2.99727e-10	-0.800285
210902707	chr2:210902707:G:A	6.56703e-14	-2.99727e-10	-0.385139
210902988	chr2:210902988:T:C	4.69103e-14	-2.99727e-10	-0.721548
210903006	chr2:210903006:G:T	2.62633e-13	-2.99727e-10	1.00097
210903184	chr2:210903184:G:A	3.31385e-14	-2.99727e-10	-1.06909
210903430	chr2:210903430:T:G	2.84167e-14	-2.99727e-10	-1.22281
210903514	chr2:210903514:AG:A	2.73317e-14	-2.99727e-10	-1.26174
210903654	chr2:210903654:C:T	7.47643e-14	-2.99727e-10	-0.255445
210904029	chr2:210904029:G:A	4.36042e-15	-1.91808	-1.17914
210904094	chr2:210904094:T:A	3.75339e-15	-2.0192	-1.22792
210904367	chr2:210904367:C:T	2.35962e-13	-2.99727e-10	0.893886
210904394	chr2:210904394:G:A	4.58369e-14	-0.664912	-0.0797859
210904430	chr2:210904430:G:C	4.37613e-14	-2.99727e-10	-0.791036
210904607	chr2:210904607:T:C	3.89278e-15	-1.96315	-1.24751
210904614	chr2:210904614:A:T	3.94038e-14	0.34527	-1.24119
210904877	chr2:210904877:A:C	4.38222e-14	-2.99727e-10	-0.789646
210904892	chr2:210904892:C:T	4.36718e-14	-2.99727e-10	-0.793083
210904913	chr2:210904913:A:G	1.10062e-13	-2.99727e-10	0.131255
210904927	chr2:210904927:C:T	3.19156e-14	-1.10669	-2.87485e-10
210905021	chr2:210905021:A:T	3.26967e-14	-2.99727e-10	-1.08251
210905178	chr2:210905178:G:C	1.44002e-14	-0.88195	-1.02059
210905234	chr2:210905234:T:C	2.60688e-14	-0.0545021	-1.25455
210905297	chr2:210905297:A:G	1.29466e-14	-2.00896	-2.87485e-10
210905514	chr2:210905514:C:T	4.35475e-14	-0.510046	-0.285888
210905528	chr2:210905528:C:T	1.77247e-14	-1.11534	-0.579491
210905666	chr2:210905666:A:G	2.78925e-14	-2.99727e-10	-1.24143
210905954	chr2:210905954:A:G	3.30969e-14	-2.99727e-10	-1.07035
210905969	chr2:210905969:A:G	4.65415e-14	0.522268	-1.25171
210905997	chr2:210905997:T:C	5.74985e-14	0.121203	-0.63923
210906141	chr2:210906141:G:A	5.09037e-14	-2.99727e-10	-0.63985
210906170	chr2:210906170:G:C	3.86164e-14	-2.99727e-10	-0.916109
210906191	chr2:210906191:A:G	2.85378e-13	-2.99727e-10	1.08403
210906229	chr2:210906229:T:C	4.80562e-14	-2.99727e-10	-0.697415
210906364	chr2:210906364:T:A	3.79618e-14	-2.99727e-10	-0.933205
210906717	chr2:210906717:A:C	4.29738e-14	-2.99727e-10	-0.809195
210906729	chr2:210906729:A:T	2.78027e-14	-2.99727e-10	-1.24465
210906779	chr2:210906779:C:A	4.64853e-15	-1.77119	-1.26204
210907054	chr2:210907054:C:T	1.26055e-14	-2.03565	-2.87485e-10
210907075	chr2:210907075:G:T	4.58503e-14	-2.99727e-10	-0.744404
210907077	chr2:210907077:G:T	4.63911e-15	-1.78469	-1.25058
210907088	chr2:210907088:G:T	1.14038e-14	-1.0251	-1.11074
210907153	chr2:210907153:T:C	2.87605e-14	-2.99727e-10	-1.21078
210907421	chr2:210907421:C:T	3.90533e-14	-2.99727e-10	-0.904858
210907803	chr2:210907803:G:C	4.433e-14	-2.99727e-10	-0.778125
210907854	chr2:210907854:T:A	4.01179e-15	-1.92381	-1.25674
210907900	chr2:210907900:G:A	3.28798e-14	0.0611016	-1.13803
210907935	chr2:210907935:T:C	4.1712e-14	-2.99727e-10	-0.838997
210908170	chr2:210908170:T:G	6.22106e-14	-2.99727e-10	-0.439261
210908482	chr2:210908482:A:T	7.68209e-14	0.897156	-1.12547
210908770	chr2:210908770:G:A	7.04607e-14	-2.99727e-10	-0.31473
210908958	chr2:210908958:T:A	6.1546e-14	-2.99727e-10	-0.450001
210909295	chr2:210909295:G:T	3.02548e-14	-2.99727e-10	-1.16013
210909396	chr2:210909396:C:T	4.52809e-14	-2.99727e-10	-0.756901
210909456	chr2:210909456:T:C	6.95386e-14	-2.99727e-10	-0.327904
210909482	chr2:210909482:T:C	7.17177e-15	-1.99843	-0.601205
210909686	chr2:210909686:G:T	5.37814e-14	-0.15934	-0.425519
210909762	chr2:210909762:T:A	3.46127e-14	0.218302	-1.24387
210909790	chr2:210909790:A:G	7.75036e-14	-0.219462	-2.87485e-10
210909932	chr2:210909932:T:G	5.89058e-14	-2.99727e-10	-0.493847
210910103	chr2:210910103:G:A	5.93392e-14	-2.99727e-10	-0.486515
210910127	chr2:210910127:G:A	2.76181e-14	-2.99727e-10	-1.25131
210910687	chr2:210910687:C:T	4.54263e-13	0.652667	0.896224
210910688	chr2:210910688:G:A	4.20199e-14	-2.99727e-10	-0.831642
210910934	chr2:210910934:G:T	4.32162e-14	-2.99727e-10	-0.803571
210910968	chr2:210910968:T:G	1.36671e-14	-0.704103	-1.25069
210911388	chr2:210911388:T:C	2.87897e-14	-2.99727e-10	-1.20977
210911639	chr2:210911639:G:C	3.95558e-14	-2.99727e-10	-0.892074
210911737	chr2:210911737:T:A	4.14111e-15	-1.92262	-1.2262
210911852	chr2:210911852:G:C	8.53354e-14	-2.99727e-10	-0.123196
210911955	chr2:210911955:G:T	1.97051e-13	0.713677	-2.87485e-10
210912294	chr2:210912294:C:A	4.15282e-14	-2.99727e-10	-0.843413
210912741	chr2:210912741:A:G	3.86065e-15	-1.9591	-1.25985
210912935	chr2:210912935:C:T	5.75751e-15	-1.60711	-1.21218
210912941	chr2:210912941:C:A	2.74227e-14	-2.99727e-10	-1.25842
210912982	chr2:210912982:T:C	4.19053e-15	-1.87506	-1.2619
210913009	chr2:210913009:G:A	3.03833e-14	-2.99727e-10	-1.15589
210913166	chr2:210913166:A:G	5.92975e-15	-1.69698	-1.09282
210913223	chr2:210913223:G:A	2.81543e-14	-2.99727e-10	-1.23209
210913352	chr2:210913352:G:A	1.71711e-13	-2.99727e-10	0.576024
210913477	chr2:210913477:G:A	3.91617e-15	-1.94356	-1.26112
210913535	chr2:210913535:C:T	3.06831e-14	-2.99727e-10	-1.14607
210913548	chr2:210913548:C:A	3.98778e-15	-1.92578	-1.26077
210913590	chr2:210913590:T:C	2.7594e-14	-2.99727e-10	-1.25219
210914016	chr2:210914016:G:A	3.07288e-14	-2.99727e-10	-1.14459
210914231	chr2:210914231:TG:T	5.76837e-14	-1.14807	0.633257
210914303	chr2:210914303:A:G	5.18285e-15	-1.79026	-1.13417
210914338	chr2:210914338:A:G	2.92486e-14	-2.99727e-10	-1.19395
210914511	chr2:210914511:C:G	5.44424e-14	-2.99727e-10	-0.572644
210914964	chr2:210914964:T:C	1.02054e-13	-1.77395	1.82967
210915345	chr2:210915345:G:A	2.78711e-14	-0.279831	-0.962366
210915500	chr2:210915500:T:C	3.37742e-14	-2.99727e-10	-1.05009
210915540	chr2:210915540:G:A	5.94607e-14	-2.99727e-10	-0.48447
210916125	chr2:210916125:A:G	2.80305e-14	-0.034565	-1.20193
210916485	chr2:210916485:C:T	5.16603e-15	-1.88426	-1.04343
210916514	chr2:210916514:C:T	5.15078e-15	-1.90989	-1.02075
210916859	chr2:210916859:G:A	2.53133e-14	-0.506754	-0.8317
210916945	chr2:210916945:G:T	5.44552e-14	-2.04724	1.47483
210917376	chr2:210917376:A:C	1.26816e-14	-2.02963	-2.87485e-10
210917467	chr2:210917467:G:A	2.32145e-14	-0.597303	-0.827705
210917491	chr2:210917491:G:A	3.51533e-14	-2.99727e-10	-1.01007
210917524	chr2:210917524:A:G	3.07826e-13	-2.99727e-10	1.15975
210917537	chr2:210917537:T:C	2.72779e-14	-0.457474	-0.806236
210917594	chr2:210917594:A:C	5.68651e-14	-2.99727e-10	-0.529105
210917659	chr2:210917659:A:G	3.5284e-14	-2.99727e-10	-1.00636
210917717	chr2:210917717:A:T	4.06867e-15	-1.96955	-1.19692
210917820	chr2:210917820:A:G	6.19363e-14	-1.97292	1.52924
210917894	chr2:210917894:A:G	6.37971e-15	-1.57813	-1.13854
210917950	chr2:210917950:G:A	4.10518e-15	-1.9689	-1.18864
210917975	chr2:210917975:T:C	4.01503e-15	-1.98952	-1.19022
210918100	chr2:210918100:G:A	2.31616e-13	0.875295	-2.87485e-10
210918135	chr2:210918135:C:T	3.28011e-14	-2.99727e-10	-1.07932
210918416	chr2:210918416:C:T	3.91452e-14	-2.99727e-10	-0.902509
210918514	chr2:210918514:T:C	3.31203e-14	-2.99727e-10	-1.06964
210918796	chr2:210918796:G:A	2.81004e-14	-2.99727e-10	-1.234
210918816	chr2:210918816:T:A	3.30583e-14	-2.99727e-10	-1.07151
210918954	chr2:210918954:C:T	2.0282e-14	-0.892034	-0.668017
210919491	chr2:210919491:G:A	3.39077e-14	-2.99727e-10	-1.04614
210919850	chr2:210919850:C:G	4.01977e-14	-2.99727e-10	-0.875977
210920193	chr2:210920193:A:G	3.37753e-14	-2.99727e-10	-1.05006
210920407	chr2:210920407:A:T	3.31634e-14	-2.99727e-10	-1.06834
210920506	chr2:210920506:A:G	3.32095e-14	-2.99727e-10	-1.06695
210920553	chr2:210920553:C:G	1.16364e-13	-0.624574	0.811512
210920568	chr2:210920568:T:C	1.1657e-13	-0.857303	1.04601
210921015	chr2:210921015:G:T	3.32688e-14	-2.99727e-10	-1.06517
210921115	chr2:210921115:G:A	2.75142e-14	-2.99727e-10	-1.25508
210921228	chr2:210921228:CA:C	4.78559e-14	-2.99727e-10	-0.701592
210921685	chr2:210921685:G:A	2.82162e-14	-2.99727e-10	-1.22989
210921993	chr2:210921993:C:A	1.66334e-14	-1.75837	-2.87485e-10
210922031	chr2:210922031:T:G	3.47408e-14	-2.99727e-10	-1.02187
210922042	chr2:210922042:A:G	3.46742e-14	-2.99727e-10	-1.02379
210922223	chr2:210922223:C:T	3.27411e-14	-2.99727e-10	-1.08115
210922527	chr2:210922527:A:G	3.34884e-14	-2.99727e-10	-1.05859
210922605	chr2:210922605:A:G	4.55778e-14	-1.86347	1.1131
210922647	chr2:210922647:A:G	1.36663e-14	-1.68536	-0.269493
210922730	chr2:210922730:T:A	3.37795e-14	-2.99727e-10	-1.04993
210922843	chr2:210922843:T:C	3.45927e-14	-2.99727e-10	-1.02614
210922867	chr2:210922867:T:C	3.35347e-14	-2.99727e-10	-1.05721
210922973	chr2:210922973:C:T	3.39643e-14	-2.99727e-10	-1.04448
210923281	chr2:210923281:T:G	3.52079e-14	-2.99727e-10	-1.00852
210923517	chr2:210923517:T:G	3.45447e-14	-2.99727e-10	-1.02753
210923577	chr2:210923577:A:G	3.45006e-14	-2.99727e-10	-1.02881
210923607	chr2:210923607:A:G	3.3787e-14	-2.99727e-10	-1.04971
210923690	chr2:210923690:C:A	2.53684e-14	-0.46146	-0.874822
210923764	chr2:210923764:C:CAAGACATAT	3.39858e-14	-2.99727e-10	-1.04384
210923848	chr2:210923848:C:T	5.46604e-15	-1.61882	-1.25241
210924189	chr2:210924189:T:C	4.00605e-14	-2.99727e-10	-0.879394
210924457	chr2:210924457:A:T	5.68816e-15	-1.66295	-1.16845
210924564	chr2:210924564:T:C	3.56822e-14	-1.91606	0.920928
210924710	chr2:210924710:A:C	1.26131e-14	-2.03505	-2.87485e-10
210924915	chr2:210924915:A:C	5.21589e-14	-2.99727e-10	-0.615492
210925015	chr2:210925015:T:C	1.24725e-13	1.26061	-1.00429
210925075	chr2:210925075:A:G	3.45023e-14	-2.99727e-10	-1.02876
210925155	chr2:210925155:T:C	3.65424e-14	-0.242549	-0.728764
210925510	chr2:210925510:TG:T	3.5761e-14	-2.99727e-10	-0.992928
210925535	chr2:210925535:A:G	6.84307e-15	-1.3913	-1.25525
210925721	chr2:210925721:G:A	9.20204e-14	-2.99727e-10	-0.047776
210925811	chr2:210925811:T:A	3.41712e-14	-2.99727e-10	-1.0384
210926185	chr2:210926185:T:C	4.27304e-14	-2.99727e-10	-0.814876
210926204	chr2:210926204:G:A	4.21335e-15	-1.87755	-1.25397
210926501	chr2:210926501:G:A	4.46437e-14	-2.99727e-10	-0.771073
210926613	chr2:210926613:A:G	5.03474e-14	-2.99727e-10	-0.650839
210926832	chr2:210926832:A:G	2.66755e-14	-2.04653	0.760489
210927097	chr2:210927097:T:C	1.25781e-14	-2.03783	-2.87485e-10
210927165	chr2:210927165:ACTT:A	3.8136e-14	-2.99727e-10	-0.928627
210927298	chr2:210927298:C:T	5.8632e-14	-2.99727e-10	-0.498505
210927581	chr2:210927581:C:T	2.98587e-14	-2.99727e-10	-1.17331
210927727	chr2:210927727:A:G	3.90501e-14	-2.99727e-10	-0.904941
210927760	chr2:210927760:A:G	1.06189e-13	-2.99727e-10	0.0954301
210927942	chr2:210927942:A:G	5.37488e-15	-1.63509	-1.25296
210928247	chr2:210928247:A:G	4.27996e-15	-2.03087	-1.08497
210928254	chr2:210928254:T:C	2.18891e-14	-1.98966	0.505864
210928418	chr2:210928418:G:A	4.77056e-14	-2.99727e-10	-0.704737
210928505	chr2:210928505:C:T	6.28068e-15	-1.5153	-1.21701
210928580	chr2:210928580:G:T	5.39986e-15	-1.64519	-1.23822
210928631	chr2:210928631:G:A	3.1278e-14	-2.99727e-10	-1.12687
210928820	chr2:210928820:A:C	1.26944e-14	-2.02863	-2.87485e-10
210929002	chr2:210929002:TC:T	1.34164e-14	-1.97331	-2.87485e-10
210929306	chr2:210929306:A:C	5.33025e-15	-1.66292	-1.23347
210929571	chr2:210929571:GTAA:G	4.19854e-14	0.427814	-1.26028
210929792	chr2:210929792:T:C	2.82243e-14	-2.99727e-10	-1.2296
210930706	chr2:210930706:C:T	7.50696e-14	-2.99727e-10	-0.25137
210931027	chr2:210931027:G:A	1.45297e-14	-1.89359	-2.87485e-10
210931064	chr2:210931064:G:A	5.24651e-14	-2.02788	1.41824
210931152	chr2:210931152:C:G	7.50329e-14	-2.99727e-10	-0.251859
210931167	chr2:210931167:C:A	6.82654e-15	-1.5688	-1.08017
210931701	chr2:210931701:T:A	3.02293e-14	0.0680251	-1.229
210932272	chr2:210932272:A:G	3.20116e-14	-2.99727e-10	-1.10369
210932642	chr2:210932642:G:A	3.06936e-14	-2.04219	0.896455
210932889	chr2:210932889:G:A	5.58875e-15	-1.62172	-1.22731
210933119	chr2:210933119:C:T	5.82098e-15	-1.60145	-1.20687
210933168	chr2:210933168:G:A	1.51436e-14	-1.85221	-2.87485e-10
210933212	chr2:210933212:G:A	2.8889e-14	-2.99727e-10	-1.20632
210933263	chr2:210933263:A:C	7.10237e-14	0.955314	-1.26209
210934643	chr2:210934643:G:T	2.82008e-14	0.0316506	-1.26209
210934685	chr2:210934685:T:G	3.44078e-14	-2.99727e-10	-1.0315
210934840	chr2:210934840:CA:C	3.16434e-14	-2.03449	0.919228
210935014	chr2:210935014:A:G	3.67674e-15	-2.04816	-1.2196
210935227	chr2:210935227:T:G	1.72682e-14	-0.931445	-0.789474
210936188	chr2:210936188:G:T	5.76049e-14	-2.99727e-10	-0.516179
210936353	chr2:210936353:T:A	2.26066e-14	-1.96022	0.508682
210936390	chr2:210936390:A:C	4.76579e-14	-2.99727e-10	-0.705737
210937138	chr2:210937138:T:C	2.74225e-14	-2.99727e-10	-1.25842
210937206	chr2:210937206:G:A	7.2393e-15	-1.33766	-1.2526
210937234	chr2:210937234:T:C	1.54457e-14	-0.979772	-0.852682
210937681	chr2:210937681:A:T	2.74044e-14	-2.99727e-10	-1.25908
210937914	chr2:210937914:C:T	1.75108e-14	-1.05031	-0.656661
210938212	chr2:210938212:T:C	5.18399e-15	-1.6745	-1.24971
210938342	chr2:210938342:G:C	5.72973e-14	-2.99727e-10	-0.521533
210938402	chr2:210938402:A:T	2.75032e-14	-1.99161	0.736127
210938436	chr2:210938436:T:G	1.99027e-14	-0.387969	-1.19096
210938553	chr2:210938553:C:T	5.52152e-15	-1.63626	-1.22487
210939258	chr2:210939258:T:A	1.82235e-14	-2.02578	0.358711
210939349	chr2:210939349:T:G	2.0129e-14	-2.03668	0.469056
210939425	chr2:210939425:G:C	2.91188e-14	-2.99727e-10	-1.1984
210939476	chr2:210939476:T:C	1.48165e-14	-0.617213	-1.25683
210939752	chr2:210939752:G:A	2.73998e-14	-2.99727e-10	-1.25925
210939928	chr2:210939928:T:C	4.54097e-13	1.54853	-2.87485e-10
210940036	chr2:210940036:C:T	3.55316e-14	-2.99727e-10	-0.999362
210940103	chr2:210940103:A:G	2.73833e-14	-2.99727e-10	-1.25985
210940127	chr2:210940127:C:T	3.80984e-15	-2.01033	-1.22187
210940686	chr2:210940686:AGTTTTTCCCTTGTATTTTCAATCTGCATTGATTTAGTGCCATATATAAATACTACTTTTGATGGACATTTAGTTTCCTGT:A	2.78011e-14	-2.99727e-10	-1.24471
210940862	chr2:210940862:A:G	5.59345e-14	-2.99727e-10	-0.545605
210940914	chr2:210940914:G:T	4.19332e-14	-2.99727e-10	-0.833708
210940951	chr2:210940951:A:T	4.98907e-14	-2.99727e-10	-0.659952
210940987	chr2:210940987:T:G	5.75786e-14	-2.99727e-10	-0.516635
210941110	chr2:210941110:A:G	3.51834e-14	-2.99727e-10	-1.00921
210941442	chr2:210941442:C:G	5.78192e-14	0.57798	-1.09045
210941459	chr2:210941459:T:G	3.9812e-15	-2.03884	-1.14936
210941591	chr2:210941591:A:G	5.93249e-15	-1.52797	-1.26137
210941856	chr2:210941856:T:C	1.09184e-13	-2.99727e-10	0.123244
210942027	chr2:210942027:T:C	2.81572e-14	-2.99727e-10	-1.23198
210942120	chr2:210942120:T:C	5.29645e-14	-2.99727e-10	-0.600164
210942291	chr2:210942291:A:G	2.92042e-14	-2.99727e-10	-1.19548
210942789	chr2:210942789:C:A	2.77468e-14	-2.99727e-10	-1.24666
210942997	chr2:210942997:C:T	5.44455e-14	-2.99727e-10	-0.572587
210943005	chr2:210943005:A:G	5.69805e-15	-1.68989	-1.13977
210943096	chr2:210943096:T:A	4.45804e-14	-2.99727e-10	-0.772493
210943714	chr2:210943714:T:A	3.74133e-15	-2.04008	-1.21026
210943905	chr2:210943905:A:G	2.92321e-14	-2.0373	0.84278
210943973	chr2:210943973:A:G	3.18405e-14	-0.242656	-0.866389
210944084	chr2:210944084:G:C	5.39121e-14	-2.99727e-10	-0.582431
210944193	chr2:210944193:A:G	3.58858e-14	-1.96404	0.9746
210944252	chr2:210944252:G:A	1.97836e-13	-2.99727e-10	0.717653
210944512	chr2:210944512:G:A	6.94953e-15	-1.70551	-0.925598
210944784	chr2:210944784:T:C	1.27109e-14	-2.02733	-2.87485e-10
210944969	chr2:210944969:A:G	2.96695e-14	-2.99727e-10	-1.17967
210945112	chr2:210945112:C:T	4.39558e-14	-2.99727e-10	-0.786602
210945334	chr2:210945334:T:C	3.31973e-14	-2.99727e-10	-1.06732
210945782	chr2:210945782:T:C	6.69525e-15	-1.52097	-1.14742
210945819	chr2:210945819:T:C	2.95746e-14	-2.99727e-10	-1.18287
210945944	chr2:210945944:C:T	1.60314e-14	-2.04096	0.245719
210946223	chr2:210946223:A:G	2.92542e-14	-2.99727e-10	-1.19376
210946261	chr2:210946261:C:T	5.31556e-14	-2.99727e-10	-0.596564
210946361	chr2:210946361:T:C	2.92743e-14	-2.99727e-10	-1.19308
210946365	chr2:210946365:T:A	3.51689e-14	-2.99727e-10	-1.00962
210947765	chr2:210947765:A:G	4.00968e-14	-2.01944	1.14095
210948366	chr2:210948366:C:T	2.10822e-14	-0.408116	-1.11324
210948408	chr2:210948408:A:G	3.729e-15	-2.03105	-1.22259
210948486	chr2:210948486:C:T	6.05781e-15	-2.01545	-0.752992
210948509	chr2:210948509:G:A	1.5603e-14	-1.98787	0.165544
210948608	chr2:210948608:A:T	1.26524e-14	-1.99503	-0.0369073
210948609	chr2:210948609:T:C	1.68122e-14	-0.890098	-0.857584
210948742	chr2:210948742:C:T	3.03808e-14	-2.99727e-10	-1.15597
210948825	chr2:210948825:A:G	2.53832e-14	-0.229793	-1.10591
210948961	chr2:210948961:A:G	4.33927e-14	0.0107468	-0.810242
210948994	chr2:210948994:C:T	2.84938e-14	-2.99727e-10	-1.2201
210949037	chr2:210949037:C:A	5.66253e-15	-2.02248	-0.813434
210949573	chr2:210949573:G:A	1.09403e-14	-1.94632	-0.231008
210949886	chr2:210949886:C:T	1.07986e-14	-1.16647	-1.0239
210950290	chr2:210950290:G:A	1.0631e-14	-2.00418	-0.201837
210951017	chr2:210951017:C:T	2.69597e-14	-1.27544	-2.87485e-10
210951031	chr2:210951031:C:T	6.98283e-15	-2.02535	-0.60098
210951068	chr2:210951068:C:T	4.10467e-13	1.44751	-2.87485e-10
210951402	chr2:210951402:G:C	4.29581e-14	-2.99727e-10	-0.809561
210951564	chr2:210951564:A:G	6.50922e-15	-1.5921	-1.10446
210951655	chr2:210951655:C:T	1.27059e-13	-2.99727e-10	0.274864
210951662	chr2:210951662:A:G	1.20231e-13	-2.99727e-10	0.219629
210951680	chr2:210951680:A:G	5.98347e-15	-1.57361	-1.20717
210952041	chr2:210952041:C:T	4.36969e-14	-2.99727e-10	-0.79251
210952122	chr2:210952122:G:A	8.50479e-15	-1.23895	-1.19021
210952138	chr2:210952138:A:G	6.1197e-15	-1.79757	-0.960704
210952291	chr2:210952291:C:T	1.25597e-14	-2.0393	-2.87485e-10
210952519	chr2:210952519:C:A	3.61074e-14	-2.99727e-10	-0.983288
210952574	chr2:210952574:C:T	3.15673e-14	-1.11767	-2.87485e-10
210952610	chr2:210952610:A:G	3.01391e-14	-2.02871	0.864745
210953298	chr2:210953298:T:A	4.85156e-14	-2.99727e-10	-0.6879
210953331	chr2:210953331:A:G	2.73617e-14	-2.99727e-10	-1.26064
210953666	chr2:210953666:ACT:A	1.16684e-14	-1.9917	-0.121199
210954511	chr2:210954511:C:A	2.77771e-14	-2.99727e-10	-1.24557
210955058	chr2:210955058:A:G	3.05418e-14	-1.98902	0.838329
210955258	chr2:210955258:T:C	4.53689e-14	-2.99727e-10	-0.75496
210955292	chr2:210955292:T:C	1.94706e-13	-2.99727e-10	0.701705
210955886	chr2:210955886:C:T	1.24456e-14	-2.04842	-2.87485e-10
210956074	chr2:210956074:T:G	1.16008e-14	-0.931421	-1.1873
210956320	chr2:210956320:C:T	6.86277e-15	-1.40479	-1.23888
210956527	chr2:210956527:CTA:C	4.34007e-14	-2.99727e-10	-0.799309
210956558	chr2:210956558:A:G	2.2818e-14	-0.21845	-1.22379
210956611	chr2:210956611:TC:T	2.81388e-14	0.00289245	-1.23553
210956755	chr2:210956755:GTTAAAC:G	4.34245e-14	-2.99727e-10	-0.798762
210956842	chr2:210956842:T:C	2.81955e-14	-2.99727e-10	-1.23062
210957116	chr2:210957116:G:A	2.73312e-14	-2.99727e-10	-1.26176
210957182	chr2:210957182:G:A	1.46004e-14	-2.03244	0.143698
210957385	chr2:210957385:T:A	2.75696e-14	-2.99727e-10	-1.25307
210957872	chr2:210957872:A:C	4.2566e-14	-2.99727e-10	-0.81873
210957978	chr2:210957978:T:C	2.29852e-14	-2.01279	0.577856
210958392	chr2:210958392:G:A	3.60254e-14	-2.99727e-10	-0.985561
210958756	chr2:210958756:A:G	5.24437e-14	0.272384	-0.88243
210959303	chr2:210959303:C:A	2.75117e-14	-2.99727e-10	-1.25517
210959564	chr2:210959564:A:T	6.15999e-15	-1.50489	-1.24682
210959654	chr2:210959654:T:C	9.18976e-15	-1.10001	-1.25168
210959682	chr2:210959682:G:A	4.61814e-14	-2.99727e-10	-0.737209
210959729	chr2:210959729:A:C	5.42973e-14	0.414082	-0.989394
210960070	chr2:210960070:G:A	4.36147e-14	-2.99727e-10	-0.794392
210960135	chr2:210960135:C:T	1.09836e-14	-1.99796	-0.175421
210960521	chr2:210960521:T:C	5.07103e-14	-2.99727e-10	-0.643658
210960586	chr2:210960586:A:G	4.75256e-14	-2.99727e-10	-0.708517
210960625	chr2:210960625:C:T	3.62731e-14	-2.99727e-10	-0.978709
210961272	chr2:210961272:C:T	1.22167e-14	-1.97961	-0.0873782
210961346	chr2:210961346:T:C	4.17073e-14	-2.99727e-10	-0.839109
210961491	chr2:210961491:C:T	2.62121e-14	-0.232414	-1.07115
210962046	chr2:210962046:A:G	3.98138e-15	-2.01708	-1.17107
210962163	chr2:210962163:G:A	4.04874e-14	-2.99727e-10	-0.868796
210962369	chr2:210962369:A:G	5.26569e-14	-2.99727e-10	-0.605989
210962767	chr2:210962767:G:A	2.78431e-14	-2.99727e-10	-1.2432
210962939	chr2:210962939:C:T	2.75628e-14	-2.99727e-10	-1.25332
210962982	chr2:210962982:C:T	2.73794e-14	-2.99727e-10	-1.26
210963043	chr2:210963043:A:G	6.38091e-14	0.846221	-1.26011
210963211	chr2:210963211:T:C	4.14614e-14	-2.99727e-10	-0.845023
210963223	chr2:210963223:G:A	2.80215e-14	-2.99727e-10	-1.23682
210963417	chr2:210963417:T:C	3.56249e-14	-2.99727e-10	-0.996742
210963420	chr2:210963420:G:A	2.00685e-14	-1.57064	-2.87485e-10
210963575	chr2:210963575:A:G	6.25076e-14	0.766506	-1.201
210963852	chr2:210963852:C:T	1.67966e-14	-0.847419	-0.901189
210964481	chr2:210964481:T:C	2.84387e-14	-2.99727e-10	-1.22204
210964500	chr2:210964500:A:G	2.28288e-14	-2.01143	0.569662
210964504	chr2:210964504:G:A	2.73379e-14	-2.99727e-10	-1.26151
210964692	chr2:210964692:T:C	4.00895e-14	-2.99727e-10	-0.878672
210964773	chr2:210964773:G:A	2.75836e-14	-2.99727e-10	-1.25257
210964837	chr2:210964837:C:A	2.73265e-14	-2.99727e-10	-1.26193
210965126	chr2:210965126:C:A	1.34411e-14	-0.880388	-1.09108
210965193	chr2:210965193:C:G	9.98748e-15	-1.01934	-1.24911
210965327	chr2:210965327:T:A	2.7375e-14	-2.99727e-10	-1.26016
210965472	chr2:210965472:C:T	2.73328e-14	-2.99727e-10	-1.2617
210965540	chr2:210965540:A:C	1.24841e-13	1.21903	-0.961782
210966027	chr2:210966027:A:G	8.99595e-14	0.910985	-0.981411
210966049	chr2:210966049:C:T	5.92395e-14	-2.99727e-10	-0.488197
210966099	chr2:210966099:A:T	3.96891e-14	0.364559	-1.25327
210967605	chr2:210967605:C:G	9.1968e-15	-1.11341	-1.23752
210967832	chr2:210967832:T:C	4.75832e-15	-2.04738	-0.962508
210968258	chr2:210968258:T:A	1.89014e-14	-0.723287	-0.907265
210968325	chr2:210968325:A:T	2.84933e-14	-2.99727e-10	-1.22012
210968393	chr2:210968393:C:T	4.34672e-14	-2.99727e-10	-0.79778
210969036	chr2:210969036:T:A	4.65981e-14	-2.99727e-10	-0.728227
210969039	chr2:210969039:A:C	2.73241e-14	-2.99727e-10	-1.26202
210969815	chr2:210969815:C:A	1.49367e-14	-0.868193	-0.997774
210970044	chr2:210970044:G:T	4.13549e-14	0.32835	-1.17594
210970288	chr2:210970288:T:G	1.52511e-14	-1.91647	0.0713402
210970393	chr2:210970393:T:G	3.6378e-14	-2.99727e-10	-0.975821
210970398	chr2:210970398:C:G	3.9096e-15	-2.03731	-1.16904
210970472	chr2:210970472:C:G	3.90242e-14	-2.99727e-10	-0.905605
210970531	chr2:210970531:C:T	4.57285e-14	0.497914	-1.24498
210970561	chr2:210970561:G:A	2.79265e-14	-2.99727e-10	-1.24021
210970622	chr2:210970622:A:G	2.77596e-14	-2.99727e-10	-1.2462
210970894	chr2:210970894:A:C	2.84015e-14	-2.99727e-10	-1.22334
210971255	chr2:210971255:C:A	1.15285e-14	-2.01067	-0.114293
210971459	chr2:210971459:G:A	4.07023e-14	-2.99727e-10	-0.863501
210971624	chr2:210971624:C:A	1.91339e-14	-1.61833	-2.87485e-10
210971858	chr2:210971858:C:T	1.10059e-14	-2.01274	-0.158613
210972074	chr2:210972074:C:T	2.81085e-14	-2.99727e-10	-1.23372
210972109	chr2:210972109:TATC:T	2.79378e-14	-2.99727e-10	-1.23981
210972362	chr2:210972362:CCTTG:C	2.99375e-14	-2.99727e-10	-1.17067
210972612	chr2:210972612:A:G	2.76087e-14	-2.99727e-10	-1.25166
210972816	chr2:210972816:A:G	2.80208e-14	-2.99727e-10	-1.23684
210972850	chr2:210972850:G:T	2.73347e-14	-2.99727e-10	-1.26163
210973066	chr2:210973066:T:C	6.63907e-14	-2.99727e-10	-0.374229
210973075	chr2:210973075:G:A	2.73542e-14	-2.99727e-10	-1.26092
210973206	chr2:210973206:A:T	1.53116e-14	-0.923393	-0.917784
210973218	chr2:210973218:C:T	1.94244e-14	-1.60326	-2.87485e-10
210973234	chr2:210973234:C:T	7.68101e-14	-2.99727e-10	-0.22845
210973339	chr2:210973339:A:G	2.77081e-14	-2.99727e-10	-1.24806
210973481	chr2:210973481:G:A	2.7474e-14	-2.99727e-10	-1.25655
210973546	chr2:210973546:A:T	6.27771e-15	-1.4788	-1.25398
210973602	chr2:210973602:T:C	3.41958e-14	-2.99727e-10	-1.03768
210973824	chr2:210973824:C:T	4.67676e-14	0.517498	-1.24209
210974103	chr2:210974103:T:C	2.7322e-14	-2.99727e-10	-1.26209
210974345	chr2:210974345:G:A	6.28925e-15	-1.47605	-1.2549
210974349	chr2:210974349:G:T	1.27748e-14	-2.02231	-2.87485e-10
210974555	chr2:210974555:C:T	2.06025e-14	-0.786144	-0.758231
210974558	chr2:210974558:A:C	2.19685e-14	-0.692882	-0.787293
210974622	chr2:210974622:T:C	2.76491e-14	-2.99727e-10	-1.25019
210974730	chr2:210974730:AGCACCT:A	5.37752e-14	-2.99727e-10	-0.584974
210974905	chr2:210974905:C:T	1.61501e-14	-1.57813	-0.209733
210974955	chr2:210974955:C:T	1.97091e-14	-1.85854	0.269831
210975045	chr2:210975045:A:G	5.03309e-15	-2.04172	-0.912028
210975074	chr2:210975074:G:C	2.73623e-14	-2.99727e-10	-1.26062
210975262	chr2:210975262:T:C	1.37474e-14	-1.57513	-0.373807
210975367	chr2:210975367:G:T	1.98297e-14	-2.03485	0.452246
210975375	chr2:210975375:T:C	7.59726e-15	-1.44637	-1.09563
210975529	chr2:210975529:C:T	2.21483e-14	-0.68471	-0.787317
210975568	chr2:210975568:T:C	1.80221e-14	-2.04476	0.366569
210975725	chr2:210975725:G:A	1.04069e-13	-2.99727e-10	0.0752634
210976104	chr2:210976104:C:A	1.62453e-14	-0.814324	-0.96766
210976645	chr2:210976645:TGTG:T	4.60128e-14	-2.99727e-10	-0.740866
210976800	chr2:210976800:T:C	2.90626e-14	-2.99727e-10	-1.20033
210976944	chr2:210976944:C:T	1.60564e-14	-0.826617	-0.967062
210977058	chr2:210977058:T:A	3.30824e-14	-2.99727e-10	-1.07079
210977128	chr2:210977128:AC:A	4.39434e-14	-2.99727e-10	-0.786883
210977355	chr2:210977355:G:A	1.25925e-14	-2.03669	-2.87485e-10
210977496	chr2:210977496:C:A	4.31125e-14	-2.99727e-10	-0.805974
210977545	chr2:210977545:C:T	4.84113e-15	-1.917	-1.07563
210977637	chr2:210977637:A:G	4.89277e-14	-2.99727e-10	-0.679442
210977833	chr2:210977833:A:G	6.77421e-15	-1.98291	-0.673751
210977855	chr2:210977855:A:G	2.79806e-14	-2.99727e-10	-1.23827
210977874	chr2:210977874:T:A	6.86519e-13	-2.99727e-10	1.96185
210978533	chr2:210978533:T:G	2.74537e-14	-2.99727e-10	-1.25729
210978655	chr2:210978655:G:C	2.86354e-14	-2.99727e-10	-1.21514
210978901	chr2:210978901:T:A	6.52613e-15	-1.95272	-0.74125
210979335	chr2:210979335:G:A	5.92781e-15	-1.97312	-0.817011
210979356	chr2:210979356:A:G	7.01027e-14	-2.99727e-10	-0.319824
210979369	chr2:210979369:A:G	4.60366e-14	-1.91729	1.17693
210979558	chr2:210979558:T:C	2.73229e-14	-2.99727e-10	-1.26206
210979664	chr2:210979664:T:G	5.75383e-15	-1.9949	-0.825019
210979710	chr2:210979710:A:T	4.93968e-15	-1.96861	-1.00388
210979735	chr2:210979735:T:C	3.27938e-14	-2.99727e-10	-1.07955
210979859	chr2:210979859:G:A	4.86984e-15	-1.95257	-1.03416
210979861	chr2:210979861:C:T	4.86597e-15	-1.95432	-1.0332
210980050	chr2:210980050:G:A	2.81466e-14	-2.99727e-10	-1.23236
210980056	chr2:210980056:T:C	3.89455e-14	-2.99727e-10	-0.907623
210980109	chr2:210980109:T:C	8.69728e-15	-2.01404	-0.39273
210980430	chr2:210980430:G:A	2.9601e-14	-2.99727e-10	-1.18198
210980495	chr2:210980495:A:G	1.39316e-14	-1.08551	-0.85012
210980504	chr2:210980504:G:A	5.75576e-15	-2.01138	-0.808209
210980599	chr2:210980599:T:C	4.67797e-15	-2.0003	-1.02662
210980708	chr2:210980708:A:G	2.96574e-14	-2.99727e-10	-1.18007
210980753	chr2:210980753:C:T	1.16303e-14	-1.14591	-0.970255
210980757	chr2:210980757:A:G	3.46602e-14	-2.99727e-10	-1.02419
210980765	chr2:210980765:C:A	1.04593e-13	-2.99727e-10	0.080291
210980778	chr2:210980778:T:C	2.9995e-14	-2.99727e-10	-1.16876
210980809	chr2:210980809:C:T	3.54019e-14	0.220857	-1.22388
210981484	chr2:210981484:G:T	6.0518e-14	-2.99727e-10	-0.466845
210981720	chr2:210981720:A:G	1.55821e-13	0.478921	-2.87485e-10
210981758	chr2:210981758:T:C	2.90441e-14	-2.99727e-10	-1.20097
210981762	chr2:210981762:C:CT	3.34238e-14	0.0763339	-1.13685
210981800	chr2:210981800:G:T	9.38897e-14	-2.99727e-10	-0.0276656
210981808	chr2:210981808:C:T	1.22315e-14	-0.904413	-1.16136
210981923	chr2:210981923:C:T	4.53375e-15	-2.00143	-1.05681
210982071	chr2:210982071:G:A	6.23669e-15	-1.47856	-1.26078
210982099	chr2:210982099:A:G	5.50238e-15	-2.02096	-0.843641
210982164	chr2:210982164:G:A	3.97128e-14	-2.99727e-10	-0.888113
210982376	chr2:210982376:G:A	3.03294e-14	-2.99727e-10	-1.15767
210982694	chr2:210982694:C:T	1.10265e-14	-1.19919	-0.970298
210982745	chr2:210982745:C:A	5.10777e-15	-1.72532	-1.2137
210983231	chr2:210983231:T:C	1.01527e-13	-2.99727e-10	0.0505346
210983363	chr2:210983363:C:T	2.84666e-14	-2.99727e-10	-1.22105
210983459	chr2:210983459:G:A	8.69514e-15	-1.59381	-0.813208
210983510	chr2:210983510:T:G	3.71786e-14	0.118376	-1.07243
210983813	chr2:210983813:T:G	3.5551e-14	-2.99727e-10	-0.998818
210983874	chr2:210983874:G:T	4.78695e-15	-1.97913	-1.02477
210983929	chr2:210983929:G:T	4.60256e-15	-2.00131	-1.04186
210984852	chr2:210984852:G:A	3.38551e-14	-2.99727e-10	-1.0477
210985068	chr2:210985068:T:A	3.03965e-14	-2.99727e-10	-1.15546
210985118	chr2:210985118:T:C	5.51084e-15	-2.03053	-0.832541
210985166	chr2:210985166:A:G	3.60747e-15	-2.02559	-1.26119
210985263	chr2:210985263:T:C	3.09491e-14	-2.99727e-10	-1.13744
210985301	chr2:210985301:G:A	3.96712e-14	0.116498	-1.00566
210985361	chr2:210985361:T:C	5.95757e-15	-2.0292	-0.755927
210985481	chr2:210985481:A:T	5.90172e-15	-2.03141	-0.763137
210985525	chr2:210985525:T:G	1.03944e-14	-1.65788	-0.570636
210985545	chr2:210985545:G:A	3.38537e-14	-2.99727e-10	-1.04774
210985713	chr2:210985713:A:G	4.52439e-15	-2.00597	-1.05433
210985786	chr2:210985786:G:C	4.58879e-15	-2.01216	-1.03401
210985835	chr2:210985835:C:G	3.11671e-14	-2.99727e-10	-1.13042
210985839	chr2:210985839:C:T	4.47186e-14	0.245859	-1.01526
210985931	chr2:210985931:C:T	4.4299e-15	-2.00612	-1.07529
210986062	chr2:210986062:C:T	4.44311e-15	-1.99382	-1.08461
210986235	chr2:210986235:T:A	1.00512e-14	-1.62452	-0.637577
210986236	chr2:210986236:C:A	1.01001e-14	-1.63653	-0.620708
210986240	chr2:210986240:A:G	5.74679e-15	-2.0276	-0.793548
210986258	chr2:210986258:G:A	4.55881e-15	-2.00446	-1.04827
210986349	chr2:210986349:T:C	3.02826e-14	-2.99727e-10	-1.15921
210986403	chr2:210986403:A:C	4.08721e-15	-2.04661	-1.11531
210986748	chr2:210986748:C:T	4.63305e-15	-1.99486	-1.04171
210986887	chr2:210986887:T:G	2.78477e-14	-2.99727e-10	-1.24304
210986957	chr2:210986957:C:T	3.03829e-14	-2.99727e-10	-1.15591
210986987	chr2:210986987:T:C	5.92702e-14	0.752247	-1.23993
210986989	chr2:210986989:A:G	2.87484e-14	-2.99727e-10	-1.2112
210986998	chr2:210986998:G:A	4.62138e-15	-1.99709	-1.042
210987109	chr2:210987109:G:T	1.28594e-14	-1.09303	-0.92268
210987149	chr2:210987149:G:A	5.91079e-15	-2.02553	-0.767479
210987250	chr2:210987250:C:T	4.56667e-15	-1.98179	-1.06922
210987279	chr2:210987279:G:A	3.04781e-14	-2.99727e-10	-1.15278
210987415	chr2:210987415:C:T	9.78479e-15	-1.66555	-0.623407
210987548	chr2:210987548:G:A	3.11049e-14	-1.13242	-2.87485e-10
210987851	chr2:210987851:A:G	5.14307e-14	0.617926	-1.24748
210987859	chr2:210987859:A:C	3.54696e-14	-2.99727e-10	-1.00111
210988065	chr2:210988065:C:T	4.05186e-15	-1.99449	-1.17612
210988326	chr2:210988326:C:T	2.83581e-14	-2.99727e-10	-1.22487
210988330	chr2:210988330:T:A	4.00707e-15	-2.00168	-1.18005
210988479	chr2:210988479:C:T	4.0471e-15	-2.00104	-1.17075
210988671	chr2:210988671:C:T	1.04635e-14	-1.63509	-0.586801
210989122	chr2:210989122:T:A	4.03748e-15	-2.00017	-1.17399
210989186	chr2:210989186:A:C	1.16756e-14	-1.19362	-0.918666
210989210	chr2:210989210:C:G	5.11485e-14	0.0202358	-0.655289
210989261	chr2:210989261:C:T	3.99612e-15	-2.01001	-1.17445
210989450	chr2:210989450:G:T	3.98783e-15	-2.00913	-1.17741
210989477	chr2:210989477:A:G	3.96033e-15	-2.01707	-1.17639
210989663	chr2:210989663:A:G	4.07844e-15	-1.99916	-1.16491
210989746	chr2:210989746:A:C	3.00934e-14	-2.99727e-10	-1.16548
210989887	chr2:210989887:G:A	7.02165e-15	-2.00325	-0.617542
210990001	chr2:210990001:G:T	1.38597e-14	-1.1046	-0.836199
210990095	chr2:210990095:C:T	4.34873e-15	-2.03493	-1.06497
210990097	chr2:210990097:G:A	2.86042e-14	-2.99727e-10	-1.21623
210990238	chr2:210990238:A:G	4.41976e-15	-2.02179	-1.06191
210990394	chr2:210990394:A:G	4.24546e-15	-2.0257	-1.09824
210990460	chr2:210990460:G:A	6.03459e-14	0.752769	-1.22246
210990601	chr2:210990601:A:G	2.85923e-14	-2.99727e-10	-1.21665
210990980	chr2:210990980:C:T	2.8203e-14	-2.99727e-10	-1.23036
210990997	chr2:210990997:G:A	3.97584e-15	-2.00098	-1.18857
210991176	chr2:210991176:T:A	3.98727e-15	-2.0072	-1.17948
210991216	chr2:210991216:CA:C	3.99425e-15	-2.00401	-1.18092
210991333	chr2:210991333:A:G	4.36927e-15	-2.02866	-1.06653
210991548	chr2:210991548:T:C	2.77577e-14	-2.99727e-10	-1.24627
210991946	chr2:210991946:T:C	2.81342e-14	-2.99727e-10	-1.2328
210992001	chr2:210992001:G:A	4.05364e-15	-2.01358	-1.1566
210992053	chr2:210992053:C:CT	3.99134e-15	-2.00718	-1.17848
210992128	chr2:210992128:C:A	4.01203e-15	-2.00054	-1.17995
210992250	chr2:210992250:G:A	4.87244e-15	-1.88033	-1.10586
210992271	chr2:210992271:T:C	1.20917e-14	-1.1662	-0.911071
210992280	chr2:210992280:G:A	4.01754e-15	-2.0023	-1.17682
210992357	chr2:210992357:T:A	4.18375e-15	-2.02969	-1.10889
210992444	chr2:210992444:A:G	4.01758e-15	-1.99938	-1.17972
210992518	chr2:210992518:G:A	2.83276e-14	-2.99727e-10	-1.22595
210992673	chr2:210992673:A:G	1.24938e-14	-2.04455	-2.87485e-10
210992719	chr2:210992719:T:C	1.06719e-14	-0.959447	-1.24273
210992846	chr2:210992846:T:G	2.80176e-14	-2.99727e-10	-1.23695
210992873	chr2:210992873:C:T	2.82031e-14	-2.99727e-10	-1.23035
210992994	chr2:210992994:G:A	2.78537e-14	-2.99727e-10	-1.24282
210993093	chr2:210993093:A:G	4.29896e-15	-2.01917	-1.09224
210993105	chr2:210993105:A:G	6.85578e-14	0.906476	-1.24858
210993127	chr2:210993127:T:C	5.38829e-15	-2.04743	-0.838132
210993197	chr2:210993197:A:G	4.03438e-15	-1.99985	-1.17508
210993368	chr2:210993368:A:G	1.51918e-14	-0.720165	-1.12887
210993792	chr2:210993792:A:T	2.73748e-14	-2.99727e-10	-1.26016
210994028	chr2:210994028:C:T	4.20106e-15	-2.02109	-1.11336
210994276	chr2:210994276:C:T	4.25976e-15	-2.01041	-1.11017
210994314	chr2:210994314:A:G	4.091e-15	-1.99016	-1.17083
210994647	chr2:210994647:C:T	1.70642e-13	1.77442	-1.20465
210994686	chr2:210994686:A:C	2.9157e-14	-2.99727e-10	-1.19709
210994769	chr2:210994769:T:G	2.86178e-14	-2.99727e-10	-1.21576
210994773	chr2:210994773:A:G	4.68383e-14	-2.99727e-10	-0.723084
210994816	chr2:210994816:C:G	5.75291e-15	-1.61548	-1.2046
210994834	chr2:210994834:TG:T	3.52476e-14	-2.99727e-10	-1.00739
210995002	chr2:210995002:T:G	5.7288e-15	-1.61024	-1.21404
210995329	chr2:210995329:G:A	3.5627e-14	-2.99727e-10	-0.996684
210995387	chr2:210995387:G:A	4.28629e-15	-2.02319	-1.09117
210995522	chr2:210995522:C:T	4.26899e-15	-2.02103	-1.09738
210995697	chr2:210995697:CATT:C	3.11615e-14	-2.99727e-10	-1.1306
210996009	chr2:210996009:C:T	4.06938e-15	-2.00031	-1.16598
210996122	chr2:210996122:T:A	3.99859e-15	-2.00437	-1.17947
210996301	chr2:210996301:T:G	6.51579e-15	-2.03372	-0.661836
210996399	chr2:210996399:C:T	7.44788e-15	-1.32834	-1.23352
210996463	chr2:210996463:C:T	3.6914e-14	-2.99727e-10	-0.961194
210996466	chr2:210996466:CT:C	1.24819e-14	-1.16077	-0.884733
210996473	chr2:210996473:T:C	6.1811e-15	-1.72167	-1.02662
210996711	chr2:210996711:C:A	2.75957e-14	-2.99727e-10	-1.25213
210996763	chr2:210996763:C:T	4.11932e-15	-1.98929	-1.1648
210997147	chr2:210997147:T:C	9.22628e-14	-2.99727e-10	-0.0451449
210997373	chr2:210997373:T:C	3.85623e-15	-1.99341	-1.22668
210997405	chr2:210997405:G:C	3.61706e-14	-2.99727e-10	-0.98154
210997494	chr2:210997494:T:C	3.95152e-15	-1.9707	-1.22498
210997528	chr2:210997528:A:C	2.98692e-14	-2.99727e-10	-1.17296
210998175	chr2:210998175:C:T	1.3446e-14	-1.11316	-0.857947
210998916	chr2:210998916:A:G	1.10201e-14	-1.25618	-0.913889
210998958	chr2:210998958:G:A	2.96238e-14	-2.99727e-10	-1.18121
210999199	chr2:210999199:G:A	3.404e-14	-2.99727e-10	-1.04225
210999269	chr2:210999269:C:T	2.93171e-14	-2.99727e-10	-1.19161
210999410	chr2:210999410:T:C	3.02156e-14	-2.99727e-10	-1.16143
210999548	chr2:210999548:A:C	4.28757e-15	-2.0096	-1.10446
210999679	chr2:210999679:G:A	6.84688e-15	-1.73093	-0.91506
211000664	chr2:211000664:A:C	2.75298e-14	-2.99727e-10	-1.25452
211000755	chr2:211000755:A:G	4.83051e-14	-2.99727e-10	-0.69225
211000869	chr2:211000869:A:T	9.00897e-15	-1.2213	-1.15027
211001272	chr2:211001272:C:T	2.73225e-14	-2.99727e-10	-1.26207
211001473	chr2:211001473:T:A	5.06317e-15	-1.9382	-1.00959
211001573	chr2:211001573:T:C	5.76224e-14	0.382846	-0.898721
211001767	chr2:211001767:T:C	6.96398e-15	-1.79081	-0.838228
211002194	chr2:211002194:T:C	4.72958e-15	-2.00932	-1.00663
211002547	chr2:211002547:G:T	1.46256e-14	-2.03517	0.148153
211002845	chr2:211002845:G:A	9.64487e-15	-1.25956	-1.04379
211003206	chr2:211003206:C:T	4.30134e-14	-2.99727e-10	-0.808275
211003286	chr2:211003286:T:G	5.56717e-14	-2.99727e-10	-0.550314
211003296	chr2:211003296:T:C	2.83186e-14	-2.99727e-10	-1.22627
211003450	chr2:211003450:T:G	2.80328e-14	-2.99727e-10	-1.23641
211003463	chr2:211003463:G:A	1.08543e-14	-2.03169	-0.153541
211003527	chr2:211003527:T:C	2.81701e-14	-2.99727e-10	-1.23152
211003597	chr2:211003597:A:C	3.37204e-14	-2.99727e-10	-1.05168
211003673	chr2:211003673:G:A	7.50312e-15	-2.03266	-0.521803
211003743	chr2:211003743:C:T	8.56128e-15	-1.73915	-0.683386
211003991	chr2:211003991:T:C	2.32951e-14	-1.21681	-0.20473
211004063	chr2:211004063:T:A	1.21649e-14	-2.03806	-0.0331664
211004118	chr2:211004118:T:C	3.53453e-14	-2.99727e-10	-1.00462
211004196	chr2:211004196:C:A	4.56017e-15	-1.91043	-1.142
211005083	chr2:211005083:A:G	2.78003e-14	-2.99727e-10	-1.24474
211005350	chr2:211005350:C:T	1.57538e-14	-1.8127	-2.87485e-10
211005706	chr2:211005706:G:A	7.6979e-15	-1.72465	-0.80419
211005712	chr2:211005712:C:T	2.80299e-13	-2.99727e-10	1.06607
211006268	chr2:211006268:T:A	3.53225e-14	-2.99727e-10	-1.00527
211006300	chr2:211006300:C:T	2.85185e-14	-2.99727e-10	-1.21923
211006907	chr2:211006907:G:A	7.58961e-15	-1.74292	-0.800088
211007068	chr2:211007068:TG:T	3.06319e-14	-2.99727e-10	-1.14774
211007254	chr2:211007254:T:C	3.894e-14	-2.99727e-10	-0.907764
211007469	chr2:211007469:T:C	1.3822e-14	-1.87389	-0.0696327
211007835	chr2:211007835:T:C	3.54228e-14	-2.99727e-10	-1.00243
211007852	chr2:211007852:A:G	4.03601e-14	-2.99727e-10	-0.871945
211007919	chr2:211007919:A:G	4.11514e-14	-2.99727e-10	-0.852528
211008016	chr2:211008016:G:A	1.32641e-14	-1.98473	-2.87485e-10
211008029	chr2:211008029:A:C	1.81164e-14	-1.67297	-2.87485e-10
211008080	chr2:211008080:G:T	3.63563e-14	-0.582184	-0.394234
211008081	chr2:211008081:T:C	7.77643e-14	-2.99727e-10	-0.216104
211008120	chr2:211008120:G:A	4.25524e-14	-2.99727e-10	-0.819051
211008354	chr2:211008354:A:T	5.0188e-14	-2.99727e-10	-0.654011
211008416	chr2:211008416:CA:C	3.18521e-14	-2.99727e-10	-1.10868
211008515	chr2:211008515:T:C	1.35431e-14	-0.775961	-1.18795
211008681	chr2:211008681:G:T	3.25705e-14	-2.99727e-10	-1.08638
211008721	chr2:211008721:A:G	2.15468e-14	-1.49956	-2.87485e-10
211008737	chr2:211008737:T:G	5.72885e-15	-1.56266	-1.26161
211008816	chr2:211008816:T:C	1.28426e-14	-0.86398	-1.15304
211009242	chr2:211009242:C:T	3.36526e-14	-2.99727e-10	-1.0537
211009272	chr2:211009272:A:G	5.48385e-15	-1.61435	-1.25363
211009339	chr2:211009339:A:G	1.03656e-14	-0.971475	-1.25982
211009401	chr2:211009401:G:A	3.30184e-14	-2.99727e-10	-1.07272
211009468	chr2:211009468:G:T	5.39025e-13	-2.99727e-10	1.71998
211009807	chr2:211009807:C:T	5.16262e-14	-2.99727e-10	-0.625758
211010226	chr2:211010226:A:G	5.48627e-15	-1.61353	-1.254
211010423	chr2:211010423:A:C	4.24006e-14	-2.99727e-10	-0.822624
211010597	chr2:211010597:T:A	6.39492e-15	-1.4798	-1.23448
211010709	chr2:211010709:A:G	5.25021e-15	-1.65589	-1.25563
211010872	chr2:211010872:A:G	5.83243e-14	-2.99727e-10	-0.503767
211011331	chr2:211011331:A:G	2.94814e-14	-2.99727e-10	-1.18603
211012268	chr2:211012268:C:G	2.89229e-14	-2.99727e-10	-1.20515
211012373	chr2:211012373:C:T	2.96112e-14	-2.99727e-10	-1.18163
211012518	chr2:211012518:T:C	3.02456e-14	-2.99727e-10	-1.16043
211013140	chr2:211013140:T:C	3.03054e-14	-2.99727e-10	-1.15846
211013268	chr2:211013268:G:A	1.47148e-14	-1.88093	-2.87485e-10
211013396	chr2:211013396:T:G	8.18444e-13	2.13762	-2.87485e-10
211013531	chr2:211013531:A:C	3.86755e-15	-2.02205	-1.19511
211013714	chr2:211013714:A:G	1.05398e-14	-1.00527	-1.20936
211013749	chr2:211013749:A:G	3.21223e-14	-2.99727e-10	-1.10023
211013773	chr2:211013773:TA:T	2.73592e-14	-2.99727e-10	-1.26073
211013951	chr2:211013951:T:C	2.73604e-14	-2.99727e-10	-1.26069
211014306	chr2:211014306:T:G	5.30024e-13	-2.99727e-10	1.70314
211015216	chr2:211015216:G:T	1.54019e-14	-0.832182	-1.00311
211015840	chr2:211015840:A:G	6.63215e-15	-1.55683	-1.12103
211016056	chr2:211016056:C:A	4.80883e-14	-2.99727e-10	-0.696748
211017050	chr2:211017050:C:T	2.12091e-14	-0.45979	-1.05556
211017130	chr2:211017130:T:C	6.32763e-14	-2.99727e-10	-0.422275
211017320	chr2:211017320:T:G	5.44224e-15	-1.61763	-1.25796
211017485	chr2:211017485:A:T	3.52911e-15	-2.04845	-1.26029
211017541	chr2:211017541:T:C	5.35705e-15	-1.67969	-1.21169
211018323	chr2:211018323:T:C	3.54715e-14	-2.99727e-10	-1.00106
211018354	chr2:211018354:C:T	3.36989e-14	-2.99727e-10	-1.05232
211018530	chr2:211018530:T:G	1.5136e-13	0.954577	-0.504703
211018537	chr2:211018537:T:C	3.92021e-14	-2.99727e-10	-0.901056
211019054	chr2:211019054:G:A	2.74646e-14	-2.99727e-10	-1.25689
211019061	chr2:211019061:T:C	3.20974e-14	-2.99727e-10	-1.10101
211020959	chr2:211020959:A:G	3.32776e-14	-2.99727e-10	-1.0649
211021183	chr2:211021183:G:C	5.83122e-13	1.79861	-2.87485e-10
211021194	chr2:211021194:GAATGCTTTC:G	5.85137e-14	-2.99727e-10	-0.500525
211021208	chr2:211021208:T:TGA	5.71045e-14	-2.99727e-10	-0.524904
211021874	chr2:211021874:G:T	4.57483e-15	-1.78753	-1.26169
211021914	chr2:211021914:C:T	5.57589e-15	-1.68098	-1.17036
211021940	chr2:211021940:A:T	1.01225e-14	-1.62688	-0.628154
211022227	chr2:211022227:T:G	7.69389e-14	-2.99727e-10	-0.226774
211022468	chr2:211022468:G:A	5.54983e-15	-1.5966	-1.25942
211022649	chr2:211022649:G:A	6.31734e-14	-0.423903	-2.87485e-10
211022770	chr2:211022770:C:A	6.56134e-14	0.389883	-0.775888
211022847	chr2:211022847:T:A	4.89636e-14	-2.99727e-10	-0.678708
211023404	chr2:211023404:G:A	8.16166e-15	-1.48877	-0.981573
211023678	chr2:211023678:T:G	4.65642e-14	-2.99727e-10	-0.728954
211023728	chr2:211023728:C:T	2.77038e-14	-2.99727e-10	-1.24822
211023809	chr2:211023809:A:T	7.24834e-14	-2.99727e-10	-0.286428
211023896	chr2:211023896:G:A	3.80804e-14	-0.035529	-0.894558
211024006	chr2:211024006:C:A	8.64698e-15	-1.18456	-1.22802
211024154	chr2:211024154:T:C	3.17924e-14	-2.99727e-10	-1.11056
211024185	chr2:211024185:T:A	5.69944e-14	-2.99727e-10	-0.526834
211024515	chr2:211024515:A:T	5.33597e-15	-1.6472	-1.24811
211024519	chr2:211024519:G:A	4.49137e-13	-2.99727e-10	1.53754
211024753	chr2:211024753:G:A	5.22805e-15	-1.67162	-1.24413
211024941	chr2:211024941:G:A	6.88572e-14	0.454299	-0.792051
211024961	chr2:211024961:C:T	3.50411e-14	-2.99727e-10	-1.01326
211025162	chr2:211025162:C:T	5.04827e-15	-1.76606	-1.18468
211025387	chr2:211025387:T:C	8.23856e-14	0.624015	-0.78239
211025632	chr2:211025632:C:T	1.20804e-13	-2.99727e-10	0.224381
211025820	chr2:211025820:T:A	3.43557e-14	-2.99727e-10	-1.03302
211025945	chr2:211025945:AG:A	3.20291e-14	-2.99727e-10	-1.10314
211026667	chr2:211026667:C:T	3.84462e-14	-2.99727e-10	-0.920526
211026956	chr2:211026956:C:G	5.92448e-15	-1.54781	-1.24288
211026975	chr2:211026975:G:A	8.90406e-15	-1.13679	-1.24649
211027023	chr2:211027023:A:G	2.76245e-14	-2.99727e-10	-1.25108
211027056	chr2:211027056:A:G	1.31011e-14	-1.99709	-2.87485e-10
211027326	chr2:211027326:G:A	4.11219e-14	-2.99727e-10	-0.853245
211027471	chr2:211027471:C:T	4.22745e-14	-2.99727e-10	-0.825601
211027502	chr2:211027502:C:T	1.22285e-14	-1.69485	-0.371168
211027997	chr2:211027997:C:G	2.73374e-14	-2.99727e-10	-1.26153
211028292	chr2:211028292:A:G	1.24534e-14	-1.35293	-0.69486
211028367	chr2:211028367:T:C	4.64919e-14	-2.99727e-10	-0.730509
211028533	chr2:211028533:G:A	5.83228e-15	-1.69608	-1.1103
211028664	chr2:211028664:C:T	7.43954e-14	0.432161	-0.692553
211028745	chr2:211028745:G:A	1.31183e-14	-1.99578	-2.87485e-10
211029522	chr2:211029522:G:A	8.51174e-14	0.46018	-0.585935
211029564	chr2:211029564:TAGG:T	5.32298e-15	-1.64053	-1.25723
211030215	chr2:211030215:A:G	2.73232e-14	-2.99727e-10	-1.26205
211030285	chr2:211030285:A:G	2.88527e-14	-2.99727e-10	-1.20758
211030372	chr2:211030372:A:G	5.25113e-15	-1.65734	-1.25401
211030378	chr2:211030378:GAATA:G	6.21192e-14	-2.99727e-10	-0.440731
211030538	chr2:211030538:A:G	3.65162e-14	-2.99727e-10	-0.972029
211030543	chr2:211030543:A:G	6.20167e-15	-1.6347	-1.11027
211030676	chr2:211030676:T:A	4.5498e-14	-2.99727e-10	-0.752119
211030721	chr2:211030721:G:A	3.67305e-14	-2.99727e-10	-0.96618
211030862	chr2:211030862:A:T	2.47546e-14	-1.36078	-2.87485e-10
211031707	chr2:211031707:T:C	2.76981e-14	-2.99727e-10	-1.24842
211031955	chr2:211031955:TACC:T	7.65072e-14	-2.99727e-10	-0.232402
211032016	chr2:211032016:T:C	7.86274e-14	-2.99727e-10	-0.205066
211032611	chr2:211032611:C:T	2.81701e-14	-2.99727e-10	-1.23153
211032633	chr2:211032633:A:G	4.79958e-14	-2.99727e-10	-0.698672
211033203	chr2:211033203:C:T	4.96675e-15	-1.71252	-1.2545
211033671	chr2:211033671:G:A	3.86444e-14	-2.99727e-10	-0.915383
211035031	chr2:211035031:A:G	2.76687e-14	-2.99727e-10	-1.24948
211035425	chr2:211035425:A:G	1.41525e-14	-1.9199	-2.87485e-10
211035598	chr2:211035598:C:T	7.74915e-14	-2.99727e-10	-0.219618
211035701	chr2:211035701:C:T	6.08372e-15	-1.72678	-1.03739
211035710	chr2:211035710:A:G	1.2864e-14	-2.01536	-2.87485e-10
211036101	chr2:211036101:G:A	1.63647e-14	-1.77466	-2.87485e-10
211036228	chr2:211036228:A:T	2.75165e-14	-2.99727e-10	-1.255
211036560	chr2:211036560:T:C	2.88871e-14	-2.99727e-10	-1.20639
211036701	chr2:211036701:GGGACTCACACA:G	8.76971e-14	-2.99727e-10	-0.0958971
211036802	chr2:211036802:A:G	2.78808e-14	-2.99727e-10	-1.24185
211037065	chr2:211037065:A:G	4.49566e-14	-2.99727e-10	-0.764088
211038172	chr2:211038172:T:C	2.73478e-14	-2.99727e-10	-1.26115
211038195	chr2:211038195:A:G	1.93059e-13	-2.99727e-10	0.693211
211038469	chr2:211038469:T:C	1.08736e-14	-0.92144	-1.26201
211038850	chr2:211038850:G:A	3.33742e-14	-2.99727e-10	-1.062
211039157	chr2:211039157:T:C	8.93759e-15	-1.12418	-1.25534
211039325	chr2:211039325:G:A	2.9631e-14	-2.99727e-10	-1.18096
211039355	chr2:211039355:C:T	1.35261e-14	-1.96516	-2.87485e-10
211039547	chr2:211039547:G:A	3.45451e-14	-2.99727e-10	-1.02752
211039583	chr2:211039583:G:C	3.73752e-13	-2.99727e-10	1.35381
211039596	chr2:211039596:C:T	9.48956e-15	-1.18635	-1.13324
211039628	chr2:211039628:C:T	2.80908e-14	-2.99727e-10	-1.23434
211039718	chr2:211039718:G:A	2.73655e-14	-2.99727e-10	-1.2605
211039758	chr2:211039758:C:T	3.9737e-14	-2.99727e-10	-0.887502
211039954	chr2:211039954:T:A	2.85502e-14	-2.99727e-10	-1.21812
211039975	chr2:211039975:T:C	2.82101e-14	-2.99727e-10	-1.23011
211040097	chr2:211040097:G:A	4.17811e-14	-2.99727e-10	-0.837341
211040170	chr2:211040170:T:A	2.93467e-14	-0.169022	-1.02158
211040425	chr2:211040425:G:A	1.83224e-14	-1.66166	-2.87485e-10
211040477	chr2:211040477:A:G	2.73221e-14	-2.99727e-10	-1.26209
211040480	chr2:211040480:A:T	1.15213e-14	-0.892868	-1.23272
211041218	chr2:211041218:G:A	3.25868e-14	-2.99727e-10	-1.08588
211041338	chr2:211041338:G:C	3.80043e-14	-0.932086	-2.87485e-10
211041355	chr2:211041355:G:A	3.4838e-14	-2.99727e-10	-1.01908
211041665	chr2:211041665:T:A	6.04749e-14	-2.99727e-10	-0.467558
211041693	chr2:211041693:A:G	4.11305e-14	-2.99727e-10	-0.853037
211041963	chr2:211041963:T:C	3.81952e-14	-1.20241	0.275336
211042133	chr2:211042133:A:T	2.78345e-14	-2.99727e-10	-1.24351
211042565	chr2:211042565:C:T	4.56113e-15	-1.93404	-1.11817
211043423	chr2:211043423:A:G	3.29869e-14	-2.99727e-10	-1.07367
211043665	chr2:211043665:C:A	3.77451e-15	-2.04453	-1.19699
211043808	chr2:211043808:C:T	2.78889e-14	-2.99727e-10	-1.24156
211043907	chr2:211043907:T:C	3.97528e-15	-2.04151	-1.14818
211043991	chr2:211043991:A:T	2.68565e-13	-2.99727e-10	1.02331
211044007	chr2:211044007:A:G	4.0746e-15	-1.96315	-1.20187
211044168	chr2:211044168:T:C	2.7531e-14	-2.99727e-10	-1.25447
211044212	chr2:211044212:A:T	3.60381e-14	-2.99727e-10	-0.985208
211044225	chr2:211044225:A:G	2.73572e-14	-2.99727e-10	-1.26081
211044699	chr2:211044699:A:G	3.038e-14	-2.99727e-10	-1.156
211044732	chr2:211044732:T:C	3.57519e-15	-2.03389	-1.26187
211045465	chr2:211045465:G:A	2.74419e-14	-2.99727e-10	-1.25771
211045587	chr2:211045587:C:G	1.08927e-13	0.120889	-2.87485e-10
211046644	chr2:211046644:T:G	3.57557e-14	-2.99727e-10	-0.993076
211046871	chr2:211046871:T:G	4.55888e-14	-2.99727e-10	-0.750124
211046938	chr2:211046938:C:G	2.83038e-14	-2.99727e-10	-1.22679
211047218	chr2:211047218:T:C	2.79736e-14	-2.99727e-10	-1.23853
211047630	chr2:211047630:T:A	4.92425e-15	-1.92107	-1.05455
211047633	chr2:211047633:T:A	2.85615e-14	-2.99727e-10	-1.21773
211048063	chr2:211048063:AGTTT:A	2.74537e-14	-2.99727e-10	-1.25728
211048158	chr2:211048158:A:G	2.73221e-14	-2.99727e-10	-1.26209
211048332	chr2:211048332:C:A	2.73555e-14	-2.99727e-10	-1.26087
211048429	chr2:211048429:A:T	2.74306e-14	-2.99727e-10	-1.25813
211048596	chr2:211048596:G:A	5.92081e-14	-2.99727e-10	-0.488728
211048724	chr2:211048724:T:C	5.18846e-14	-2.99727e-10	-0.620764
211048921	chr2:211048921:A:G	1.25916e-14	-2.03675	-2.87485e-10
211048958	chr2:211048958:C:G	2.74276e-14	-2.99727e-10	-1.25824
211049034	chr2:211049034:T:A	5.8914e-14	-2.99727e-10	-0.493707
211049202	chr2:211049202:A:G	2.86616e-14	-2.99727e-10	-1.21423
211049278	chr2:211049278:C:A	3.07074e-14	-2.99727e-10	-1.14528
211050198	chr2:211050198:G:A	1.30726e-14	-1.99927	-2.87485e-10
211050214	chr2:211050214:G:A	4.40598e-15	-2.03238	-1.05445
211050226	chr2:211050226:G:T	2.99754e-14	-2.99727e-10	-1.16941
211050598	chr2:211050598:A:G	2.89066e-14	-2.99727e-10	-1.20571
211050952	chr2:211050952:A:G	7.16769e-13	-2.99727e-10	2.00497
211050984	chr2:211050984:T:C	4.35926e-14	-2.99727e-10	-0.794899
211051569	chr2:211051569:TATATA:T	3.07042e-14	-2.99727e-10	-1.14539
211051589	chr2:211051589:ATAT:A	5.08557e-14	-2.99727e-10	-0.640795
211051625	chr2:211051625:A:G	2.89604e-14	-2.99727e-10	-1.20386
211052094	chr2:211052094:T:C	4.11924e-15	-1.91162	-1.2425
211052312	chr2:211052312:A:G	2.76506e-14	-2.99727e-10	-1.25014
211052347	chr2:211052347:TTATC:T	2.945e-14	-2.99727e-10	-1.18709
211052943	chr2:211052943:T:G	5.46961e-14	0.607484	-1.17548
211053110	chr2:211053110:C:A	2.81326e-14	-2.99727e-10	-1.23286
211053176	chr2:211053176:T:C	3.13858e-14	-2.99727e-10	-1.12343
211053685	chr2:211053685:G:T	5.37222e-14	-2.99727e-10	-0.58596
211053987	chr2:211053987:A:G	2.80323e-14	-2.99727e-10	-1.23643
211054062	chr2:211054062:T:C	5.35519e-14	-2.99727e-10	-0.589135
211054342	chr2:211054342:T:C	2.7976e-14	-2.99727e-10	-1.23844
211054473	chr2:211054473:G:T	3.9581e-14	-2.99727e-10	-0.891438
211054737	chr2:211054737:G:T	5.45565e-15	-2.03674	-0.836391
211054959	chr2:211054959:A:T	1.26097e-14	-2.03532	-2.87485e-10
211055243	chr2:211055243:G:A	2.84362e-14	-2.99727e-10	-1.22212
211056410	chr2:211056410:T:C	5.20651e-14	-2.99727e-10	-0.617291
211056431	chr2:211056431:G:T	3.40958e-14	-2.99727e-10	-1.04061
211056827	chr2:211056827:C:CA	2.84836e-14	-2.99727e-10	-1.22046
211056866	chr2:211056866:A:C	8.81064e-14	-2.99727e-10	-0.0912407
211057164	chr2:211057164:A:G	3.85381e-15	-1.96056	-1.26017
211058089	chr2:211058089:T:C	5.66066e-15	-1.76847	-1.06778
211058100	chr2:211058100:G:T	2.8471e-14	-2.99727e-10	-1.2209
211058462	chr2:211058462:T:C	2.93015e-14	-2.99727e-10	-1.19215
211059280	chr2:211059280:A:G	2.84372e-14	-2.99727e-10	-1.22209
211059664	chr2:211059664:G:A	2.76363e-14	-2.99727e-10	-1.25065
211059848	chr2:211059848:A:C	2.80226e-14	-2.99727e-10	-1.23677
211060444	chr2:211060444:T:C	5.18732e-14	-2.99727e-10	-0.620984
211060605	chr2:211060605:T:C	5.49447e-15	-1.87052	-0.995529
211060851	chr2:211060851:ATTC:A	3.45165e-14	-2.99727e-10	-1.02835
211061300	chr2:211061300:G:T	5.88696e-14	-2.99727e-10	-0.494462
211061303	chr2:211061303:CTTAAT:C	2.32692e-13	-2.99727e-10	0.879929
211061878	chr2:211061878:G:A	7.05517e-15	-1.96628	-0.649745
211061932	chr2:211061932:T:TA	2.80886e-14	-2.99727e-10	-1.23442
211062206	chr2:211062206:C:T	1.07509e-13	-2.99727e-10	0.107788
211062281	chr2:211062281:C:T	3.30953e-14	-2.99727e-10	-1.07039
211062590	chr2:211062590:T:G	5.45823e-15	-1.61102	-1.26164
211063816	chr2:211063816:C:T	4.92694e-15	-2.01443	-0.960634
211064327	chr2:211064327:T:C	1.53688e-14	-0.725266	-1.11218
211064440	chr2:211064440:T:C	5.31669e-15	-1.97169	-0.927241
211064592	chr2:211064592:A:G	2.7341e-14	-2.99727e-10	-1.2614
211064956	chr2:211064956:T:C	2.73306e-14	-2.99727e-10	-1.26178
211065052	chr2:211065052:CTCAGTAT:C	4.37251e-15	-2.03403	-1.06042
211065147	chr2:211065147:T:C	7.91102e-14	-2.99727e-10	-0.198944
211065507	chr2:211065507:C:T	2.76687e-14	-2.99727e-10	-1.24948
211065820	chr2:211065820:GACA:G	2.88394e-14	-2.99727e-10	-1.20804
211066144	chr2:211066144:T:A	7.34659e-15	-1.96889	-0.606657
211066418	chr2:211066418:T:C	2.52866e-14	-1.33951	-2.87485e-10
211066830	chr2:211066830:T:C	1.38999e-14	-1.9379	-2.87485e-10
211066910	chr2:211066910:C:T	4.64077e-14	-2.99727e-10	-0.732322
211066925	chr2:211066925:A:G	6.98129e-14	-2.99727e-10	-0.323967
211066962	chr2:211066962:G:A	5.23151e-15	-2.04116	-0.873927
211066999	chr2:211066999:A:C	2.96184e-14	-2.99727e-10	-1.18139
211067062	chr2:211067062:C:T	4.17411e-14	-2.99727e-10	-0.838299
211067083	chr2:211067083:C:T	3.26308e-14	-2.99727e-10	-1.08453
211067224	chr2:211067224:C:T	3.71194e-14	-2.99727e-10	-0.955647
211067569	chr2:211067569:A:G	3.97988e-14	-2.99727e-10	-0.88595
211067650	chr2:211067650:A:G	5.23247e-14	-2.99727e-10	-0.612318
211068399	chr2:211068399:A:G	3.22772e-14	-2.99727e-10	-1.09542
211068455	chr2:211068455:C:T	5.10335e-14	-2.99727e-10	-0.637304
211069405	chr2:211069405:A:G	2.75136e-14	-2.99727e-10	-1.25511
211069646	chr2:211069646:A:G	5.10137e-15	-1.85599	-1.08429
211069785	chr2:211069785:G:A	2.84917e-14	-2.99727e-10	-1.22017
211069907	chr2:211069907:G:A	3.11704e-14	-2.99727e-10	-1.13032
211069994	chr2:211069994:G:A	6.47603e-15	-1.73105	-0.970631
211070015	chr2:211070015:A:G	1.48878e-14	-0.729943	-1.1393
211070494	chr2:211070494:A:G	7.82063e-15	-1.93702	-0.575998
211070624	chr2:211070624:C:T	5.95334e-14	-2.99727e-10	-0.483248
211070747	chr2:211070747:A:G	6.52268e-14	-2.99727e-10	-0.391916
211070793	chr2:211070793:T:G	6.89203e-14	-2.99727e-10	-0.336835
211070989	chr2:211070989:A:G	3.21316e-14	-2.99727e-10	-1.09995
211071266	chr2:211071266:C:T	5.30062e-15	-1.97398	-0.927983
211071773	chr2:211071773:A:T	3.38178e-14	-2.99727e-10	-1.0488
211072005	chr2:211072005:T:G	2.9175e-14	-2.99727e-10	-1.19647
211072016	chr2:211072016:A:T	2.74368e-14	-2.99727e-10	-1.2579
211072038	chr2:211072038:A:G	4.20308e-13	-2.99727e-10	1.4712
211072255	chr2:211072255:C:T	4.95241e-15	-2.01133	-0.958579
211072408	chr2:211072408:G:A	2.73613e-14	-2.99727e-10	-1.26066
211072417	chr2:211072417:G:A	1.30935e-14	-1.99767	-2.87485e-10
211072490	chr2:211072490:C:T	6.72484e-15	-1.85522	-0.808761
211072772	chr2:211072772:A:G	2.93731e-14	-2.99727e-10	-1.18971
211072834	chr2:211072834:A:C	2.68337e-12	-2.99727e-10	3.32504
211072864	chr2:211072864:C:T	3.63161e-14	-2.99727e-10	-0.977525
211072909	chr2:211072909:T:C	4.81128e-15	-1.73694	-1.26189
211072941	chr2:211072941:C:T	2.81002e-14	-2.99727e-10	-1.23401
211073031	chr2:211073031:G:A	2.76359e-14	-2.99727e-10	-1.25067
211073068	chr2:211073068:A:G	2.74552e-14	-2.99727e-10	-1.25723
211073535	chr2:211073535:AT:A	7.60091e-15	-1.66846	-0.873057
211073904	chr2:211073904:A:G	7.59707e-15	-2.04762	-0.494404
211074038	chr2:211074038:A:G	6.83541e-12	4.26009	-2.87485e-10
211074110	chr2:211074110:A:T	2.99218e-14	-2.99727e-10	-1.1712
211074405	chr2:211074405:G:A	2.50781e-13	0.954793	-2.87485e-10
211074500	chr2:211074500:C:T	4.08307e-14	-2.99727e-10	-0.860352
211074655	chr2:211074655:C:T	6.28252e-15	-1.7468	-0.985212
211074803	chr2:211074803:CT:C	2.94266e-14	-2.99727e-10	-1.18789
211074854	chr2:211074854:ATTGT:A	4.0655e-14	-2.99727e-10	-0.864665
211074861	chr2:211074861:G:A	7.01016e-14	-2.99727e-10	-0.319841
211074932	chr2:211074932:A:G	4.69332e-14	-2.99727e-10	-0.721061
211075636	chr2:211075636:A:C	2.73602e-14	-2.99727e-10	-1.2607
211075651	chr2:211075651:A:G	2.94916e-14	-2.99727e-10	-1.18568
211075850	chr2:211075850:A:G	2.97123e-14	-2.99727e-10	-1.17822
211075897	chr2:211075897:A:G	2.74035e-14	-2.99727e-10	-1.25911
211076060	chr2:211076060:T:C	2.73264e-14	-2.99727e-10	-1.26193
211076123	chr2:211076123:G:A	1.1893e-14	-0.880175	-1.21366
211076280	chr2:211076280:A:C	3.08681e-14	-2.99727e-10	-1.14006
211076577	chr2:211076577:G:T	6.88885e-15	-1.87274	-0.767141
211076581	chr2:211076581:G:T	2.83348e-14	-2.99727e-10	-1.22569
211076718	chr2:211076718:A:G	3.27197e-14	-2.99727e-10	-1.08181
211076931	chr2:211076931:T:C	2.80968e-14	-2.99727e-10	-1.23413
211078066	chr2:211078066:A:G	7.20202e-14	-2.99727e-10	-0.29284
211078135	chr2:211078135:A:G	9.86436e-14	-2.99727e-10	0.0217271
211078281	chr2:211078281:C:T	1.22267e-12	-2.99727e-10	2.539
211078461	chr2:211078461:G:C	4.0511e-14	-2.99727e-10	-0.868214
211078898	chr2:211078898:A:C	1.83595e-14	-2.04191	0.382277
211079125	chr2:211079125:CACT:C	5.66417e-13	-2.99727e-10	1.76955
211079130	chr2:211079130:ATTG:A	5.65361e-13	-2.99727e-10	1.76768
211079146	chr2:211079146:C:A	3.12922e-14	-2.99727e-10	-1.12642
211079169	chr2:211079169:C:CA	7.21577e-14	-2.99727e-10	-0.290932
211079307	chr2:211079307:A:ATAC	2.77947e-14	-2.99727e-10	-1.24494
211079323	chr2:211079323:T:C	2.91226e-14	-2.99727e-10	-1.19827
211079454	chr2:211079454:C:T	5.65669e-15	-2.01441	-0.822535
211079696	chr2:211079696:C:T	2.85561e-14	-2.99727e-10	-1.21792
211079797	chr2:211079797:G:A	2.86303e-14	-2.99727e-10	-1.21532
211079938	chr2:211079938:C:T	3.58569e-14	-2.99727e-10	-0.99025
211080019	chr2:211080019:C:T	4.73562e-14	-2.99727e-10	-0.712088
211080226	chr2:211080226:A:G	4.45372e-15	-2.0478	-1.02824
211080580	chr2:211080580:G:C	3.10398e-14	-2.99727e-10	-1.13451
211080650	chr2:211080650:A:C	2.89347e-14	-2.99727e-10	-1.20474
211080651	chr2:211080651:A:G	1.006e-13	-2.99727e-10	0.0413655
211080803	chr2:211080803:T:G	2.76187e-14	-2.99727e-10	-1.25129
211081333	chr2:211081333:A:G	7.32686e-15	-1.68609	-0.892149
211081754	chr2:211081754:G:A	2.7653e-14	-2.99727e-10	-1.25005
211081778	chr2:211081778:A:G	4.48282e-14	-2.99727e-10	-0.766949
211081906	chr2:211081906:A:C	1.18701e-13	-2.99727e-10	0.206821
211082271	chr2:211082271:C:T	5.36272e-15	-1.96064	-0.929672
211082303	chr2:211082303:T:C	1.12254e-13	-0.701462	0.852441
211082806	chr2:211082806:A:G	1.22035e-14	-0.853986	-1.21407
211082811	chr2:211082811:C:A	1.02173e-13	0.0568849	-2.87485e-10
211083158	chr2:211083158:G:A	3.65265e-13	-2.99727e-10	1.33084
211083718	chr2:211083718:A:G	3.01342e-14	-2.99727e-10	-1.16413
211084468	chr2:211084468:A:T	1.72799e-13	-2.99727e-10	0.582345
211084470	chr2:211084470:A:G	1.73485e-13	-2.99727e-10	0.586303
211084694	chr2:211084694:G:T	6.14457e-14	-2.99727e-10	-0.451632
211084819	chr2:211084819:GA:G	2.809e-14	-2.99727e-10	-1.23437
211084860	chr2:211084860:A:C	2.84584e-14	-2.99727e-10	-1.22134
211084961	chr2:211084961:A:G	2.94674e-14	-2.99727e-10	-1.1865
211085005	chr2:211085005:A:G	1.35983e-13	-2.99727e-10	0.342742
211085709	chr2:211085709:A:G	5.13846e-14	-2.99727e-10	-0.630448
211086068	chr2:211086068:A:G	1.67102e-13	-2.99727e-10	0.548816
211086198	chr2:211086198:C:T	1.6752e-14	-1.75127	-2.87485e-10
211086299	chr2:211086299:G:A	7.58229e-14	-2.99727e-10	-0.241386
211086329	chr2:211086329:G:A	2.88514e-14	-2.99727e-10	-1.20763
211086336	chr2:211086336:T:G	4.74841e-14	-2.99727e-10	-0.70939
211086400	chr2:211086400:A:G	8.29055e-15	-1.4326	-1.02207
211086548	chr2:211086548:G:A	2.85654e-14	-2.99727e-10	-1.21759
211086571	chr2:211086571:T:C	5.20249e-14	-2.99727e-10	-0.618064
211086981	chr2:211086981:T:C	3.79145e-14	-2.99727e-10	-0.934453
211087658	chr2:211087658:G:T	4.0201e-14	-2.99727e-10	-0.875894
211087687	chr2:211087687:A:G	2.97344e-14	-2.99727e-10	-1.17748
211088368	chr2:211088368:C:T	5.57889e-15	-2.0483	-0.802494
211088585	chr2:211088585:A:G	2.74907e-14	-2.99727e-10	-1.25594
211088670	chr2:211088670:G:A	4.64443e-14	-2.99727e-10	-0.731533
211088719	chr2:211088719:C:G	4.64443e-14	-2.99727e-10	-0.731533
211088729	chr2:211088729:G:A	5.80904e-15	-2.0116	-0.798768
211089195	chr2:211089195:G:A	4.0844e-14	0.344664	-1.20469
211089240	chr2:211089240:C:T	4.22821e-14	-2.99727e-10	-0.825423
211089285	chr2:211089285:T:C	2.75541e-14	-2.99727e-10	-1.25363
211089612	chr2:211089612:T:C	2.8636e-14	-2.99727e-10	-1.21512
211089808	chr2:211089808:A:G	4.7136e-14	-2.99727e-10	-0.716749
211090156	chr2:211090156:G:T	6.16965e-15	-1.77133	-0.97882
211090265	chr2:211090265:G:A	2.73764e-14	-2.99727e-10	-1.2601
211090541	chr2:211090541:A:C	4.63605e-14	-2.99727e-10	-0.733338
211090645	chr2:211090645:G:C	4.91875e-15	-1.85771	-1.11902
211090681	chr2:211090681:A:T	4.32093e-14	-2.99727e-10	-0.80373
211090687	chr2:211090687:T:G	4.32093e-14	-2.99727e-10	-0.80373
211090855	chr2:211090855:A:G	4.66292e-14	-2.99727e-10	-0.72756
211090981	chr2:211090981:C:T	4.38336e-13	-2.99727e-10	1.5132
211091022	chr2:211091022:T:C	4.27288e-14	-2.99727e-10	-0.814913
211091173	chr2:211091173:A:G	5.12073e-15	-2.04838	-0.888113
211091186	chr2:211091186:A:G	1.04143e-12	-2.99727e-10	2.37857
211091433	chr2:211091433:G:A	4.43398e-14	-2.99727e-10	-0.777904
211091470	chr2:211091470:T:C	2.94602e-14	-2.99727e-10	-1.18675
211091597	chr2:211091597:A:G	1.26342e-14	-2.03338	-2.87485e-10
211092106	chr2:211092106:T:C	4.46662e-14	-2.99727e-10	-0.770568
211092203	chr2:211092203:A:C	1.26484e-14	-2.03225	-2.87485e-10
211092274	chr2:211092274:C:T	2.73292e-14	-2.99727e-10	-1.26183
211092379	chr2:211092379:G:A	2.73285e-14	-2.99727e-10	-1.26186
211092384	chr2:211092384:T:C	6.155e-15	-1.81253	-0.939995
211092434	chr2:211092434:G:A	7.07641e-15	-1.82709	-0.785934
211092659	chr2:211092659:A:G	2.93347e-14	-2.99727e-10	-1.19102
211092963	chr2:211092963:A:G	2.78671e-14	-2.99727e-10	-1.24234
211092991	chr2:211092991:A:G	4.53999e-14	-2.99727e-10	-0.754275
211093134	chr2:211093134:G:A	8.35272e-14	0.973173	-1.11779
211093295	chr2:211093295:C:T	4.38873e-14	-2.99727e-10	-0.78816
211093398	chr2:211093398:C:T	3.80165e-15	-1.98472	-1.24963
211093522	chr2:211093522:A:G	4.95793e-14	-2.99727e-10	-0.666213
211093569	chr2:211093569:G:A	1.28282e-14	-2.01814	-2.87485e-10
211094026	chr2:211094026:A:G	2.02317e-14	-1.56254	-2.87485e-10
211094071	chr2:211094071:G:A	2.79908e-14	-2.99727e-10	-1.23791
211094134	chr2:211094134:G:A	6.26657e-15	-2.03121	-0.703351
211094890	chr2:211094890:C:T	3.19694e-14	-2.99727e-10	-1.10501
211094904	chr2:211094904:T:C	9.13653e-15	-2.01368	-0.343829
211095336	chr2:211095336:T:G	2.7328e-14	-2.99727e-10	-1.26187
211095490	chr2:211095490:A:G	7.2485e-14	-2.99727e-10	-0.286406
211095680	chr2:211095680:C:G	3.65943e-14	-2.99727e-10	-0.969893
211095964	chr2:211095964:T:G	3.58273e-15	-2.03999	-1.25367
211096016	chr2:211096016:A:C	7.44739e-15	-2.04298	-0.518938
211096181	chr2:211096181:A:G	2.76549e-14	-2.99727e-10	-1.24998
211096234	chr2:211096234:C:T	3.73537e-14	-2.99727e-10	-0.949355
211096493	chr2:211096493:T:TA	4.27644e-14	-2.99727e-10	-0.814081
211096689	chr2:211096689:T:A	4.91355e-14	-2.99727e-10	-0.675205
211096956	chr2:211096956:T:G	1.19075e-13	-2.99727e-10	0.209968
211097000	chr2:211097000:T:C	3.78065e-15	-1.9778	-1.26209
211097197	chr2:211097197:C:G	2.93765e-14	-2.99727e-10	-1.18959
211097260	chr2:211097260:G:A	2.83969e-14	-2.99727e-10	-1.22351
211097391	chr2:211097391:T:C	3.77506e-15	-1.98567	-1.2557
211097636	chr2:211097636:C:T	2.94966e-14	-2.99727e-10	-1.18551
211097825	chr2:211097825:A:T	8.09273e-15	-1.87201	-0.606806
211097926	chr2:211097926:T:A	7.14757e-14	-2.99727e-10	-0.300428
211098448	chr2:211098448:G:A	4.00147e-15	-1.96438	-1.21874
211098777	chr2:211098777:G:A	7.39423e-15	-1.9133	-0.655785
211099312	chr2:211099312:G:A	3.03765e-14	-2.99727e-10	-1.15612
211099487	chr2:211099487:T:C	7.31224e-15	-1.86542	-0.714813
211099613	chr2:211099613:T:C	3.13847e-14	-2.99727e-10	-1.12346
211100079	chr2:211100079:A:G	5.13844e-14	-2.99727e-10	-0.630451
211100131	chr2:211100131:A:T	3.61542e-14	-2.99727e-10	-0.981993
211100352	chr2:211100352:G:A	2.74284e-14	-2.99727e-10	-1.25821
211100405	chr2:211100405:A:C	5.47443e-15	-1.73538	-1.13432
211100619	chr2:211100619:C:T	4.86345e-15	-1.72713	-1.26091
211100954	chr2:211100954:C:T	4.20334e-14	-2.99727e-10	-0.831321
211101037	chr2:211101037:A:T	1.18571e-12	-2.99727e-10	2.50831
211101041	chr2:211101041:A:G	1.60091e-14	-0.582535	-1.21409
211101220	chr2:211101220:A:G	3.68819e-15	-2.03176	-1.23289
211101237	chr2:211101237:C:T	2.04399e-13	-2.99727e-10	0.750288
211101257	chr2:211101257:C:T	6.17767e-14	-2.99727e-10	-0.44626
211101384	chr2:211101384:A:C	2.93011e-14	-2.99727e-10	-1.19216
211101592	chr2:211101592:G:A	5.81089e-15	-2.04449	-0.765564
211101689	chr2:211101689:T:TA	1.79271e-14	-0.496308	-1.18716
211101842	chr2:211101842:T:G	1.06803e-13	-2.99727e-10	0.101201
211102527	chr2:211102527:A:G	2.78433e-14	-2.99727e-10	-1.24319
211102606	chr2:211102606:T:A	7.20785e-14	-2.99727e-10	-0.29203
211103370	chr2:211103370:A:G	1.05253e-14	-1.05681	-1.15919
211104042	chr2:211104042:A:G	1.17119e-13	-2.99727e-10	0.193408
211104125	chr2:211104125:A:C	1.23562e-14	-0.922983	-1.13265
211104291	chr2:211104291:C:G	3.97161e-14	-2.99727e-10	-0.888029
211104354	chr2:211104354:T:C	9.61318e-15	-2.04778	-0.258872
211104524	chr2:211104524:T:C	1.81306e-14	-0.572019	-1.10017
211104634	chr2:211104634:A:G	9.62141e-14	-2.99727e-10	-0.00321067
211104738	chr2:211104738:G:T	3.55265e-15	-2.04258	-1.25951
211104773	chr2:211104773:A:T	3.92441e-14	-2.99727e-10	-0.899985
211104793	chr2:211104793:T:C	3.23636e-14	-2.99727e-10	-1.09275
211104835	chr2:211104835:C:T	6.91602e-14	-2.99727e-10	-0.333361
211104854	chr2:211104854:A:T	2.85491e-14	-2.99727e-10	-1.21816
211104900	chr2:211104900:A:T	4.65612e-15	-1.80838	-1.22322
211105039	chr2:211105039:G:C	2.11379e-14	-0.25811	-1.26061
211105545	chr2:211105545:T:C	2.79884e-14	-2.99727e-10	-1.238
211105554	chr2:211105554:T:C	4.01701e-13	-2.99727e-10	1.42592
211106251	chr2:211106251:G:T	5.48025e-15	-2.01053	-0.858103
211106263	chr2:211106263:C:T	2.7768e-14	-2.99727e-10	-1.2459
211106271	chr2:211106271:G:C	1.35097e-14	-0.810692	-1.15568
211106791	chr2:211106791:G:T	1.1685e-13	-2.99727e-10	0.191108
211107056	chr2:211107056:T:C	3.75076e-14	-2.99727e-10	-0.945244
211107128	chr2:211107128:T:A	3.64122e-15	-2.01571	-1.26175
211107220	chr2:211107220:A:G	1.23861e-14	-1.27596	-0.77726
211107233	chr2:211107233:A:G	5.32647e-15	-1.93354	-0.96356
211107405	chr2:211107405:G:C	4.06498e-15	-1.93768	-1.2297
211107743	chr2:211107743:T:C	4.37878e-15	-1.8576	-1.23542
211107753	chr2:211107753:T:C	2.55437e-12	3.27578	-2.87485e-10
211107787	chr2:211107787:C:G	3.55681e-14	-2.99727e-10	-0.998336
211107829	chr2:211107829:A:G	4.64888e-15	-1.81065	-1.22251
211107857	chr2:211107857:C:T	3.29858e-14	-2.99727e-10	-1.07371
211107980	chr2:211107980:A:G	1.29307e-14	-2.01018	-2.87485e-10
211107992	chr2:211107992:C:T	5.10636e-14	0.422821	-1.05953
211108159	chr2:211108159:G:A	3.94082e-14	-2.99727e-10	-0.895813
211108327	chr2:211108327:C:T	2.74308e-14	-2.99727e-10	-1.25812
211108342	chr2:211108342:T:C	4.21054e-15	-1.88593	-1.24627
211108434	chr2:211108434:A:T	4.68477e-15	-1.78527	-1.2402
211108448	chr2:211108448:A:C	2.18543e-13	-2.99727e-10	0.817199
211108690	chr2:211108690:T:C	4.12577e-14	-2.99727e-10	-0.849947
211108876	chr2:211108876:A:G	4.05444e-15	-1.91827	-1.2517
211108946	chr2:211108946:G:A	6.22856e-15	-1.87458	-0.866061
211108989	chr2:211108989:G:T	1.13879e-13	-2.99727e-10	0.165354
211109224	chr2:211109224:T:C	3.57e-14	-2.99727e-10	-0.994634
211109467	chr2:211109467:A:G	4.54463e-15	-1.79692	-1.25892
211110015	chr2:211110015:C:T	4.28051e-15	-1.90864	-1.20707
211110023	chr2:211110023:G:A	5.53484e-14	-2.99727e-10	-0.556138
211110136	chr2:211110136:G:A	2.76026e-14	-2.99727e-10	-1.25188
211110834	chr2:211110834:TA:T	4.91532e-15	-1.9365	-1.04093
211111199	chr2:211111199:C:T	2.81297e-14	-2.99727e-10	-1.23296
211111558	chr2:211111558:C:T	3.19157e-14	-2.99727e-10	-1.10669
211111625	chr2:211111625:CAGTCTGGG:C	3.66463e-15	-2.04249	-1.22857
211111662	chr2:211111662:C:T	5.43659e-15	-1.65203	-1.22461
211111748	chr2:211111748:A:G	3.05413e-14	-2.99727e-10	-1.15071
211111907	chr2:211111907:T:C	5.42391e-15	-1.62992	-1.24905
211112099	chr2:211112099:T:C	3.29605e-14	-2.99727e-10	-1.07447
211112154	chr2:211112154:AGAG:A	2.81084e-14	-2.99727e-10	-1.23372
211112244	chr2:211112244:T:A	2.76561e-14	-2.99727e-10	-1.24994
211112258	chr2:211112258:AG:A	3.69312e-15	-2.00793	-1.25538
211112410	chr2:211112410:C:A	3.70333e-14	-2.99727e-10	-0.957969
211112503	chr2:211112503:A:T	3.22862e-14	0.085388	-1.18053
211112634	chr2:211112634:T:C	6.96478e-14	-2.99727e-10	-0.326335
211112936	chr2:211112936:C:G	2.84869e-14	-2.99727e-10	-1.22034
211112982	chr2:211112982:G:A	4.03139e-15	-1.91731	-1.25836
211113215	chr2:211113215:G:T	3.593e-15	-2.03444	-1.25636
211113593	chr2:211113593:G:A	7.78663e-15	-1.30719	-1.21019
211113856	chr2:211113856:C:A	1.50794e-14	-1.85646	-2.87485e-10
211113895	chr2:211113895:C:A	2.95052e-14	-2.99727e-10	-1.18522
211114092	chr2:211114092:G:C	6.19605e-15	-1.49113	-1.25475
211114696	chr2:211114696:T:A	2.78107e-14	-2.99727e-10	-1.24436
211114713	chr2:211114713:G:A	2.80292e-14	-1.05077	-0.18577
211114745	chr2:211114745:T:C	3.01247e-14	-2.99727e-10	-1.16444
211115234	chr2:211115234:C:G	3.69725e-14	-2.99727e-10	-0.959612
211115537	chr2:211115537:A:G	8.0656e-14	0.951186	-1.13078
211116573	chr2:211116573:A:G	2.89378e-14	-2.99727e-10	-1.20464
211116737	chr2:211116737:T:A	4.18558e-15	-2.03433	-1.10381
211117170	chr2:211117170:A:G	3.01785e-14	-2.99727e-10	-1.16266
211117314	chr2:211117314:A:C	3.33693e-14	-2.99727e-10	-1.06215
211117427	chr2:211117427:A:C	4.03514e-14	-2.99727e-10	-0.872159
211117438	chr2:211117438:T:C	7.91783e-15	-1.27138	-1.22929
211117522	chr2:211117522:C:T	1.27664e-14	-2.02297	-2.87485e-10
211117550	chr2:211117550:A:G	2.78345e-14	-2.99727e-10	-1.24351
211117954	chr2:211117954:G:T	3.05582e-14	-2.99727e-10	-1.15015
211118036	chr2:211118036:A:G	3.7154e-14	0.202741	-1.15746
211118083	chr2:211118083:C:A	1.12544e-14	-1.28749	-0.861536
211118164	chr2:211118164:T:A	2.98398e-14	-2.99727e-10	-1.17394
211118538	chr2:211118538:A:G	3.13709e-13	1.17868	-2.87485e-10
211118592	chr2:211118592:A:G	8.11954e-15	-1.27807	-1.19745
211118869	chr2:211118869:G:A	2.79084e-14	-2.99727e-10	-1.24086
211119063	chr2:211119063:T:C	4.67013e-15	-2.0129	-1.01569
211119137	chr2:211119137:T:C	1.80724e-14	-1.05657	-0.618829
211119219	chr2:211119219:G:A	4.47685e-15	-2.00542	-1.06545
211119255	chr2:211119255:G:A	5.03454e-15	-2.0468	-0.906664
211119317	chr2:211119317:A:G	3.6772e-15	-2.04807	-1.21956
211119386	chr2:211119386:A:G	5.15062e-15	-2.03743	-0.893236
211119742	chr2:211119742:C:G	2.86919e-14	-2.99727e-10	-1.21317
211119989	chr2:211119989:C:T	1.99921e-14	-1.57445	-2.87485e-10
211120036	chr2:211120036:C:T	3.57994e-15	-2.04731	-1.24713
211120044	chr2:211120044:C:T	6.75078e-14	-2.99727e-10	-0.357544
211120225	chr2:211120225:G:T	3.30839e-14	-0.042205	-1.02854
211120417	chr2:211120417:G:T	3.30447e-14	-0.147089	-0.924836
211120429	chr2:211120429:G:A	5.68612e-15	-1.57333	-1.25843
211120713	chr2:211120713:G:A	8.61429e-15	-1.40929	-1.00707
211121815	chr2:211121815:G:A	1.468e-14	-1.8833	-2.87485e-10
211122176	chr2:211122176:A:G	2.917e-14	-2.99727e-10	-1.19665
211122459	chr2:211122459:G:C	2.80686e-14	-2.99727e-10	-1.23513
211122555	chr2:211122555:C:T	3.00563e-14	-2.99727e-10	-1.16671
211122684	chr2:211122684:T:TCTAATGACA	2.21689e-14	-1.4711	-2.87485e-10
211123591	chr2:211123591:C:T	2.87642e-14	-2.99727e-10	-1.21066
211123607	chr2:211123607:T:G	4.43931e-13	1.52588	-2.87485e-10
211123688	chr2:211123688:T:C	8.43493e-15	-1.17533	-1.26208
211124133	chr2:211124133:C:A	7.71468e-15	-1.27705	-1.24961
211124226	chr2:211124226:C:CATGTAAAGTA	1.46951e-14	-1.88227	-2.87485e-10
211124256	chr2:211124256:A:G	8.83798e-15	-1.13283	-1.2579
211124298	chr2:211124298:G:T	9.26893e-15	-1.39435	-0.948764
211124417	chr2:211124417:A:G	7.41611e-14	-2.99727e-10	-0.263546
211124501	chr2:211124501:T:C	2.9072e-14	-2.99727e-10	-1.20001
211124511	chr2:211124511:T:C	3.72773e-15	-2.04155	-1.21243
211124665	chr2:211124665:G:A	2.76333e-14	-2.99727e-10	-1.25077
211124767	chr2:211124767:A:G	7.62357e-14	-2.99727e-10	-0.235956
211125003	chr2:211125003:A:G	1.06775e-14	-1.36633	-0.835314
211125375	chr2:211125375:G:A	6.00365e-15	-1.51639	-1.26103
211125511	chr2:211125511:T:C	3.5675e-15	-2.03583	-1.26209
211125530	chr2:211125530:G:A	3.46601e-14	-2.99727e-10	-1.0242
211125629	chr2:211125629:C:T	2.93988e-14	-2.99727e-10	-1.18883
211125630	chr2:211125630:G:A	6.98313e-15	-1.65243	-0.973858
211125855	chr2:211125855:T:C	1.73808e-14	-0.549723	-1.1647
211125901	chr2:211125901:A:C	1.0913e-14	-0.948914	-1.23092
211126062	chr2:211126062:A:ACAAT	2.61773e-14	-0.20162	-1.10327
211126064	chr2:211126064:A:AATCG	3.55465e-15	-2.03947	-1.26206
211126159	chr2:211126159:G:C	3.18205e-14	-2.99727e-10	-1.10967
211126397	chr2:211126397:C:T	1.22629e-13	-2.99727e-10	0.239375
211126505	chr2:211126505:A:G	2.33461e-14	-0.157712	-1.26165
211126671	chr2:211126671:A:G	2.88869e-14	-2.99727e-10	-1.2064
211126794	chr2:211126794:C:A	5.64422e-15	-1.61123	-1.22792
211126829	chr2:211126829:A:T	6.35512e-14	0.678256	-1.0962
211126960	chr2:211126960:G:A	6.49385e-14	-2.99727e-10	-0.396346
211127012	chr2:211127012:A:G	1.30409e-14	-2.0017	-2.87485e-10
211127013	chr2:211127013:T:C	2.47014e-14	-0.105094	-1.25783
211127111	chr2:211127111:T:C	2.95359e-14	-2.99727e-10	-1.18418
211127154	chr2:211127154:C:T	1.01006e-14	-1.00778	-1.24941
211127468	chr2:211127468:A:T	2.88571e-14	-2.99727e-10	-1.20743
211127595	chr2:211127595:T:C	3.2605e-14	-2.99727e-10	-1.08532
211127644	chr2:211127644:A:G	1.58601e-14	-1.80598	-2.87485e-10
211128009	chr2:211128009:GTAT:G	3.62479e-15	-2.03976	-1.24223
211128199	chr2:211128199:TTG:T	4.09028e-14	-0.858586	-2.87485e-10
211128488	chr2:211128488:G:C	1.77204e-14	-0.434224	-1.26085
211128572	chr2:211128572:G:C	3.58611e-15	-2.0352	-1.25752
211128932	chr2:211128932:T:G	1.72152e-14	-1.21876	-0.505235
211128959	chr2:211128959:A:G	2.03954e-14	-1.16954	-0.384938
211129226	chr2:211129226:A:T	4.62619e-15	-2.02385	-1.01421
211129291	chr2:211129291:T:G	2.99213e-14	-2.99727e-10	-1.17122
211129353	chr2:211129353:T:G	1.2448e-14	-2.04823	-2.87485e-10
211129364	chr2:211129364:T:G	4.20922e-14	-0.0979367	-0.731987
211129468	chr2:211129468:A:G	8.46852e-15	-1.29106	-1.14237
211129498	chr2:211129498:AT:A	2.75362e-14	-2.99727e-10	-1.25429
211129506	chr2:211129506:C:A	3.28385e-14	0.113109	-1.19129
211129551	chr2:211129551:A:G	2.89172e-14	-2.99727e-10	-1.20535
211129557	chr2:211129557:C:T	2.73284e-14	-2.99727e-10	-1.26186
211129625	chr2:211129625:T:C	6.43979e-15	-1.46055	-1.24674
211129771	chr2:211129771:G:A	6.37117e-15	-2.0358	-0.682199
211129785	chr2:211129785:A:G	6.25696e-15	-2.0393	-0.696793
211129917	chr2:211129917:G:A	4.92609e-15	-1.97312	-1.00212
211129935	chr2:211129935:T:A	6.24339e-14	-2.99727e-10	-0.435677
211129962	chr2:211129962:A:T	5.27942e-14	-2.99727e-10	-0.603385
211130123	chr2:211130123:TATTAA:T	7.72583e-15	-1.35578	-1.16944
211130166	chr2:211130166:A:T	2.83085e-14	-2.99727e-10	-1.22663
211130230	chr2:211130230:T:G	4.0763e-14	0.0608643	-0.922877
211130361	chr2:211130361:G:A	7.94226e-15	-1.35967	-1.13791
211130366	chr2:211130366:C:T	2.8178e-14	-2.99727e-10	-1.23124
211130461	chr2:211130461:C:T	1.50305e-14	-1.85971	-2.87485e-10
211130556	chr2:211130556:T:C	3.65263e-14	-2.99727e-10	-0.971754
211130833	chr2:211130833:A:G	3.94392e-15	-1.96196	-1.23565
211131239	chr2:211131239:T:C	3.02166e-14	-2.99727e-10	-1.1614
211131463	chr2:211131463:T:C	2.74487e-14	-2.99727e-10	-1.25747
211131725	chr2:211131725:T:C	3.11406e-14	-1.13127	-2.87485e-10
211132079	chr2:211132079:G:A	7.05034e-15	-2.033	-0.583706
211132140	chr2:211132140:A:G	2.92219e-14	-2.99727e-10	-1.19487
211132584	chr2:211132584:C:T	8.0417e-15	-1.2795	-1.20564
211132598	chr2:211132598:G:T	2.80746e-14	-2.99727e-10	-1.23492
211132651	chr2:211132651:T:A	6.45468e-14	-2.99727e-10	-0.402396
211132731	chr2:211132731:G:C	1.5103e-14	-1.27383	-0.581062
211132756	chr2:211132756:T:C	1.32952e-14	-1.98238	-2.87485e-10
211133044	chr2:211133044:G:C	2.81633e-14	-2.99727e-10	-1.23177
211133061	chr2:211133061:C:A	2.73503e-14	-2.99727e-10	-1.26106
211133355	chr2:211133355:AT:A	7.30369e-15	-1.39569	-1.18571
211133513	chr2:211133513:A:C	8.47986e-14	-0.129507	-2.87485e-10
211133758	chr2:211133758:G:A	8.94471e-15	-1.27092	-1.1078
211133764	chr2:211133764:T:A	6.9407e-15	-1.37199	-1.2604
211134000	chr2:211134000:C:A	1.28436e-14	-2.01694	-2.87485e-10
211134286	chr2:211134286:C:T	7.61733e-15	-2.04779	-0.491571
211134372	chr2:211134372:A:G	3.14209e-14	-2.99727e-10	-1.12231
211135805	chr2:211135805:G:C	2.83257e-14	-2.99727e-10	-1.22602
211135854	chr2:211135854:T:C	6.22576e-15	-1.50232	-1.23877
211135982	chr2:211135982:G:A	3.20198e-14	-2.99727e-10	-1.10343
211136041	chr2:211136041:T:C	4.29629e-14	0.351335	-1.16078
211136046	chr2:211136046:T:C	8.29892e-15	-1.5127	-0.940965
211136620	chr2:211136620:A:G	4.18341e-14	0.327468	-1.16354
211136677	chr2:211136677:C:T	6.04193e-14	-2.99727e-10	-0.468478
211136805	chr2:211136805:C:T	3.03207e-14	-0.84206	-0.315894
211137091	chr2:211137091:A:G	6.51485e-15	-1.44268	-1.25302
211137166	chr2:211137166:C:A	6.43555e-15	-1.45186	-1.25609
211137298	chr2:211137298:G:A	3.03749e-14	-2.99727e-10	-1.15617
211137334	chr2:211137334:TTG:T	9.7184e-15	-1.05289	-1.24288
211137804	chr2:211137804:GC:G	7.73364e-15	-1.47762	-1.04659
211137941	chr2:211137941:T:C	2.85127e-14	-2.99727e-10	-1.21944
211138080	chr2:211138080:C:T	3.04672e-14	-2.99727e-10	-1.15314
211138095	chr2:211138095:A:G	4.01038e-14	0.271378	-1.14969
211138491	chr2:211138491:C:T	6.36416e-15	-1.46187	-1.25724
211138507	chr2:211138507:C:T	1.29246e-14	-2.01065	-2.87485e-10
211138520	chr2:211138520:T:C	7.81052e-15	-1.47837	-1.03594
211138588	chr2:211138588:C:T	6.39182e-15	-1.45546	-1.25931
211138710	chr2:211138710:A:G	4.21206e-14	0.313616	-1.14286
211138771	chr2:211138771:A:G	5.88711e-15	-1.54376	-1.25326
211138868	chr2:211138868:C:T	1.37621e-14	-1.94787	-2.87485e-10
211139027	chr2:211139027:G:T	2.91289e-14	-2.99727e-10	-1.19805
211139114	chr2:211139114:T:C	1.03708e-14	-0.978847	-1.25195
211139248	chr2:211139248:T:C	6.09116e-14	-2.99727e-10	-0.460362
211139604	chr2:211139604:T:C	7.54296e-15	-1.41116	-1.13801
211139780	chr2:211139780:C:A	2.52552e-14	-0.832989	-0.507767
211139841	chr2:211139841:G:A	7.29283e-15	-1.4399	-1.143
211139849	chr2:211139849:G:A	2.96651e-14	-2.99727e-10	-1.17981
211139890	chr2:211139890:G:A	2.85508e-14	-2.99727e-10	-1.2181
211139977	chr2:211139977:T:C	8.17979e-15	-1.4195	-1.04862
211140176	chr2:211140176:T:G	4.16105e-14	0.315325	-1.15676
211140481	chr2:211140481:T:C	6.4377e-15	-2.04824	-0.659372
211140525	chr2:211140525:C:T	3.126e-14	-2.99727e-10	-1.12745
211140742	chr2:211140742:T:C	9.98954e-15	-1.02433	-1.24392
211140768	chr2:211140768:G:A	2.22834e-14	-0.899343	-0.5666
211140817	chr2:211140817:C:T	7.81101e-15	-1.35401	-1.16025
211140827	chr2:211140827:TTAAG:T	3.002e-14	-2.99727e-10	-1.16792
211141149	chr2:211141149:T:C	2.80852e-14	-2.99727e-10	-1.23454
211141195	chr2:211141195:C:T	6.568e-15	-1.42847	-1.2591
211141456	chr2:211141456:A:G	3.04213e-14	-2.99727e-10	-1.15464
211142372	chr2:211142372:T:G	3.0226e-14	-1.16108	-2.87485e-10
211142379	chr2:211142379:A:T	3.57e-14	-2.99727e-10	-0.994634
211142433	chr2:211142433:T:C	2.93276e-14	-2.99727e-10	-1.19126
211142434	chr2:211142434:G:A	2.74057e-14	-2.99727e-10	-1.25904
211142613	chr2:211142613:G:A	1.26103e-14	-1.43446	-0.600814
211142801	chr2:211142801:A:G	4.34026e-14	0.357169	-1.15644
211142812	chr2:211142812:G:A	2.93758e-14	-2.99727e-10	-1.18961
211143301	chr2:211143301:T:A	2.77732e-14	0.00194332	-1.24766
211143636	chr2:211143636:T:C	2.47928e-14	-0.898563	-0.460668
211143749	chr2:211143749:T:G	4.28118e-14	0.343331	-1.1563
211144316	chr2:211144316:G:T	4.52575e-14	-2.99727e-10	-0.757417
211144456	chr2:211144456:T:A	3.02683e-14	-2.99727e-10	-1.15969
211145274	chr2:211145274:G:A	4.48953e-14	-2.99727e-10	-0.765454
211145463	chr2:211145463:T:C	4.60593e-14	-2.99727e-10	-0.739856
211145504	chr2:211145504:G:C	1.30819e-14	-1.45518	-0.543375
211145545	chr2:211145545:T:C	3.00813e-14	-2.99727e-10	-1.16588
211145559	chr2:211145559:A:G	2.77588e-14	-2.99727e-10	-1.24623
211145663	chr2:211145663:G:T	4.58289e-14	-2.99727e-10	-0.744871
211145668	chr2:211145668:C:T	4.64441e-14	-2.99727e-10	-0.731538
211145769	chr2:211145769:A:C	3.61387e-14	0.207917	-1.19034
211145785	chr2:211145785:A:G	1.01154e-14	-1.33044	-0.925289
211145983	chr2:211145983:T:C	8.8703e-15	-1.52856	-0.858512
211146045	chr2:211146045:A:T	3.05822e-14	-2.99727e-10	-1.14937
211146287	chr2:211146287:GA:G	1.91112e-14	-1.09601	-0.523504
211146328	chr2:211146328:G:T	2.75738e-14	-0.0196262	-1.2333
211146343	chr2:211146343:CAT:C	3.8001e-15	-1.99703	-1.23773
211146393	chr2:211146393:A:G	6.00124e-14	-2.99727e-10	-0.475235
211146946	chr2:211146946:T:C	5.38319e-14	-2.99727e-10	-0.583921
211147300	chr2:211147300:G:A	2.10896e-14	-0.950351	-0.570653
211147482	chr2:211147482:T:C	3.61178e-14	-2.99727e-10	-0.983001
211147728	chr2:211147728:A:G	3.02132e-14	-2.99727e-10	-1.16151
211148288	chr2:211148288:GTGTT:G	5.66085e-15	-1.57512	-1.26109
211148465	chr2:211148465:TAGAA:T	1.24719e-14	-2.04631	-2.87485e-10
211148511	chr2:211148511:T:A	2.74676e-14	-2.99727e-10	-1.25678
211148769	chr2:211148769:G:A	1.83416e-14	-1.66062	-2.87485e-10
211148979	chr2:211148979:T:C	3.78861e-14	-0.00297732	-0.932225
211149077	chr2:211149077:A:G	1.10265e-14	-1.2461	-0.92339
211149236	chr2:211149236:C:G	2.61936e-14	-0.0438346	-1.26044
211149351	chr2:211149351:C:T	2.99235e-14	-2.99727e-10	-1.17114
211149352	chr2:211149352:G:A	2.78916e-14	-2.99727e-10	-1.24146
211149406	chr2:211149406:T:C	3.71547e-14	-2.99727e-10	-0.954697
211149488	chr2:211149488:G:A	3.12345e-14	0.132135	-1.2604
211149536	chr2:211149536:G:C	3.72135e-15	-2.00265	-1.25305
211149662	chr2:211149662:T:C	3.04356e-14	-2.99727e-10	-1.15417
211149726	chr2:211149726:T:C	2.7362e-14	-2.99727e-10	-1.26063
211149739	chr2:211149739:T:C	4.36673e-14	-2.99727e-10	-0.793187
211149833	chr2:211149833:C:A	2.85816e-14	-2.99727e-10	-1.21702
211150115	chr2:211150115:G:A	4.04757e-14	-0.192638	-0.676446
211150695	chr2:211150695:T:C	1.01458e-14	-1.00361	-1.24912
211151073	chr2:211151073:T:C	3.02675e-14	-2.99727e-10	-1.15971
211151122	chr2:211151122:C:T	1.36481e-14	-1.95618	-2.87485e-10
211151331	chr2:211151331:G:A	1.87681e-14	-1.08159	-0.556039
211151862	chr2:211151862:T:C	9.52393e-15	-1.42238	-0.893594
211152405	chr2:211152405:C:T	2.07928e-14	-0.283077	-1.2521
211152645	chr2:211152645:T:C	4.6047e-14	-2.99727e-10	-0.740124
211152700	chr2:211152700:G:A	5.46776e-14	-2.99727e-10	-0.568331
211153139	chr2:211153139:A:G	2.921e-14	-2.99727e-10	-1.19527
211153179	chr2:211153179:A:G	4.43141e-14	-2.99727e-10	-0.778482
211153270	chr2:211153270:C:T	2.73711e-14	-2.99727e-10	-1.2603
211153359	chr2:211153359:A:G	2.87552e-14	-2.99727e-10	-1.21097
211153446	chr2:211153446:C:T	2.75429e-14	-2.99727e-10	-1.25404
211153541	chr2:211153541:A:G	2.49186e-14	-1.35417	-2.87485e-10
211154574	chr2:211154574:C:T	5.92429e-14	-2.99727e-10	-0.48814
211154728	chr2:211154728:A:G	6.77509e-14	-2.99727e-10	-0.353948
211154749	chr2:211154749:G:C	3.71367e-15	-2.01982	-1.23794
211155341	chr2:211155341:T:C	3.14888e-14	-2.99727e-10	-1.12015
211155502	chr2:211155502:G:T	4.46737e-14	-2.99727e-10	-0.770402
211155823	chr2:211155823:T:C	4.84836e-15	-1.74082	-1.25032
211156088	chr2:211156088:G:A	2.79005e-14	-2.99727e-10	-1.24114
211156133	chr2:211156133:C:T	3.59017e-15	-2.03113	-1.26045
211156215	chr2:211156215:ATTTG:A	5.31877e-15	-1.74944	-1.14911
211156299	chr2:211156299:C:T	1.04363e-14	-1.02842	-1.19607
211156318	chr2:211156318:T:C	2.98762e-14	-2.99727e-10	-1.17272
211156917	chr2:211156917:T:C	4.15429e-14	-2.99727e-10	-0.84306
211157030	chr2:211157030:G:A	8.06749e-15	-1.64609	-0.835851
211157255	chr2:211157255:T:C	6.43227e-14	-2.99727e-10	-0.405874
211157275	chr2:211157275:G:C	8.46945e-15	-1.45224	-0.981083
211157417	chr2:211157417:G:A	4.62582e-14	-2.99727e-10	-0.735548
211157451	chr2:211157451:A:G	4.27717e-14	-2.99727e-10	-0.81391
211157761	chr2:211157761:A:G	1.51483e-14	-1.8519	-2.87485e-10
211158082	chr2:211158082:T:C	2.7373e-14	-2.99727e-10	-1.26023
211158234	chr2:211158234:T:C	4.78721e-15	-1.89797	-1.10587
211158337	chr2:211158337:C:T	5.26475e-15	-1.75048	-1.15827
211158491	chr2:211158491:A:G	2.74884e-14	-2.99727e-10	-1.25602
211158723	chr2:211158723:G:T	4.05373e-14	-2.99727e-10	-0.867563
211158786	chr2:211158786:A:G	4.583e-14	-2.99727e-10	-0.744846
211158841	chr2:211158841:G:A	7.55849e-15	-1.51796	-1.02915
211158928	chr2:211158928:T:A	4.00388e-15	-1.93445	-1.24807
211158997	chr2:211158997:T:C	3.9669e-15	-1.95436	-1.23744
211159103	chr2:211159103:A:T	1.84172e-12	2.94867	-2.87485e-10
211159404	chr2:211159404:T:C	6.94162e-14	-2.99727e-10	-0.329666
211160022	chr2:211160022:G:A	2.78146e-14	-2.99727e-10	-1.24423
211160205	chr2:211160205:T:C	2.98537e-14	-2.99727e-10	-1.17348
211160287	chr2:211160287:G:A	7.45347e-14	-2.99727e-10	-0.258521
211160627	chr2:211160627:G:A	4.56469e-14	-2.99727e-10	-0.74885
211160871	chr2:211160871:TG:T	5.35933e-14	-2.99727e-10	-0.588363
211160883	chr2:211160883:A:G	2.74101e-14	-2.99727e-10	-1.25888
211160900	chr2:211160900:T:A	2.85476e-14	-2.99727e-10	-1.21821
211161130	chr2:211161130:G:A	4.36396e-14	-0.793822	-2.87485e-10
211161271	chr2:211161271:G:A	3.75091e-15	-2.01159	-1.2362
211161570	chr2:211161570:A:G	5.6514e-15	-1.99401	-0.843874
211161898	chr2:211161898:A:G	4.06837e-15	-1.92527	-1.24128
211162180	chr2:211162180:C:T	1.89055e-14	-0.495064	-1.13527
211162360	chr2:211162360:A:C	1.4074e-14	-1.92546	-2.87485e-10
211162425	chr2:211162425:AT:A	4.18533e-15	-1.91147	-1.22673
211162448	chr2:211162448:C:T	4.87599e-14	-2.99727e-10	-0.682877
211162504	chr2:211162504:C:T	1.69359e-14	-1.14901	-0.591338
211162746	chr2:211162746:A:G	2.73227e-14	-2.99727e-10	-1.26207
211162775	chr2:211162775:T:G	1.06094e-13	-2.99727e-10	0.094537
211163262	chr2:211163262:T:C	3.17537e-14	-2.99727e-10	-1.11178
211163507	chr2:211163507:A:G	2.74684e-14	-2.99727e-10	-1.25675
211163586	chr2:211163586:A:G	3.38329e-14	-2.99727e-10	-1.04835
211163716	chr2:211163716:G:C	4.0675e-15	-1.96548	-1.20128
211163901	chr2:211163901:TC:T	3.95213e-14	-2.99727e-10	-0.892946
211163919	chr2:211163919:G:A	4.15852e-15	-1.93979	-1.20483
211163965	chr2:211163965:G:A	9.02271e-14	-2.99727e-10	-0.0674561
211163997	chr2:211163997:G:T	3.97125e-15	-2.04286	-1.14784
211164373	chr2:211164373:AT:A	5.39528e-15	-1.76625	-1.11801
211164838	chr2:211164838:A:G	3.56522e-15	-2.03682	-1.26174
211164931	chr2:211164931:T:C	3.52863e-15	-2.04842	-1.26045
211165167	chr2:211165167:T:A	4.08183e-15	-1.98224	-1.181
211165355	chr2:211165355:A:G	1.56858e-14	-1.81703	-2.87485e-10
211166008	chr2:211166008:T:G	5.16845e-15	-1.70504	-1.22217
211166092	chr2:211166092:A:G	4.33995e-15	-2.02308	-1.07884
211166125	chr2:211166125:C:A	3.64915e-15	-2.04658	-1.22871
211166148	chr2:211166148:G:A	4.3087e-15	-2.01531	-1.09384
211166340	chr2:211166340:A:T	2.75073e-14	-2.99727e-10	-1.25533
211166401	chr2:211166401:C:T	4.30311e-15	-2.02169	-1.08876
211166580	chr2:211166580:G:C	4.31537e-15	-2.02469	-1.08291
211166598	chr2:211166598:C:T	4.33191e-15	-2.02115	-1.08262
211166703	chr2:211166703:T:C	3.8529e-14	-2.99727e-10	-0.918376
211166798	chr2:211166798:C:T	2.97766e-14	-2.99727e-10	-1.17606
211166894	chr2:211166894:T:C	2.73616e-14	-2.99727e-10	-1.26065
211166973	chr2:211166973:G:A	7.00807e-15	-1.60239	-1.02033
211167033	chr2:211167033:T:C	3.49819e-14	-2.99727e-10	-1.01496
211167107	chr2:211167107:T:A	4.54146e-15	-2.02706	-1.02947
211167112	chr2:211167112:A:G	4.23389e-15	-2.03357	-1.0931
211167189	chr2:211167189:G:C	4.85186e-15	-2.02092	-0.9695
211167250	chr2:211167250:A:G	2.74812e-14	-2.99727e-10	-1.25629
211167559	chr2:211167559:T:C	4.56408e-14	-2.99727e-10	-0.748983
211167730	chr2:211167730:A:G	4.57915e-14	-2.99727e-10	-0.745688
211167788	chr2:211167788:T:C	2.75046e-14	-2.99727e-10	-1.25543
211167856	chr2:211167856:A:G	4.42347e-15	-2.01956	-1.0633
211167944	chr2:211167944:A:AG	2.92737e-14	-2.99727e-10	-1.1931
211168135	chr2:211168135:G:GA	4.4817e-15	-2.02239	-1.04739
211168150	chr2:211168150:T:G	4.55196e-15	-2.03058	-1.02365
211168473	chr2:211168473:TA:T	3.79113e-15	-1.97509	-1.26203
211168501	chr2:211168501:G:A	2.81663e-14	-2.99727e-10	-1.23166
211168559	chr2:211168559:G:A	8.2076e-14	-2.99727e-10	-0.162141
211168592	chr2:211168592:A:G	3.70386e-15	-1.99833	-1.26208
211168861	chr2:211168861:G:A	4.23263e-14	-2.99727e-10	-0.824378
211168937	chr2:211168937:A:G	1.42509e-14	-1.91297	-2.87485e-10
211169019	chr2:211169019:G:C	1.52767e-14	-1.84346	-2.87485e-10
211169090	chr2:211169090:C:T	3.7416e-15	-1.99146	-1.25882
211169143	chr2:211169143:T:C	5.19823e-14	-2.99727e-10	-0.618883
211169159	chr2:211169159:A:G	3.6254e-15	-2.04756	-1.23426
211169354	chr2:211169354:A:G	3.74291e-15	-1.98807	-1.26185
211169457	chr2:211169457:T:A	3.76918e-15	-1.9812	-1.26173
211169518	chr2:211169518:G:A	1.24699e-14	-2.04647	-2.87485e-10
211169662	chr2:211169662:C:T	2.77139e-14	-2.99727e-10	-1.24785
211170247	chr2:211170247:C:T	8.13009e-15	-1.26462	-1.20959
211170401	chr2:211170401:ATACT:A	3.73647e-15	-1.98957	-1.26208
211170437	chr2:211170437:C:T	3.70337e-15	-1.99862	-1.26192
211170820	chr2:211170820:T:C	3.75469e-15	-1.98589	-1.26089
211170821	chr2:211170821:G:A	3.84379e-15	-2.00892	-1.2144
211171081	chr2:211171081:T:C	3.94245e-15	-2.03297	-1.16501
211171092	chr2:211171092:G:A	1.85633e-14	-1.6486	-2.87485e-10
211171102	chr2:211171102:A:G	1.89559e-14	-0.385061	-1.24261
211171191	chr2:211171191:A:G	3.30302e-14	-2.99727e-10	-1.07236
211171263	chr2:211171263:T:C	8.84253e-14	-2.99727e-10	-0.0876275
211171365	chr2:211171365:T:C	3.59713e-15	-2.02906	-1.26059
211171431	chr2:211171431:G:T	2.89854e-14	-2.99727e-10	-1.20299
211171592	chr2:211171592:G:T	5.88604e-14	-2.99727e-10	-0.494617
211171740	chr2:211171740:G:T	3.59247e-15	-2.02921	-1.26174
211171880	chr2:211171880:AAAT:A	3.61202e-15	-2.03378	-1.25174
211171926	chr2:211171926:C:T	3.64116e-15	-2.01813	-1.25936
211171950	chr2:211171950:T:C	3.62307e-15	-2.02178	-1.26068
211171995	chr2:211171995:C:A	3.60746e-15	-2.02612	-1.26066
211172075	chr2:211172075:TAATC:T	3.59951e-15	-2.02741	-1.26157
211172259	chr2:211172259:T:G	8.36528e-14	-2.99727e-10	-0.143111
211172642	chr2:211172642:GA:G	5.43553e-14	-2.99727e-10	-0.574244
211173099	chr2:211173099:CCAGT:C	3.30178e-14	-2.99727e-10	-1.07274
211173193	chr2:211173193:G:A	4.96345e-15	-2.00204	-0.965647
211173227	chr2:211173227:T:G	3.784e-15	-1.98173	-1.25728
211173492	chr2:211173492:A:G	3.78086e-15	-1.98783	-1.25201
211173767	chr2:211173767:A:G	2.95165e-14	-2.99727e-10	-1.18484
211174123	chr2:211174123:A:G	2.98387e-14	-2.99727e-10	-1.17398
211174151	chr2:211174151:A:C	3.79818e-15	-2.02793	-1.20733
211174355	chr2:211174355:G:A	5.03386e-15	-2.0344	-0.919199
211174517	chr2:211174517:TG:T	1.61844e-14	-1.78574	-2.87485e-10
211174834	chr2:211174834:A:T	3.5554e-15	-2.03922	-1.26209
211174911	chr2:211174911:T:C	3.91707e-15	-1.98471	-1.21973
211174914	chr2:211174914:C:T	4.50687e-14	-2.99727e-10	-0.761598
211175148	chr2:211175148:G:T	6.11578e-15	-1.5216	-1.23732
211175231	chr2:211175231:T:A	4.33402e-15	-2.03657	-1.06672
211175254	chr2:211175254:G:A	4.25185e-15	-2.04107	-1.08137
211175281	chr2:211175281:G:T	2.73646e-14	-2.99727e-10	-1.26053
211175466	chr2:211175466:AAAG:A	4.53939e-15	-1.98094	-1.07606
211175483	chr2:211175483:G:T	3.56516e-15	-2.03654	-1.26204
211175685	chr2:211175685:A:G	2.98633e-14	-2.99727e-10	-1.17316
```
