## Supplementary material for "Characterization of shared and ancestry-specific signals driving complex traits using multi-ancestry fine-mapping": susiex_nc3.cs80.snp

```
BP	SNP	PIP(CS1)	LogBF(CS1,Pop1)	LogBF(CS1,Pop2)
209778545	chr2:209778545:A:G	4.31568e-15	-2.02395	-1.12457
209778640	chr2:209778640:G:A	4.80312e-14	-2.99727e-10	-0.738928
209778953	chr2:209778953:A:G	9.7864e-15	-1.61667	-0.713116
209779157	chr2:209779157:T:C	8.01917e-15	-1.68061	-0.848332
209779280	chr2:209779280:T:G	9.60613e-15	-1.60353	-0.744852
209779480	chr2:209779480:A:AT	9.28868e-15	-1.61357	-0.768411
209779679	chr2:209779679:T:C	1.38847e-14	-1.97999	-2.87485e-10
209779698	chr2:209779698:T:C	9.32083e-15	-1.59631	-0.782213
209779977	chr2:209779977:G:A	4.49637e-14	-2.99727e-10	-0.804924
209780162	chr2:209780162:C:T	9.39467e-15	-1.62582	-0.744815
209780379	chr2:209780379:G:A	8.82435e-15	-1.64942	-0.783849
209780643	chr2:209780643:T:C	9.13325e-15	-1.62537	-0.773485
209780724	chr2:209780724:T:C	3.90415e-14	-2.99727e-10	-0.946154
209780954	chr2:209780954:C:T	1.31839e-14	-2.03178	-2.87485e-10
209781238	chr2:209781238:C:T	9.59484e-15	-1.61643	-0.733124
209781725	chr2:209781725:T:C	9.54937e-15	-1.62868	-0.725627
209781774	chr2:209781774:T:C	9.2462e-15	-1.64003	-0.74654
209781942	chr2:209781942:T:A	5.99734e-14	-2.99727e-10	-0.516878
209782407	chr2:209782407:T:A	9.33018e-15	-1.61907	-0.758456
209782621	chr2:209782621:T:C	6.48075e-15	-1.82779	-0.914154
209782835	chr2:209782835:C:T	8.97993e-15	-1.685	-0.73079
209783103	chr2:209783103:T:C	9.03012e-15	-1.62773	-0.782481
209783798	chr2:209783798:G:A	9.02576e-15	-1.73552	-0.675181
209785224	chr2:209785224:G:A	9.85668e-15	-1.60057	-0.72206
209785551	chr2:209785551:A:T	2.84676e-14	-2.99727e-10	-1.26201
209785780	chr2:209785780:A:G	1.01048e-14	-1.55222	-0.745548
209785891	chr2:209785891:A:G	3.1296e-14	-2.99727e-10	-1.16729
209786137	chr2:209786137:C:T	5.82366e-14	-2.99727e-10	-0.546265
209786344	chr2:209786344:G:A	1.03076e-14	-1.58077	-0.697127
209786620	chr2:209786620:G:T	9.95326e-15	-1.68716	-0.625715
209787192	chr2:209787192:G:A	8.72258e-15	-1.5626	-0.88226
209787274	chr2:209787274:T:A	9.37159e-15	-1.58265	-0.790447
209787617	chr2:209787617:G:A	1.16065e-13	0.143372	-2.87485e-10
209787793	chr2:209787793:T:C	9.52114e-15	-1.597	-0.760266
209787889	chr2:209787889:A:C	9.15291e-15	-1.61492	-0.781782
209788138	chr2:209788138:C:T	2.86558e-14	-2.99727e-10	-1.25542
209788242	chr2:209788242:C:T	1.04399e-14	-1.32522	-0.939927
209788463	chr2:209788463:G:A	6.27003e-15	-1.58605	-1.18895
209788650	chr2:209788650:TATAGA:T	6.56137e-14	-2.99727e-10	-0.426994
209788681	chr2:209788681:T:C	2.85054e-14	-2.99727e-10	-1.26069
209788741	chr2:209788741:G:A	8.69083e-14	-2.99727e-10	-0.145926
209788758	chr2:209788758:G:A	4.13221e-15	-2.00308	-1.18888
209789152	chr2:209789152:T:A	9.5288e-15	-1.58643	-0.770028
209789226	chr2:209789226:G:GA	9.55409e-15	-1.5863	-0.767509
209789501	chr2:209789501:C:T	9.59196e-15	-1.58532	-0.764535
209790058	chr2:209790058:C:T	8.69996e-14	-2.99727e-10	-0.144875
209790075	chr2:209790075:A:G	6.5777e-14	-2.99727e-10	-0.424509
209790372	chr2:209790372:A:G	6.76427e-14	-2.99727e-10	-0.396539
209790885	chr2:209790885:C:G	4.30378e-14	-2.99727e-10	-0.8487
209790889	chr2:209790889:A:G	9.44606e-14	-2.99727e-10	-0.0625956
209791368	chr2:209791368:CCT:C	1.75292e-13	-2.99727e-10	0.555674
209791435	chr2:209791435:C:T	4.32733e-14	-2.99727e-10	-0.843244
209791870	chr2:209791870:C:T	6.00533e-14	-2.99727e-10	-0.515547
209792416	chr2:209792416:T:C	2.87374e-14	-2.99727e-10	-1.25258
209792422	chr2:209792422:A:C	5.26786e-14	-2.99727e-10	-0.64657
209792515	chr2:209792515:T:A	6.00263e-14	-2.99727e-10	-0.515996
209793070	chr2:209793070:T:G	5.79737e-15	-1.59442	-1.25895
209793227	chr2:209793227:A:G	1.3204e-14	-2.03026	-2.87485e-10
209793358	chr2:209793358:A:G	2.92497e-14	-2.99727e-10	-1.23491
209793427	chr2:209793427:A:G	6.5633e-15	-1.7391	-0.990191
209793653	chr2:209793653:G:T	2.98212e-14	-2.99727e-10	-1.21556
209794132	chr2:209794132:A:G	2.88399e-14	-2.99727e-10	-1.24902
209794302	chr2:209794302:C:T	2.87492e-14	-2.99727e-10	-1.25217
209794570	chr2:209794570:A:C	8.19622e-14	-2.99727e-10	-0.204521
209794710	chr2:209794710:A:G	6.56768e-15	-1.72854	-1.00008
209794901	chr2:209794901:C:A	7.51098e-14	-2.99727e-10	-0.291827
209795050	chr2:209795050:A:G	9.61681e-14	-2.99727e-10	-0.0446815
209795143	chr2:209795143:A:G	1.31107e-14	-2.03735	-2.87485e-10
209795194	chr2:209795194:T:C	9.07146e-14	-2.99727e-10	-0.103061
209795397	chr2:209795397:A:G	3.11323e-14	-2.99727e-10	-1.17253
209795525	chr2:209795525:T:G	9.59747e-14	-2.99727e-10	-0.0466943
209795549	chr2:209795549:C:T	8.34381e-15	-1.75744	-0.731819
209795661	chr2:209795661:G:A	4.199e-15	-2.01726	-1.15867
209796063	chr2:209796063:G:A	7.62149e-15	-1.83953	-0.740272
209796444	chr2:209796444:G:A	1.94787e-14	-1.61194	-0.0295159
209796710	chr2:209796710:T:A	6.22399e-14	-2.99727e-10	-0.479783
209796797	chr2:209796797:A:G	4.92805e-15	-1.87754	-1.1383
209797409	chr2:209797409:T:A	2.86062e-14	-2.99727e-10	-1.25715
209797751	chr2:209797751:G:T	7.81358e-14	-2.99727e-10	-0.25233
209797869	chr2:209797869:G:A	2.47373e-14	-1.40247	-2.87485e-10
209797887	chr2:209797887:T:G	9.89781e-15	-1.36426	-0.954206
209797972	chr2:209797972:C:G	1.29813e-14	-2.04727	-2.87485e-10
209798494	chr2:209798494:G:A	2.86496e-14	-2.99727e-10	-1.25564
209798973	chr2:209798973:C:T	1.26706e-14	-1.39676	-0.674733
209799749	chr2:209799749:T:G	9.99797e-15	-1.47167	-0.836727
209800286	chr2:209800286:G:A	5.48313e-15	-2.04181	-0.867297
209800515	chr2:209800515:A:T	5.21506e-15	-1.74022	-1.21901
209800818	chr2:209800818:A:G	6.69872e-14	-2.99727e-10	-0.406278
209801486	chr2:209801486:G:A	3.33134e-14	-2.99727e-10	-1.10482
209801594	chr2:209801594:G:A	3.01401e-14	-2.99727e-10	-1.20492
209801623	chr2:209801623:C:G	6.63733e-14	-2.99727e-10	-0.415483
209801858	chr2:209801858:A:ATAC	3.40469e-14	-2.99727e-10	-1.08304
209802356	chr2:209802356:AGTTT:A	4.25476e-14	-2.99727e-10	-0.860156
209802681	chr2:209802681:T:A	4.03753e-14	-2.99727e-10	-0.91256
209802708	chr2:209802708:TC:T	5.53795e-15	-1.74525	-1.15391
209802721	chr2:209802721:G:A	6.7048e-14	-2.99727e-10	-0.40537
209803082	chr2:209803082:C:T	3.6662e-14	-2.99727e-10	-1.00904
209803205	chr2:209803205:A:C	3.4535e-14	-2.99727e-10	-1.06881
209803653	chr2:209803653:T:C	1.36754e-14	-1.99518	-2.87485e-10
209803774	chr2:209803774:T:C	3.11877e-14	-2.99727e-10	-1.17075
209803831	chr2:209803831:T:G	9.76473e-15	-1.8669	-0.465097
209804101	chr2:209804101:A:G	6.87636e-15	-1.45037	-1.23232
209804756	chr2:209804756:TTTTTTTGTTTTGTTTTG:T	5.24327e-15	-1.74108	-1.21275
209804826	chr2:209804826:C:T	6.08453e-14	-0.502444	-2.87485e-10
209805113	chr2:209805113:C:T	3.33454e-14	-2.99727e-10	-1.10386
209805616	chr2:209805616:A:G	3.19017e-14	-2.99727e-10	-1.14812
209805629	chr2:209805629:T:C	3.55598e-14	-2.99727e-10	-1.03956
209806241	chr2:209806241:G:A	5.91592e-15	-1.57332	-1.25981
209806406	chr2:209806406:A:C	1.57649e-14	-1.42613	-0.426856
209806462	chr2:209806462:G:A	3.25931e-14	-2.99727e-10	-1.12668
209806509	chr2:209806509:A:G	1.68029e-13	-2.99727e-10	0.513356
209806663	chr2:209806663:A:T	3.01302e-14	-2.99727e-10	-1.20525
209806912	chr2:209806912:C:T	3.84763e-15	-2.00647	-1.25685
209807113	chr2:209807113:C:T	3.2757e-14	-2.99727e-10	-1.12166
209807395	chr2:209807395:T:C	4.57211e-14	-2.99727e-10	-0.788219
209807491	chr2:209807491:A:T	6.06533e-14	-2.99727e-10	-0.505604
209807522	chr2:209807522:G:A	2.85452e-14	-2.99727e-10	-1.25929
209807706	chr2:209807706:CAT:C	2.96569e-14	-2.99727e-10	-1.22108
209807914	chr2:209807914:T:C	6.18743e-15	-1.58001	-1.20825
209808130	chr2:209808130:C:G	3.56026e-14	-2.99727e-10	-1.03836
209808293	chr2:209808293:TG:T	6.55199e-15	-1.56974	-1.16127
209808361	chr2:209808361:G:A	8.22506e-14	-2.99727e-10	-0.201008
209808365	chr2:209808365:C:T	5.49867e-15	-1.64931	-1.25696
209808392	chr2:209808392:C:A	3.27564e-14	-2.99727e-10	-1.12168
209808529	chr2:209808529:A:G	6.33876e-14	-2.99727e-10	-0.46151
209808721	chr2:209808721:C:T	9.4526e-15	-1.80013	-0.564361
209808990	chr2:209808990:A:G	5.9902e-15	-1.61501	-1.20564
209809164	chr2:209809164:A:C	4.72576e-14	-2.99727e-10	-0.755166
209809328	chr2:209809328:C:T	4.96846e-15	-1.97955	-1.02812
209809686	chr2:209809686:G:A	5.93583e-14	-2.99727e-10	-0.527187
209810565	chr2:209810565:CCTT:C	5.86921e-14	-2.99727e-10	-0.538474
209810846	chr2:209810846:G:T	8.69332e-15	-1.35994	-1.08829
209810931	chr2:209810931:A:G	3.32818e-14	-2.99727e-10	-1.10577
209811139	chr2:209811139:A:G	4.80016e-14	-2.99727e-10	-0.739544
209811570	chr2:209811570:A:T	8.293e-15	-1.35211	-1.14326
209812295	chr2:209812295:C:T	2.88657e-14	-2.99727e-10	-1.24812
209812709	chr2:209812709:C:T	2.84683e-14	-2.99727e-10	-1.26199
209812788	chr2:209812788:A:C	4.47784e-14	-2.99727e-10	-0.809053
209813655	chr2:209813655:A:G	7.93928e-14	-2.99727e-10	-0.236371
209813967	chr2:209813967:T:G	3.10196e-14	-2.99727e-10	-1.17616
209813977	chr2:209813977:T:C	4.59362e-14	-2.99727e-10	-0.783525
209814302	chr2:209814302:C:T	4.80172e-14	-2.99727e-10	-0.739219
209814679	chr2:209814679:G:A	4.19497e-14	-2.99727e-10	-0.874307
209814884	chr2:209814884:T:C	1.08957e-14	-1.0183	-1.20411
209814903	chr2:209814903:A:G	1.34767e-14	-2.00982	-2.87485e-10
209815473	chr2:209815473:C:T	2.84664e-14	-2.99727e-10	-1.26205
209815606	chr2:209815606:G:A	7.1995e-15	-2.04015	-0.596622
209815803	chr2:209815803:G:GAC	3.49024e-14	-2.99727e-10	-1.05822
209816434	chr2:209816434:A:G	4.72483e-14	-2.99727e-10	-0.755361
209816711	chr2:209816711:A:G	4.62032e-14	-2.99727e-10	-0.77773
209816806	chr2:209816806:G:A	1.57671e-14	-1.85285	-2.87485e-10
209817520	chr2:209817520:T:A	3.74908e-14	-2.99727e-10	-0.986682
209817748	chr2:209817748:A:G	3.6174e-14	-2.99727e-10	-1.02244
209817761	chr2:209817761:A:G	1.59291e-14	-1.84263	-2.87485e-10
209817918	chr2:209817918:C:G	4.09342e-14	-2.99727e-10	-0.898814
209818008	chr2:209818008:G:C	8.26785e-14	-2.99727e-10	-0.19582
209818161	chr2:209818161:C:G	4.14239e-14	-2.99727e-10	-0.886922
209818276	chr2:209818276:C:A	4.16183e-14	-2.99727e-10	-0.882238
209818603	chr2:209818603:C:T	3.1553e-14	-2.99727e-10	-1.15911
209818960	chr2:209818960:G:A	3.21107e-14	-2.99727e-10	-1.14159
209819024	chr2:209819024:G:A	4.13422e-14	-2.99727e-10	-0.888896
209819447	chr2:209819447:A:G	2.92523e-14	-2.99727e-10	-1.23482
209819472	chr2:209819472:C:CTCAGAATAT	2.44461e-13	-2.99727e-10	0.888278
209819652	chr2:209819652:A:G	3.86864e-14	-2.99727e-10	-0.95529
209819667	chr2:209819667:T:A	4.11886e-14	-2.99727e-10	-0.892618
209819767	chr2:209819767:A:G	3.37553e-14	-2.99727e-10	-1.09164
209819916	chr2:209819916:A:G	4.05364e-14	-2.99727e-10	-0.908579
209820247	chr2:209820247:G:A	3.55417e-14	-2.99727e-10	-1.04007
209820354	chr2:209820354:G:C	4.24639e-14	-2.99727e-10	-0.862126
209820376	chr2:209820376:G:A	2.91557e-14	-2.99727e-10	-1.23813
209820579	chr2:209820579:A:G	1.67776e-13	-2.99727e-10	0.511848
209820643	chr2:209820643:C:T	2.94975e-14	-2.99727e-10	-1.22647
209821053	chr2:209821053:A:G	3.4568e-14	-2.99727e-10	-1.06785
209821065	chr2:209821065:T:C	8.76341e-14	-2.99727e-10	-0.137609
209821076	chr2:209821076:G:A	2.85191e-14	-2.99727e-10	-1.26021
209821111	chr2:209821111:G:A	9.89107e-15	-1.11783	-1.20132
209821365	chr2:209821365:G:A	3.86057e-14	-2.99727e-10	-0.957379
209821479	chr2:209821479:T:C	4.25346e-14	-2.99727e-10	-0.86046
209821933	chr2:209821933:A:G	8.09362e-14	-2.99727e-10	-0.217118
209822136	chr2:209822136:C:T	4.08029e-15	-1.94566	-1.25895
209822159	chr2:209822159:C:T	9.83616e-15	-1.11908	-1.20563
209822368	chr2:209822368:C:T	6.16063e-14	-2.99727e-10	-0.490015
209822556	chr2:209822556:AC:A	4.48928e-14	-2.99727e-10	-0.806501
209822725	chr2:209822725:AG:A	4.22988e-14	-2.99727e-10	-0.86602
209823448	chr2:209823448:C:G	3.8663e-14	-2.99727e-10	-0.955896
209823705	chr2:209823705:T:G	6.4851e-14	-2.99727e-10	-0.438686
209824099	chr2:209824099:AT:A	4.14239e-14	-2.99727e-10	-0.886922
209824334	chr2:209824334:C:G	4.14391e-14	-2.99727e-10	-0.886555
209824335	chr2:209824335:A:G	8.45831e-14	-2.99727e-10	-0.173045
209824376	chr2:209824376:G:A	5.32246e-15	-1.84348	-1.09537
209824379	chr2:209824379:G:C	4.20341e-14	-2.99727e-10	-0.872297
209824823	chr2:209824823:T:C	6.08118e-15	-1.94458	-0.861001
209825281	chr2:209825281:T:C	4.75963e-15	-1.81814	-1.23247
209825477	chr2:209825477:C:T	4.14239e-14	-2.99727e-10	-0.886922
209825550	chr2:209825550:T:C	4.07662e-14	-2.99727e-10	-0.902926
209825900	chr2:209825900:G:T	4.8366e-15	-1.8007	-1.23387
209826304	chr2:209826304:A:G	4.71398e-15	-1.79922	-1.26102
209826764	chr2:209826764:T:A	1.63619e-14	-1.81582	-2.87485e-10
209826810	chr2:209826810:T:TA	4.04565e-14	-2.99727e-10	-0.910551
209827043	chr2:209827043:C:T	4.39848e-14	-2.99727e-10	-0.826934
209827492	chr2:209827492:C:T	5.37651e-15	-1.80029	-1.12845
209827646	chr2:209827646:T:C	2.87737e-14	-2.99727e-10	-1.25132
209827846	chr2:209827846:C:G	6.80522e-15	-1.4601	-1.23299
209827907	chr2:209827907:G:T	3.71348e-14	-2.99727e-10	-0.996225
209828124	chr2:209828124:AAC:A	4.2477e-14	-2.99727e-10	-0.861816
209828702	chr2:209828702:C:T	4.28366e-14	-2.99727e-10	-0.853387
209829760	chr2:209829760:C:T	4.14239e-14	-2.99727e-10	-0.886922
209829829	chr2:209829829:C:T	6.564e-15	-1.949	-0.780173
209829908	chr2:209829908:G:A	1.1604e-13	0.143154	-2.87485e-10
209829996	chr2:209829996:T:C	9.02051e-15	-1.1971	-1.21417
209830254	chr2:209830254:T:G	2.91919e-14	-2.99727e-10	-1.23689
209830865	chr2:209830865:A:G	5.8239e-15	-1.96274	-0.886072
209830960	chr2:209830960:C:T	6.61737e-14	-2.99727e-10	-0.418496
209831392	chr2:209831392:T:C	3.66472e-14	-2.99727e-10	-1.00944
209831879	chr2:209831879:A:T	6.54578e-14	-2.99727e-10	-0.429373
209832035	chr2:209832035:A:G	4.12327e-14	-2.99727e-10	-0.891547
209832175	chr2:209832175:G:A	2.93793e-14	-2.99727e-10	-1.23049
209832465	chr2:209832465:A:T	4.18773e-14	-2.99727e-10	-0.876035
209832555	chr2:209832555:A:T	3.2021e-14	-2.99727e-10	-1.14439
209833034	chr2:209833034:T:C	4.85613e-15	-1.81596	-1.21458
209833188	chr2:209833188:A:G	4.09303e-14	-2.99727e-10	-0.898908
209833209	chr2:209833209:C:T	4.24674e-14	-2.99727e-10	-0.862042
209833352	chr2:209833352:C:T	3.0019e-14	-2.99727e-10	-1.20895
209833426	chr2:209833426:A:G	4.02456e-14	-0.915778	-2.87485e-10
209833709	chr2:209833709:A:G	6.95936e-15	-1.50984	-1.16085
209834061	chr2:209834061:C:T	1.87168e-14	-1.68136	-2.87485e-10
209834229	chr2:209834229:T:C	6.39296e-14	-2.99727e-10	-0.452996
209834543	chr2:209834543:C:T	6.18639e-15	-1.96441	-0.824021
209834610	chr2:209834610:T:C	3.78308e-14	-2.99727e-10	-0.977656
209834969	chr2:209834969:T:C	3.2783e-14	-2.99727e-10	-1.12087
209835200	chr2:209835200:T:A	3.35571e-14	-2.99727e-10	-1.09753
209835799	chr2:209835799:C:T	5.29285e-14	-2.99727e-10	-0.641837
209836377	chr2:209836377:A:G	1.91781e-14	-1.12599	-0.531022
209836560	chr2:209836560:T:C	3.37896e-14	-2.99727e-10	-1.09062
209837102	chr2:209837102:C:T	5.21222e-15	-1.76655	-1.19322
209837794	chr2:209837794:C:T	6.70565e-15	-2.01278	-0.695051
209837810	chr2:209837810:C:T	1.86464e-14	-1.68512	-2.87485e-10
209838017	chr2:209838017:T:C	2.88598e-14	-2.99727e-10	-1.24833
209838023	chr2:209838023:G:A	5.34423e-15	-2.04728	-0.887478
209838514	chr2:209838514:G:T	2.97068e-14	-2.99727e-10	-1.2194
209838578	chr2:209838578:A:T	7.63746e-14	-2.99727e-10	-0.275129
209838579	chr2:209838579:G:T	7.63746e-14	-2.99727e-10	-0.275129
209838672	chr2:209838672:T:C	2.98936e-14	-2.99727e-10	-1.21313
209839054	chr2:209839054:C:A	2.87406e-14	-2.99727e-10	-1.25247
209839258	chr2:209839258:A:G	2.859e-14	-2.99727e-10	-1.25772
209839476	chr2:209839476:C:A	4.3774e-15	-2.04387	-1.09045
209839503	chr2:209839503:A:G	1.84369e-14	-1.69642	-2.87485e-10
209839790	chr2:209839790:C:T	2.86607e-14	-2.99727e-10	-1.25525
209840109	chr2:209840109:T:A	2.85704e-14	-2.99727e-10	-1.25841
209840169	chr2:209840169:G:T	4.036e-15	-2.04023	-1.1753
209840183	chr2:209840183:G:T	1.02299e-14	-2.04049	-0.24498
209840187	chr2:209840187:TATAAGTAA:T	3.38695e-14	-1.08826	-2.87485e-10
209840339	chr2:209840339:C:T	2.85347e-14	-2.99727e-10	-1.25966
209840555	chr2:209840555:G:A	2.85944e-14	-2.99727e-10	-1.25757
209840772	chr2:209840772:G:A	2.85944e-14	-2.99727e-10	-1.25757
209840923	chr2:209840923:T:C	2.85897e-14	-2.99727e-10	-1.25773
209841080	chr2:209841080:GAAGA:G	1.03477e-14	-2.04814	-0.225881
209841151	chr2:209841151:G:A	2.86018e-14	-2.99727e-10	-1.25731
209841441	chr2:209841441:C:T	1.30428e-14	-2.04254	-2.87485e-10
209841442	chr2:209841442:G:A	2.8747e-14	-2.99727e-10	-1.25225
209841508	chr2:209841508:A:G	4.07122e-15	-1.96917	-1.23766
209841585	chr2:209841585:C:T	2.86243e-14	-2.99727e-10	-1.25652
209841596	chr2:209841596:T:C	2.85873e-14	-2.99727e-10	-1.25782
209841641	chr2:209841641:C:T	2.86363e-14	-2.99727e-10	-1.2561
209841670	chr2:209841670:A:T	2.87665e-14	-2.99727e-10	-1.25157
209841701	chr2:209841701:C:T	2.85954e-14	-2.99727e-10	-1.25753
209841734	chr2:209841734:A:C	6.91879e-14	-2.99727e-10	-0.373953
209841798	chr2:209841798:T:A	2.8715e-14	-2.99727e-10	-1.25336
209841809	chr2:209841809:C:T	2.85944e-14	-2.99727e-10	-1.25757
209842038	chr2:209842038:C:T	2.85266e-14	-2.99727e-10	-1.25994
209842176	chr2:209842176:C:T	2.85599e-14	-2.99727e-10	-1.25878
209842637	chr2:209842637:G:A	1.07989e-14	-2.0354	-0.195941
209842661	chr2:209842661:C:T	2.85944e-14	-2.99727e-10	-1.25757
209842798	chr2:209842798:A:C	2.85913e-14	-2.99727e-10	-1.25768
209842824	chr2:209842824:T:A	2.85965e-14	-2.99727e-10	-1.25749
209843037	chr2:209843037:C:A	2.85944e-14	-2.99727e-10	-1.25757
209843043	chr2:209843043:G:A	1.01646e-14	-2.03778	-0.254086
209843109	chr2:209843109:G:A	2.8578e-14	-2.99727e-10	-1.25814
209843312	chr2:209843312:G:A	2.8596e-14	-2.99727e-10	-1.25751
209843524	chr2:209843524:T:C	2.85909e-14	-2.99727e-10	-1.25769
209844135	chr2:209844135:A:G	2.8584e-14	-2.99727e-10	-1.25793
209844309	chr2:209844309:G:C	1.06324e-14	-2.04811	-0.198764
209844582	chr2:209844582:C:T	7.37601e-14	-2.99727e-10	-0.309961
209844811	chr2:209844811:C:T	2.96723e-14	-2.99727e-10	-1.22056
209845011	chr2:209845011:T:C	4.26753e-15	-2.02074	-1.13901
209845149	chr2:209845149:A:G	4.65346e-14	-0.770584	-2.87485e-10
209845214	chr2:209845214:A:G	2.67119e-14	-0.17204	-1.15363
209845234	chr2:209845234:C:T	2.85284e-14	-2.99727e-10	-1.25988
209845274	chr2:209845274:A:G	2.8738e-14	-2.99727e-10	-1.25256
209845590	chr2:209845590:T:C	2.85944e-14	-2.99727e-10	-1.25757
209845870	chr2:209845870:C:T	2.86799e-14	-2.99727e-10	-1.25458
209846702	chr2:209846702:G:T	4.31002e-15	-2.03919	-1.11064
209846705	chr2:209846705:G:A	2.85898e-14	-2.99727e-10	-1.25773
209847316	chr2:209847316:T:C	1.95764e-14	-1.63646	-2.87485e-10
209847360	chr2:209847360:C:CA	2.92115e-14	-0.331785	-0.90443
209847471	chr2:209847471:T:TA	2.86208e-14	-2.99727e-10	-1.25665
209848315	chr2:209848315:GA:GAA	2.97935e-14	-2.99727e-10	-1.21649
209848832	chr2:209848832:A:G	2.97432e-14	-2.99727e-10	-1.21818
209849023	chr2:209849023:C:A	3.01075e-14	-2.99727e-10	-1.206
209849139	chr2:209849139:G:A	3.02179e-14	-2.99727e-10	-1.20234
209849438	chr2:209849438:A:G	2.38228e-14	-1.46192	0.021781
209849716	chr2:209849716:GTGTT:G	4.11861e-14	-2.99727e-10	-0.892678
209849941	chr2:209849941:A:G	1.25025e-13	-2.99727e-10	0.217738
209849945	chr2:209849945:C:T	5.7391e-14	-2.99727e-10	-0.560891
209849946	chr2:209849946:G:A	3.05825e-14	-2.99727e-10	-1.19035
209849952	chr2:209849952:T:C	2.88356e-14	-2.99727e-10	-1.24917
209850162	chr2:209850162:T:G	3.26798e-14	-2.99727e-10	-1.12402
209850172	chr2:209850172:T:C	2.87477e-14	-2.99727e-10	-1.25222
209850583	chr2:209850583:C:A	8.51835e-15	-1.97283	-0.495723
209850633	chr2:209850633:A:T	2.92497e-14	-2.99727e-10	-1.23491
209850657	chr2:209850657:G:A	3.61123e-14	-2.99727e-10	-1.02415
209850845	chr2:209850845:G:C	1.03467e-14	-1.13424	-1.13988
209850877	chr2:209850877:G:A	2.84789e-14	-2.99727e-10	-1.26161
209851115	chr2:209851115:A:C	1.59253e-14	-1.84287	-2.87485e-10
209851153	chr2:209851153:AAAAG:A	5.49252e-15	-1.9668	-0.940586
209851328	chr2:209851328:A:G	3.26911e-14	-2.99727e-10	-1.12368
209851665	chr2:209851665:G:A	3.05804e-14	-2.99727e-10	-1.19042
209851709	chr2:209851709:T:G	3.12893e-14	-2.99727e-10	-1.1675
209851747	chr2:209851747:A:G	6.12928e-14	-0.495116	-2.87485e-10
209852772	chr2:209852772:T:C	3.02036e-14	-2.99727e-10	-1.20282
209852802	chr2:209852802:T:C	7.69357e-15	-1.93921	-0.631187
209852835	chr2:209852835:A:C	3.07093e-14	-2.99727e-10	-1.18621
209852996	chr2:209852996:C:G	6.98265e-15	-1.86313	-0.804218
209853105	chr2:209853105:C:T	7.84058e-14	-2.99727e-10	-0.248881
209853359	chr2:209853359:A:G	2.88515e-14	-2.99727e-10	-1.24862
209853885	chr2:209853885:G:A	7.59519e-15	-1.84981	-0.733451
209853934	chr2:209853934:TAGA:T	4.75574e-15	-1.88898	-1.16244
209854092	chr2:209854092:T:C	5.70223e-15	-1.95887	-0.911052
209854173	chr2:209854173:T:C	7.03339e-15	-1.88343	-0.776676
209854870	chr2:209854870:C:T	6.99422e-15	-1.9056	-0.760095
209854901	chr2:209854901:A:G	3.2237e-14	-2.99727e-10	-1.13766
209855315	chr2:209855315:A:T	4.41572e-14	-2.99727e-10	-0.823022
209855538	chr2:209855538:A:G	7.08471e-15	-1.89399	-0.758852
209855615	chr2:209855615:T:C	7.37771e-15	-1.88566	-0.726655
209855734	chr2:209855734:ATTAAC:A	5.68183e-15	-1.97588	-0.897626
209855762	chr2:209855762:C:T	7.28368e-15	-1.88257	-0.742569
209855833	chr2:209855833:T:C	2.99794e-14	-2.99727e-10	-1.21027
209856086	chr2:209856086:C:T	1.30131e-14	-2.04482	-2.87485e-10
209856375	chr2:209856375:A:G	6.3822e-14	-2.99727e-10	-0.454681
209856471	chr2:209856471:C:T	1.3736e-13	-2.99727e-10	0.31183
209856722	chr2:209856722:T:C	7.18453e-15	-1.91954	-0.719311
209857037	chr2:209857037:A:G	6.96862e-15	-1.92421	-0.745148
209857301	chr2:209857301:A:G	6.96442e-15	-1.91527	-0.75469
209857665	chr2:209857665:C:A	5.87971e-15	-1.93583	-0.903443
209858018	chr2:209858018:C:T	1.29183e-14	-1.12168	-0.930454
209858359	chr2:209858359:T:C	1.15957e-14	-1.22059	-0.939558
209858542	chr2:209858542:T:C	1.31726e-14	-2.03264	-2.87485e-10
209858702	chr2:209858702:A:C	1.42691e-14	-1.95268	-2.87485e-10
209859067	chr2:209859067:T:A	3.37602e-14	-2.99727e-10	-1.0915
209859214	chr2:209859214:G:A	3.26987e-14	-2.99727e-10	-1.12344
209859675	chr2:209859675:A:G	3.15958e-14	-2.99727e-10	-1.15775
209859701	chr2:209859701:C:G	4.00507e-14	-2.99727e-10	-0.920632
209860151	chr2:209860151:T:G	4.3959e-15	-1.92518	-1.20493
209860235	chr2:209860235:G:C	5.71834e-15	-1.94855	-0.918549
209860658	chr2:209860658:T:C	2.84653e-14	-2.99727e-10	-1.26209
209860709	chr2:209860709:CCT:C	3.28135e-14	-2.99727e-10	-1.11994
209860819	chr2:209860819:T:G	6.63265e-15	-1.56605	-1.15272
209860946	chr2:209860946:G:A	5.83966e-15	-1.93687	-0.909239
209861417	chr2:209861417:A:G	5.60092e-15	-1.97835	-0.909496
209861667	chr2:209861667:G:A	3.2825e-14	-2.99727e-10	-1.11959
209861861	chr2:209861861:C:T	7.88098e-15	-1.86592	-0.680409
209862190	chr2:209862190:G:T	5.74189e-15	-1.94621	-0.916783
209862279	chr2:209862279:G:A	4.4211e-14	-2.99727e-10	-0.821806
209862528	chr2:209862528:AG:A	1.46484e-14	-1.92645	-2.87485e-10
209863123	chr2:209863123:G:A	1.05191e-13	-2.99727e-10	0.0449943
209863314	chr2:209863314:A:G	6.94566e-15	-1.93827	-0.73439
209863497	chr2:209863497:T:C	5.67389e-15	-1.9733	-0.9016
209863660	chr2:209863660:C:T	4.74336e-15	-1.85247	-1.20156
209863685	chr2:209863685:C:T	3.27375e-14	-2.99727e-10	-1.12226
209864036	chr2:209864036:T:TTGATGATGATGC	5.82992e-15	-1.96	-0.887772
209864038	chr2:209864038:G:T	5.67035e-14	-2.99727e-10	-0.572943
209864288	chr2:209864288:G:C	4.70757e-15	-1.85865	-1.20296
209864347	chr2:209864347:C:T	3.29064e-14	-2.99727e-10	-1.11711
209864439	chr2:209864439:T:C	7.61372e-15	-1.84961	-0.731217
209864445	chr2:209864445:G:A	5.81411e-15	-1.9337	-0.916786
209864455	chr2:209864455:G:A	3.29064e-14	-2.99727e-10	-1.11711
209865460	chr2:209865460:G:A	5.6986e-15	-1.96139	-0.909166
209865477	chr2:209865477:C:T	5.89879e-15	-1.93674	-0.899287
209866205	chr2:209866205:A:G	2.90303e-14	-2.99727e-10	-1.24244
209866288	chr2:209866288:C:T	5.96818e-15	-1.93717	-0.887166
209866348	chr2:209866348:G:T	3.29064e-14	-2.99727e-10	-1.11711
209866415	chr2:209866415:T:A	1.68101e-13	-2.99727e-10	0.513783
209866752	chr2:209866752:A:G	4.57682e-14	-2.99727e-10	-0.787189
209867316	chr2:209867316:G:A	4.68958e-15	-1.86157	-1.20387
209867359	chr2:209867359:G:A	6.95195e-15	-1.84212	-0.829632
209867544	chr2:209867544:C:G	2.90225e-14	-2.99727e-10	-1.24271
209867962	chr2:209867962:A:G	7.18801e-15	-1.83459	-0.803774
209868676	chr2:209868676:A:T	6.98698e-15	-1.97599	-0.690742
209868828	chr2:209868828:A:G	1.30224e-14	-2.0441	-2.87485e-10
209869111	chr2:209869111:G:A	8.25756e-15	-2.0473	-0.452345
209869228	chr2:209869228:A:G	9.26475e-15	-2.02418	-0.36038
209869549	chr2:209869549:A:G	7.33594e-15	-2.03557	-0.582419
209869659	chr2:209869659:A:G	8.31422e-15	-2.04823	-0.444585
209869738	chr2:209869738:T:A	8.71653e-15	-2.04786	-0.397701
209870131	chr2:209870131:A:C	9.31355e-15	-2.04367	-0.335637
209870343	chr2:209870343:A:G	1.69296e-14	-1.78172	-2.87485e-10
209870362	chr2:209870362:G:A	9.56253e-15	-2.04362	-0.309305
209870436	chr2:209870436:C:T	9.5388e-15	-2.04182	-0.313595
209870575	chr2:209870575:A:T	9.43843e-15	-2.04535	-0.320638
209870841	chr2:209870841:G:C	5.92833e-15	-1.73395	-1.09709
209871313	chr2:209871313:T:C	9.42254e-15	-2.03607	-0.331609
209871444	chr2:209871444:T:A	9.41977e-15	-2.04281	-0.325154
209871588	chr2:209871588:C:T	1.36954e-14	-1.99372	-2.87485e-10
209872024	chr2:209872024:G:A	8.8636e-15	-2.04606	-0.382769
209872064	chr2:209872064:G:A	3.92771e-15	-2.03444	-1.20828
209872373	chr2:209872373:G:A	3.21693e-14	-2.99727e-10	-1.13977
209872639	chr2:209872639:T:A	9.4787e-15	-2.04284	-0.318887
209873107	chr2:209873107:A:G	9.80527e-15	-2.04547	-0.282392
209873981	chr2:209873981:G:A	8.05822e-15	-2.04641	-0.477677
209874047	chr2:209874047:A:G	1.5685e-14	-1.85808	-2.87485e-10
209874127	chr2:209874127:T:C	5.07213e-15	-2.04813	-0.938891
209874150	chr2:209874150:T:C	3.85458e-15	-2.04406	-1.21746
209874396	chr2:209874396:G:A	2.16719e-14	-1.53476	-2.87485e-10
209874629	chr2:209874629:C:T	8.07448e-15	-2.04809	-0.473976
209874645	chr2:209874645:C:T	4.62142e-14	-2.99727e-10	-0.777492
209875581	chr2:209875581:G:A	6.24102e-14	-2.99727e-10	-0.47705
209876295	chr2:209876295:G:A	3.36966e-14	-2.99727e-10	-1.09338
209876395	chr2:209876395:T:C	4.79072e-14	-2.99727e-10	-0.741513
209876504	chr2:209876504:T:C	2.94654e-14	-2.99727e-10	-1.22756
209876868	chr2:209876868:C:T	9.91289e-15	-2.04481	-0.272136
209877529	chr2:209877529:A:G	9.30244e-15	-2.04257	-0.337937
209877873	chr2:209877873:C:T	1.30669e-14	-2.0407	-2.87485e-10
209878171	chr2:209878171:T:G	3.56207e-14	-2.99727e-10	-1.03785
209878486	chr2:209878486:A:C	2.85384e-14	-2.99727e-10	-1.25953
209878706	chr2:209878706:C:G	2.85432e-14	-2.99727e-10	-1.25936
209878717	chr2:209878717:T:C	1.60291e-14	-1.83637	-2.87485e-10
209880919	chr2:209880919:TG:T	1.75746e-14	-1.74433	-2.87485e-10
209880957	chr2:209880957:C:A	4.6265e-15	-2.01037	-1.06861
209881191	chr2:209881191:G:A	1.37674e-14	-1.98848	-2.87485e-10
209881431	chr2:209881431:C:T	3.30415e-14	-2.99727e-10	-1.11301
209881553	chr2:209881553:C:T	3.47163e-14	-2.99727e-10	-1.06357
209882086	chr2:209882086:C:T	3.75168e-15	-2.03598	-1.25259
209882148	chr2:209882148:A:G	1.4938e-14	-1.90687	-2.87485e-10
209882510	chr2:209882510:T:C	3.4048e-14	-2.99727e-10	-1.08301
209883072	chr2:209883072:G:A	1.32142e-13	-2.99727e-10	0.273099
209883379	chr2:209883379:C:A	3.40422e-14	-2.99727e-10	-1.08318
209883485	chr2:209883485:C:A	2.84727e-14	-2.99727e-10	-1.26183
209883494	chr2:209883494:A:G	4.67439e-15	-1.86292	-1.20576
209883922	chr2:209883922:G:A	8.47143e-15	-1.60703	-0.867053
209884083	chr2:209884083:G:C	3.66987e-14	-2.99727e-10	-1.00804
209885026	chr2:209885026:C:T	1.58233e-14	-1.8493	-2.87485e-10
209885592	chr2:209885592:C:T	1.30593e-14	-2.04128	-2.87485e-10
209885648	chr2:209885648:T:C	3.32589e-14	-2.99727e-10	-1.10646
209885822	chr2:209885822:C:T	5.16059e-14	-2.99727e-10	-0.667143
209885888	chr2:209885888:C:G	1.09143e-13	-2.99727e-10	0.0818815
209885954	chr2:209885954:G:A	1.14611e-13	-2.99727e-10	0.130768
209885985	chr2:209885985:A:G	4.19198e-14	-2.99727e-10	-0.87502
209886263	chr2:209886263:G:C	2.84712e-14	-2.99727e-10	-1.26189
209886811	chr2:209886811:G:A	3.88808e-15	-2.00486	-1.248
209887199	chr2:209887199:G:A	1.80411e-14	-1.71813	-2.87485e-10
209888734	chr2:209888734:G:A	3.62758e-14	-2.99727e-10	-1.01963
209888775	chr2:209888775:C:T	6.81788e-15	-1.87967	-0.811564
209890192	chr2:209890192:AAT:A	4.22289e-14	-2.99727e-10	-0.867674
209890201	chr2:209890201:A:G	5.0472e-14	-2.99727e-10	-0.689361
209890317	chr2:209890317:C:T	1.40588e-14	-1.96753	-2.87485e-10
209891009	chr2:209891009:AC:A	7.65868e-14	-2.99727e-10	-0.272354
209891028	chr2:209891028:A:G	3.54126e-14	-2.99727e-10	-1.04371
209891041	chr2:209891041:G:T	3.54523e-14	-2.99727e-10	-1.04259
209892077	chr2:209892077:A:G	3.95743e-14	-2.99727e-10	-0.932598
209892541	chr2:209892541:C:G	4.24112e-14	-2.99727e-10	-0.863365
209893354	chr2:209893354:A:G	6.82744e-15	-1.87092	-0.818909
209893426	chr2:209893426:C:T	4.9371e-14	-2.99727e-10	-0.711416
209894601	chr2:209894601:A:G	3.40626e-14	-2.99727e-10	-1.08258
209895041	chr2:209895041:TA:T	2.21668e-14	-1.51218	-2.87485e-10
209895219	chr2:209895219:C:G	4.1566e-14	-2.99727e-10	-0.883496
209896253	chr2:209896253:C:T	1.44864e-14	-1.93757	-2.87485e-10
209896429	chr2:209896429:A:C	4.08696e-14	-2.99727e-10	-0.900394
209896506	chr2:209896506:T:TCAATCCG	2.9208e-14	-2.99727e-10	-1.23633
209896643	chr2:209896643:G:A	1.59095e-13	-2.99727e-10	0.458722
209897337	chr2:209897337:C:T	3.98253e-14	-2.99727e-10	-0.926275
209897836	chr2:209897836:C:T	8.16282e-15	-1.81322	-0.697965
209898357	chr2:209898357:T:C	3.01563e-14	-2.99727e-10	-1.20438
209898473	chr2:209898473:A:T	3.13027e-14	-2.99727e-10	-1.16707
209898754	chr2:209898754:C:T	1.30112e-14	-2.04497	-2.87485e-10
209898988	chr2:209898988:A:G	3.71467e-15	-2.04797	-1.25052
209899145	chr2:209899145:T:C	3.02082e-14	-2.99727e-10	-1.20266
209899638	chr2:209899638:C:G	3.19577e-14	-2.99727e-10	-1.14636
209899660	chr2:209899660:CT:C	3.56156e-14	-2.99727e-10	-1.03799
209900450	chr2:209900450:T:C	4.27855e-15	-1.98708	-1.17008
209901018	chr2:209901018:A:G	3.81245e-14	-2.99727e-10	-0.969922
209901114	chr2:209901114:G:A	3.76844e-15	-2.04494	-1.23918
209901693	chr2:209901693:G:A	2.85341e-14	-2.99727e-10	-1.25968
209902677	chr2:209902677:T:G	8.03334e-15	-1.86791	-0.659272
209903704	chr2:209903704:T:C	2.87171e-14	-2.99727e-10	-1.25328
209904479	chr2:209904479:T:C	3.32025e-14	-2.99727e-10	-1.10815
209905370	chr2:209905370:G:A	6.69777e-15	-1.81486	-0.894144
209905560	chr2:209905560:C:T	3.13843e-14	-2.99727e-10	-1.16447
209905577	chr2:209905577:T:C	3.03002e-14	-2.99727e-10	-1.19962
209905803	chr2:209905803:C:T	4.29841e-15	-2.02565	-1.12689
209906169	chr2:209906169:A:G	3.25866e-14	-2.99727e-10	-1.12688
209907087	chr2:209907087:G:T	3.14038e-14	-2.99727e-10	-1.16385
209907203	chr2:209907203:G:T	3.88835e-14	-2.99727e-10	-0.950208
209907559	chr2:209907559:A:G	3.90709e-15	-2.04818	-1.19981
209907636	chr2:209907636:G:A	3.06079e-14	-2.99727e-10	-1.18952
209907764	chr2:209907764:T:C	1.41519e-14	-1.96093	-2.87485e-10
209908189	chr2:209908189:A:G	3.24035e-14	-2.99727e-10	-1.13251
209908449	chr2:209908449:A:G	1.08908e-14	-0.966842	-1.25602
209908666	chr2:209908666:C:A	3.78196e-14	-2.99727e-10	-0.97795
209908969	chr2:209908969:A:C	1.34137e-14	-1.8674	-0.147099
209909100	chr2:209909100:ATTTG:A	4.30755e-14	-2.99727e-10	-0.847826
209909262	chr2:209909262:T:C	3.22537e-14	-2.99727e-10	-1.13715
209909298	chr2:209909298:T:C	1.30642e-14	-2.0409	-2.87485e-10
209910114	chr2:209910114:A:G	3.31702e-14	-2.99727e-10	-1.10913
209910491	chr2:209910491:T:C	8.76414e-14	-2.99727e-10	-0.137525
209911070	chr2:209911070:T:G	2.87985e-14	-2.99727e-10	-1.25046
209911249	chr2:209911249:T:C	9.27777e-15	-1.74978	-0.633377
209911292	chr2:209911292:G:A	2.91459e-14	-2.99727e-10	-1.23846
209911905	chr2:209911905:T:A	4.85574e-15	-1.78061	-1.25
209912476	chr2:209912476:G:A	4.07608e-14	-2.99727e-10	-0.903058
209913620	chr2:209913620:A:C	2.84999e-14	-2.99727e-10	-1.26088
209914442	chr2:209914442:G:A	5.75912e-14	-2.99727e-10	-0.55741
209914683	chr2:209914683:A:G	1.33539e-14	-2.01897	-2.87485e-10
209914933	chr2:209914933:C:T	1.34706e-14	-2.01027	-2.87485e-10
209915560	chr2:209915560:G:A	3.63195e-14	-2.99727e-10	-1.01842
209915706	chr2:209915706:T:G	9.53319e-14	-2.99727e-10	-0.0534146
209915769	chr2:209915769:G:A	3.71922e-15	-2.03677	-1.2605
209915831	chr2:209915831:G:A	8.83042e-14	-2.99727e-10	-0.129991
209916030	chr2:209916030:T:G	4.22503e-14	-2.99727e-10	-0.867166
209916140	chr2:209916140:A:G	2.87268e-14	-2.99727e-10	-1.25295
209916333	chr2:209916333:C:T	4.00374e-14	-2.99727e-10	-0.920966
209916579	chr2:209916579:C:A	3.12679e-14	-2.99727e-10	-1.16819
209917222	chr2:209917222:C:T	2.84911e-14	-2.99727e-10	-1.26119
209918039	chr2:209918039:A:G	3.07575e-14	-2.99727e-10	-1.18465
209918131	chr2:209918131:A:G	2.84835e-14	-2.99727e-10	-1.26145
209918141	chr2:209918141:A:T	1.32414e-14	-2.02743	-2.87485e-10
209918148	chr2:209918148:G:C	3.17342e-14	-2.99727e-10	-1.15338
209918627	chr2:209918627:C:T	5.27293e-14	-2.99727e-10	-0.645607
209919091	chr2:209919091:T:C	2.90842e-14	-2.99727e-10	-1.24058
209919112	chr2:209919112:C:T	1.298e-14	-2.04737	-2.87485e-10
209919233	chr2:209919233:C:G	5.42273e-15	-1.84661	-1.07357
209919469	chr2:209919469:C:T	3.52976e-14	-2.99727e-10	-1.04696
209919695	chr2:209919695:A:G	2.87185e-14	-2.99727e-10	-1.25324
209920146	chr2:209920146:G:A	2.86322e-14	-2.99727e-10	-1.25625
209920451	chr2:209920451:G:A	4.51977e-14	-2.99727e-10	-0.799734
209920473	chr2:209920473:T:C	4.09912e-14	-2.99727e-10	-0.897421
209920567	chr2:209920567:G:A	4.51977e-14	-2.99727e-10	-0.799734
209921983	chr2:209921983:G:C	4.35921e-14	-2.99727e-10	-0.835902
209922744	chr2:209922744:T:C	5.73961e-15	-1.95262	-0.910766
209922895	chr2:209922895:T:C	3.79381e-15	-2.01542	-1.26199
209922913	chr2:209922913:C:T	4.51977e-14	-2.99727e-10	-0.799734
209923324	chr2:209923324:A:G	3.3979e-14	-2.99727e-10	-1.08503
209923540	chr2:209923540:T:C	3.73753e-14	-2.99727e-10	-0.989769
209923556	chr2:209923556:T:C	4.0994e-15	-1.96994	-1.23
209923660	chr2:209923660:A:G	4.09473e-15	-1.96717	-1.23391
209924185	chr2:209924185:G:C	3.34391e-14	-2.99727e-10	-1.10105
209924328	chr2:209924328:A:G	5.05938e-14	-2.99727e-10	-0.686951
209924772	chr2:209924772:T:C	3.40067e-14	-2.99727e-10	-1.08422
209925452	chr2:209925452:A:G	2.98751e-14	-2.99727e-10	-1.21375
209925491	chr2:209925491:C:T	1.6508e-14	-1.80693	-2.87485e-10
209925573	chr2:209925573:CT:C	1.94057e-14	-1.58782	-0.0573892
209925858	chr2:209925858:TA:T	3.69238e-15	-2.04688	-1.25762
209926166	chr2:209926166:T:A	3.21496e-14	-2.99727e-10	-1.14038
209926167	chr2:209926167:A:G	3.22067e-14	-2.99727e-10	-1.1386
209926379	chr2:209926379:G:A	1.35022e-14	-2.00793	-2.87485e-10
209926709	chr2:209926709:G:A	7.89522e-14	-2.99727e-10	-0.241937
209927851	chr2:209927851:A:G	1.24115e-14	-2.04717	-0.0449833
209928206	chr2:209928206:C:T	3.33746e-14	-2.99727e-10	-1.10299
209929214	chr2:209929214:C:G	3.12149e-14	-2.99727e-10	-1.16988
209929376	chr2:209929376:A:G	5.96723e-14	-2.99727e-10	-0.52191
209929382	chr2:209929382:A:C	5.97295e-14	-2.99727e-10	-0.520954
209930042	chr2:209930042:A:C	5.24367e-14	-2.99727e-10	-0.651173
209930230	chr2:209930230:A:G	3.55547e-14	-2.99727e-10	-1.03971
209930448	chr2:209930448:T:C	3.69055e-14	-2.99727e-10	-1.00242
209930592	chr2:209930592:A:T	5.98028e-14	-2.99727e-10	-0.519726
209931277	chr2:209931277:T:C	5.58387e-15	-1.63616	-1.25474
209931464	chr2:209931464:G:C	3.77049e-14	-2.99727e-10	-0.980988
209931952	chr2:209931952:A:C	3.07634e-14	-2.99727e-10	-1.18445
209931971	chr2:209931971:A:G	1.59908e-14	-1.83877	-2.87485e-10
209932130	chr2:209932130:C:T	5.97954e-14	-2.99727e-10	-0.51985
209932153	chr2:209932153:G:A	2.94849e-14	-1.2269	-2.87485e-10
209932252	chr2:209932252:C:G	5.96607e-14	-2.99727e-10	-0.522105
209932407	chr2:209932407:G:T	6.10436e-14	-2.99727e-10	-0.499191
209932706	chr2:209932706:A:T	4.08274e-14	-2.99727e-10	-0.901426
209933245	chr2:209933245:G:C	2.97346e-14	-2.99727e-10	-1.21847
209933364	chr2:209933364:C:T	5.31993e-14	-2.99727e-10	-0.636733
209933917	chr2:209933917:C:T	3.1399e-14	-2.99727e-10	-1.164
209934389	chr2:209934389:T:A	2.93319e-14	-2.99727e-10	-1.2321
209934735	chr2:209934735:G:A	6.02502e-14	-2.99727e-10	-0.512273
209934839	chr2:209934839:A:G	6.02676e-14	-2.99727e-10	-0.511985
209935139	chr2:209935139:G:A	5.37695e-15	-1.98121	-0.947452
209935853	chr2:209935853:T:C	2.84654e-14	-2.99727e-10	-1.26209
209936457	chr2:209936457:C:T	1.1813e-14	-1.96368	-0.177894
209936491	chr2:209936491:C:A	1.30071e-14	-2.04529	-2.87485e-10
209936539	chr2:209936539:T:G	1.24234e-14	-1.31832	-0.772874
209936671	chr2:209936671:CAT:C	3.82034e-15	-2.02253	-1.24791
209937021	chr2:209937021:G:A	7.1587e-14	-2.99727e-10	-0.339865
209937427	chr2:209937427:G:A	8.36748e-14	-2.99727e-10	-0.183841
209937888	chr2:209937888:A:AT	2.86165e-14	-2.99727e-10	-1.2568
209938042	chr2:209938042:A:C	3.14646e-13	1.14067	-2.87485e-10
209938354	chr2:209938354:T:G	7.85381e-14	-2.99727e-10	-0.247195
209938601	chr2:209938601:T:C	3.50696e-14	-2.99727e-10	-1.05344
209938656	chr2:209938656:A:G	6.86142e-14	-2.99727e-10	-0.382279
209939048	chr2:209939048:GT:AT	2.92377e-14	-2.99727e-10	-1.23532
209939203	chr2:209939203:G:A	1.02355e-13	-2.99727e-10	0.017672
209939252	chr2:209939252:T:G	3.20913e-14	-2.99727e-10	-1.14219
209939715	chr2:209939715:A:T	4.21886e-15	-1.94873	-1.22249
209940445	chr2:209940445:C:T	5.09602e-13	-2.99727e-10	1.62285
209940586	chr2:209940586:G:C	3.23733e-14	-2.99727e-10	-1.13344
209941865	chr2:209941865:G:T	5.65098e-15	-2.04815	-0.830801
209942131	chr2:209942131:T:C	2.83042e-14	-1.71483	0.447061
209942294	chr2:209942294:A:G	2.84908e-14	-2.99727e-10	-1.2612
209942484	chr2:209942484:C:T	2.91558e-14	-1.81482	0.576697
209943321	chr2:209943321:C:T	1.31621e-14	-2.04499	0.0115516
209943539	chr2:209943539:A:C	3.15046e-14	-2.99727e-10	-1.16064
209943620	chr2:209943620:T:G	4.35042e-14	-1.90384	1.06592
209943680	chr2:209943680:A:G	2.89082e-14	-1.68375	0.437096
209944018	chr2:209944018:T:A	1.08423e-13	-2.99727e-10	0.0752626
209944181	chr2:209944181:A:G	1.34358e-14	-1.02528	-0.987584
209944206	chr2:209944206:T:C	3.14986e-14	-2.99727e-10	-1.16084
209944374	chr2:209944374:T:C	2.84347e-14	-1.75054	0.487365
209944397	chr2:209944397:G:A	2.81206e-14	-1.62314	0.348863
209944501	chr2:209944501:T:C	6.48163e-14	-2.99727e-10	-0.439223
209944537	chr2:209944537:T:C	2.64844e-14	-1.65815	0.323926
209944685	chr2:209944685:C:T	6.20178e-14	0.744538	-1.2279
209944690	chr2:209944690:A:G	2.9094e-14	-1.61625	0.376003
209944813	chr2:209944813:G:A	2.88596e-14	-2.99727e-10	-1.24834
209944909	chr2:209944909:G:A	2.25417e-14	-1.49541	-2.87485e-10
209944974	chr2:209944974:A:T	1.30314e-14	-2.04341	-2.87485e-10
209944989	chr2:209944989:C:T	2.91887e-14	-2.99727e-10	-1.237
209945005	chr2:209945005:T:G	2.82152e-14	-1.67345	0.402533
209945372	chr2:209945372:A:T	2.91887e-14	-2.99727e-10	-1.237
209945429	chr2:209945429:A:G	3.26065e-14	-2.99727e-10	-1.12627
209945804	chr2:209945804:A:T	2.22522e-14	-1.74827	0.239931
209945805	chr2:209945805:A:G	2.22408e-14	-1.74724	0.238387
209945875	chr2:209945875:A:G	2.83272e-14	-1.76857	0.501611
209945920	chr2:209945920:G:A	3.52215e-14	-1.90813	0.85901
209946364	chr2:209946364:T:C	2.99315e-14	-2.99727e-10	-1.21187
209946658	chr2:209946658:C:T	4.92331e-14	-2.99727e-10	-0.714213
209946890	chr2:209946890:G:A	5.45515e-15	-2.04822	-0.865997
209947270	chr2:209947270:C:T	3.30876e-14	-2.99727e-10	-1.11162
209947405	chr2:209947405:C:A	2.71266e-13	-2.99727e-10	0.992322
209947604	chr2:209947604:T:C	3.40724e-14	-2.99727e-10	-1.08229
209947620	chr2:209947620:G:A	1.32572e-14	-2.02624	-2.87485e-10
209947678	chr2:209947678:T:C	2.65116e-14	-1.67689	0.343692
209947735	chr2:209947735:AT:A	3.29851e-14	-2.99727e-10	-1.11472
209948147	chr2:209948147:G:A	4.86063e-14	-2.99727e-10	-0.727026
209948374	chr2:209948374:T:C	3.48368e-14	-2.99727e-10	-1.0601
209949052	chr2:209949052:C:T	2.60948e-14	-1.73036	0.381321
209949200	chr2:209949200:G:T	2.52228e-14	-1.83283	0.449795
209949626	chr2:209949626:C:T	5.97636e-14	-2.99727e-10	-0.520382
209949633	chr2:209949633:A:G	3.18738e-14	-2.99727e-10	-1.149
209950052	chr2:209950052:A:C	2.54566e-14	-1.82032	0.446513
209950071	chr2:209950071:T:C	2.23161e-14	-1.83433	0.328856
209950163	chr2:209950163:G:A	1.6569e-14	-1.80324	-2.87485e-10
209950549	chr2:209950549:T:G	7.19966e-14	-2.99727e-10	-0.33416
209950589	chr2:209950589:G:A	4.24338e-14	-1.82963	0.966801
209950707	chr2:209950707:T:C	2.61803e-14	-1.77646	0.430689
209950764	chr2:209950764:G:A	3.2541e-14	-2.99727e-10	-1.12828
209951216	chr2:209951216:A:G	4.61745e-14	-1.8202	1.04185
209951337	chr2:209951337:G:A	1.8609e-14	-1.68713	-2.87485e-10
209951432	chr2:209951432:G:A	3.46572e-14	-1.8026	0.737328
209951584	chr2:209951584:G:A	3.12182e-14	-2.99727e-10	-1.16978
209951645	chr2:209951645:G:C	1.85392e-14	-1.83424	0.143353
209951683	chr2:209951683:A:G	4.79527e-14	-1.82698	1.08642
209951824	chr2:209951824:T:C	1.66433e-14	-1.83398	0.0352143
209952050	chr2:209952050:A:G	1.2969e-14	-2.04822	-2.87485e-10
209952122	chr2:209952122:A:T	9.11831e-15	-1.78535	-0.615142
209952137	chr2:209952137:A:G	5.59932e-15	-2.04796	-0.840173
209952269	chr2:209952269:T:C	1.35663e-14	-2.00319	-2.87485e-10
209953051	chr2:209953051:T:C	3.12832e-14	-2.99727e-10	-1.1677
209953295	chr2:209953295:A:G	1.48466e-13	-2.99727e-10	0.38958
209953547	chr2:209953547:C:T	3.1852e-14	-2.99727e-10	-1.14968
209953663	chr2:209953663:T:C	8.29293e-15	-1.54338	-0.951992
209953690	chr2:209953690:T:A	3.27449e-14	-2.99727e-10	-1.12203
209953949	chr2:209953949:G:A	8.40418e-14	-2.99727e-10	-0.179464
209954247	chr2:209954247:G:A	7.78623e-15	-1.5826	-0.975825
209954371	chr2:209954371:A:G	8.09921e-15	-1.85753	-0.661485
209955010	chr2:209955010:G:A	5.8685e-15	-1.71311	-1.12807
209955650	chr2:209955650:A:G	1.6735e-13	-2.99727e-10	0.509307
209955659	chr2:209955659:C:A	7.38323e-15	-1.49574	-1.11583
209955966	chr2:209955966:A:G	7.2253e-14	-2.99727e-10	-0.330604
209956147	chr2:209956147:A:G	5.41485e-14	-2.99727e-10	-0.619049
209956572	chr2:209956572:A:T	3.92157e-14	-2.99727e-10	-0.9417
209957053	chr2:209957053:G:A	8.01753e-15	-1.56487	-0.964282
209957396	chr2:209957396:T:C	6.29482e-15	-1.77157	-0.999484
209958094	chr2:209958094:G:A	9.49091e-15	-1.96648	-0.393967
209958148	chr2:209958148:CA:C	3.15363e-14	-2.99727e-10	-1.15964
209958412	chr2:209958412:A:C	2.9879e-14	-2.99727e-10	-1.21362
209959041	chr2:209959041:G:GAA	7.78654e-15	-1.50539	-1.053
209959903	chr2:209959903:C:T	5.715e-15	-1.92011	-0.94757
209960226	chr2:209960226:C:T	5.68129e-15	-1.93444	-0.939161
209960394	chr2:209960394:C:T	5.48208e-15	-1.90351	-1.00578
209960527	chr2:209960527:C:T	8.59887e-15	-1.71485	-0.744294
209960616	chr2:209960616:C:CT	4.7156e-14	-2.99727e-10	-0.757318
209961016	chr2:209961016:A:G	3.81517e-14	-2.99727e-10	-0.96921
209961265	chr2:209961265:TCTGTGCCTGGCACAGATCTGGA:T	3.4314e-14	-2.99727e-10	-1.07523
209961283	chr2:209961283:C:G	4.24654e-14	-2.99727e-10	-0.862088
209962001	chr2:209962001:T:G	3.46924e-14	-1.85142	0.787158
209962978	chr2:209962978:T:C	3.43363e-14	-2.99727e-10	-1.07458
209963670	chr2:209963670:GAA:G	8.26956e-14	-2.99727e-10	-0.195612
209964098	chr2:209964098:C:T	2.84963e-14	-2.99727e-10	-1.261
209964853	chr2:209964853:T:C	6.5444e-15	-1.99637	-0.735801
209965436	chr2:209965436:A:G	5.68153e-15	-2.00625	-0.867306
209965488	chr2:209965488:CAG:C	3.16411e-14	-2.99727e-10	-1.15632
209965577	chr2:209965577:C:T	8.64173e-15	-1.96043	-0.493746
209965709	chr2:209965709:A:C	6.55842e-15	-1.99677	-0.733264
209966292	chr2:209966292:T:A	5.19358e-14	-2.99727e-10	-0.660771
209967675	chr2:209967675:T:G	5.80856e-14	-2.99727e-10	-0.548862
209967731	chr2:209967731:G:A	2.849e-14	-2.99727e-10	-1.26123
209968077	chr2:209968077:G:A	2.92308e-14	-2.99727e-10	-1.23556
209968257	chr2:209968257:A:G	6.36579e-14	0.759022	-1.21628
209968260	chr2:209968260:T:C	6.01602e-15	-2.02577	-0.790588
209968313	chr2:209968313:C:T	1.26765e-14	-1.02743	-1.0436
209968511	chr2:209968511:AC:A	7.85031e-14	-2.99727e-10	-0.247641
209968517	chr2:209968517:G:T	5.40895e-15	-1.94978	-0.972948
209968616	chr2:209968616:G:A	5.22624e-15	-1.96122	-0.995864
209969158	chr2:209969158:A:G	2.84959e-14	-2.99727e-10	-1.26102
209969299	chr2:209969299:A:G	1.86897e-14	-1.68281	-2.87485e-10
209969524	chr2:209969524:A:T	6.28498e-15	-2.01	-0.762614
209969553	chr2:209969553:A:G	6.10467e-15	-2.02238	-0.779342
209970268	chr2:209970268:G:C	2.84683e-14	-2.99727e-10	-1.26199
209971146	chr2:209971146:C:T	1.76259e-14	-1.74141	-2.87485e-10
209971236	chr2:209971236:C:T	1.29783e-14	-2.0475	-2.87485e-10
209971644	chr2:209971644:A:C	3.41637e-14	-2.99727e-10	-1.07962
209971755	chr2:209971755:A:G	5.90632e-15	-2.01915	-0.815603
209972552	chr2:209972552:A:G	3.04893e-14	-2.99727e-10	-1.1934
209972883	chr2:209972883:C:T	5.23576e-14	-2.99727e-10	-0.652682
209972921	chr2:209972921:GCTGTA:G	6.44432e-15	-1.99297	-0.754605
209973339	chr2:209973339:T:C	6.11559e-15	-2.00379	-0.796147
209974035	chr2:209974035:A:G	2.84697e-14	-2.99727e-10	-1.26194
209974036	chr2:209974036:G:A	5.33062e-15	-1.92242	-1.01489
209974057	chr2:209974057:C:T	3.14583e-14	-1.16212	-2.87485e-10
209974433	chr2:209974433:G:A	5.61794e-14	-2.99727e-10	-0.582228
209974885	chr2:209974885:C:T	2.97007e-14	-2.99727e-10	-1.21961
209975373	chr2:209975373:G:A	2.8491e-14	-2.99727e-10	-1.26119
209975577	chr2:209975577:G:A	3.82211e-14	-2.99727e-10	-0.967392
209976005	chr2:209976005:G:A	5.51511e-15	-1.89115	-1.01214
209976120	chr2:209976120:G:A	5.53538e-14	-2.99727e-10	-0.597034
209976633	chr2:209976633:C:A	4.4179e-14	-2.99727e-10	-0.82253
209976635	chr2:209976635:G:GATTTTAA	4.92549e-14	-2.99727e-10	-0.713769
209977204	chr2:209977204:T:C	1.84682e-14	-0.456121	-1.23861
209977398	chr2:209977398:A:G	2.85725e-14	-2.99727e-10	-1.25834
209977417	chr2:209977417:G:T	1.24099e-14	-1.23827	-0.854019
209977444	chr2:209977444:A:G	1.29696e-14	-2.04817	-2.87485e-10
209977711	chr2:209977711:C:T	7.02426e-15	-1.99604	-0.665366
209977871	chr2:209977871:G:C	6.52849e-15	-2.03978	-0.694822
209978346	chr2:209978346:C:T	2.86053e-14	-2.99727e-10	-1.25719
209978659	chr2:209978659:G:A	4.33214e-15	-1.96053	-1.18419
209978938	chr2:209978938:T:C	4.77e-15	-1.83391	-1.21452
209978977	chr2:209978977:G:A	3.87572e-14	-2.99727e-10	-0.953462
209978994	chr2:209978994:G:A	5.29481e-15	-1.90787	-1.03618
209979316	chr2:209979316:T:TTAAATTGTGCCATTACACTATGAAGGC	1.30828e-14	-2.03948	-2.87485e-10
209979385	chr2:209979385:C:T	3.61346e-14	-2.99727e-10	-1.02353
209979616	chr2:209979616:A:G	3.89284e-14	-2.99727e-10	-0.949054
209979662	chr2:209979662:G:A	5.58448e-14	-2.99727e-10	-0.588202
209979729	chr2:209979729:A:G	2.96966e-14	-2.99727e-10	-1.21975
209980494	chr2:209980494:G:A	1.61403e-14	-1.82946	-2.87485e-10
209980971	chr2:209980971:T:TC	3.30212e-14	-2.99727e-10	-1.11363
209980973	chr2:209980973:T:A	3.27797e-14	-2.99727e-10	-1.12097
209981000	chr2:209981000:G:C	3.28109e-14	-2.99727e-10	-1.12002
209981210	chr2:209981210:G:T	8.38829e-15	-1.82066	-0.663281
209981542	chr2:209981542:A:G	2.84704e-14	-2.99727e-10	-1.26192
209981585	chr2:209981585:AAAAC:A	7.42238e-15	-1.56538	-1.0409
209981989	chr2:209981989:C:T	7.29689e-15	-1.6379	-0.985436
209982149	chr2:209982149:T:C	2.94341e-14	-2.99727e-10	-1.22862
209982651	chr2:209982651:T:A	2.84719e-14	-2.99727e-10	-1.26186
209982899	chr2:209982899:G:A	6.79222e-15	-1.6997	-0.995303
209983029	chr2:209983029:A:G	5.14973e-15	-1.89492	-1.07691
209983049	chr2:209983049:T:C	3.36763e-14	-2.99727e-10	-1.09398
209983162	chr2:209983162:A:T	3.00763e-14	-2.99727e-10	-1.20704
209983338	chr2:209983338:TA:T	2.52546e-14	-0.845983	-0.535786
209983494	chr2:209983494:C:G	1.03851e-14	-1.32605	-0.944361
209983537	chr2:209983537:A:T	3.42822e-14	-2.99727e-10	-1.07615
209983748	chr2:209983748:T:G	6.66906e-15	-1.7139	-0.999395
209983869	chr2:209983869:A:T	2.85774e-14	-2.99727e-10	-1.25816
209983934	chr2:209983934:C:T	1.39972e-14	-1.74692	-0.225004
209983953	chr2:209983953:G:A	3.4071e-14	-2.99727e-10	-1.08233
209984559	chr2:209984559:T:C	7.37018e-15	-1.661	-0.952339
209985338	chr2:209985338:A:G	3.58193e-14	-2.99727e-10	-1.03229
209985359	chr2:209985359:T:C	3.26429e-14	-2.99727e-10	-1.12515
209985370	chr2:209985370:G:A	8.48625e-15	-1.57598	-0.896351
209985464	chr2:209985464:C:G	5.86938e-15	-1.86776	-0.973275
209986091	chr2:209986091:A:G	1.01657e-13	-2.99727e-10	0.0108208
209986166	chr2:209986166:A:C	5.78265e-14	-2.99727e-10	-0.553331
209986311	chr2:209986311:T:C	3.01859e-14	-2.99727e-10	-1.20341
209986499	chr2:209986499:A:G	3.63197e-14	-2.99727e-10	-1.01842
209986619	chr2:209986619:C:T	3.02326e-14	-2.99727e-10	-1.20186
209986627	chr2:209986627:C:T	3.30481e-14	-2.99727e-10	-1.11281
209986747	chr2:209986747:C:T	1.33227e-14	-2.02131	-2.87485e-10
209986910	chr2:209986910:T:C	1.34098e-14	-1.32869	-0.686101
209986979	chr2:209986979:A:T	3.55889e-14	-0.169198	-0.869547
209987519	chr2:209987519:G:A	4.92969e-14	-2.99727e-10	-0.712917
209988146	chr2:209988146:G:A	5.83105e-14	-2.99727e-10	-0.544997
209988182	chr2:209988182:C:T	3.59392e-14	-2.99727e-10	-1.02895
209988183	chr2:209988183:G:A	5.17044e-14	-2.99727e-10	-0.665236
209988541	chr2:209988541:A:G	3.54381e-14	-1.04299	-2.87485e-10
209988673	chr2:209988673:T:C	5.31238e-14	-2.99727e-10	-0.638153
209988770	chr2:209988770:G:A	5.15018e-15	-2.04794	-0.923803
209989125	chr2:209989125:C:T	1.51115e-14	-1.73703	-0.158291
209989752	chr2:209989752:A:G	9.6236e-15	-1.66566	-0.6809
209991371	chr2:209991371:A:T	6.38501e-14	-2.99727e-10	-0.45424
209991877	chr2:209991877:T:G	4.5432e-15	-1.9244	-1.17275
209991934	chr2:209991934:G:A	1.17148e-14	-1.71635	-0.433572
209992434	chr2:209992434:ACT:A	5.63877e-13	1.72406	-2.87485e-10
209993241	chr2:209993241:A:T	3.57843e-14	-2.99727e-10	-1.03327
209993421	chr2:209993421:C:T	2.88079e-14	-2.99727e-10	-1.25013
209993504	chr2:209993504:C:A	3.15374e-14	-2.99727e-10	-1.15961
209994385	chr2:209994385:A:G	2.92925e-14	-2.99727e-10	-1.23345
209994973	chr2:209994973:G:A	2.86176e-14	-2.99727e-10	-1.25676
209995002	chr2:209995002:A:C	4.52147e-15	-1.8423	-1.25964
209996191	chr2:209996191:G:T	1.29736e-14	-2.04786	-2.87485e-10
209996377	chr2:209996377:T:C	1.83688e-14	-1.05283	-0.647293
209996539	chr2:209996539:T:C	2.89927e-14	-2.99727e-10	-1.24373
209996637	chr2:209996637:A:G	2.22112e-14	-1.51018	-2.87485e-10
209997836	chr2:209997836:A:T	3.48451e-14	-2.99727e-10	-1.05987
209998464	chr2:209998464:C:A	3.47095e-14	-2.99727e-10	-1.06377
209999146	chr2:209999146:G:T	5.41994e-13	1.68448	-2.87485e-10
209999364	chr2:209999364:T:C	2.93045e-14	-2.99727e-10	-1.23304
210000101	chr2:210000101:C:T	4.32151e-15	-1.95856	-1.18861
210000667	chr2:210000667:G:A	2.99426e-14	-2.99727e-10	-1.2115
210000760	chr2:210000760:G:A	7.01273e-14	-2.99727e-10	-0.360466
210001177	chr2:210001177:C:T	5.25878e-14	-2.99727e-10	-0.648294
210001538	chr2:210001538:TAGAC:T	2.17499e-14	-0.308067	-1.2231
210001728	chr2:210001728:G:A	3.04241e-14	-2.99727e-10	-1.19554
210002122	chr2:210002122:A:G	1.69207e-14	-1.11049	-0.671747
210002493	chr2:210002493:C:A	4.97249e-14	-2.99727e-10	-0.704274
210002848	chr2:210002848:C:G	2.90501e-14	-2.99727e-10	-1.24176
210003496	chr2:210003496:C:T	3.05244e-14	-2.99727e-10	-1.19225
210004346	chr2:210004346:T:G	3.02536e-14	-2.99727e-10	-1.20116
210004376	chr2:210004376:A:G	5.20656e-14	-2.99727e-10	-0.658275
210005015	chr2:210005015:A:T	3.0844e-14	-2.99727e-10	-1.18184
210005322	chr2:210005322:C:T	2.93296e-14	-2.99727e-10	-1.23218
210005444	chr2:210005444:C:T	1.30706e-14	-2.04041	-2.87485e-10
210005715	chr2:210005715:C:T	2.87916e-14	-2.99727e-10	-1.2507
210006284	chr2:210006284:G:A	2.86003e-14	-2.99727e-10	-1.25736
210006538	chr2:210006538:G:A	3.00437e-14	-2.99727e-10	-1.20813
210007286	chr2:210007286:A:G	2.95624e-14	-2.99727e-10	-1.22427
210007325	chr2:210007325:T:C	2.86108e-14	-2.99727e-10	-1.25699
210007391	chr2:210007391:A:G	3.13674e-14	-2.99727e-10	-1.16501
210008259	chr2:210008259:C:T	4.96045e-14	-2.99727e-10	-0.706698
210008297	chr2:210008297:T:G	3.45536e-14	-2.99727e-10	-1.06827
210008596	chr2:210008596:GT:G	3.73e-14	-2.99727e-10	-0.991786
210008602	chr2:210008602:T:G	3.68895e-14	-2.99727e-10	-1.00285
210009522	chr2:210009522:T:C	5.41978e-15	-1.82878	-1.09194
210010259	chr2:210010259:A:G	2.94311e-14	-2.99727e-10	-1.22873
210010281	chr2:210010281:CTCCAATG:C	2.85062e-14	-2.99727e-10	-1.26066
210010469	chr2:210010469:T:TC	1.09257e-13	-2.99727e-10	0.0829251
210010493	chr2:210010493:G:A	3.50966e-14	-2.99727e-10	-1.05267
210010580	chr2:210010580:C:T	3.08546e-14	-2.99727e-10	-1.18149
210010683	chr2:210010683:A:G	4.57981e-15	-1.98015	-1.10897
210010823	chr2:210010823:C:T	9.60852e-14	-0.0455438	-2.87485e-10
210011343	chr2:210011343:T:G	5.38608e-14	-2.99727e-10	-0.624376
210011552	chr2:210011552:T:C	2.97276e-14	-2.99727e-10	-1.2187
210012096	chr2:210012096:C:T	2.88602e-14	-2.99727e-10	-1.24831
210012654	chr2:210012654:A:G	3.12787e-14	-2.99727e-10	-1.16784
210013393	chr2:210013393:C:T	9.66594e-15	-2.04046	-0.30171
210013444	chr2:210013444:T:G	3.00852e-14	-2.99727e-10	-1.20675
210014561	chr2:210014561:C:T	2.12305e-14	-0.9595	-0.595842
210014608	chr2:210014608:CAGTG:C	3.41786e-14	-2.99727e-10	-1.07918
210014972	chr2:210014972:A:G	3.10712e-14	-2.99727e-10	-1.1745
210015267	chr2:210015267:A:G	3.21981e-14	-2.99727e-10	-1.13887
210015353	chr2:210015353:C:A	3.43323e-14	-2.99727e-10	-1.07469
210015427	chr2:210015427:C:T	7.65084e-14	-2.99727e-10	-0.273378
210015495	chr2:210015495:A:G	2.57789e-14	-0.996585	-0.364639
210016219	chr2:210016219:C:A	3.08848e-14	-2.99727e-10	-1.18052
210016713	chr2:210016713:T:G	3.04071e-14	-2.99727e-10	-1.1961
210017089	chr2:210017089:C:G	1.23465e-14	-1.71006	-0.387352
210017136	chr2:210017136:C:T	2.86686e-14	-2.99727e-10	-1.25498
210017447	chr2:210017447:A:T	1.6576e-14	-1.40654	-0.396286
210017732	chr2:210017732:G:T	3.99695e-14	-2.99727e-10	-0.922661
210017861	chr2:210017861:C:T	1.15211e-14	-1.80559	-0.361003
210018165	chr2:210018165:T:TAA	1.39324e-13	-2.99727e-10	0.32602
210018303	chr2:210018303:G:A	7.9797e-15	-1.30132	-1.23256
210018471	chr2:210018471:A:G	2.17418e-14	-1.53154	-2.87485e-10
210022037	chr2:210022037:G:A	2.84654e-14	-2.99727e-10	-1.26209
210022261	chr2:210022261:T:C	4.55935e-15	-1.86266	-1.23094
210022470	chr2:210022470:T:C	3.07354e-14	-2.99727e-10	-1.18536
210023801	chr2:210023801:T:C	1.30259e-14	-2.04384	-2.87485e-10
210024302	chr2:210024302:C:A	2.91367e-14	-2.99727e-10	-1.23878
210024742	chr2:210024742:A:T	2.84924e-14	-2.99727e-10	-1.26114
210024775	chr2:210024775:A:G	3.10081e-14	-2.99727e-10	-1.17653
210025035	chr2:210025035:A:G	7.418e-15	-1.98453	-0.622341
210025237	chr2:210025237:T:G	7.15568e-15	-1.96536	-0.677518
210025540	chr2:210025540:G:GC	2.92915e-14	-2.99727e-10	-1.23348
210025587	chr2:210025587:G:A	2.07787e-14	-1.57685	-2.87485e-10
210025974	chr2:210025974:C:T	4.2476e-14	-2.99727e-10	-0.86184
210026347	chr2:210026347:T:C	2.01657e-14	-1.6068	-2.87485e-10
210026857	chr2:210026857:G:A	3.05792e-14	-2.99727e-10	-1.19046
210027582	chr2:210027582:G:A	3.12608e-14	-2.99727e-10	-1.16841
210027765	chr2:210027765:G:A	2.89956e-14	-2.99727e-10	-1.24364
210028358	chr2:210028358:C:T	2.90553e-14	-2.99727e-10	-1.24158
210029034	chr2:210029034:C:A	2.93339e-14	-2.99727e-10	-1.23204
210029042	chr2:210029042:A:G	7.12844e-14	-2.99727e-10	-0.344102
210029304	chr2:210029304:C:A	2.63368e-14	-1.33981	-2.87485e-10
210029633	chr2:210029633:A:C	3.79293e-14	-2.99727e-10	-0.975054
210029659	chr2:210029659:ATTG:A	3.28961e-14	0.104094	-1.22152
210030699	chr2:210030699:G:T	2.86461e-14	-2.99727e-10	-1.25576
210031373	chr2:210031373:T:A	4.5551e-15	-1.9898	-1.10473
210032699	chr2:210032699:T:A	4.22575e-15	-1.95944	-1.21014
210033556	chr2:210033556:G:A	1.37054e-14	-1.99299	-2.87485e-10
210033986	chr2:210033986:T:C	8.87717e-15	-1.70398	-0.723317
210034308	chr2:210034308:G:C	4.88692e-15	-1.91291	-1.11131
210035028	chr2:210035028:TCAAAA:T	3.78626e-15	-2.01926	-1.26014
210035139	chr2:210035139:T:G	6.66788e-14	-2.99727e-10	-0.410893
210035318	chr2:210035318:C:A	2.15863e-14	-1.53872	-2.87485e-10
210036018	chr2:210036018:T:C	9.51045e-14	-2.99727e-10	-0.055803
210037163	chr2:210037163:C:T	3.01186e-14	-2.99727e-10	-1.20563
210037268	chr2:210037268:C:A	2.86351e-14	-2.99727e-10	-1.25615
210037440	chr2:210037440:T:C	1.82044e-13	-2.99727e-10	0.593469
210037636	chr2:210037636:C:T	2.90525e-14	-2.99727e-10	-1.24167
210038307	chr2:210038307:CA:C	4.84418e-14	-2.99727e-10	-0.730415
210038553	chr2:210038553:A:G	2.91503e-14	-2.99727e-10	-1.23831
210038923	chr2:210038923:C:G	2.94659e-14	-2.99727e-10	-1.22754
210039397	chr2:210039397:C:CT	4.08413e-14	-2.99727e-10	-0.901085
210039951	chr2:210039951:T:C	2.99715e-14	-2.99727e-10	-1.21053
210040464	chr2:210040464:G:T	2.94325e-14	-2.99727e-10	-1.22868
210040470	chr2:210040470:T:C	1.13979e-13	0.125239	-2.87485e-10
210040772	chr2:210040772:A:G	5.145e-14	-2.99727e-10	-0.670168
210041316	chr2:210041316:A:T	3.00772e-14	-2.99727e-10	-1.20701
210041331	chr2:210041331:C:T	3.22655e-14	-2.99727e-10	-1.13678
210041713	chr2:210041713:C:T	2.94162e-14	-2.99727e-10	-1.22923
210041957	chr2:210041957:C:T	3.21666e-14	-2.99727e-10	-1.13985
210042775	chr2:210042775:T:C	3.25191e-14	-2.99727e-10	-1.12895
210042956	chr2:210042956:C:T	3.17288e-14	-2.99727e-10	-1.15355
210042986	chr2:210042986:A:G	3.92546e-15	-1.98539	-1.25791
210043168	chr2:210043168:G:T	3.25725e-14	-2.99727e-10	-1.12731
210043498	chr2:210043498:C:T	1.05095e-14	-1.73181	-0.526688
210046374	chr2:210046374:T:A	1.34399e-14	-2.01255	-2.87485e-10
210046573	chr2:210046573:C:G	5.05956e-14	-2.99727e-10	-0.686914
210047396	chr2:210047396:C:T	8.24793e-14	-2.99727e-10	-0.198232
210047813	chr2:210047813:C:T	3.12628e-14	-2.99727e-10	-1.16835
210048330	chr2:210048330:ATTC:A	4.57328e-15	-2.04465	-1.0459
210048343	chr2:210048343:A:G	4.85676e-15	-1.85175	-1.17865
210048731	chr2:210048731:GATT:G	4.7768e-14	-2.99727e-10	-0.744423
210049523	chr2:210049523:G:T	6.17878e-15	-1.8468	-0.942862
210050869	chr2:210050869:G:C	4.24186e-14	-2.99727e-10	-0.863192
210051352	chr2:210051352:C:T	2.16445e-14	-0.580609	-0.955418
210051378	chr2:210051378:T:C	2.86961e-14	-2.99727e-10	-1.25402
210052206	chr2:210052206:GT:G	2.93955e-14	-2.99727e-10	-1.22994
210052430	chr2:210052430:T:C	2.91125e-14	-2.99727e-10	-1.23961
210052778	chr2:210052778:C:T	2.90639e-14	-2.99727e-10	-1.24128
210053168	chr2:210053168:T:C	3.09748e-14	-2.99727e-10	-1.17761
210053569	chr2:210053569:C:T	1.70678e-14	-1.77358	-2.87485e-10
210053942	chr2:210053942:A:G	2.873e-14	-2.99727e-10	-1.25284
210054048	chr2:210054048:G:T	2.91453e-14	-2.99727e-10	-1.23849
210054191	chr2:210054191:G:A	4.54143e-14	-2.99727e-10	-0.794952
210054195	chr2:210054195:G:A	5.60694e-14	-2.99727e-10	-0.584188
210054978	chr2:210054978:C:A	3.07924e-14	-2.99727e-10	-1.18351
210055195	chr2:210055195:C:T	1.31719e-14	-2.03269	-2.87485e-10
210055712	chr2:210055712:T:C	2.87498e-14	-2.99727e-10	-1.25215
210056201	chr2:210056201:T:C	1.74145e-14	-1.25347	-0.500001
210056395	chr2:210056395:T:G	4.29392e-14	-2.99727e-10	-0.850995
210056768	chr2:210056768:C:T	9.22511e-15	-1.79103	-0.597816
210057649	chr2:210057649:C:T	2.96874e-14	-2.99727e-10	-1.22006
210057664	chr2:210057664:C:T	2.95618e-14	-2.99727e-10	-1.2243
210057924	chr2:210057924:T:C	3.08484e-14	-2.99727e-10	-1.18169
210058104	chr2:210058104:T:C	3.46393e-14	-2.99727e-10	-1.06579
210058125	chr2:210058125:C:A	1.30505e-14	-2.04195	-2.87485e-10
210058293	chr2:210058293:A:G	3.02748e-14	-2.99727e-10	-1.20046
210058501	chr2:210058501:C:T	2.94814e-14	-2.99727e-10	-1.22702
210058693	chr2:210058693:C:T	1.25355e-14	-0.895692	-1.18652
210058694	chr2:210058694:G:A	3.23599e-14	-2.99727e-10	-1.13386
210058770	chr2:210058770:C:T	2.97165e-14	-2.99727e-10	-1.21908
210058841	chr2:210058841:A:G	2.91549e-14	-2.99727e-10	-1.23816
210058973	chr2:210058973:C:T	3.40102e-14	-2.99727e-10	-1.08412
210059889	chr2:210059889:G:A	4.67973e-15	-2.0197	-1.04784
210060179	chr2:210060179:A:C	8.95536e-15	-1.76287	-0.655653
210060604	chr2:210060604:T:C	2.95036e-14	-2.99727e-10	-1.22627
210060908	chr2:210060908:G:T	3.14702e-14	-2.99727e-10	-1.16174
210061150	chr2:210061150:T:C	4.87082e-14	-2.99727e-10	-0.724931
210061459	chr2:210061459:T:C	2.852e-14	-2.99727e-10	-1.26017
210061797	chr2:210061797:A:C	3.39247e-14	-2.99727e-10	-1.08663
210062387	chr2:210062387:G:A	2.96475e-14	-2.99727e-10	-1.2214
210063210	chr2:210063210:G:A	2.89326e-14	-2.99727e-10	-1.24581
210063493	chr2:210063493:G:A	2.98087e-14	-2.99727e-10	-1.21598
210064763	chr2:210064763:C:T	4.56742e-15	-1.92858	-1.16325
210064764	chr2:210064764:G:A	2.85319e-14	-2.99727e-10	-1.25976
210065018	chr2:210065018:T:C	4.17549e-15	-1.95019	-1.23136
210065067	chr2:210065067:G:C	5.74156e-14	0.373396	-0.933859
210065358	chr2:210065358:C:T	2.86432e-14	-2.99727e-10	-1.25586
210065648	chr2:210065648:T:C	2.85556e-14	-2.99727e-10	-1.25893
210067960	chr2:210067960:C:T	5.43876e-14	-2.99727e-10	-0.614643
210068066	chr2:210068066:T:C	9.05376e-14	-2.99727e-10	-0.105014
210068707	chr2:210068707:G:A	6.19538e-15	-2.03682	-0.750153
210068964	chr2:210068964:T:C	2.87695e-14	-2.99727e-10	-1.25146
210069132	chr2:210069132:C:T	2.93912e-14	-2.99727e-10	-1.23008
210069246	chr2:210069246:C:T	5.93137e-15	-2.00352	-0.826999
210070358	chr2:210070358:T:C	6.23585e-15	-2.00353	-0.776936
210071356	chr2:210071356:G:A	4.72454e-14	-2.99727e-10	-0.755423
210071834	chr2:210071834:G:A	1.76215e-14	-1.07105	-0.670613
210072066	chr2:210072066:T:C	6.33433e-15	-1.98184	-0.782953
210072191	chr2:210072191:C:T	6.18556e-14	-2.99727e-10	-0.485976
210072679	chr2:210072679:TG:T	9.45496e-15	-1.61259	-0.751652
210073176	chr2:210073176:T:C	2.87367e-14	-2.99727e-10	-1.2526
210073458	chr2:210073458:G:T	9.17226e-15	-1.6375	-0.757094
210073887	chr2:210073887:C:T	3.19529e-14	-2.99727e-10	-1.14651
210073976	chr2:210073976:C:T	3.13028e-14	-2.99727e-10	-1.16707
210074072	chr2:210074072:T:C	2.86779e-14	-2.99727e-10	-1.25465
210074190	chr2:210074190:T:C	2.85584e-14	-2.99727e-10	-1.25883
210074320	chr2:210074320:T:G	2.85917e-14	-2.99727e-10	-1.25766
210074604	chr2:210074604:C:T	5.4377e-15	-1.74791	-1.16952
210075251	chr2:210075251:AT:A	1.49177e-14	-1.90823	-2.87485e-10
210076570	chr2:210076570:C:G	3.07629e-14	-2.99727e-10	-1.18447
210076964	chr2:210076964:G:A	2.10707e-14	-1.56289	-2.87485e-10
210077175	chr2:210077175:T:C	7.34301e-15	-2.03912	-0.577908
210077514	chr2:210077514:G:A	3.13254e-14	-2.99727e-10	-1.16635
210077988	chr2:210077988:G:A	8.66245e-15	-1.76128	-0.690499
210078238	chr2:210078238:G:T	3.25713e-14	-2.99727e-10	-1.12735
210078368	chr2:210078368:C:A	7.07729e-14	-2.99727e-10	-0.351302
210078931	chr2:210078931:A:G	3.53207e-14	-2.99727e-10	-1.04631
210079322	chr2:210079322:G:A	4.42904e-14	-2.99727e-10	-0.820011
210080031	chr2:210080031:G:C	3.00415e-14	-2.99727e-10	-1.2082
210080249	chr2:210080249:G:A	4.28675e-14	-2.99727e-10	-0.852664
210080293	chr2:210080293:C:T	2.97663e-14	-2.99727e-10	-1.2174
210080943	chr2:210080943:C:T	3.0618e-14	-2.99727e-10	-1.18919
210082231	chr2:210082231:A:G	2.90053e-14	-2.99727e-10	-1.2433
210082300	chr2:210082300:A:T	6.93214e-14	-2.99727e-10	-0.372026
210083207	chr2:210083207:A:C	3.47048e-14	-2.99727e-10	-1.0639
210084188	chr2:210084188:G:A	1.38785e-14	-1.98044	-2.87485e-10
210084858	chr2:210084858:C:T	4.50017e-15	-1.94915	-1.15751
210086135	chr2:210086135:T:C	3.42638e-14	-2.99727e-10	-1.07669
210086179	chr2:210086179:A:G	3.51694e-14	-2.99727e-10	-1.0506
210086294	chr2:210086294:T:C	3.28403e-14	-1.11912	-2.87485e-10
210087038	chr2:210087038:T:A	7.72852e-15	-1.49337	-1.07249
210087097	chr2:210087097:C:T	2.85796e-14	-2.99727e-10	-1.25808
210087164	chr2:210087164:G:C	7.8147e-14	-2.99727e-10	-0.252187
210087245	chr2:210087245:G:A	4.41334e-14	-2.99727e-10	-0.823562
210087522	chr2:210087522:C:T	2.91158e-14	-2.99727e-10	-1.2395
210087764	chr2:210087764:C:T	1.30475e-14	-2.04218	-2.87485e-10
210087914	chr2:210087914:T:A	1.1756e-14	-0.900309	-1.24611
210088343	chr2:210088343:G:A	3.07697e-14	-2.99727e-10	-1.18425
210089093	chr2:210089093:C:T	5.16515e-14	-2.99727e-10	-0.666259
210089267	chr2:210089267:G:T	2.26981e-14	-0.242334	-1.24617
210089347	chr2:210089347:A:T	2.85061e-14	-2.99727e-10	-1.26066
210089587	chr2:210089587:A:C	3.76103e-14	-2.99727e-10	-0.9835
210090114	chr2:210090114:T:C	2.90506e-14	-2.99727e-10	-1.24174
210090315	chr2:210090315:T:C	3.4142e-14	-2.99727e-10	-1.08025
210090845	chr2:210090845:A:G	7.96937e-14	-2.99727e-10	-0.232588
210092405	chr2:210092405:G:C	3.02146e-14	-2.99727e-10	-1.20245
210092766	chr2:210092766:A:G	3.02656e-14	-2.99727e-10	-1.20077
210093067	chr2:210093067:T:C	2.94275e-14	-2.99727e-10	-1.22885
210093618	chr2:210093618:T:C	2.97574e-14	-2.99727e-10	-1.2177
210093854	chr2:210093854:T:G	3.1557e-14	-2.99727e-10	-1.15898
210095153	chr2:210095153:G:C	3.02569e-14	-2.99727e-10	-1.20106
210095883	chr2:210095883:G:GA	5.40686e-14	-2.99727e-10	-0.620525
210096786	chr2:210096786:C:T	7.82563e-15	-1.73394	-0.819434
210097538	chr2:210097538:A:C	3.09649e-14	-2.99727e-10	-1.17792
210097599	chr2:210097599:G:A	2.69758e-14	-0.650574	-0.665263
210098586	chr2:210098586:C:T	3.27916e-14	-2.99727e-10	-1.12061
210098969	chr2:210098969:T:C	1.30541e-14	-2.04168	-2.87485e-10
210099655	chr2:210099655:C:T	4.52107e-14	-2.99727e-10	-0.799445
210099690	chr2:210099690:ACAT:A	5.95129e-14	-2.99727e-10	-0.524586
210101142	chr2:210101142:T:C	4.07435e-15	-1.97381	-1.23226
210101555	chr2:210101555:G:C	3.2684e-14	-2.99727e-10	-1.12389
210101765	chr2:210101765:T:C	4.76052e-14	-2.99727e-10	-0.747837
210101955	chr2:210101955:G:A	3.72217e-14	-2.99727e-10	-0.993886
210102468	chr2:210102468:G:A	1.44015e-14	-1.94345	-2.87485e-10
210103336	chr2:210103336:G:A	4.83268e-14	-2.99727e-10	-0.732792
210103422	chr2:210103422:A:G	2.87763e-14	-2.99727e-10	-1.25123
210106151	chr2:210106151:G:T	3.10666e-14	-2.99727e-10	-1.17465
210106561	chr2:210106561:G:A	3.18087e-14	-2.99727e-10	-1.15104
210107521	chr2:210107521:T:A	3.82151e-15	-2.03765	-1.23248
210107523	chr2:210107523:T:A	2.01976e-14	-1.60522	-2.87485e-10
210108462	chr2:210108462:T:C	3.34973e-14	-2.99727e-10	-1.09932
210108701	chr2:210108701:T:C	3.32092e-14	-2.99727e-10	-1.10795
210109388	chr2:210109388:T:C	4.98263e-14	-2.99727e-10	-0.702236
210110874	chr2:210110874:A:G	3.29826e-14	-2.99727e-10	-1.1148
210111087	chr2:210111087:G:A	2.05895e-14	-1.586	-2.87485e-10
210111092	chr2:210111092:A:G	1.97022e-14	-1.63005	-2.87485e-10
210111729	chr2:210111729:T:A	4.18471e-14	-2.99727e-10	-0.876757
210111781	chr2:210111781:G:A	1.95667e-13	0.665636	-2.87485e-10
210113015	chr2:210113015:A:G	3.74444e-14	-2.99727e-10	-0.987921
210113706	chr2:210113706:C:T	1.29689e-14	-2.04822	-2.87485e-10
210114000	chr2:210114000:C:G	5.50667e-14	-2.99727e-10	-0.602234
210114731	chr2:210114731:G:A	3.32974e-14	-2.99727e-10	-1.1053
210115191	chr2:210115191:G:A	3.97027e-14	-2.99727e-10	-0.929361
210115411	chr2:210115411:G:C	2.88401e-14	-2.99727e-10	-1.24901
210115713	chr2:210115713:G:A	5.03615e-14	-0.0641154	-0.627436
210116049	chr2:210116049:G:C	3.193e-14	-2.99727e-10	-1.14723
210116212	chr2:210116212:G:A	5.12243e-14	-2.99727e-10	-0.674565
210116616	chr2:210116616:C:T	3.97103e-14	-2.99727e-10	-0.929169
210117138	chr2:210117138:T:A	3.36939e-14	-2.99727e-10	-1.09346
210117839	chr2:210117839:A:T	3.22403e-14	-2.99727e-10	-1.13756
210117894	chr2:210117894:C:T	3.08726e-14	-2.99727e-10	-1.18091
210118023	chr2:210118023:G:A	3.58051e-14	-2.99727e-10	-1.03269
210118250	chr2:210118250:C:T	4.05511e-15	-1.99743	-1.21337
210118342	chr2:210118342:C:A	3.03205e-14	-2.99727e-10	-1.19896
210118406	chr2:210118406:G:A	1.48901e-14	-1.91008	-2.87485e-10
210118899	chr2:210118899:G:A	3.03889e-14	-2.99727e-10	-1.1967
210119169	chr2:210119169:C:T	5.26894e-14	-2.99727e-10	-0.646364
210119482	chr2:210119482:C:T	8.75318e-14	-2.99727e-10	-0.138777
210119786	chr2:210119786:C:T	1.48322e-14	-1.91398	-2.87485e-10
210119869	chr2:210119869:C:G	2.98128e-14	-2.99727e-10	-1.21584
210119946	chr2:210119946:G:T	3.07328e-14	-2.99727e-10	-1.18545
210119960	chr2:210119960:T:C	3.42768e-14	-2.99727e-10	-1.07631
210120387	chr2:210120387:G:A	5.39447e-14	-2.99727e-10	-0.62282
210120402	chr2:210120402:A:C	2.84665e-14	-2.99727e-10	-1.26205
210120453	chr2:210120453:T:C	9.96975e-15	-1.65591	-0.655313
210121859	chr2:210121859:G:A	3.0464e-14	-2.99727e-10	-1.19423
210123247	chr2:210123247:C:T	3.79441e-14	-2.99727e-10	-0.974666
210123456	chr2:210123456:C:T	6.40935e-14	-2.99727e-10	-0.450435
210124875	chr2:210124875:C:T	3.1232e-14	-2.99727e-10	-1.16934
210125733	chr2:210125733:C:T	9.22859e-15	-1.73442	-0.654056
210125908	chr2:210125908:A:C	6.42463e-15	-1.97789	-0.772753
210127616	chr2:210127616:G:C	3.06876e-14	-2.99727e-10	-1.18692
210127639	chr2:210127639:A:T	1.34203e-14	-2.01401	-2.87485e-10
210127682	chr2:210127682:T:A	6.02939e-14	-0.511548	-2.87485e-10
210127886	chr2:210127886:A:G	4.76788e-14	-2.99727e-10	-0.746292
210128558	chr2:210128558:A:G	3.9644e-14	-2.99727e-10	-0.93084
210129476	chr2:210129476:G:A	2.87826e-14	-2.99727e-10	-1.25101
210131360	chr2:210131360:G:A	3.54835e-14	-2.99727e-10	-1.04171
210132626	chr2:210132626:C:T	2.85535e-14	-2.99727e-10	-1.259
210132982	chr2:210132982:C:T	2.90471e-14	-2.99727e-10	-1.24186
210133109	chr2:210133109:C:T	3.37672e-14	-2.99727e-10	-1.09129
210133559	chr2:210133559:A:C	3.40432e-14	-2.99727e-10	-1.08315
210133589	chr2:210133589:G:C	1.01029e-13	-2.99727e-10	0.00462834
210133695	chr2:210133695:C:T	3.14032e-14	-2.99727e-10	-1.16387
210133821	chr2:210133821:T:C	2.86358e-14	-2.99727e-10	-1.25612
210134436	chr2:210134436:CAT:C	5.68037e-14	-2.99727e-10	-0.571178
210135188	chr2:210135188:C:T	3.24197e-14	-2.99727e-10	-1.13201
210135337	chr2:210135337:G:A	4.67452e-14	-2.99727e-10	-0.766068
210135800	chr2:210135800:T:C	4.57003e-15	-2.03949	-1.05177
210135959	chr2:210135959:GCA:G	2.8906e-14	-2.99727e-10	-1.24673
210136185	chr2:210136185:G:A	4.95499e-15	-1.77862	-1.23176
210136458	chr2:210136458:T:C	5.12402e-14	-2.99727e-10	-0.674254
210137089	chr2:210137089:T:C	4.40625e-15	-2.03723	-1.09053
210137153	chr2:210137153:A:G	4.50878e-14	-2.99727e-10	-0.802168
210137375	chr2:210137375:A:G	3.13725e-14	-2.99727e-10	-1.16485
210137574	chr2:210137574:C:A	7.25737e-15	-1.64566	-0.983103
210137685	chr2:210137685:C:T	1.13159e-12	-2.99727e-10	2.4206
210138041	chr2:210138041:T:C	3.08984e-14	-2.99727e-10	-1.18008
210138248	chr2:210138248:A:G	3.07974e-14	-2.99727e-10	-1.18335
210138571	chr2:210138571:T:C	3.19688e-14	-2.99727e-10	-1.14602
210139883	chr2:210139883:AG:A	1.07573e-14	-1.59413	-0.641066
210140842	chr2:210140842:CAT:C	3.17804e-14	-2.99727e-10	-1.15193
210141174	chr2:210141174:TTTTC:T	2.93338e-14	-2.99727e-10	-1.23204
210142563	chr2:210142563:T:C	6.76449e-15	-2.04595	-0.653139
210144340	chr2:210144340:C:T	4.80078e-14	-2.99727e-10	-0.739415
210144371	chr2:210144371:G:A	2.85306e-14	-2.99727e-10	-1.2598
210144383	chr2:210144383:T:C	6.64506e-15	-1.99835	-0.718552
210145671	chr2:210145671:G:A	7.95585e-14	-2.99727e-10	-0.234286
210145689	chr2:210145689:AAGATGTC:A	3.01638e-14	-2.99727e-10	-1.20414
210146338	chr2:210146338:C:T	3.9676e-14	0.331372	-1.2614
210146454	chr2:210146454:T:C	1.71196e-12	-2.99727e-10	2.83462
210146721	chr2:210146721:A:C	6.17567e-15	-1.97312	-0.817037
210147538	chr2:210147538:T:C	2.85917e-14	-2.99727e-10	-1.25766
210148718	chr2:210148718:T:C	3.18468e-14	-2.99727e-10	-1.14984
210149269	chr2:210149269:A:G	2.86548e-14	-2.99727e-10	-1.25546
210149497	chr2:210149497:G:A	4.13076e-14	-0.889733	-2.87485e-10
210150043	chr2:210150043:G:T	2.883e-14	-2.99727e-10	-1.24936
210150558	chr2:210150558:A:G	1.99052e-14	-1.6198	-2.87485e-10
210151117	chr2:210151117:GC:G	7.2916e-14	-2.99727e-10	-0.32147
210151443	chr2:210151443:GTA:G	3.51e-14	-2.99727e-10	-1.05258
210152109	chr2:210152109:CT:C	3.40331e-14	-2.99727e-10	-1.08345
210152154	chr2:210152154:G:A	3.36979e-14	-2.99727e-10	-1.09334
210152375	chr2:210152375:A:T	2.99842e-14	-2.99727e-10	-1.21011
210152520	chr2:210152520:A:C	3.46405e-14	-2.99727e-10	-1.06576
210153002	chr2:210153002:C:A	1.32969e-14	-2.02325	-2.87485e-10
210153610	chr2:210153610:C:T	3.23342e-14	-2.99727e-10	-1.13465
210155765	chr2:210155765:T:C	3.19426e-14	-2.99727e-10	-1.14684
210156687	chr2:210156687:C:T	3.30496e-14	-2.99727e-10	-1.11277
210157207	chr2:210157207:G:A	1.0766e-14	-1.45799	-0.776391
210157415	chr2:210157415:C:T	2.0436e-14	-1.59348	-2.87485e-10
210157493	chr2:210157493:G:A	2.95451e-14	-2.99727e-10	-1.22486
210157848	chr2:210157848:A:C	3.0234e-14	-2.99727e-10	-1.20181
210157916	chr2:210157916:G:A	3.43828e-14	-2.99727e-10	-1.07322
210157971	chr2:210157971:C:T	4.00588e-14	-0.920431	-2.87485e-10
210158283	chr2:210158283:T:C	3.23201e-14	-2.99727e-10	-1.13509
210158562	chr2:210158562:C:T	3.01094e-14	-2.99727e-10	-1.20594
210158565	chr2:210158565:C:T	2.84668e-14	-2.99727e-10	-1.26204
210158593	chr2:210158593:A:C	3.02462e-14	-2.99727e-10	-1.20141
210158620	chr2:210158620:T:C	3.76317e-14	-2.99727e-10	-0.982932
210158625	chr2:210158625:G:T	3.27635e-14	-2.99727e-10	-1.12146
210159449	chr2:210159449:A:G	3.45501e-14	-2.99727e-10	-1.06837
210159473	chr2:210159473:A:G	8.40194e-15	-1.8442	-0.638117
210159705	chr2:210159705:A:G	1.48773e-14	-1.91094	-2.87485e-10
210159737	chr2:210159737:C:T	2.85116e-14	-2.99727e-10	-1.26047
210159818	chr2:210159818:G:A	3.05437e-14	0.0704322	-1.26205
210159872	chr2:210159872:A:G	2.85259e-14	-2.99727e-10	-1.25996
210161150	chr2:210161150:G:A	1.02661e-14	-1.55552	-0.726412
210161172	chr2:210161172:G:A	1.02828e-14	-1.5333	-0.747009
210161375	chr2:210161375:A:AG	1.29874e-14	-2.0468	-2.87485e-10
210162547	chr2:210162547:C:T	3.42997e-14	-2.99727e-10	-1.07564
210163353	chr2:210163353:A:T	2.84797e-14	-2.99727e-10	-1.26159
210164092	chr2:210164092:T:C	1.30121e-14	-2.0449	-2.87485e-10
210164816	chr2:210164816:CTA:C	3.69831e-15	-2.04209	-1.26081
210164982	chr2:210164982:C:T	3.33317e-14	-2.99727e-10	-1.10427
210165745	chr2:210165745:G:A	3.62409e-14	-2.99727e-10	-1.02059
210166090	chr2:210166090:T:C	4.74612e-14	-2.99727e-10	-0.750866
210166998	chr2:210166998:G:A	9.89776e-15	-1.13664	-1.18183
210167360	chr2:210167360:C:A	3.42464e-12	3.52797	-2.87485e-10
210167424	chr2:210167424:C:T	3.02618e-14	-2.99727e-10	-1.20089
210167467	chr2:210167467:G:A	3.42362e-14	-2.99727e-10	-1.0775
210168452	chr2:210168452:G:T	2.14015e-14	-0.285735	-1.26158
210168560	chr2:210168560:T:C	1.38309e-14	-1.98387	-2.87485e-10
210169222	chr2:210169222:G:T	2.80993e-13	-2.99727e-10	1.02755
210169296	chr2:210169296:C:T	3.46386e-14	-2.99727e-10	-1.06581
210169633	chr2:210169633:A:G	1.43916e-14	-1.94413	-2.87485e-10
210169923	chr2:210169923:T:C	5.11987e-13	1.62752	-2.87485e-10
210170114	chr2:210170114:A:AT	2.84686e-14	-2.99727e-10	-1.26198
210170442	chr2:210170442:T:C	3.30373e-14	-2.99727e-10	-1.11314
210170555	chr2:210170555:G:C	2.95643e-14	-2.99727e-10	-1.22421
210170701	chr2:210170701:C:T	3.9296e-15	-2.00417	-1.23807
210170934	chr2:210170934:T:C	1.34945e-14	-2.00849	-2.87485e-10
210172115	chr2:210172115:T:G	3.19613e-14	-2.99727e-10	-1.14625
210172480	chr2:210172480:A:G	4.23505e-15	-1.96751	-1.19987
210173975	chr2:210173975:C:T	2.24168e-14	-1.50097	-2.87485e-10
210174483	chr2:210174483:T:C	2.94195e-14	-2.99727e-10	-1.22912
210174835	chr2:210174835:A:G	9.12168e-14	-2.99727e-10	-0.0975396
210174875	chr2:210174875:TCTATTCTATTCTATTCTATC:T	3.25616e-14	-2.99727e-10	-1.12764
210175505	chr2:210175505:G:A	6.76355e-15	-2.04786	-0.651368
210176535	chr2:210176535:G:T	2.87282e-14	-2.99727e-10	-1.2529
210177319	chr2:210177319:A:G	2.86773e-14	-2.99727e-10	-1.25467
210177676	chr2:210177676:A:C	8.72931e-15	-1.24872	-1.19537
210178769	chr2:210178769:G:T	2.9251e-14	-2.99727e-10	-1.23487
210178958	chr2:210178958:A:C	3.66087e-14	-2.99727e-10	-1.01049
210179265	chr2:210179265:A:G	2.91478e-14	-2.99727e-10	-1.2384
210179449	chr2:210179449:C:T	2.8703e-14	-2.99727e-10	-1.25378
210179484	chr2:210179484:C:T	2.97343e-14	-2.99727e-10	-1.21848
210179820	chr2:210179820:G:C	4.35238e-14	-2.99727e-10	-0.83747
210180758	chr2:210180758:T:C	7.4002e-15	-1.90557	-0.703706
210181137	chr2:210181137:TAGAC:T	3.10317e-14	-2.99727e-10	-1.17577
210181224	chr2:210181224:C:T	2.8487e-14	-2.99727e-10	-1.26133
210181976	chr2:210181976:G:A	3.89898e-14	-2.99727e-10	-0.947478
210183485	chr2:210183485:G:A	3.29307e-14	-2.99727e-10	-1.11637
210183639	chr2:210183639:T:A	2.93617e-14	-2.99727e-10	-1.23109
210184502	chr2:210184502:A:G	3.09434e-14	-2.99727e-10	-1.17862
210184584	chr2:210184584:G:A	3.08815e-14	-2.99727e-10	-1.18062
210184652	chr2:210184652:A:G	3.18822e-14	-0.394233	-0.754499
210184761	chr2:210184761:TC:T	4.62146e-14	-2.99727e-10	-0.777483
210184880	chr2:210184880:G:A	3.0826e-14	-2.99727e-10	-1.18242
210184925	chr2:210184925:AAAG:A	3.84252e-15	-2.04453	-1.22012
210185444	chr2:210185444:G:A	3.04263e-14	-2.99727e-10	-1.19547
210186176	chr2:210186176:C:T	3.04587e-14	-2.99727e-10	-1.19441
210186552	chr2:210186552:T:C	3.7169e-14	-2.99727e-10	-0.995305
210186664	chr2:210186664:G:A	3.52177e-14	-2.99727e-10	-1.04923
210186859	chr2:210186859:C:T	2.84713e-14	-2.99727e-10	-1.26188
210187002	chr2:210187002:GAC:G	2.97444e-14	-2.99727e-10	-1.21814
210187070	chr2:210187070:C:T	7.30239e-15	-1.95138	-0.671193
210187117	chr2:210187117:T:C	3.06723e-14	-2.99727e-10	-1.18742
210187269	chr2:210187269:C:T	3.78163e-13	1.32455	-2.87485e-10
210187463	chr2:210187463:A:G	3.04937e-14	-2.99727e-10	-1.19326
210187555	chr2:210187555:C:T	3.10257e-14	-2.99727e-10	-1.17596
210187564	chr2:210187564:G:A	2.84723e-14	-2.99727e-10	-1.26185
210187637	chr2:210187637:A:G	2.86953e-14	-2.99727e-10	-1.25405
210187720	chr2:210187720:G:C	3.12091e-14	-2.99727e-10	-1.17007
210188033	chr2:210188033:T:C	1.64448e-13	0.491817	-2.87485e-10
210188237	chr2:210188237:A:G	2.38213e-13	0.862385	-2.87485e-10
210189417	chr2:210189417:C:T	3.05092e-14	-2.99727e-10	-1.19275
210189662	chr2:210189662:A:G	2.8573e-14	-2.99727e-10	-1.25832
210189858	chr2:210189858:T:A	3.15139e-14	-2.99727e-10	-1.16035
210189875	chr2:210189875:C:T	4.94739e-15	-1.78499	-1.22693
210190986	chr2:210190986:G:A	3.80344e-15	-2.03714	-1.23774
210191440	chr2:210191440:A:G	8.18401e-13	-2.99727e-10	2.09657
210191933	chr2:210191933:T:C	6.5509e-15	-1.46911	-1.26206
210192224	chr2:210192224:C:T	7.43578e-15	-1.94383	-0.660644
210192239	chr2:210192239:T:C	4.40964e-15	-1.87008	-1.25691
210192376	chr2:210192376:G:C	3.83737e-15	-2.00447	-1.26152
210193994	chr2:210193994:A:G	3.09645e-14	-2.99727e-10	-1.17794
210195326	chr2:210195326:T:G	6.80865e-15	-1.44254	-1.25005
210195467	chr2:210195467:T:C	2.97388e-14	-2.99727e-10	-1.21833
210195490	chr2:210195490:T:C	3.04978e-14	-2.99727e-10	-1.19312
210195695	chr2:210195695:A:T	3.8483e-14	-2.99727e-10	-0.960563
210196044	chr2:210196044:C:T	4.04386e-14	-2.99727e-10	-0.910995
210196059	chr2:210196059:T:C	1.93407e-14	-1.64857	-2.87485e-10
210197349	chr2:210197349:C:T	2.72399e-14	-1.3061	-2.87485e-10
210197621	chr2:210197621:T:C	3.82557e-14	-2.99727e-10	-0.966487
210197930	chr2:210197930:A:G	2.86756e-14	-2.99727e-10	-1.25473
210198250	chr2:210198250:GAGGTTATCT:G	4.40706e-14	-2.99727e-10	-0.824985
210198900	chr2:210198900:G:A	3.71966e-14	-2.99727e-10	-0.994562
210199074	chr2:210199074:CAT:C	3.16436e-14	-2.99727e-10	-1.15624
210199610	chr2:210199610:C:T	4.16816e-14	-2.99727e-10	-0.88072
210199848	chr2:210199848:G:A	3.86692e-14	-2.99727e-10	-0.955736
210199875	chr2:210199875:G:A	4.47427e-14	-2.99727e-10	-0.80985
210200152	chr2:210200152:TG:T	7.25736e-15	-1.76535	-0.863412
210200156	chr2:210200156:A:T	7.37286e-15	-1.76059	-0.852383
210200346	chr2:210200346:CAATT:C	2.99027e-14	-2.99727e-10	-1.21283
210200818	chr2:210200818:G:T	4.97921e-15	-1.78891	-1.21659
210201437	chr2:210201437:A:G	3.99943e-14	-2.99727e-10	-0.922042
210201476	chr2:210201476:A:G	4.11247e-14	-2.99727e-10	-0.894169
210201611	chr2:210201611:C:T	3.80844e-15	-2.0391	-1.23446
210201721	chr2:210201721:T:G	3.07948e-14	-2.99727e-10	-1.18343
210201820	chr2:210201820:C:T	2.89764e-14	-2.99727e-10	-1.2443
210202476	chr2:210202476:A:C	3.80167e-14	-2.99727e-10	-0.972753
210202611	chr2:210202611:C:A	2.84665e-14	-2.99727e-10	-1.26205
210202677	chr2:210202677:G:A	6.30907e-15	-1.77895	-0.989836
210202852	chr2:210202852:A:G	3.11829e-14	-2.99727e-10	-1.17091
210204714	chr2:210204714:G:A	3.26297e-14	-2.99727e-10	-1.12556
210205467	chr2:210205467:A:G	3.01297e-14	-2.99727e-10	-1.20527
210205746	chr2:210205746:G:A	3.01034e-14	-2.99727e-10	-1.20614
210206204	chr2:210206204:G:A	3.00128e-14	-2.99727e-10	-1.20915
210206574	chr2:210206574:A:C	3.01297e-14	-2.99727e-10	-1.20527
210207872	chr2:210207872:A:G	3.0799e-14	-2.99727e-10	-1.1833
210208613	chr2:210208613:A:T	5.15837e-15	-1.77881	-1.19134
210208824	chr2:210208824:C:T	5.17368e-15	-1.77893	-1.18826
210209373	chr2:210209373:A:G	4.66218e-14	-2.99727e-10	-0.768711
210210185	chr2:210210185:T:C	5.77392e-15	-1.62844	-1.22899
210210478	chr2:210210478:A:G	4.97278e-15	-1.76282	-1.24398
210212180	chr2:210212180:AC:A	2.98634e-14	-2.99727e-10	-1.21414
210212283	chr2:210212283:A:G	1.3016e-14	-2.0446	-2.87485e-10
210213983	chr2:210213983:C:T	3.89642e-15	-2.00818	-1.24254
210214125	chr2:210214125:G:A	2.98669e-14	-2.99727e-10	-1.21403
210214139	chr2:210214139:G:T	3.07197e-14	-2.99727e-10	-1.18588
210214247	chr2:210214247:C:T	3.94316e-14	-2.99727e-10	-0.936211
210214442	chr2:210214442:C:T	4.46889e-15	-1.85486	-1.25878
210214837	chr2:210214837:A:G	3.84101e-14	-2.99727e-10	-0.962458
210215016	chr2:210215016:A:G	3.99086e-14	-2.99727e-10	-0.924188
210215400	chr2:210215400:T:A	3.90275e-15	-2.00221	-1.24688
210216326	chr2:210216326:G:A	3.06846e-14	-2.99727e-10	-1.18702
210216518	chr2:210216518:A:AT	3.08044e-14	-2.99727e-10	-1.18312
210217044	chr2:210217044:T:A	3.01974e-14	-2.99727e-10	-1.20302
210217815	chr2:210217815:G:A	4.87047e-15	-2.01596	-1.01163
210218506	chr2:210218506:T:C	3.58289e-14	-2.99727e-10	-1.03203
210219090	chr2:210219090:A:G	5.88502e-14	-2.99727e-10	-0.535783
210220767	chr2:210220767:G:A	1.30056e-14	-2.0454	-2.87485e-10
210221427	chr2:210221427:G:A	8.73464e-15	-1.24624	-1.19724
210221945	chr2:210221945:GT:G	4.27656e-14	-2.99727e-10	-0.855044
210222050	chr2:210222050:G:C	4.02112e-14	-2.99727e-10	-0.916633
210222997	chr2:210222997:G:A	4.37605e-14	-2.99727e-10	-0.832048
210223647	chr2:210223647:G:A	4.48343e-14	-2.99727e-10	-0.807804
210224082	chr2:210224082:G:A	7.63569e-13	-2.99727e-10	2.02722
210224095	chr2:210224095:C:T	4.31761e-14	-2.99727e-10	-0.845492
210225053	chr2:210225053:G:A	3.00803e-14	-2.99727e-10	-1.20691
210226646	chr2:210226646:A:G	3.15744e-14	-2.99727e-10	-1.15843
210226652	chr2:210226652:G:C	2.85275e-14	-2.99727e-10	-1.25991
210226713	chr2:210226713:A:C	3.01297e-14	-2.99727e-10	-1.20527
210229132	chr2:210229132:T:A	3.97778e-14	-2.99727e-10	-0.927469
210230818	chr2:210230818:G:A	2.86859e-14	-2.99727e-10	-1.25437
210231028	chr2:210231028:A:G	3.19275e-14	-2.99727e-10	-1.14731
210231218	chr2:210231218:T:C	2.85458e-14	-2.99727e-10	-1.25927
210231591	chr2:210231591:AT:A	3.10561e-14	-2.99727e-10	-1.17498
210232154	chr2:210232154:T:A	3.02943e-14	-2.99727e-10	-1.19982
210232308	chr2:210232308:G:A	3.9334e-14	-2.99727e-10	-0.938688
210233389	chr2:210233389:C:T	2.8858e-14	-2.99727e-10	-1.24839
210233584	chr2:210233584:G:A	7.06677e-15	-1.69795	-0.957421
210234218	chr2:210234218:A:G	3.15518e-13	1.14344	-2.87485e-10
210235356	chr2:210235356:C:G	3.9601e-14	-0.931924	-2.87485e-10
210236502	chr2:210236502:A:C	3.99593e-14	-2.99727e-10	-0.922918
210237088	chr2:210237088:C:G	3.04217e-14	-2.99727e-10	-1.19562
210237115	chr2:210237115:T:C	4.11658e-15	-2.03833	-1.15743
210237411	chr2:210237411:T:A	6.48607e-14	-2.99727e-10	-0.438536
210238524	chr2:210238524:C:T	3.15806e-14	-2.99727e-10	-1.15823
210238698	chr2:210238698:AC:A	3.03988e-14	-2.99727e-10	-1.19638
210239162	chr2:210239162:T:G	3.39873e-14	-2.99727e-10	-1.08479
210239217	chr2:210239217:C:T	2.85434e-14	-2.99727e-10	-1.25935
210239582	chr2:210239582:C:T	1.35588e-14	-2.00374	-2.87485e-10
210240311	chr2:210240311:C:T	2.84661e-14	-2.99727e-10	-1.26207
210240792	chr2:210240792:C:T	3.74863e-14	-2.99727e-10	-0.986802
210241000	chr2:210241000:G:A	4.42499e-14	-0.271843	-0.549083
210242325	chr2:210242325:A:C	3.35485e-14	-2.99727e-10	-1.09779
210243078	chr2:210243078:A:G	4.06366e-15	-1.95067	-1.25802
210243164	chr2:210243164:G:A	1.36236e-14	-1.99898	-2.87485e-10
210243184	chr2:210243184:T:C	3.03072e-14	-2.99727e-10	-1.19939
210243637	chr2:210243637:T:G	2.07414e-14	-1.57865	-2.87485e-10
210245485	chr2:210245485:A:T	3.11969e-14	-2.99727e-10	-1.17046
210245617	chr2:210245617:G:A	7.70318e-15	-1.86922	-0.699928
210246138	chr2:210246138:G:A	2.6267e-12	3.2627	-2.87485e-10
210247712	chr2:210247712:G:A	6.88595e-15	-1.90069	-0.780601
210248125	chr2:210248125:G:A	3.40668e-14	-2.99727e-10	-1.08246
210248140	chr2:210248140:C:T	2.94992e-14	-2.99727e-10	-1.22642
210248857	chr2:210248857:A:G	5.15964e-14	-2.99727e-10	-0.667327
210249526	chr2:210249526:C:T	2.85141e-14	-2.99727e-10	-1.26038
210249582	chr2:210249582:C:T	2.8934e-14	-2.99727e-10	-1.24576
210249715	chr2:210249715:G:A	1.29389e-13	1.48343	-1.23139
210250497	chr2:210250497:G:T	3.04441e-14	-2.99727e-10	-1.19489
210250974	chr2:210250974:A:C	5.47466e-14	-2.99727e-10	-0.608065
210251805	chr2:210251805:A:G	1.88636e-14	-1.67354	-2.87485e-10
210251814	chr2:210251814:G:A	2.98669e-14	-2.99727e-10	-1.21403
210252051	chr2:210252051:C:A	2.51247e-14	-1.38693	-2.87485e-10
210252566	chr2:210252566:A:G	2.98918e-14	-2.99727e-10	-1.2132
210252981	chr2:210252981:C:A	2.96408e-14	-2.99727e-10	-1.22163
210253613	chr2:210253613:A:G	5.87564e-15	-1.62395	-1.21601
210253786	chr2:210253786:T:C	5.47239e-15	-1.65785	-1.25321
210253954	chr2:210253954:C:T	4.01518e-14	-2.99727e-10	-0.918111
210255078	chr2:210255078:G:A	4.68823e-14	-2.99727e-10	-0.763138
210255698	chr2:210255698:G:A	1.56635e-14	-0.985242	-0.874202
210256280	chr2:210256280:A:G	4.32284e-14	-2.99727e-10	-0.84428
210256305	chr2:210256305:G:A	3.69961e-14	-2.99727e-10	-0.999966
210256612	chr2:210256612:T:G	3.6958e-14	-2.99727e-10	-1.001
210256734	chr2:210256734:G:A	8.13886e-14	-2.99727e-10	-0.211544
210256974	chr2:210256974:A:G	2.90799e-14	-2.99727e-10	-1.24073
210257162	chr2:210257162:G:A	5.08152e-14	-2.99727e-10	-0.682583
210258109	chr2:210258109:C:T	4.20406e-14	-2.99727e-10	-0.872144
210258708	chr2:210258708:C:T	3.00705e-14	-2.99727e-10	-1.20723
210260899	chr2:210260899:C:T	1.07031e-13	-2.99727e-10	0.0623416
210261104	chr2:210261104:C:T	1.30398e-14	-1.8924	-0.150371
210261449	chr2:210261449:G:C	4.6548e-14	-2.99727e-10	-0.770295
210261609	chr2:210261609:C:T	5.59697e-15	-2.03866	-0.849894
210262350	chr2:210262350:T:C	3.09452e-14	-2.99727e-10	-1.17856
210262390	chr2:210262390:A:G	4.50435e-14	-2.99727e-10	-0.80315
210262897	chr2:210262897:A:G	4.50026e-15	-1.86961	-1.23703
210263069	chr2:210263069:G:A	2.84883e-14	-2.99727e-10	-1.26129
210264150	chr2:210264150:C:T	2.95522e-14	-2.99727e-10	-1.22462
210264157	chr2:210264157:TGCTCTGGAGTG:T	3.77417e-14	-2.99727e-10	-0.980013
210266060	chr2:210266060:C:T	3.77632e-14	-2.99727e-10	-0.979445
210266271	chr2:210266271:T:A	2.90255e-14	-2.99727e-10	-1.24261
210266929	chr2:210266929:C:T	4.19497e-14	-2.99727e-10	-0.874307
210267691	chr2:210267691:A:G	5.20453e-15	-2.03959	-0.921663
210269368	chr2:210269368:G:T	3.7627e-14	-2.99727e-10	-0.983056
210270067	chr2:210270067:T:A	3.93729e-14	-2.99727e-10	-0.937702
210270612	chr2:210270612:A:C	4.81301e-14	-2.99727e-10	-0.73687
210271244	chr2:210271244:G:C	2.85651e-14	-2.99727e-10	-1.25859
210271888	chr2:210271888:G:A	5.18775e-15	-1.70683	-1.25765
210272026	chr2:210272026:A:G	2.87371e-14	-2.99727e-10	-1.25259
210272098	chr2:210272098:T:A	2.86463e-14	-2.99727e-10	-1.25576
210272554	chr2:210272554:C:T	9.95672e-14	-2.99727e-10	-0.00994654
210272687	chr2:210272687:G:A	1.49365e-14	-1.91831	0.0113416
210273272	chr2:210273272:G:A	3.85679e-14	-2.99727e-10	-0.958359
210273384	chr2:210273384:C:T	3.6578e-14	-2.99727e-10	-1.01133
210273515	chr2:210273515:A:C	3.99519e-14	-0.923102	-2.87485e-10
210274084	chr2:210274084:C:T	3.11999e-14	-2.99727e-10	-1.17036
210274243	chr2:210274243:T:C	3.1126e-14	-2.99727e-10	-1.17274
210274364	chr2:210274364:A:G	4.16657e-15	-2.02365	-1.16003
210274554	chr2:210274554:G:A	3.12587e-14	-2.99727e-10	-1.16848
210274625	chr2:210274625:A:C	4.18099e-14	-2.99727e-10	-0.877646
210274874	chr2:210274874:A:G	3.65184e-14	-2.99727e-10	-1.01296
210275143	chr2:210275143:G:T	4.03537e-15	-1.95489	-1.26079
210275198	chr2:210275198:T:C	4.22814e-15	-1.96374	-1.20528
210275501	chr2:210275501:T:G	3.56972e-14	-2.99727e-10	-1.03571
210275593	chr2:210275593:G:A	1.48901e-14	-1.91009	-2.87485e-10
210275768	chr2:210275768:T:C	1.42207e-14	-1.95608	-2.87485e-10
210276046	chr2:210276046:C:T	4.34542e-15	-1.95087	-1.19079
210276094	chr2:210276094:G:T	3.6435e-14	-2.99727e-10	-1.01525
210276454	chr2:210276454:A:T	2.91179e-14	-2.99727e-10	-1.23943
210276543	chr2:210276543:T:C	4.53064e-15	-1.84677	-1.25314
210277124	chr2:210277124:T:C	4.15497e-15	-1.92894	-1.25754
210277151	chr2:210277151:A:T	2.84678e-14	-2.99727e-10	-1.262
210277779	chr2:210277779:C:G	4.73218e-15	-1.86719	-1.1892
210277784	chr2:210277784:G:GT	4.1912e-15	-1.91606	-1.26173
210277887	chr2:210277887:G:T	1.36933e-14	-1.99387	-2.87485e-10
210277948	chr2:210277948:AAC:A	4.17122e-15	-1.92088	-1.26169
210278131	chr2:210278131:A:G	3.7972e-14	-2.99727e-10	-0.973929
210278400	chr2:210278400:G:A	4.27167e-15	-1.96788	-1.1909
210278449	chr2:210278449:G:A	4.07161e-14	-2.99727e-10	-0.904155
210278461	chr2:210278461:A:C	6.24491e-15	-1.61078	-1.16823
210278474	chr2:210278474:C:G	5.41187e-15	-1.79471	-1.12747
210279062	chr2:210279062:A:C	5.15898e-15	-1.88306	-1.08698
210279093	chr2:210279093:G:A	3.84202e-15	-2.01461	-1.25018
210279244	chr2:210279244:G:T	3.07519e-14	-2.99727e-10	-1.18483
210279323	chr2:210279323:C:A	6.83324e-15	-1.70441	-0.984569
210279814	chr2:210279814:C:G	3.99694e-15	-2.03542	-1.18983
210279910	chr2:210279910:G:T	3.06647e-14	-2.99727e-10	-1.18767
210279920	chr2:210279920:C:T	2.96451e-14	-2.99727e-10	-1.22148
210279979	chr2:210279979:A:G	2.84654e-14	-2.99727e-10	-1.26209
210280255	chr2:210280255:C:T	4.54224e-14	-2.99727e-10	-0.794773
210280338	chr2:210280338:C:T	3.06945e-13	-2.99727e-10	1.11589
210280565	chr2:210280565:C:T	3.02502e-14	-2.99727e-10	-1.20128
210280914	chr2:210280914:T:G	4.28545e-15	-2.04823	-1.10732
210281841	chr2:210281841:G:A	1.66461e-14	-1.7986	-2.87485e-10
210282351	chr2:210282351:C:A	2.95174e-14	-2.99727e-10	-1.2258
210282360	chr2:210282360:A:G	4.47046e-15	-2.0459	-1.06738
210282366	chr2:210282366:T:C	4.39188e-15	-2.01775	-1.11327
210282421	chr2:210282421:AT:A	9.31641e-15	-1.43942	-0.939579
210282539	chr2:210282539:T:A	1.30723e-14	-2.03979	-0.000490701
210282713	chr2:210282713:C:T	4.70904e-15	-2.04142	-1.01987
210282778	chr2:210282778:G:A	2.95283e-14	-2.99727e-10	-1.22543
210282901	chr2:210282901:TC:T	4.61155e-14	-2.99727e-10	-0.77963
210283023	chr2:210283023:G:C	2.05958e-14	-1.58569	-2.87485e-10
210283135	chr2:210283135:A:T	4.25513e-15	-2.04648	-1.11618
210283703	chr2:210283703:G:A	2.95863e-14	-2.99727e-10	-1.22347
210283808	chr2:210283808:C:T	3.0219e-14	-2.99727e-10	-1.20231
210283903	chr2:210283903:G:A	1.90433e-14	-1.66406	-2.87485e-10
210283908	chr2:210283908:C:T	5.33414e-15	-1.97843	-0.958223
210284010	chr2:210284010:GT:G	2.95075e-14	-2.99727e-10	-1.22613
210284254	chr2:210284254:T:C	1.60915e-14	-0.947903	-0.884584
210284372	chr2:210284372:G:A	2.98664e-14	-2.99727e-10	-1.21405
210284915	chr2:210284915:G:A	5.34066e-15	-1.99826	-0.937174
210285096	chr2:210285096:G:A	5.89677e-15	-2.03608	-0.800297
210285202	chr2:210285202:T:C	1.32254e-14	-2.04559	0.0169479
210285287	chr2:210285287:G:T	4.03576e-14	-2.99727e-10	-0.913
210285313	chr2:210285313:T:C	4.43868e-15	-2.04574	-1.07468
210285385	chr2:210285385:C:T	4.50732e-15	-1.99506	-1.11002
210285437	chr2:210285437:T:G	3.6445e-14	-2.99727e-10	-1.01498
210285677	chr2:210285677:TGTGGTGCCTTGGTA:T	4.44162e-15	-2.04685	-1.07291
210286217	chr2:210286217:G:A	2.92479e-14	-2.99727e-10	-1.23497
210286302	chr2:210286302:A:G	5.15772e-15	-1.93379	-1.03649
210286395	chr2:210286395:A:G	5.50687e-15	-2.0086	-0.89618
210286944	chr2:210286944:T:C	4.39679e-15	-2.04697	-1.08293
210286945	chr2:210286945:G:A	2.90512e-14	-2.99727e-10	-1.24172
210286967	chr2:210286967:T:C	4.29523e-15	-2.01353	-1.13974
210287004	chr2:210287004:T:G	2.89647e-14	-2.99727e-10	-1.2447
210287050	chr2:210287050:A:G	5.18293e-15	-1.94737	-1.01804
210287135	chr2:210287135:A:G	1.36552e-14	-1.99666	-2.87485e-10
210287188	chr2:210287188:T:C	3.58748e-14	-2.99727e-10	-1.03074
210287245	chr2:210287245:T:G	4.34024e-15	-2.01433	-1.12852
210287981	chr2:210287981:A:G	4.42853e-15	-2.038	-1.08471
210288123	chr2:210288123:G:T	2.92427e-14	-2.99727e-10	-1.23515
210288328	chr2:210288328:T:C	2.95405e-14	-2.99727e-10	-1.22502
210288419	chr2:210288419:G:A	2.65958e-14	-1.33002	-2.87485e-10
210288596	chr2:210288596:T:C	2.89509e-14	-2.99727e-10	-1.24518
210288677	chr2:210288677:T:C	4.66363e-14	-2.99727e-10	-0.768399
210289222	chr2:210289222:TC:T	6.54002e-15	-2.00147	-0.73137
210289287	chr2:210289287:A:G	6.5509e-15	-2.01224	-0.718936
210289404	chr2:210289404:G:A	4.24636e-15	-2.04489	-1.11983
210289630	chr2:210289630:T:C	3.13888e-14	-2.99727e-10	-1.16433
210289901	chr2:210289901:C:T	6.41815e-15	-1.99605	-0.755597
210290265	chr2:210290265:A:T	3.1042e-14	-2.99727e-10	-1.17544
210290924	chr2:210290924:G:A	2.87928e-14	-2.99727e-10	-1.25065
210291404	chr2:210291404:G:A	2.93364e-14	-2.99727e-10	-1.23195
210291407	chr2:210291407:C:A	2.91695e-14	-2.99727e-10	-1.23766
210291771	chr2:210291771:T:G	2.8868e-14	-2.99727e-10	-1.24804
210291804	chr2:210291804:G:A	4.79882e-15	-1.99849	-1.04391
210291893	chr2:210291893:T:C	2.90612e-14	-2.99727e-10	-1.24137
210291961	chr2:210291961:G:A	4.20082e-15	-2.04523	-1.13027
210292179	chr2:210292179:G:A	4.51072e-14	-2.99727e-10	-0.801737
210292393	chr2:210292393:C:CA	4.24197e-15	-2.04687	-1.11888
210292510	chr2:210292510:G:A	2.89317e-14	-2.99727e-10	-1.24584
210292722	chr2:210292722:T:C	3.6269e-14	-2.99727e-10	-1.01982
210292725	chr2:210292725:T:C	4.84355e-15	-2.01075	-1.02238
210292875	chr2:210292875:G:T	2.89432e-14	-2.99727e-10	-1.24544
210293247	chr2:210293247:T:TG	4.28416e-14	-2.99727e-10	-0.853269
210293476	chr2:210293476:T:C	4.45912e-14	-2.99727e-10	-0.813242
210294124	chr2:210294124:T:A	6.98158e-14	-2.99727e-10	-0.364919
210294616	chr2:210294616:A:G	4.03264e-14	-2.99727e-10	-0.913773
210294785	chr2:210294785:G:T	6.06908e-15	-2.04682	-0.760748
210294849	chr2:210294849:T:C	6.19437e-15	-2.0482	-0.738936
210294928	chr2:210294928:G:C	3.26423e-14	-2.99727e-10	-1.12517
210295060	chr2:210295060:T:C	2.97811e-14	-2.99727e-10	-1.2169
210296058	chr2:210296058:T:G	3.67248e-14	-1.00733	-2.87485e-10
210296397	chr2:210296397:T:C	3.25308e-14	-2.99727e-10	-1.12859
210296430	chr2:210296430:G:C	5.34798e-15	-2.04433	-0.889735
210296482	chr2:210296482:T:C	2.93717e-14	-2.99727e-10	-1.23075
210296718	chr2:210296718:A:G	1.83149e-14	-2.0274	0.324332
210296983	chr2:210296983:G:A	3.12073e-14	-2.99727e-10	-1.17013
210297437	chr2:210297437:C:T	5.56625e-15	-2.03976	-0.854295
210297523	chr2:210297523:T:A	4.81853e-15	-2.02394	-1.01437
210297588	chr2:210297588:T:C	1.00024e-14	-1.39231	-0.915639
210297636	chr2:210297636:A:G	1.40044e-13	0.331181	-2.87485e-10
210297653	chr2:210297653:A:G	2.86589e-14	-2.99727e-10	-1.25532
210297790	chr2:210297790:T:C	4.30728e-14	-2.99727e-10	-0.847886
210298014	chr2:210298014:G:T	2.91046e-14	-2.99727e-10	-1.23988
210298274	chr2:210298274:G:A	5.90035e-15	-2.04636	-0.789407
210298858	chr2:210298858:C:T	5.81145e-15	-2.0481	-0.802854
210298964	chr2:210298964:C:T	2.91316e-14	-2.99727e-10	-1.23896
210299308	chr2:210299308:A:G	3.12237e-14	-2.99727e-10	-1.1696
210300039	chr2:210300039:C:T	4.18874e-14	-2.99727e-10	-0.875795
210300131	chr2:210300131:C:A	2.89833e-14	-2.99727e-10	-1.24406
210300160	chr2:210300160:T:C	7.80472e-15	-1.63068	-0.925366
210300175	chr2:210300175:G:A	4.69445e-15	-2.01364	-1.05076
210300187	chr2:210300187:T:C	8.09588e-15	-1.62107	-0.898356
210300342	chr2:210300342:G:T	4.19705e-14	-2.99727e-10	-0.873812
210300720	chr2:210300720:A:T	5.18794e-14	-2.99727e-10	-0.661856
210300748	chr2:210300748:A:T	2.923e-14	-2.99727e-10	-1.23558
210301108	chr2:210301108:A:G	3.25886e-14	-2.99727e-10	-1.12682
210301298	chr2:210301298:T:A	3.02485e-14	-2.99727e-10	-1.20133
210301596	chr2:210301596:C:T	3.56878e-14	-2.99727e-10	-1.03597
210301683	chr2:210301683:A:G	3.20928e-14	-2.99727e-10	-1.14215
210301836	chr2:210301836:G:T	4.49347e-15	-2.01359	-1.09457
210301939	chr2:210301939:G:T	3.16799e-13	1.14749	-2.87485e-10
210302408	chr2:210302408:A:T	4.50172e-15	-2.02382	-1.0825
210303457	chr2:210303457:T:TC	4.73674e-15	-2.02093	-1.0345
210303478	chr2:210303478:A:G	4.16093e-15	-1.96091	-1.22413
210303833	chr2:210303833:A:G	2.96688e-13	-2.99727e-10	1.0819
210303914	chr2:210303914:A:G	4.81898e-15	-2.03687	-1.00135
210303994	chr2:210303994:T:C	2.99371e-14	-2.99727e-10	-1.21168
210304439	chr2:210304439:T:G	5.15584e-14	-2.99727e-10	-0.668064
210304646	chr2:210304646:G:C	6.26268e-14	-0.473586	-2.87485e-10
210305003	chr2:210305003:T:C	3.73512e-14	-2.99727e-10	-0.990414
210305109	chr2:210305109:A:G	3.3501e-14	-2.99727e-10	-1.0992
210305457	chr2:210305457:T:C	2.94652e-14	-2.99727e-10	-1.22757
210305803	chr2:210305803:G:T	4.25011e-14	-2.99727e-10	-0.861249
210305887	chr2:210305887:C:G	3.5175e-14	-2.99727e-10	-1.05044
210306029	chr2:210306029:C:G	3.24317e-14	-2.99727e-10	-1.13164
210306248	chr2:210306248:A:G	4.60252e-15	-2.02257	-1.0616
210306336	chr2:210306336:G:A	3.11014e-14	-2.99727e-10	-1.17352
210306337	chr2:210306337:C:T	5.88936e-15	-1.69174	-1.14589
210306368	chr2:210306368:A:G	4.73951e-15	-2.01016	-1.04469
210306413	chr2:210306413:T:C	3.22478e-14	-2.99727e-10	-1.13733
210306513	chr2:210306513:T:C	2.96906e-14	-2.99727e-10	-1.21995
210306523	chr2:210306523:C:T	2.91649e-14	-2.99727e-10	-1.23781
210306891	chr2:210306891:ATG:A	3.21822e-14	-2.99727e-10	-1.13937
210306894	chr2:210306894:G:A	3.21474e-14	-2.99727e-10	-1.14045
210306936	chr2:210306936:A:G	5.07927e-14	-2.99727e-10	-0.683026
210307273	chr2:210307273:T:G	3.29317e-14	-2.99727e-10	-1.11634
210307490	chr2:210307490:T:C	1.80257e-14	-1.71898	-2.87485e-10
210307810	chr2:210307810:C:T	2.37164e-13	0.857971	-2.87485e-10
210307816	chr2:210307816:A:T	2.42639e-13	-2.99727e-10	0.880796
210307886	chr2:210307886:G:T	2.89883e-14	-2.99727e-10	-1.24389
210308017	chr2:210308017:T:C	2.91213e-14	-2.99727e-10	-1.23931
210308513	chr2:210308513:G:T	6.12085e-15	-1.55336	-1.24572
210308598	chr2:210308598:G:A	3.05066e-14	-2.99727e-10	-1.19284
210308609	chr2:210308609:T:A	3.14113e-14	-2.99727e-10	-1.16361
210309090	chr2:210309090:T:C	2.89707e-14	-2.99727e-10	-1.24449
210309285	chr2:210309285:T:C	1.42424e-14	-1.95456	-2.87485e-10
210309489	chr2:210309489:C:A	4.81362e-15	-1.81212	-1.22721
210310319	chr2:210310319:A:G	1.67378e-14	-2.04694	0.253835
210310505	chr2:210310505:C:T	3.24665e-14	-2.99727e-10	-1.13057
210310522	chr2:210310522:C:T	3.82718e-15	-2.03931	-1.22934
210310591	chr2:210310591:C:T	3.0144e-14	-0.330604	-0.874188
210310633	chr2:210310633:C:T	3.07315e-14	-2.99727e-10	-1.18549
210310741	chr2:210310741:C:T	2.9935e-14	-2.99727e-10	-1.21175
210310837	chr2:210310837:G:A	2.91254e-14	-2.99727e-10	-1.23917
210310910	chr2:210310910:A:G	2.90855e-14	-2.99727e-10	-1.24054
210311197	chr2:210311197:A:G	6.82786e-15	-2.04518	-0.644589
210311341	chr2:210311341:A:C	1.92767e-14	-1.65188	-2.87485e-10
210312211	chr2:210312211:A:G	4.064e-15	-2.00911	-1.1995
210312491	chr2:210312491:A:G	7.27629e-14	-2.99727e-10	-0.323573
210312747	chr2:210312747:C:T	1.30082e-14	-2.0452	-2.87485e-10
210312864	chr2:210312864:G:A	2.86842e-14	-2.99727e-10	-1.25443
210313166	chr2:210313166:G:A	3.25217e-14	-2.99727e-10	-1.12887
210313181	chr2:210313181:C:T	3.24674e-14	-2.99727e-10	-1.13054
210313861	chr2:210313861:T:C	3.02749e-14	-2.99727e-10	-1.20046
210313942	chr2:210313942:C:T	4.9859e-14	-2.99727e-10	-0.701581
210313997	chr2:210313997:A:G	1.28943e-13	-2.99727e-10	0.248591
210314139	chr2:210314139:A:C	3.24475e-14	-2.99727e-10	-1.13115
210314459	chr2:210314459:C:T	6.43931e-14	-2.99727e-10	-0.445773
210314622	chr2:210314622:G:A	3.25678e-14	-2.99727e-10	-1.12745
210314836	chr2:210314836:C:T	3.39881e-14	-2.99727e-10	-1.08477
210315053	chr2:210315053:A:T	2.84672e-14	-2.99727e-10	-1.26202
210315181	chr2:210315181:C:T	4.03311e-14	-2.99727e-10	-0.913656
210315228	chr2:210315228:A:T	1.00051e-14	-1.88757	-0.42012
210315498	chr2:210315498:C:G	2.86964e-14	-2.99727e-10	-1.25401
210315650	chr2:210315650:T:TA	2.95457e-14	-2.99727e-10	-1.22484
210316718	chr2:210316718:CCTT:C	3.12887e-14	-2.99727e-10	-1.16752
210316757	chr2:210316757:A:G	1.97988e-14	-1.62516	-2.87485e-10
210317878	chr2:210317878:C:T	4.99975e-14	-1.59238	0.89358
210317978	chr2:210317978:C:G	2.84673e-14	-2.99727e-10	-1.26202
210318462	chr2:210318462:C:T	5.39375e-14	-1.65637	1.03342
210318773	chr2:210318773:C:T	5.98123e-15	-2.04398	-0.778175
210318865	chr2:210318865:C:G	7.35682e-14	-2.99727e-10	-0.312566
210318964	chr2:210318964:G:T	8.36844e-14	-2.99727e-10	-0.183726
210320811	chr2:210320811:T:A	6.37643e-15	-2.04658	-0.711593
210320959	chr2:210320959:G:T	7.491e-14	-2.99727e-10	-0.294492
210321045	chr2:210321045:T:G	5.50133e-14	-2.99727e-10	-0.603203
210321717	chr2:210321717:C:T	7.57139e-14	-2.99727e-10	-0.283817
210321956	chr2:210321956:T:C	2.87466e-14	-2.99727e-10	-1.25226
210322142	chr2:210322142:T:C	9.2323e-15	-1.66659	-0.721481
210322351	chr2:210322351:C:T	4.7762e-14	-1.64653	0.901982
210322494	chr2:210322494:G:A	3.83421e-14	-2.99727e-10	-0.96423
210322815	chr2:210322815:TC:T	2.89693e-14	-2.99727e-10	-1.24454
210323045	chr2:210323045:T:C	5.28524e-15	-2.02506	-0.920797
210323866	chr2:210323866:A:G	8.96453e-14	-2.99727e-10	-0.114918
210323878	chr2:210323878:A:G	2.89705e-14	-2.99727e-10	-1.2445
210323928	chr2:210323928:A:G	5.50843e-15	-2.04789	-0.856607
210324749	chr2:210324749:C:T	3.58374e-14	-2.99727e-10	-1.03179
210324831	chr2:210324831:C:T	4.59859e-14	-2.99727e-10	-0.782445
210325092	chr2:210325092:A:G	1.02107e-14	-1.66672	-0.620625
210325100	chr2:210325100:C:T	7.62405e-14	-2.99727e-10	-0.276886
210325770	chr2:210325770:A:G	2.86618e-14	-2.99727e-10	-1.25521
210326878	chr2:210326878:C:T	2.88085e-14	-2.99727e-10	-1.25011
210327041	chr2:210327041:G:A	2.8539e-14	-2.99727e-10	-1.25951
210327419	chr2:210327419:G:C	5.47611e-14	-1.71842	1.11063
210327652	chr2:210327652:C:T	3.10456e-14	-2.99727e-10	-1.17532
210327676	chr2:210327676:C:T	6.04615e-14	-2.99727e-10	-0.508771
210327716	chr2:210327716:A:G	3.22266e-14	-2.99727e-10	-1.13799
210328513	chr2:210328513:A:G	2.88032e-14	-2.99727e-10	-1.25029
210328516	chr2:210328516:A:G	2.94042e-14	-2.99727e-10	-1.22964
210328814	chr2:210328814:C:T	2.86892e-14	-2.99727e-10	-1.25426
210328982	chr2:210328982:A:T	2.84762e-14	-2.99727e-10	-1.26171
210329044	chr2:210329044:A:G	4.17319e-15	-2.03232	-1.14977
210330618	chr2:210330618:T:A	2.85501e-14	-2.99727e-10	-1.25912
210330809	chr2:210330809:T:G	4.55127e-15	-2.04726	-1.04811
210331713	chr2:210331713:C:T	6.17115e-15	-2.02258	-0.768311
210331734	chr2:210331734:G:A	7.60756e-13	1.67446	0.349075
210331802	chr2:210331802:G:T	2.98639e-14	-2.99727e-10	-1.21413
210331845	chr2:210331845:T:C	3.28916e-14	-2.99727e-10	-1.11756
210332150	chr2:210332150:T:A	2.8698e-14	-2.99727e-10	-1.25395
210332453	chr2:210332453:G:A	3.46348e-14	-2.99727e-10	-1.06592
210332598	chr2:210332598:C:T	3.68559e-15	-2.0446	-1.26174
210332707	chr2:210332707:C:T	3.7501e-15	-2.0419	-1.2471
210332795	chr2:210332795:C:T	2.95899e-14	-2.99727e-10	-1.22334
210333265	chr2:210333265:A:G	5.65669e-15	-2.0217	-0.856238
210333577	chr2:210333577:A:G	2.89767e-14	-2.99727e-10	-1.24429
210333718	chr2:210333718:C:A	2.93101e-14	-2.99727e-10	-1.23285
210334036	chr2:210334036:G:A	3.25824e-14	-2.99727e-10	-1.12701
210334419	chr2:210334419:A:T	5.25029e-14	-1.67395	1.02404
210334686	chr2:210334686:A:G	7.93612e-14	-2.99727e-10	-0.236769
210335357	chr2:210335357:C:T	2.89372e-14	-2.99727e-10	-1.24565
210335898	chr2:210335898:A:G	1.03103e-13	-2.99727e-10	0.0249499
210335977	chr2:210335977:C:G	8.73215e-14	-2.99727e-10	-0.141182
210336017	chr2:210336017:A:C	8.82782e-14	-2.99727e-10	-0.130286
210336278	chr2:210336278:C:G	3.98266e-15	-1.9707	-1.25813
210336888	chr2:210336888:T:C	3.24896e-14	-2.99727e-10	-1.12986
210337127	chr2:210337127:C:T	4.41561e-15	-1.91624	-1.20939
210337894	chr2:210337894:A:G	4.52167e-15	-1.88993	-1.21197
210337958	chr2:210337958:C:T	2.90117e-14	-2.99727e-10	-1.24308
210338971	chr2:210338971:T:C	2.88302e-14	-2.99727e-10	-1.24936
210339105	chr2:210339105:A:G	3.71666e-14	-2.99727e-10	-0.995369
210339852	chr2:210339852:G:A	5.56478e-14	-2.99727e-10	-0.591737
210339920	chr2:210339920:T:C	4.56672e-15	-1.90109	-1.1909
210340078	chr2:210340078:A:G	1.01329e-14	-2.02624	-0.268748
210340138	chr2:210340138:A:G	2.85918e-14	-2.99727e-10	-1.25766
210340527	chr2:210340527:A:T	2.84697e-14	-2.99727e-10	-1.26194
210340557	chr2:210340557:A:G	4.40451e-15	-1.91883	-1.20932
210340694	chr2:210340694:A:G	4.49635e-15	-1.90365	-1.20386
210340736	chr2:210340736:G:A	4.38796e-15	-1.93235	-1.19956
210342244	chr2:210342244:A:G	2.85953e-14	-2.99727e-10	-1.25754
210342502	chr2:210342502:G:A	3.25396e-14	-2.99727e-10	-1.12832
210342533	chr2:210342533:G:A	2.84723e-14	-2.99727e-10	-1.26185
210342542	chr2:210342542:A:T	2.84972e-14	-2.99727e-10	-1.26097
210343489	chr2:210343489:G:T	5.097e-15	-1.82331	-1.15882
210343666	chr2:210343666:T:C	4.82587e-15	-1.862	-1.17479
210343834	chr2:210343834:G:T	3.94449e-14	-2.99727e-10	-0.935874
210344299	chr2:210344299:C:T	2.89146e-14	-2.99727e-10	-1.24643
210344362	chr2:210344362:A:T	1.03117e-14	-1.89783	-0.379672
210344388	chr2:210344388:T:C	2.85609e-14	-2.99727e-10	-1.25874
210345008	chr2:210345008:A:T	2.9287e-14	-2.99727e-10	-1.23363
210345022	chr2:210345022:G:C	9.19886e-14	-2.99727e-10	-0.0891143
210345115	chr2:210345115:G:A	2.86132e-14	-2.99727e-10	-1.25691
210345418	chr2:210345418:C:T	3.87256e-14	-2.99727e-10	-0.954277
210345485	chr2:210345485:T:C	4.73636e-15	-1.91277	-1.14274
210345509	chr2:210345509:C:T	2.84661e-14	-2.99727e-10	-1.26207
210345516	chr2:210345516:T:C	2.84658e-14	-2.99727e-10	-1.26208
210345519	chr2:210345519:C:T	2.85432e-14	-2.99727e-10	-1.25936
210345551	chr2:210345551:T:C	8.8649e-15	-1.25088	-1.17779
210345657	chr2:210345657:T:C	2.93218e-14	-2.99727e-10	-1.23245
210345814	chr2:210345814:C:T	4.22665e-14	-2.99727e-10	-0.866783
210345830	chr2:210345830:A:G	4.83887e-15	-1.88866	-1.14544
210345895	chr2:210345895:C:T	4.55418e-15	-1.84037	-1.25437
210346256	chr2:210346256:C:T	8.50557e-15	-1.22477	-1.24528
210346860	chr2:210346860:G:A	4.75245e-15	-1.89272	-1.1594
210346960	chr2:210346960:C:T	4.44153e-15	-1.9136	-1.20618
210347466	chr2:210347466:A:G	1.50331e-14	-1.90053	-2.87485e-10
210347552	chr2:210347552:A:G	2.87684e-14	-2.99727e-10	-1.2515
210347809	chr2:210347809:C:T	2.88232e-14	-2.99727e-10	-1.2496
210348081	chr2:210348081:A:G	2.8567e-14	-2.99727e-10	-1.25853
210348128	chr2:210348128:G:A	4.37147e-15	-1.9452	-1.19048
210348130	chr2:210348130:T:A	2.93497e-14	-2.99727e-10	-1.2315
210348359	chr2:210348359:G:A	2.86297e-14	-2.99727e-10	-1.25634
210348936	chr2:210348936:C:T	4.78916e-15	-1.89731	-1.14711
210349536	chr2:210349536:T:G	2.8496e-14	-2.99727e-10	-1.26102
210349558	chr2:210349558:G:A	4.43222e-15	-1.92994	-1.19194
210349770	chr2:210349770:C:G	4.47548e-15	-1.91786	-1.1943
210349773	chr2:210349773:G:T	2.91428e-14	-2.99727e-10	-1.23857
210349798	chr2:210349798:C:T	9.08706e-15	-1.17852	-1.22541
210350011	chr2:210350011:G:A	5.00662e-14	-1.62259	0.925155
210350054	chr2:210350054:A:T	4.77592e-15	-1.89859	-1.1486
210351079	chr2:210351079:C:T	3.11116e-14	-2.99727e-10	-1.1732
210351108	chr2:210351108:A:G	6.49813e-15	-1.50793	-1.23133
210351136	chr2:210351136:A:G	4.81453e-15	-1.90138	-1.13776
210351737	chr2:210351737:A:G	2.91837e-14	-2.99727e-10	-1.23717
210351809	chr2:210351809:T:C	4.89242e-15	-1.85723	-1.16586
210351961	chr2:210351961:G:A	2.90083e-14	-2.99727e-10	-1.2432
210353051	chr2:210353051:C:G	2.87267e-14	-2.99727e-10	-1.25295
210353297	chr2:210353297:C:T	5.32965e-15	-1.72871	-1.20879
210353519	chr2:210353519:G:A	1.33005e-14	-2.02298	-2.87485e-10
210353636	chr2:210353636:A:G	6.18349e-15	-1.59771	-1.19119
210353853	chr2:210353853:T:C	5.39186e-15	-1.73134	-1.19455
210353907	chr2:210353907:A:AAAATGAC	2.86847e-14	-2.99727e-10	-1.25442
210353924	chr2:210353924:A:T	5.49336e-15	-1.72085	-1.18639
210353933	chr2:210353933:A:G	5.27456e-15	-1.70241	-1.24547
210354180	chr2:210354180:AG:A	4.99353e-15	-1.88584	-1.11679
210354194	chr2:210354194:C:G	4.53234e-15	-2.02034	-1.0792
210354592	chr2:210354592:T:C	2.84977e-14	-2.99727e-10	-1.26095
210354760	chr2:210354760:A:G	3.42221e-14	-2.99727e-10	-1.07791
210354893	chr2:210354893:C:G	3.31851e-14	-2.99727e-10	-1.10868
210355427	chr2:210355427:A:C	1.15502e-14	-2.01381	-0.150272
210355429	chr2:210355429:C:T	2.84707e-14	-2.99727e-10	-1.2619
210355518	chr2:210355518:T:C	2.97145e-14	-2.99727e-10	-1.21914
210355554	chr2:210355554:C:T	9.26785e-15	-1.19191	-1.19232
210356018	chr2:210356018:T:G	5.23504e-15	-1.87891	-1.07649
210356520	chr2:210356520:C:T	5.17447e-15	-1.89391	-1.07313
210356690	chr2:210356690:C:T	2.85485e-14	-2.99727e-10	-1.25917
210356730	chr2:210356730:T:G	3.68331e-14	-2.99727e-10	-1.00438
210357761	chr2:210357761:A:G	3.06105e-14	-2.99727e-10	-1.18944
210357870	chr2:210357870:G:A	5.08697e-15	-1.86494	-1.11916
210357959	chr2:210357959:C:T	8.75116e-15	-1.25133	-1.19026
210358013	chr2:210358013:T:G	5.07728e-15	-1.86127	-1.12473
210358688	chr2:210358688:C:T	4.96099e-15	-1.88622	-1.12296
210358751	chr2:210358751:G:A	2.92181e-14	-2.99727e-10	-1.23599
210358988	chr2:210358988:T:C	4.90178e-15	-1.86947	-1.15171
210359374	chr2:210359374:A:G	5.59416e-15	-1.67365	-1.21541
210359933	chr2:210359933:T:C	4.88777e-15	-1.86463	-1.15941
210360239	chr2:210360239:G:A	5.00489e-15	-1.88379	-1.11657
210360372	chr2:210360372:T:C	4.85325e-14	-2.99727e-10	-0.728545
210360744	chr2:210360744:C:T	1.65252e-14	-1.80589	-2.87485e-10
210360852	chr2:210360852:G:A	3.80555e-14	-2.99727e-10	-0.971733
210360862	chr2:210360862:G:A	5.00206e-15	-1.89731	-1.10362
210361070	chr2:210361070:G:A	2.88853e-14	-2.99727e-10	-1.24745
210361304	chr2:210361304:T:C	4.73833e-15	-1.89092	-1.16417
210361566	chr2:210361566:G:A	2.93565e-14	-2.99727e-10	-1.23126
210361665	chr2:210361665:C:A	4.61265e-15	-1.955	-1.12698
210362222	chr2:210362222:G:A	3.12713e-14	-2.99727e-10	-1.16808
210362383	chr2:210362383:G:A	4.7022e-15	-1.93715	-1.12559
210362742	chr2:210362742:C:T	2.88096e-14	-2.99727e-10	-1.25007
210362881	chr2:210362881:T:A	7.06635e-14	-2.99727e-10	-0.35285
210363011	chr2:210363011:G:C	3.42009e-14	-2.99727e-10	-1.07853
210363340	chr2:210363340:G:A	3.2843e-14	-2.99727e-10	-1.11904
210363519	chr2:210363519:C:A	3.28436e-14	-2.99727e-10	-1.11902
210363734	chr2:210363734:T:G	3.33045e-14	-2.99727e-10	-1.10509
210363919	chr2:210363919:G:T	2.85705e-14	-2.99727e-10	-1.2584
210364226	chr2:210364226:C:A	3.21931e-14	-2.99727e-10	-1.13903
210364856	chr2:210364856:T:C	4.87382e-14	-2.99727e-10	-0.724317
210364884	chr2:210364884:G:A	4.51634e-15	-1.96642	-1.13666
210364941	chr2:210364941:C:G	2.88107e-14	-2.99727e-10	-1.25003
210365022	chr2:210365022:G:A	8.40221e-15	-1.26328	-1.21901
210365289	chr2:210365289:G:A	2.93729e-14	-2.99727e-10	-1.23071
210365426	chr2:210365426:T:C	7.16388e-15	-1.40565	-1.23607
210365446	chr2:210365446:G:A	2.87478e-14	-2.99727e-10	-1.25222
210365780	chr2:210365780:C:T	2.38844e-13	0.865032	-2.87485e-10
210365816	chr2:210365816:C:T	3.56655e-14	-2.99727e-10	-1.03659
210366159	chr2:210366159:A:G	4.73313e-15	-1.88928	-1.16691
210366362	chr2:210366362:G:C	4.37462e-15	-1.91652	-1.21843
210366514	chr2:210366514:T:A	2.86457e-14	-2.99727e-10	-1.25578
210366890	chr2:210366890:A:G	1.51188e-14	-1.89484	-2.87485e-10
210367080	chr2:210367080:G:A	1.39416e-14	-1.9759	-2.87485e-10
210367549	chr2:210367549:C:T	4.76042e-15	-1.91434	-1.1361
210367691	chr2:210367691:T:C	2.84762e-14	-2.99727e-10	-1.26171
210367708	chr2:210367708:A:G	8.00356e-15	-1.32501	-1.20588
210367808	chr2:210367808:A:G	1.67135e-14	-1.79456	-2.87485e-10
210368640	chr2:210368640:G:A	4.50631e-15	-1.89649	-1.20881
210368721	chr2:210368721:G:A	4.5829e-15	-1.88455	-1.2039
210368798	chr2:210368798:G:A	1.16708e-13	-2.99727e-10	0.148893
210369342	chr2:210369342:C:T	2.94436e-14	-2.99727e-10	-1.2283
210369349	chr2:210369349:G:A	7.42519e-14	-2.99727e-10	-0.303316
210369417	chr2:210369417:T:G	4.2786e-14	-2.99727e-10	-0.854568
210369745	chr2:210369745:G:A	3.08868e-14	-2.99727e-10	-1.18045
210369878	chr2:210369878:G:A	3.09022e-14	-2.99727e-10	-1.17995
210370033	chr2:210370033:C:T	2.86081e-14	-2.99727e-10	-1.25709
210370053	chr2:210370053:C:T	3.21921e-14	-2.99727e-10	-1.13906
210370134	chr2:210370134:A:G	5.38511e-15	-1.91745	-1.00969
210370393	chr2:210370393:G:C	1.93096e-14	-1.65018	-2.87485e-10
210370465	chr2:210370465:T:C	5.21989e-14	-2.99727e-10	-0.655717
210370619	chr2:210370619:G:A	3.1285e-14	-2.99727e-10	-1.16764
210370761	chr2:210370761:G:T	9.75082e-15	-1.1206	-1.21282
210370947	chr2:210370947:G:T	1.32808e-14	-2.02446	-2.87485e-10
210371266	chr2:210371266:G:C	7.56419e-14	-2.99727e-10	-0.284769
210371707	chr2:210371707:C:T	5.13544e-14	-2.99727e-10	-0.672028
210372487	chr2:210372487:G:C	5.45365e-15	-1.8312	-1.08329
210373128	chr2:210373128:G:A	2.90207e-14	-2.99727e-10	-1.24277
210373194	chr2:210373194:A:G	5.87019e-15	-1.88438	-0.956513
210373427	chr2:210373427:A:G	6.17978e-15	-1.88066	-0.908839
210373881	chr2:210373881:T:C	5.86453e-15	-1.8556	-0.986252
210373954	chr2:210373954:A:G	4.31818e-15	-1.88929	-1.25866
210374159	chr2:210374159:A:G	5.8196e-15	-1.86417	-0.985378
210374277	chr2:210374277:A:T	5.50653e-15	-1.89997	-1.00487
210374536	chr2:210374536:T:A	5.87912e-15	-1.86444	-0.974932
210374588	chr2:210374588:A:G	3.63717e-14	-2.99727e-10	-1.01699
210374643	chr2:210374643:A:G	5.71591e-15	-1.88332	-0.984205
210374939	chr2:210374939:A:G	8.40421e-15	-1.43242	-1.04963
210375124	chr2:210375124:G:A	5.72274e-15	-1.88141	-0.984922
210375257	chr2:210375257:A:C	5.60698e-15	-1.8821	-1.00467
210375270	chr2:210375270:G:A	1.34685e-14	-2.01042	-2.87485e-10
210375364	chr2:210375364:G:A	5.81475e-15	-1.86408	-0.986298
210375564	chr2:210375564:T:C	5.98017e-15	-1.80935	-1.01298
210375776	chr2:210375776:A:G	5.51756e-15	-1.88979	-1.01305
210375878	chr2:210375878:G:A	2.94055e-14	-2.99727e-10	-1.2296
210376094	chr2:210376094:C:T	5.87703e-15	-1.90922	-0.930505
210376410	chr2:210376410:A:G	5.64276e-15	-1.89863	-0.981771
210376411	chr2:210376411:C:T	5.68491e-15	-1.88133	-0.991638
210376884	chr2:210376884:G:A	5.76874e-15	-1.89648	-0.961843
210376995	chr2:210376995:T:G	9.02832e-14	-2.99727e-10	-0.107828
210377021	chr2:210377021:T:C	5.66601e-15	-1.8994	-0.976895
210377061	chr2:210377061:T:TAGAA	5.63295e-15	-1.90888	-0.973265
210377253	chr2:210377253:A:C	3.89161e-14	-2.99727e-10	-0.949371
210377329	chr2:210377329:T:G	5.66562e-15	-1.89836	-0.978004
210377534	chr2:210377534:T:A	5.6891e-15	-1.90302	-0.969207
210377600	chr2:210377600:C:A	5.67643e-15	-1.90497	-0.969489
210377912	chr2:210377912:C:G	4.0755e-14	-2.99727e-10	-0.903201
210378087	chr2:210378087:A:G	5.62933e-15	-1.91152	-0.971265
210378265	chr2:210378265:C:T	5.61335e-15	-1.91702	-0.968614
210378432	chr2:210378432:A:G	5.35754e-15	-1.92915	-1.00313
210378589	chr2:210378589:A:G	7.10961e-14	-2.99727e-10	-0.346746
210378696	chr2:210378696:T:C	5.7471e-15	-1.88117	-0.980909
210378869	chr2:210378869:A:G	5.58179e-14	-2.99727e-10	-0.588685
210379014	chr2:210379014:G:A	7.47692e-14	-2.99727e-10	-0.296373
210379022	chr2:210379022:C:T	3.33396e-14	-2.99727e-10	-1.10403
210379258	chr2:210379258:C:T	3.02723e-14	-2.99727e-10	-1.20055
210379403	chr2:210379403:G:A	3.29246e-14	-2.99727e-10	-1.11656
210379844	chr2:210379844:T:A	4.79088e-14	-2.99727e-10	-0.741481
210380139	chr2:210380139:A:G	2.90577e-13	0.698818	0.36227
210380318	chr2:210380318:G:A	4.07939e-14	-2.99727e-10	-0.902247
210380459	chr2:210380459:A:G	4.14228e-14	-2.99727e-10	-0.886949
210380519	chr2:210380519:G:A	4.54555e-14	-2.99727e-10	-0.794045
210380846	chr2:210380846:G:A	8.99036e-14	1.13084	-1.24288
210380926	chr2:210380926:C:A	8.86192e-14	1.07855	-1.20498
210381063	chr2:210381063:A:G	3.20035e-14	-2.99727e-10	-1.14493
210381169	chr2:210381169:C:T	3.22445e-14	-2.99727e-10	-1.13743
210381847	chr2:210381847:A:G	4.56586e-14	-2.99727e-10	-0.789586
210381888	chr2:210381888:T:C	3.5367e-14	-2.99727e-10	-1.045
210381941	chr2:210381941:G:T	3.23147e-14	-2.99727e-10	-1.13526
210382081	chr2:210382081:G:T	3.54081e-14	-2.99727e-10	-1.04384
210382439	chr2:210382439:G:A	4.75058e-14	-2.99727e-10	-0.749928
210382518	chr2:210382518:G:A	4.52941e-14	-2.99727e-10	-0.797603
210382683	chr2:210382683:A:AG	3.50371e-14	-2.99727e-10	-1.05437
210382798	chr2:210382798:T:A	3.51591e-14	-2.99727e-10	-1.0509
210382829	chr2:210382829:G:A	3.53326e-14	-2.99727e-10	-1.04597
210382843	chr2:210382843:C:G	1.77982e-13	0.857246	-0.28634
210383275	chr2:210383275:C:T	3.19058e-14	-2.99727e-10	-1.14799
210383327	chr2:210383327:A:T	2.96468e-14	-2.99727e-10	-1.22142
210383328	chr2:210383328:G:C	3.45494e-14	-2.99727e-10	-1.06839
210383373	chr2:210383373:A:G	9.39574e-14	-2.99727e-10	-0.0679376
210383638	chr2:210383638:G:A	3.50408e-14	-2.99727e-10	-1.05427
210383724	chr2:210383724:T:C	9.1691e-14	1.16117	-1.25353
210383746	chr2:210383746:C:T	9.80839e-14	-2.99727e-10	-0.0249559
210383899	chr2:210383899:A:G	1.22537e-13	1.20163	-1.004
210384201	chr2:210384201:A:G	4.75599e-14	-2.99727e-10	-0.748789
210384336	chr2:210384336:C:T	3.47211e-14	-2.99727e-10	-1.06343
210384351	chr2:210384351:G:A	3.47845e-14	-2.99727e-10	-1.06161
210384504	chr2:210384504:A:G	2.39619e-14	-1.43431	-2.87485e-10
210384789	chr2:210384789:A:G	6.19936e-14	-2.99727e-10	-0.483748
210384847	chr2:210384847:G:A	1.30553e-13	0.752613	-0.491614
210385189	chr2:210385189:G:A	1.16535e-13	0.563633	-0.416219
210386427	chr2:210386427:G:A	4.75058e-14	-2.99727e-10	-0.749928
210386808	chr2:210386808:CTTG:C	3.24095e-14	-2.99727e-10	-1.13233
210386913	chr2:210386913:CTGTT:C	6.20637e-14	-2.99727e-10	-0.482618
210387337	chr2:210387337:C:T	4.55996e-14	-2.99727e-10	-0.790879
210387855	chr2:210387855:G:A	7.72938e-14	0.987648	-1.25081
210387869	chr2:210387869:C:T	3.407e-14	-2.99727e-10	-1.08236
210387989	chr2:210387989:C:T	3.82387e-14	-2.99727e-10	-0.96693
210388185	chr2:210388185:A:G	9.31937e-14	1.16688	-1.24298
210388212	chr2:210388212:G:C	1.67351e-13	0.618756	-0.109442
210388226	chr2:210388226:G:A	8.24785e-14	-2.99727e-10	-0.198241
210388283	chr2:210388283:A:G	3.23728e-14	-2.99727e-10	-1.13346
210388302	chr2:210388302:T:C	8.64038e-14	1.08812	-1.23987
210388515	chr2:210388515:G:A	1.49559e-14	-1.90567	-2.87485e-10
210388578	chr2:210388578:A:G	9.45672e-14	1.1846	-1.24606
210388591	chr2:210388591:A:G	2.43568e-14	-1.41797	-2.87485e-10
210388816	chr2:210388816:C:T	7.47629e-14	-2.99727e-10	-0.296457
210388852	chr2:210388852:C:T	3.84305e-14	-2.99727e-10	-0.961929
210389266	chr2:210389266:T:C	4.5595e-14	-2.99727e-10	-0.790981
210389681	chr2:210389681:T:C	2.85433e-14	-2.99727e-10	-1.25936
210389931	chr2:210389931:G:T	1.854e-13	0.701379	-0.0896411
210390313	chr2:210390313:C:G	2.84927e-14	-2.99727e-10	-1.26113
210390796	chr2:210390796:T:G	3.86336e-14	-2.99727e-10	-0.956656
210390887	chr2:210390887:A:G	2.84839e-14	-2.99727e-10	-1.26144
210391146	chr2:210391146:A:T	1.09288e-13	1.33415	-1.25095
210391475	chr2:210391475:G:T	8.08274e-14	-2.99727e-10	-0.218463
210392225	chr2:210392225:T:A	3.17601e-14	-2.99727e-10	-1.15257
210392935	chr2:210392935:G:T	4.75058e-14	-2.99727e-10	-0.749928
210392954	chr2:210392954:C:T	1.02111e-13	-2.99727e-10	0.015285
210393032	chr2:210393032:C:A	3.21496e-14	-2.99727e-10	-1.14038
210393052	chr2:210393052:C:G	3.3721e-14	-2.99727e-10	-1.09266
210393226	chr2:210393226:A:G	4.33406e-14	-2.99727e-10	-0.841689
210393236	chr2:210393236:A:G	3.21413e-14	-2.99727e-10	-1.14064
210393386	chr2:210393386:C:T	1.28453e-13	0.621585	-0.376801
210393587	chr2:210393587:T:C	9.53815e-14	1.18911	-1.242
210393620	chr2:210393620:A:G	9.55741e-14	1.1885	-1.23938
210394159	chr2:210394159:C:T	2.87233e-14	-2.99727e-10	-1.25307
210394192	chr2:210394192:A:C	9.13182e-14	-2.99727e-10	-0.0964283
210394321	chr2:210394321:T:C	1.26572e-13	1.4821	-1.25207
210394597	chr2:210394597:C:G	1.13408e-13	1.37625	-1.25603
210394950	chr2:210394950:C:T	3.98031e-14	-2.99727e-10	-0.926834
210395176	chr2:210395176:G:A	3.22181e-14	-2.99727e-10	-1.13825
210395255	chr2:210395255:A:G	3.17766e-14	-2.99727e-10	-1.15205
210395503	chr2:210395503:A:G	8.28607e-14	-2.99727e-10	-0.193618
210395755	chr2:210395755:A:G	3.55623e-14	-2.99727e-10	-1.03949
210396051	chr2:210396051:G:C	4.86469e-15	-2.03052	-0.998252
210396077	chr2:210396077:A:G	3.18607e-14	-2.99727e-10	-1.14941
210396394	chr2:210396394:A:G	4.75058e-14	-2.99727e-10	-0.749928
210396787	chr2:210396787:A:C	3.26575e-14	-2.99727e-10	-1.12471
210397542	chr2:210397542:T:G	1.04739e-13	1.27585	-1.23516
210397566	chr2:210397566:T:A	2.86144e-14	-2.99727e-10	-1.25687
210397954	chr2:210397954:T:A	3.8535e-14	-2.99727e-10	-0.959213
210398182	chr2:210398182:G:T	3.17018e-14	-2.99727e-10	-1.15441
210398437	chr2:210398437:T:C	3.57073e-14	-2.99727e-10	-1.03542
210398588	chr2:210398588:C:T	8.59162e-14	-2.99727e-10	-0.157407
210398802	chr2:210398802:T:C	7.46448e-14	0.751334	-1.04937
210399111	chr2:210399111:C:T	1.40564e-13	0.633802	-0.298918
210399365	chr2:210399365:C:T	1.4702e-13	-2.99727e-10	0.379788
210399422	chr2:210399422:A:G	2.84804e-14	-2.99727e-10	-1.26156
210399444	chr2:210399444:A:C	6.02107e-14	0.536258	-1.04919
210400879	chr2:210400879:T:C	1.52464e-13	0.460575	-0.0444281
210401198	chr2:210401198:T:C	8.14886e-14	-2.99727e-10	-0.210316
210401238	chr2:210401238:T:G	4.74399e-14	-2.99727e-10	-0.751316
210401597	chr2:210401597:G:A	1.18078e-13	1.1873	-1.02674
210402079	chr2:210402079:A:G	3.49074e-14	-2.99727e-10	-1.05808
210402480	chr2:210402480:C:T	8.07618e-15	-1.7094	-0.812456
210402614	chr2:210402614:T:C	3.72245e-13	-2.99727e-10	1.30877
210402621	chr2:210402621:G:T	4.64531e-14	-2.99727e-10	-0.772335
210403048	chr2:210403048:G:T	2.90028e-14	-2.99727e-10	-1.24339
210403609	chr2:210403609:G:T	3.08381e-14	-2.99727e-10	-1.18203
210403817	chr2:210403817:G:C	1.182e-13	-2.99727e-10	0.161599
210404012	chr2:210404012:T:G	3.33518e-14	-2.99727e-10	-1.10367
210404327	chr2:210404327:T:C	3.02076e-14	-2.99727e-10	-1.20269
210404344	chr2:210404344:C:A	1.57604e-13	-2.99727e-10	0.449307
210404433	chr2:210404433:A:G	2.51382e-13	0.807388	0.108805
210405342	chr2:210405342:T:C	3.10748e-14	-2.99727e-10	-1.17438
210405801	chr2:210405801:TCTC:T	3.26454e-14	-2.99727e-10	-1.12508
210405919	chr2:210405919:GGTTT:G	1.39921e-14	-1.97229	-2.87485e-10
210406028	chr2:210406028:A:G	3.41563e-14	-2.99727e-10	-1.07983
210406038	chr2:210406038:G:C	8.89127e-14	-2.99727e-10	-0.123124
210406060	chr2:210406060:G:A	1.30897e-14	-2.03895	-2.87485e-10
210406404	chr2:210406404:C:T	9.41131e-14	1.10734	-1.17362
210406710	chr2:210406710:C:A	2.88215e-14	-2.99727e-10	-1.24966
210407134	chr2:210407134:G:A	5.33134e-14	-2.99727e-10	-0.634591
210407203	chr2:210407203:T:A	3.11227e-14	-2.99727e-10	-1.17284
210407287	chr2:210407287:A:C	2.66634e-13	0.865103	0.109994
210407362	chr2:210407362:C:T	8.79416e-14	-2.99727e-10	-0.134106
210407756	chr2:210407756:T:A	4.75554e-14	-2.99727e-10	-0.748884
210408082	chr2:210408082:C:T	9.70217e-14	-2.99727e-10	-0.035844
210408696	chr2:210408696:T:TA	4.74582e-14	-2.99727e-10	-0.750929
210408842	chr2:210408842:T:C	3.23848e-14	-2.99727e-10	-1.13309
210408943	chr2:210408943:A:C	3.37385e-14	-2.99727e-10	-1.09214
210409448	chr2:210409448:T:A	2.56828e-14	-1.36496	-2.87485e-10
210410474	chr2:210410474:T:C	2.8475e-14	-2.99727e-10	-1.26175
210410867	chr2:210410867:A:G	4.56063e-14	-2.99727e-10	-0.790732
210411036	chr2:210411036:TAAG:T	2.96089e-14	-2.99727e-10	-1.2227
210411266	chr2:210411266:G:C	1.41121e-13	-2.99727e-10	0.338839
210411813	chr2:210411813:A:G	3.79095e-14	-2.99727e-10	-0.975578
210412209	chr2:210412209:T:C	3.40623e-14	-1.08259	-2.87485e-10
210412287	chr2:210412287:T:G	6.28996e-14	-2.99727e-10	-0.46924
210412552	chr2:210412552:T:C	3.36427e-14	-2.99727e-10	-1.09498
210412784	chr2:210412784:C:T	3.96724e-14	-2.99727e-10	-0.930124
210413360	chr2:210413360:G:A	4.56775e-14	-2.99727e-10	-0.789172
210413763	chr2:210413763:C:T	4.44778e-14	-2.99727e-10	-0.815789
210414635	chr2:210414635:T:C	4.4104e-14	-2.99727e-10	-0.824228
210414752	chr2:210414752:T:C	1.30006e-14	-2.04578	-2.87485e-10
210415075	chr2:210415075:A:G	3.14483e-14	-2.99727e-10	-1.16243
210415243	chr2:210415243:A:T	3.53129e-14	-2.99727e-10	-1.04653
210415273	chr2:210415273:C:T	3.81537e-14	-2.99727e-10	-0.969156
210415477	chr2:210415477:G:C	2.88013e-14	-2.99727e-10	-1.25036
210417838	chr2:210417838:T:C	2.22741e-13	0.629036	0.166195
210418192	chr2:210418192:G:T	5.64382e-14	-2.99727e-10	-0.577633
210420278	chr2:210420278:A:G	1.66652e-13	0.56295	-0.0578212
210420347	chr2:210420347:A:G	1.95817e-14	-1.63618	-2.87485e-10
210420367	chr2:210420367:C:A	4.76141e-14	-2.99727e-10	-0.747651
210421058	chr2:210421058:A:C	5.4096e-14	-0.620019	-2.87485e-10
210421524	chr2:210421524:C:G	8.02121e-14	-2.99727e-10	-0.226104
210421670	chr2:210421670:A:C	2.90665e-14	-2.99727e-10	-1.24119
210421702	chr2:210421702:G:T	3.22874e-14	-2.99727e-10	-1.1361
210421768	chr2:210421768:G:A	3.33504e-14	-2.99727e-10	-1.10371
210422169	chr2:210422169:A:G	2.84665e-14	-2.99727e-10	-1.26205
210422172	chr2:210422172:C:A	2.0791e-12	4.21084	-1.18193
210422273	chr2:210422273:ATTCCCT:A	4.4227e-14	-2.99727e-10	-0.821442
210422283	chr2:210422283:G:C	2.93881e-14	-2.99727e-10	-1.23019
210422323	chr2:210422323:G:A	4.15865e-14	-2.99727e-10	-0.883002
210422366	chr2:210422366:C:A	9.05035e-14	1.12871	-1.2341
210422591	chr2:210422591:A:G	2.12291e-13	0.465739	0.281438
210422641	chr2:210422641:T:C	1.25171e-13	1.43827	-1.21936
210422688	chr2:210422688:C:T	4.21598e-14	-2.99727e-10	-0.869313
210422780	chr2:210422780:T:C	4.84762e-14	-2.99727e-10	-0.729706
210423404	chr2:210423404:G:A	2.97159e-14	-2.99727e-10	-1.2191
210424061	chr2:210424061:G:C	8.97832e-14	-2.99727e-10	-0.113381
210424867	chr2:210424867:G:A	1.09448e-13	-2.99727e-10	0.0846712
210424916	chr2:210424916:G:A	2.85179e-14	-2.99727e-10	-1.26025
210425248	chr2:210425248:A:C	3.44274e-14	-2.99727e-10	-1.07192
210425333	chr2:210425333:G:A	1.40253e-13	0.0415154	0.291154
210425986	chr2:210425986:C:T	4.56662e-14	-2.99727e-10	-0.78942
210426482	chr2:210426482:G:C	1.31611e-14	-2.03352	-2.87485e-10
210426533	chr2:210426533:G:A	3.33434e-14	-2.99727e-10	-1.10392
210426544	chr2:210426544:C:A	3.38995e-14	-2.99727e-10	-1.08738
210426858	chr2:210426858:C:G	1.5593e-13	1.35097	-0.912335
210427057	chr2:210427057:T:C	2.96832e-14	-2.99727e-10	-1.2202
210427330	chr2:210427330:A:G	4.2216e-14	0.182605	-1.05058
210427657	chr2:210427657:T:G	6.66271e-14	-2.99727e-10	-0.411667
210427851	chr2:210427851:C:T	4.41052e-14	-2.99727e-10	-0.824202
210427857	chr2:210427857:TG:T	3.60328e-14	-0.130282	-0.896067
210428880	chr2:210428880:C:T	2.84895e-14	-2.99727e-10	-1.26124
210428927	chr2:210428927:CCTG:C	3.84122e-14	-2.99727e-10	-0.962403
210429149	chr2:210429149:TTTG:T	5.16147e-14	-2.99727e-10	-0.666972
210430038	chr2:210430038:T:C	3.25412e-13	-2.99727e-10	1.17431
210430166	chr2:210430166:T:G	3.56467e-14	0.14314	-1.18026
210430332	chr2:210430332:T:C	1.04841e-13	-2.99727e-10	0.0416706
210430416	chr2:210430416:G:A	4.75058e-14	-2.99727e-10	-0.749928
210430868	chr2:210430868:T:C	1.46524e-13	-2.99727e-10	0.376412
210431045	chr2:210431045:C:T	4.22214e-14	-2.99727e-10	-0.867852
210431050	chr2:210431050:A:G	5.25905e-14	-0.32526	-0.322984
210431061	chr2:210431061:G:A	4.24764e-14	-2.99727e-10	-0.86183
210431179	chr2:210431179:C:T	9.24764e-14	0.714617	-0.798442
210431515	chr2:210431515:G:A	4.7743e-14	-2.99727e-10	-0.744946
210431712	chr2:210431712:A:C	4.04131e-14	-2.99727e-10	-0.911624
210431822	chr2:210431822:G:A	8.27872e-14	-2.99727e-10	-0.194505
210432182	chr2:210432182:G:A	3.01676e-14	-1.20401	-2.87485e-10
210432631	chr2:210432631:G:A	5.19929e-14	-2.99727e-10	-0.659671
210432935	chr2:210432935:G:T	2.95149e-14	-2.99727e-10	-1.22588
210433359	chr2:210433359:A:G	1.80822e-14	-1.71585	-2.87485e-10
210433471	chr2:210433471:AG:A	4.05856e-14	-2.99727e-10	-0.907365
210434263	chr2:210434263:A:G	4.75799e-14	-2.99727e-10	-0.748368
210434394	chr2:210434394:CTT:C	4.76157e-14	-2.99727e-10	-0.747617
210434773	chr2:210434773:G:T	3.8323e-14	-2.99727e-10	-0.964728
210434963	chr2:210434963:G:A	7.2814e-14	-0.000283037	-0.322587
210435145	chr2:210435145:G:A	8.49817e-14	0.00612429	-0.174467
210435586	chr2:210435586:TA:T	3.3821e-14	-2.99727e-10	-1.0897
210435743	chr2:210435743:T:C	4.71301e-14	-2.99727e-10	-0.757868
210435778	chr2:210435778:C:T	1.74843e-14	-1.74948	-2.87485e-10
210436424	chr2:210436424:G:A	3.35697e-14	-2.99727e-10	-1.09715
210436442	chr2:210436442:C:T	3.37393e-14	-2.99727e-10	-1.09212
210436481	chr2:210436481:G:C	3.46005e-14	-2.99727e-10	-1.06691
210437035	chr2:210437035:G:A	3.3914e-14	-2.99727e-10	-1.08695
210437903	chr2:210437903:C:A	4.67062e-14	0.149463	-0.916365
210437927	chr2:210437927:T:A	3.04128e-14	-2.99727e-10	-1.19591
210437961	chr2:210437961:T:C	7.63089e-15	-2.04662	-0.53195
210439414	chr2:210439414:G:T	5.81774e-14	-0.00813694	-0.539145
210439468	chr2:210439468:AACTTCAGAAGAC:A	4.69888e-14	-2.99727e-10	-0.760869
210440451	chr2:210440451:T:C	1.01212e-13	-2.99727e-10	0.00644268
210440934	chr2:210440934:G:A	6.62456e-14	0.058288	-0.475698
210441171	chr2:210441171:G:C	5.91859e-14	-2.99727e-10	-0.530096
210441437	chr2:210441437:A:C	4.66801e-14	-2.99727e-10	-0.767461
210441966	chr2:210441966:G:A	8.0182e-14	-2.99727e-10	-0.22648
210441973	chr2:210441973:C:T	3.06222e-14	-2.99727e-10	-1.18905
210442351	chr2:210442351:T:C	3.56532e-14	-2.99727e-10	-1.03694
210442836	chr2:210442836:A:G	4.96761e-14	-2.99727e-10	-0.705254
210443629	chr2:210443629:G:A	3.29991e-14	-2.99727e-10	-1.1143
210443836	chr2:210443836:C:T	1.18742e-13	-2.99727e-10	0.166176
210443989	chr2:210443989:T:G	3.42281e-14	-2.99727e-10	-1.07773
210444574	chr2:210444574:T:A	1.544e-14	-1.70802	-0.165799
210445231	chr2:210445231:G:C	3.1578e-14	-2.99727e-10	-1.15832
210445476	chr2:210445476:C:T	5.38245e-15	-1.94596	-0.981674
210445621	chr2:210445621:A:C	1.32909e-14	-2.0237	-2.87485e-10
210445898	chr2:210445898:C:G	2.93816e-14	-2.99727e-10	-1.23041
210446127	chr2:210446127:T:A	3.62318e-14	-2.99727e-10	-1.02084
210446590	chr2:210446590:T:C	7.50479e-14	0.590778	-0.88343
210446918	chr2:210446918:A:G	3.11905e-13	-2.99727e-10	1.13192
210447841	chr2:210447841:C:T	7.53281e-14	0.797737	-1.08666
210448220	chr2:210448220:C:T	4.1425e-15	-1.99103	-1.19845
210448354	chr2:210448354:G:A	3.31082e-14	-2.99727e-10	-1.111
210448462	chr2:210448462:A:G	7.22199e-14	0.595752	-0.926815
210448770	chr2:210448770:T:C	2.88705e-14	-2.99727e-10	-1.24796
210449840	chr2:210449840:C:G	1.14586e-14	-0.969375	-1.20267
210450157	chr2:210450157:T:C	7.55866e-14	-2.99727e-10	-0.2855
210450253	chr2:210450253:C:T	8.79802e-15	-1.43196	-1.00429
210450563	chr2:210450563:T:C	9.78539e-15	-1.29877	-1.03112
210451289	chr2:210451289:C:T	1.00087e-14	-1.14875	-1.15857
210451629	chr2:210451629:A:G	1.39575e-14	-0.818797	-1.15596
210451771	chr2:210451771:C:CTAAA	3.08793e-14	-2.99727e-10	-1.18069
210451881	chr2:210451881:T:C	3.53305e-14	-2.99727e-10	-1.04603
210451989	chr2:210451989:A:G	1.87939e-14	-1.67724	-2.87485e-10
210452207	chr2:210452207:A:G	3.06519e-14	-2.99727e-10	-1.18808
210452350	chr2:210452350:A:G	2.94925e-14	-2.99727e-10	-1.22664
210452351	chr2:210452351:T:A	2.94931e-14	-2.99727e-10	-1.22662
210452486	chr2:210452486:T:C	6.19523e-15	-1.79168	-0.995323
210452832	chr2:210452832:T:A	7.27743e-14	-2.99727e-10	-0.323417
210453024	chr2:210453024:C:T	2.86285e-14	-2.99727e-10	-1.25638
210453054	chr2:210453054:T:C	5.97965e-15	-1.81203	-1.01039
210453102	chr2:210453102:A:G	5.65859e-14	-2.99727e-10	-0.57502
210453867	chr2:210453867:A:G	6.96966e-14	0.530625	-0.897253
210453941	chr2:210453941:T:G	3.31427e-14	-2.99727e-10	-1.10996
210454054	chr2:210454054:C:T	7.9919e-14	0.625986	-0.855751
210455074	chr2:210455074:T:C	3.04633e-14	-2.99727e-10	-1.19426
210455100	chr2:210455100:T:C	8.25173e-14	0.656307	-0.854078
210455396	chr2:210455396:C:T	2.88764e-14	-2.99727e-10	-1.24775
210455564	chr2:210455564:A:C	9.57765e-14	1.02566	-1.07442
210456476	chr2:210456476:G:A	7.54474e-14	0.593128	-0.880472
210456594	chr2:210456594:C:T	2.89517e-14	-2.99727e-10	-1.24515
210456749	chr2:210456749:G:A	6.82168e-14	0.531376	-0.919464
210456963	chr2:210456963:T:C	7.22167e-14	-2.99727e-10	-0.331107
210457228	chr2:210457228:T:C	3.06926e-14	-2.99727e-10	-1.18676
210457397	chr2:210457397:G:A	6.61234e-14	0.501161	-0.920418
210457670	chr2:210457670:T:C	6.75278e-14	0.523926	-0.922165
210458171	chr2:210458171:C:G	4.02087e-14	-2.99727e-10	-0.916696
210458221	chr2:210458221:T:C	6.53213e-14	0.47424	-0.905701
210458240	chr2:210458240:G:A	2.89245e-14	-2.99727e-10	-1.24609
210458590	chr2:210458590:G:T	5.10169e-12	3.92655	-2.87485e-10
210458673	chr2:210458673:C:T	7.34238e-14	0.618066	-0.932597
210460212	chr2:210460212:T:G	1.31132e-14	-2.03716	-2.87485e-10
210460234	chr2:210460234:G:A	2.18565e-14	-0.293164	-1.23312
210460482	chr2:210460482:A:G	2.88243e-14	-2.99727e-10	-1.24956
210460533	chr2:210460533:TTCTA:T	5.84549e-15	-1.78836	-1.05675
210460799	chr2:210460799:G:A	5.91414e-15	-1.77027	-1.06317
210460930	chr2:210460930:A:T	5.75028e-15	-1.79767	-1.06386
210461082	chr2:210461082:G:T	1.13396e-14	-1.22723	-0.955246
210461130	chr2:210461130:C:T	2.89722e-14	-2.99727e-10	-1.24444
210461182	chr2:210461182:GC:G	1.29698e-14	-2.04815	-2.87485e-10
210461260	chr2:210461260:G:A	4.24432e-15	-1.91473	-1.25047
210461410	chr2:210461410:C:G	6.98154e-14	0.770944	-1.13587
210461485	chr2:210461485:T:C	7.89131e-14	0.857434	-1.09987
210461489	chr2:210461489:C:G	2.95346e-14	-2.99727e-10	-1.22522
210461701	chr2:210461701:G:A	5.34033e-14	-0.632906	-2.87485e-10
210461785	chr2:210461785:T:C	4.12507e-14	-2.99727e-10	-0.89111
210462131	chr2:210462131:A:T	6.55731e-14	0.714165	-1.14178
210462266	chr2:210462266:T:C	3.57863e-14	-2.99727e-10	-1.03321
210462908	chr2:210462908:G:A	3.79281e-14	-2.99727e-10	-0.975087
210463177	chr2:210463177:A:G	7.27483e-14	0.838112	-1.16189
210463464	chr2:210463464:G:A	3.01957e-14	-2.99727e-10	-1.20308
210463710	chr2:210463710:T:C	4.36087e-15	-1.88629	-1.25181
210463775	chr2:210463775:G:A	7.01862e-14	0.799001	-1.15863
210463939	chr2:210463939:T:C	5.88089e-15	-1.74631	-1.09277
210464241	chr2:210464241:C:T	2.22779e-14	-0.245195	-1.26199
210464470	chr2:210464470:AT:A	7.17051e-14	0.80822	-1.14644
210464507	chr2:210464507:C:T	2.85075e-14	-2.99727e-10	-1.26061
210464732	chr2:210464732:T:C	5.9489e-14	0.444484	-0.969472
210464826	chr2:210464826:T:C	7.30536e-14	0.833725	-1.15331
210464839	chr2:210464839:G:A	2.97078e-14	-2.99727e-10	-1.21937
210464898	chr2:210464898:G:A	1.4615e-14	-1.92873	-2.87485e-10
210464976	chr2:210464976:A:AC	2.42932e-14	-0.165535	-1.25505
210465064	chr2:210465064:A:G	6.03744e-15	-1.73327	-1.07953
210465232	chr2:210465232:G:T	6.29788e-14	0.723735	-1.19172
210465618	chr2:210465618:C:T	2.38284e-14	-0.17788	-1.26202
210466153	chr2:210466153:C:G	4.00254e-15	-2.01451	-1.20934
210466321	chr2:210466321:G:A	2.96476e-14	-2.99727e-10	-1.2214
210466524	chr2:210466524:T:C	1.95729e-14	-0.388964	-1.24767
210466564	chr2:210466564:C:T	2.96274e-14	-2.99727e-10	-1.22208
210466811	chr2:210466811:G:A	2.94484e-14	-2.99727e-10	-1.22814
210467051	chr2:210467051:T:G	2.96447e-14	-2.99727e-10	-1.2215
210467189	chr2:210467189:C:T	6.23266e-15	-1.70149	-1.07949
210467693	chr2:210467693:A:G	1.30019e-14	-2.04569	-2.87485e-10
210468282	chr2:210468282:C:T	3.04382e-14	-2.99727e-10	-1.19508
210468295	chr2:210468295:AG:A	3.29614e-14	-2.99727e-10	-1.11544
210468325	chr2:210468325:C:T	2.18898e-14	-0.262928	-1.26183
210468482	chr2:210468482:C:T	6.20229e-15	-1.7013	-1.08456
210469396	chr2:210469396:T:G	6.59007e-15	-1.6632	-1.06201
210469923	chr2:210469923:G:A	3.73607e-15	-2.04256	-1.25018
210469952	chr2:210469952:A:G	2.95148e-14	-2.99727e-10	-1.22589
210469984	chr2:210469984:A:C	1.97394e-14	-0.392142	-1.23602
210470658	chr2:210470658:T:C	2.25389e-14	-0.233637	-1.2619
210470819	chr2:210470819:A:G	1.58026e-14	-0.689344	-1.16126
210470828	chr2:210470828:C:G	1.72925e-14	-0.614204	-1.1463
210470875	chr2:210470875:A:C	1.80347e-14	-0.561541	-1.15694
210471193	chr2:210471193:T:C	1.72559e-14	-0.632755	-1.12987
210471288	chr2:210471288:AC:A	2.431e-14	-0.292434	-1.12746
210471389	chr2:210471389:C:A	2.98286e-14	-2.99727e-10	-1.21531
210471433	chr2:210471433:T:C	3.10565e-14	-2.99727e-10	-1.17497
210472203	chr2:210472203:AC:A	2.98299e-14	-2.99727e-10	-1.21527
210472273	chr2:210472273:A:G	3.3332e-14	-1.10426	-2.87485e-10
210472548	chr2:210472548:A:G	7.64601e-15	-1.62404	-0.952552
210472826	chr2:210472826:A:C	6.36181e-15	-1.50869	-1.25177
210472959	chr2:210472959:A:C	3.37767e-14	-2.99727e-10	-1.09101
210473353	chr2:210473353:C:T	2.07301e-14	-0.965339	-0.613852
210473503	chr2:210473503:G:A	9.28831e-14	-2.99727e-10	-0.0794375
210473504	chr2:210473504:G:C	9.27223e-14	-2.99727e-10	-0.0811701
210473613	chr2:210473613:A:T	3.64621e-14	-2.99727e-10	-1.01451
210474799	chr2:210474799:G:C	3.06936e-14	-2.99727e-10	-1.18672
210474875	chr2:210474875:G:C	3.01824e-14	-2.99727e-10	-1.20352
210475234	chr2:210475234:A:G	3.18556e-14	-2.99727e-10	-1.14956
210475931	chr2:210475931:C:T	1.84221e-14	-0.547286	-1.14994
210476432	chr2:210476432:C:G	1.96975e-14	-0.570727	-1.05956
210476625	chr2:210476625:C:T	1.99675e-14	-0.571027	-1.04565
210476631	chr2:210476631:G:A	5.23145e-14	-2.99727e-10	-0.653506
210476643	chr2:210476643:C:T	3.03939e-14	-2.99727e-10	-1.19654
210476875	chr2:210476875:G:T	1.94755e-14	-0.524898	-1.11673
210477070	chr2:210477070:T:A	6.69632e-14	-2.99727e-10	-0.406636
210477138	chr2:210477138:T:C	2.93e-14	-2.99727e-10	-1.23319
210477748	chr2:210477748:G:A	1.76821e-14	-1.73823	-2.87485e-10
210477778	chr2:210477778:G:A	1.98241e-14	-0.565874	-1.05801
210478130	chr2:210478130:G:A	2.97008e-14	-2.99727e-10	-1.21961
210478131	chr2:210478131:A:G	3.01357e-14	-2.99727e-10	-1.20507
210478201	chr2:210478201:T:C	2.03216e-14	-0.481089	-1.118
210478558	chr2:210478558:T:G	3.0209e-14	-2.99727e-10	-1.20264
210478633	chr2:210478633:A:G	1.89526e-14	-0.523138	-1.1457
210478669	chr2:210478669:C:T	3.54913e-14	-2.99727e-10	-1.04149
210478803	chr2:210478803:C:T	7.17765e-15	-1.42268	-1.21713
210479390	chr2:210479390:A:G	1.85776e-14	-0.544518	-1.1443
210479447	chr2:210479447:G:C	1.94774e-14	-0.474064	-1.16746
210479809	chr2:210479809:A:T	1.7161e-14	-0.595341	-1.1728
210480194	chr2:210480194:G:A	1.67223e-13	-2.99727e-10	0.508552
210480282	chr2:210480282:T:C	1.89388e-14	-0.575811	-1.09375
210480866	chr2:210480866:C:T	2.9884e-14	-2.99727e-10	-1.21346
210480975	chr2:210480975:T:C	1.64769e-14	-0.616861	-1.19196
210481327	chr2:210481327:T:C	1.79885e-14	-0.54775	-1.1733
210481511	chr2:210481511:A:G	3.10938e-14	-2.99727e-10	-1.17377
210481739	chr2:210481739:T:G	3.02267e-14	-2.99727e-10	-1.20205
210482053	chr2:210482053:T:C	1.02133e-13	-2.99727e-10	0.0154969
210482170	chr2:210482170:G:A	1.26325e-14	-0.933008	-1.1415
210482197	chr2:210482197:T:C	2.50823e-12	3.21655	-2.87485e-10
210482548	chr2:210482548:C:A	4.81507e-14	-2.99727e-10	-0.736443
210482558	chr2:210482558:A:G	1.44447e-13	-2.99727e-10	0.362132
210483079	chr2:210483079:A:G	3.47923e-14	-2.99727e-10	-1.06138
210483082	chr2:210483082:T:C	1.10118e-13	0.896847	-0.806077
210483214	chr2:210483214:ACT:A	1.14235e-13	0.938394	-0.810914
210483300	chr2:210483300:A:T	2.58148e-14	-1.35983	-2.87485e-10
210483431	chr2:210483431:G:C	5.22281e-14	-2.99727e-10	-0.655157
210483606	chr2:210483606:T:A	1.2963e-13	1.04145	-0.78755
210483875	chr2:210483875:G:T	2.5456e-14	-0.133078	-1.24075
210484368	chr2:210484368:A:G	1.34444e-13	1.08171	-0.791344
210484433	chr2:210484433:A:G	5.32212e-14	-2.99727e-10	-0.636323
210484528	chr2:210484528:G:A	1.84154e-13	-2.99727e-10	0.604992
210484537	chr2:210484537:A:G	2.50298e-14	-0.171646	-1.21906
210484597	chr2:210484597:A:G	1.18793e-13	0.95866	-0.792057
210485025	chr2:210485025:G:A	2.56703e-14	-0.139345	-1.2261
210485985	chr2:210485985:G:A	1.23293e-13	0.971476	-0.767689
210486571	chr2:210486571:T:A	1.38349e-13	-2.99727e-10	0.318998
210486597	chr2:210486597:G:A	1.30504e-13	1.05464	-0.794017
210486755	chr2:210486755:T:C	1.24931e-13	1.00776	-0.790775
210487168	chr2:210487168:A:G	1.69488e-12	2.82459	-2.87485e-10
210487169	chr2:210487169:T:C	1.69929e-12	2.82719	-2.87485e-10
210487171	chr2:210487171:C:A	1.68946e-12	2.82138	-2.87485e-10
210487211	chr2:210487211:CTT:C	6.16072e-14	-2.99727e-10	-0.49
210487266	chr2:210487266:C:T	2.8653e-14	-2.99727e-10	-1.25552
210487456	chr2:210487456:C:T	1.22871e-13	0.984521	-0.784163
210487655	chr2:210487655:G:A	9.06774e-14	-2.99727e-10	-0.10347
210487713	chr2:210487713:A:AT	1.19261e-13	0.283708	-0.113173
210488257	chr2:210488257:A:G	3.0533e-14	-2.99727e-10	-1.19197
210488304	chr2:210488304:A:C	1.86348e-14	-1.78875	0.103003
210488390	chr2:210488390:G:A	1.11855e-13	0.90608	-0.799656
210488623	chr2:210488623:C:T	2.65177e-13	-2.99727e-10	0.969617
210488678	chr2:210488678:A:C	1.27599e-13	1.0363	-0.798187
210488829	chr2:210488829:C:T	1.35888e-13	1.09216	-0.79111
210489033	chr2:210489033:T:C	5.66847e-14	-2.99727e-10	-0.573275
210489097	chr2:210489097:A:G	1.29359e-13	1.03672	-0.784902
210489186	chr2:210489186:T:G	2.88266e-14	-2.99727e-10	-1.24948
210489474	chr2:210489474:G:A	1.42701e-13	1.13637	-0.786394
210489722	chr2:210489722:A:T	2.17482e-14	-1.53125	-2.87485e-10
210489828	chr2:210489828:C:T	1.15765e-13	0.981756	-0.840977
210489930	chr2:210489930:G:A	6.19668e-15	-1.99333	-0.793436
210490020	chr2:210490020:G:C	4.99146e-14	-2.99727e-10	-0.700465
210490145	chr2:210490145:A:G	4.82757e-15	-1.80107	-1.23536
210490182	chr2:210490182:C:A	1.3112e-13	1.05299	-0.787655
210490445	chr2:210490445:G:A	1.33915e-13	1.06191	-0.775483
210490648	chr2:210490648:G:A	2.62124e-14	-0.120654	-1.22389
210490666	chr2:210490666:G:C	1.81053e-13	0.691967	-0.103954
210490771	chr2:210490771:A:G	1.33998e-13	1.07211	-0.785068
210490777	chr2:210490777:T:C	2.90316e-14	-2.99727e-10	-1.24239
210491459	chr2:210491459:A:G	1.03866e-14	-1.82021	-0.450057
210491514	chr2:210491514:T:C	3.66223e-14	-2.99727e-10	-1.01012
210492135	chr2:210492135:A:G	1.31574e-14	-2.03379	-2.87485e-10
210492209	chr2:210492209:C:A	8.78874e-15	-1.6265	-0.810805
210492494	chr2:210492494:G:A	9.88934e-15	-1.81287	-0.506447
210492709	chr2:210492709:G:T	3.03818e-14	-2.99727e-10	-1.19693
210492753	chr2:210492753:G:A	3.03945e-14	-2.99727e-10	-1.19652
210492849	chr2:210492849:C:CA	3.72054e-14	-2.99727e-10	-0.994324
210492919	chr2:210492919:G:A	3.09732e-14	-2.99727e-10	-1.17766
210493071	chr2:210493071:A:G	3.62012e-14	-2.99727e-10	-1.02169
210493419	chr2:210493419:A:G	5.07318e-14	-2.99727e-10	-0.684226
210493880	chr2:210493880:AT:A	9.03842e-14	0.697746	-0.804455
210493961	chr2:210493961:A:G	2.91568e-14	-2.99727e-10	-1.23809
210494035	chr2:210494035:C:T	6.47986e-14	-2.99727e-10	-0.439495
210494284	chr2:210494284:G:A	5.03247e-14	-0.153533	-0.53875
210494666	chr2:210494666:T:TG	5.29801e-14	-0.0967614	-0.5441
210494923	chr2:210494923:G:A	2.87722e-14	-2.99727e-10	-1.25137
210494957	chr2:210494957:G:T	3.83224e-14	-2.99727e-10	-0.964743
210495077	chr2:210495077:A:T	2.87897e-14	-2.99727e-10	-1.25076
210495112	chr2:210495112:T:C	3.59228e-14	-2.99727e-10	-1.02941
210495113	chr2:210495113:G:A	3.61308e-14	-2.99727e-10	-1.02363
210495127	chr2:210495127:T:C	4.79318e-15	-1.80857	-1.23502
210495216	chr2:210495216:C:T	3.13716e-14	-2.99727e-10	-1.16488
210495217	chr2:210495217:G:A	3.93672e-14	-2.99727e-10	-0.937846
210495737	chr2:210495737:A:C	5.10805e-14	-2.99727e-10	-0.677376
210495760	chr2:210495760:C:T	1.66989e-14	-1.82553	0.0300911
210496029	chr2:210496029:G:C	1.71089e-12	2.83399	-2.87485e-10
210496067	chr2:210496067:T:C	2.85046e-14	-2.99727e-10	-1.26071
210496251	chr2:210496251:G:T	1.74762e-14	-0.642634	-1.10731
210496471	chr2:210496471:C:T	3.15595e-14	-2.99727e-10	-1.15891
210496618	chr2:210496618:A:G	5.98372e-13	1.78343	-2.87485e-10
210496774	chr2:210496774:T:C	9.51353e-15	-1.64034	-0.717725
210496817	chr2:210496817:A:G	6.9046e-15	-1.48027	-1.19832
210496830	chr2:210496830:T:C	6.75048e-15	-1.49007	-1.2111
210497719	chr2:210497719:A:G	2.66818e-14	-1.7983	0.471502
210497850	chr2:210497850:T:C	8.54082e-15	-1.88741	-0.578509
210498131	chr2:210498131:T:C	6.77365e-15	-1.97225	-0.725485
210498147	chr2:210498147:T:C	9.68262e-14	0.74401	-0.781872
210498992	chr2:210498992:T:A	1.39258e-14	-1.97704	-2.87485e-10
210499457	chr2:210499457:G:A	8.72474e-15	-1.84566	-0.598955
210500184	chr2:210500184:G:A	1.37922e-13	0.416071	-0.100164
210501435	chr2:210501435:C:T	1.33013e-14	-2.00362	-0.0192965
210501444	chr2:210501444:T:C	3.4754e-14	-2.99727e-10	-1.06249
210501731	chr2:210501731:G:T	1.78062e-14	-1.73123	-2.87485e-10
210502020	chr2:210502020:T:C	1.861e-14	-1.68708	-2.87485e-10
210502155	chr2:210502155:T:C	1.7518e-14	-1.90897	0.161414
210502255	chr2:210502255:G:A	2.88553e-14	-2.99727e-10	-1.24849
210502369	chr2:210502369:A:C	7.49387e-15	-1.65462	-0.942077
210502371	chr2:210502371:A:C	1.35959e-14	-1.13657	-0.864445
210502378	chr2:210502378:TA:T	2.51299e-14	-0.330874	-1.05585
210502401	chr2:210502401:T:A	2.86546e-14	-2.99727e-10	-1.25547
210503634	chr2:210503634:C:G	1.39938e-14	-2.00495	0.0327789
210503809	chr2:210503809:G:A	2.88456e-14	-2.99727e-10	-1.24882
210503948	chr2:210503948:A:T	4.86258e-14	0.3031	-1.02973
210504189	chr2:210504189:C:T	2.87918e-14	-2.99727e-10	-1.25069
210504312	chr2:210504312:C:T	6.89978e-15	-2.02603	-0.653262
210504768	chr2:210504768:G:A	5.44737e-14	-2.99727e-10	-0.613061
210504825	chr2:210504825:G:A	2.87095e-14	-2.99727e-10	-1.25355
210505004	chr2:210505004:G:A	5.69726e-14	-2.99727e-10	-0.568208
210505270	chr2:210505270:C:G	9.18292e-14	0.733141	-0.82399
210505406	chr2:210505406:G:A	9.13947e-15	-1.82098	-0.577191
210505765	chr2:210505765:C:T	4.1033e-15	-1.93835	-1.26063
210505772	chr2:210505772:C:T	2.17157e-14	-0.299957	-1.23279
210506225	chr2:210506225:C:T	5.08343e-14	-0.379666	-0.302541
210506250	chr2:210506250:C:T	3.16109e-14	-2.99727e-10	-1.15728
210506321	chr2:210506321:G:A	9.27462e-14	0.676289	-0.757202
210506484	chr2:210506484:C:G	3.75158e-14	-0.986017	-2.87485e-10
210506538	chr2:210506538:C:T	2.91868e-14	-2.99727e-10	-1.23706
210507270	chr2:210507270:T:C	2.26321e-14	-0.715844	-0.775568
210507271	chr2:210507271:G:C	2.94455e-14	-0.419442	-0.808796
210507361	chr2:210507361:A:G	3.09109e-14	-0.38101	-0.798661
210507444	chr2:210507444:C:T	2.92321e-14	-0.445293	-0.790218
210507807	chr2:210507807:C:G	4.37663e-15	-1.88492	-1.24958
210507969	chr2:210507969:C:T	4.30991e-15	-1.93291	-1.21695
210508072	chr2:210508072:G:T	2.76713e-14	-0.561592	-0.72879
210508241	chr2:210508241:A:G	2.60872e-14	-0.486517	-0.862818
210508247	chr2:210508247:C:T	2.64637e-14	-0.657213	-0.67779
210508767	chr2:210508767:C:G	2.30598e-14	-0.250361	-1.22233
210509423	chr2:210509423:C:T	4.32682e-15	-1.90468	-1.24127
210509899	chr2:210509899:A:G	2.93379e-14	-2.99727e-10	-1.2319
210510203	chr2:210510203:A:C	2.94681e-14	-2.99727e-10	-1.22747
210510303	chr2:210510303:G:C	7.06112e-15	-1.90857	-0.747601
210511061	chr2:210511061:G:A	4.91122e-14	-2.99727e-10	-0.716672
210511130	chr2:210511130:C:T	1.72641e-14	-1.84826	0.0861093
210511274	chr2:210511274:C:T	2.85284e-14	-2.99727e-10	-1.25988
210511522	chr2:210511522:T:G	4.5426e-14	-2.99727e-10	-0.794695
210511770	chr2:210511770:G:T	1.75535e-14	-1.85021	0.104686
210511877	chr2:210511877:A:G	2.25804e-14	-0.720781	-0.772913
210512247	chr2:210512247:T:G	2.28538e-14	-0.259736	-1.22192
210512294	chr2:210512294:G:C	3.89437e-14	-2.99727e-10	-0.948662
210513184	chr2:210513184:C:A	1.68342e-14	-1.70473	-0.0826338
210513186	chr2:210513186:C:A	5.45225e-14	-2.99727e-10	-0.612165
210513812	chr2:210513812:T:C	2.89431e-14	-2.99727e-10	-1.24545
210514473	chr2:210514473:C:G	2.85237e-14	-2.99727e-10	-1.26004
210514530	chr2:210514530:A:G	2.37342e-14	-0.665464	-0.778396
210514856	chr2:210514856:A:G	1.81986e-13	0.46953	0.123619
210515609	chr2:210515609:G:A	2.47456e-14	-0.626681	-0.775452
210516304	chr2:210516304:G:A	2.75544e-14	-1.29462	-2.87485e-10
210516549	chr2:210516549:C:G	2.85173e-14	-2.99727e-10	-1.26027
210516611	chr2:210516611:C:T	6.84021e-15	-2.03519	-0.652769
210516762	chr2:210516762:T:C	2.36833e-14	-0.22014	-1.22587
210516839	chr2:210516839:A:G	5.22065e-14	-2.99727e-10	-0.655571
210517737	chr2:210517737:T:A	2.31684e-14	-0.735551	-0.732441
210517860	chr2:210517860:C:T	2.23055e-14	-0.774025	-0.73192
210517959	chr2:210517959:C:T	1.37791e-14	-1.98762	-2.87485e-10
210517965	chr2:210517965:A:G	6.95473e-14	-2.99727e-10	-0.368771
210518720	chr2:210518720:T:C	8.88649e-14	0.708488	-0.83215
210518887	chr2:210518887:A:G	2.91133e-14	-2.99727e-10	-1.23959
210519402	chr2:210519402:A:G	2.61149e-14	-0.672339	-0.675934
210519498	chr2:210519498:C:T	2.49248e-14	-0.699794	-0.69512
210520465	chr2:210520465:T:C	3.25918e-14	-2.99727e-10	-1.12672
210520694	chr2:210520694:C:G	3.51816e-14	-2.99727e-10	-1.05026
210520960	chr2:210520960:A:G	6.06957e-15	-1.94464	-0.862851
210521619	chr2:210521619:A:G	2.87687e-14	-2.99727e-10	-1.25149
210521760	chr2:210521760:G:A	2.29686e-14	-0.260384	-1.21627
210521813	chr2:210521813:A:G	2.30314e-14	-0.778781	-0.69514
210521940	chr2:210521940:T:A	7.13711e-14	0.192665	-0.535551
210522212	chr2:210522212:T:A	6.59629e-14	0.545014	-0.966701
210522233	chr2:210522233:T:C	2.28816e-14	-0.77872	-0.701728
210522362	chr2:210522362:G:C	4.29111e-14	-2.99727e-10	-0.851647
210522479	chr2:210522479:G:A	2.31089e-14	-0.775229	-0.695332
210523441	chr2:210523441:A:C	2.15271e-14	-0.775691	-0.765773
210523511	chr2:210523511:C:T	6.19857e-15	-1.91552	-0.87094
210523768	chr2:210523768:T:G	5.13473e-14	-2.99727e-10	-0.672167
210524545	chr2:210524545:T:C	9.6189e-15	-1.88883	-0.458221
210524698	chr2:210524698:T:C	2.29801e-14	-0.566522	-0.909628
210525630	chr2:210525630:T:C	2.24595e-13	-2.99727e-10	0.803522
210526520	chr2:210526520:C:T	2.87002e-14	-2.99727e-10	-1.25388
210526986	chr2:210526986:G:A	3.82821e-13	1.33679	-2.87485e-10
210526992	chr2:210526992:A:G	7.31033e-14	0.44522	-0.764125
210527055	chr2:210527055:A:G	2.86804e-14	-2.99727e-10	-1.25456
210527340	chr2:210527340:A:G	2.87746e-14	-2.99727e-10	-1.25129
210527694	chr2:210527694:C:T	2.87841e-14	-2.99727e-10	-1.25096
210527707	chr2:210527707:C:T	1.31099e-14	-2.03741	-2.87485e-10
210528793	chr2:210528793:T:C	3.11429e-14	-2.99727e-10	-1.17219
210528849	chr2:210528849:G:A	2.86946e-14	-2.99727e-10	-1.25407
210528915	chr2:210528915:C:T	2.89565e-14	-2.99727e-10	-1.24499
210529233	chr2:210529233:G:A	9.32534e-14	0.509914	-0.585372
210529463	chr2:210529463:G:T	3.00447e-14	-2.99727e-10	-1.20809
210529675	chr2:210529675:G:A	1.02124e-13	0.743161	-0.727755
210529725	chr2:210529725:A:T	4.74179e-13	1.55081	-2.87485e-10
210529945	chr2:210529945:T:C	2.90775e-14	-2.99727e-10	-1.24081
210530384	chr2:210530384:A:G	5.27784e-14	-2.99727e-10	-0.644677
210530415	chr2:210530415:T:C	3.15477e-14	-2.99727e-10	-1.15928
210530571	chr2:210530571:A:G	2.87216e-14	-2.99727e-10	-1.25313
210530652	chr2:210530652:G:A	2.86968e-14	-2.99727e-10	-1.25399
210530659	chr2:210530659:G:C	3.05033e-14	-2.99727e-10	-1.19294
210531956	chr2:210531956:G:A	8.35821e-14	0.962894	-1.14784
210531996	chr2:210531996:C:G	2.97023e-14	-2.99727e-10	-1.21955
210532452	chr2:210532452:C:T	8.858e-14	0.567622	-0.694495
210532536	chr2:210532536:A:G	5.97818e-14	-2.99727e-10	-0.520077
210532686	chr2:210532686:G:A	5.3578e-15	-1.89038	-1.04185
210532798	chr2:210532798:A:T	7.23593e-14	0.662432	-0.991566
210533048	chr2:210533048:G:A	3.52571e-14	-2.99727e-10	-1.04811
210533062	chr2:210533062:G:A	9.96978e-14	1.14303	-1.15166
210533213	chr2:210533213:A:G	8.93635e-14	0.905412	-1.02348
210533493	chr2:210533493:A:G	6.51509e-14	-2.99727e-10	-0.434073
210533639	chr2:210533639:T:C	4.95536e-14	-2.99727e-10	-0.707723
210533769	chr2:210533769:A:G	3.84381e-14	-2.99727e-10	-0.961731
210533945	chr2:210533945:A:G	6.35058e-14	-2.99727e-10	-0.459648
210534029	chr2:210534029:T:C	4.64242e-15	-1.8585	-1.21705
210534795	chr2:210534795:G:A	2.91832e-14	-2.99727e-10	-1.23719
210535027	chr2:210535027:G:A	5.81324e-14	0.547004	-1.09506
210535374	chr2:210535374:C:G	3.53934e-14	-2.99727e-10	-1.04425
210535405	chr2:210535405:T:A	3.62806e-14	-1.0195	-2.87485e-10
210536392	chr2:210536392:C:T	2.21294e-14	-1.59564	0.0817738
210536452	chr2:210536452:C:A	6.46979e-14	0.682416	-1.12347
210536617	chr2:210536617:C:T	7.39672e-14	0.807279	-1.11444
210537387	chr2:210537387:G:A	4.59254e-14	-2.99727e-10	-0.78376
210537756	chr2:210537756:T:A	7.40637e-14	0.893432	-1.19928
210537810	chr2:210537810:CAT:C	3.81087e-14	-2.99727e-10	-0.970336
210538027	chr2:210538027:C:A	4.6061e-14	-2.99727e-10	-0.780812
210538123	chr2:210538123:A:T	4.19881e-14	-2.99727e-10	-0.873393
210538389	chr2:210538389:T:C	5.03273e-14	-0.692232	-2.87485e-10
210538393	chr2:210538393:G:A	9.75918e-14	1.219	-1.24898
210538798	chr2:210538798:G:A	3.84015e-14	-2.99727e-10	-0.962683
210538916	chr2:210538916:T:A	8.42769e-14	1.00185	-1.17852
210538948	chr2:210538948:CT:C	1.66048e-13	-2.99727e-10	0.501498
210538954	chr2:210538954:C:G	1.65915e-13	-2.99727e-10	0.500699
210539001	chr2:210539001:A:G	6.53233e-14	0.670569	-1.102
210539205	chr2:210539205:G:A	8.57224e-14	1.00542	-1.16508
210539311	chr2:210539311:T:G	6.66934e-14	0.696847	-1.10752
210539798	chr2:210539798:A:G	3.61977e-14	-2.99727e-10	-1.02178
210540137	chr2:210540137:TA:T	3.54834e-14	-2.99727e-10	-1.04171
210540148	chr2:210540148:C:T	4.55884e-14	-2.99727e-10	-0.791126
210540243	chr2:210540243:T:G	2.85805e-14	-2.99727e-10	-1.25805
210540256	chr2:210540256:C:T	3.53588e-14	-2.99727e-10	-1.04523
210540313	chr2:210540313:A:C	1.33966e-14	-2.01577	-2.87485e-10
210541258	chr2:210541258:T:C	1.31736e-14	-2.03256	-2.87485e-10
210541483	chr2:210541483:G:A	7.04087e-15	-1.98094	-0.678103
210541695	chr2:210541695:G:A	6.95728e-14	-2.99727e-10	-0.368405
210542746	chr2:210542746:G:A	2.857e-14	-2.99727e-10	-1.25842
210543032	chr2:210543032:C:T	5.2473e-14	0.570005	-1.22049
210543163	chr2:210543163:C:G	2.85754e-14	-2.99727e-10	-1.25823
210543894	chr2:210543894:C:T	9.69801e-14	0.661335	-0.697609
210544918	chr2:210544918:A:G	4.926e-14	-2.99727e-10	-0.713667
210545008	chr2:210545008:C:T	8.88879e-14	1.0648	-1.1882
210545076	chr2:210545076:G:T	7.6182e-14	0.820532	-1.09818
210545256	chr2:210545256:A:G	6.98297e-14	-2.99727e-10	-0.364719
210545330	chr2:210545330:T:C	2.85817e-14	-2.99727e-10	-1.25801
210545359	chr2:210545359:T:C	1.33867e-14	-2.01652	-2.87485e-10
210545451	chr2:210545451:C:T	3.23514e-14	-2.99727e-10	-1.13412
210545957	chr2:210545957:C:A	4.36281e-14	-2.99727e-10	-0.835077
210546393	chr2:210546393:C:T	7.89456e-14	-2.99727e-10	-0.242019
210546981	chr2:210546981:C:T	6.94732e-14	-2.99727e-10	-0.369838
210547139	chr2:210547139:G:A	3.31815e-14	-2.99727e-10	-1.10879
210547567	chr2:210547567:A:G	3.1783e-14	-2.99727e-10	-1.15185
210547616	chr2:210547616:T:G	3.25603e-14	-2.99727e-10	-1.12769
210548057	chr2:210548057:T:C	3.83421e-14	-2.99727e-10	-0.964231
210548086	chr2:210548086:G:A	2.84657e-14	-2.99727e-10	-1.26208
210548341	chr2:210548341:C:T	3.62082e-14	-0.437723	-0.583771
210548898	chr2:210548898:C:T	3.01023e-14	-2.99727e-10	-1.20618
210549354	chr2:210549354:T:G	3.39992e-14	-2.99727e-10	-1.08444
210549625	chr2:210549625:A:G	5.90027e-14	0.614065	-1.14726
210549808	chr2:210549808:A:G	8.61667e-14	0.634629	-0.789124
210549833	chr2:210549833:T:G	1.28042e-12	2.54417	-2.87485e-10
210550235	chr2:210550235:G:A	4.17653e-14	-2.99727e-10	-0.878713
210550699	chr2:210550699:A:G	1.62127e-14	-1.82499	-2.87485e-10
210550849	chr2:210550849:A:G	1.97775e-14	-1.62623	-2.87485e-10
210551110	chr2:210551110:C:G	6.40913e-14	-2.99727e-10	-0.45047
210551203	chr2:210551203:T:C	5.77894e-14	-2.99727e-10	-0.553974
210551623	chr2:210551623:T:A	3.05695e-14	-2.99727e-10	-1.19078
210552645	chr2:210552645:C:A	4.13293e-14	-2.99727e-10	-0.889206
210552874	chr2:210552874:A:G	2.87077e-14	-2.99727e-10	-1.25361
210553194	chr2:210553194:C:G	8.57708e-14	0.657112	-0.816213
210553554	chr2:210553554:AG:A	6.33855e-14	0.667275	-1.12882
210553559	chr2:210553559:G:A	6.3114e-14	0.652434	-1.11827
210553667	chr2:210553667:T:C	3.54372e-14	-2.99727e-10	-1.04302
210553699	chr2:210553699:T:A	3.15406e-14	-2.99727e-10	-1.1595
210553763	chr2:210553763:G:A	6.66956e-14	-2.99727e-10	-0.410639
210554254	chr2:210554254:C:T	3.31841e-14	-2.99727e-10	-1.10871
210554372	chr2:210554372:T:C	2.9845e-14	-2.99727e-10	-1.21476
210554695	chr2:210554695:T:C	3.68615e-14	-2.99727e-10	-1.00361
210554763	chr2:210554763:C:T	2.88061e-14	-2.99727e-10	-1.25019
210554805	chr2:210554805:G:A	4.45423e-14	-2.99727e-10	-0.814339
210554874	chr2:210554874:G:C	3.04191e-14	-2.99727e-10	-1.19571
210555198	chr2:210555198:G:A	7.87959e-14	0.581634	-0.825552
210555207	chr2:210555207:C:T	3.85786e-14	-2.99727e-10	-0.95808
210555401	chr2:210555401:G:T	4.43899e-15	-1.85872	-1.26164
210555483	chr2:210555483:A:C	8.23318e-14	0.597295	-0.797316
210556229	chr2:210556229:T:A	2.85587e-14	-2.99727e-10	-1.25882
210556381	chr2:210556381:G:T	2.97477e-14	-2.99727e-10	-1.21803
210556540	chr2:210556540:G:A	3.264e-14	-2.99727e-10	-1.12524
210556705	chr2:210556705:T:G	1.30551e-13	0.260985	-2.87485e-10
210556728	chr2:210556728:A:ATCT	7.10792e-14	0.77497	-1.12195
210556983	chr2:210556983:G:A	3.31368e-14	-2.99727e-10	-1.11014
210557609	chr2:210557609:A:C	7.14135e-15	-1.91278	-0.732099
210557736	chr2:210557736:T:C	5.42958e-14	-2.99727e-10	-0.616332
210557821	chr2:210557821:G:T	3.84245e-14	-2.99727e-10	-0.962084
210558153	chr2:210558153:A:G	4.87993e-14	-2.99727e-10	-0.723062
210558362	chr2:210558362:A:G	2.8796e-14	-2.99727e-10	-1.25054
210559053	chr2:210559053:G:A	4.76668e-14	0.464051	-1.2106
210560482	chr2:210560482:G:A	2.85621e-14	-2.99727e-10	-1.2587
210560497	chr2:210560497:T:G	4.05802e-14	-2.99727e-10	-0.907497
210560912	chr2:210560912:C:T	3.226e-14	-2.99727e-10	-1.13695
210561236	chr2:210561236:A:G	3.00399e-14	-2.99727e-10	-1.20825
210561241	chr2:210561241:G:A	2.93173e-14	-2.99727e-10	-1.2326
210561836	chr2:210561836:T:G	2.85641e-14	-2.99727e-10	-1.25863
210562852	chr2:210562852:C:T	9.95667e-14	1.13017	-1.14012
210562949	chr2:210562949:G:A	4.05923e-14	-2.99727e-10	-0.907199
210563475	chr2:210563475:G:A	2.85047e-14	-2.99727e-10	-1.26071
210563630	chr2:210563630:T:G	4.65685e-14	0.464971	-1.23483
210563673	chr2:210563673:T:C	3.00455e-14	-2.99727e-10	-1.20807
210564401	chr2:210564401:A:C	2.96803e-14	-2.99727e-10	-1.2203
210564791	chr2:210564791:G:A	4.49107e-14	0.449673	-1.25578
210565236	chr2:210565236:T:G	1.14665e-14	-0.948485	-1.22286
210565268	chr2:210565268:C:T	3.1401e-14	0.045492	-1.20943
210565609	chr2:210565609:G:A	1.88091e-14	-0.415115	-1.26132
210566314	chr2:210566314:G:T	6.44726e-15	-1.971	-0.776127
210566350	chr2:210566350:C:T	4.78477e-14	0.481561	-1.22432
210566876	chr2:210566876:C:T	3.87657e-14	-2.99727e-10	-0.953243
210567153	chr2:210567153:G:A	6.45804e-15	-1.96816	-0.777296
210567285	chr2:210567285:T:G	3.31327e-14	-2.99727e-10	-1.11026
210567955	chr2:210567955:A:G	1.4156e-14	-1.96064	-2.87485e-10
210567982	chr2:210567982:C:T	3.02074e-14	-2.99727e-10	-1.20269
210568973	chr2:210568973:A:G	6.57615e-15	-1.79914	-0.928186
210569014	chr2:210569014:A:G	2.32717e-14	-0.203349	-1.26019
210569066	chr2:210569066:A:G	1.92676e-14	-0.664612	-0.98774
210569114	chr2:210569114:G:C	1.94147e-13	-2.99727e-10	0.657838
210569927	chr2:210569927:T:TGGACCTCTGTCAACGAGGACTGA	4.05149e-14	-2.99727e-10	-0.909109
210569980	chr2:210569980:A:G	1.67175e-13	-2.99727e-10	0.508264
210570761	chr2:210570761:T:C	2.20067e-14	-0.562463	-0.956969
210570927	chr2:210570927:C:T	5.10136e-14	-2.99727e-10	-0.678687
210570996	chr2:210570996:T:C	2.84738e-14	-2.99727e-10	-1.26179
210571341	chr2:210571341:C:T	2.24623e-14	-0.238629	-1.26031
210572195	chr2:210572195:A:G	4.28461e-14	-2.99727e-10	-0.853163
210572321	chr2:210572321:T:G	3.40705e-14	-0.334408	-0.747937
210572394	chr2:210572394:T:C	1.36468e-14	-1.99727	-2.87485e-10
210572663	chr2:210572663:C:G	4.26346e-15	-1.91246	-1.24824
210572750	chr2:210572750:G:A	6.24046e-14	-2.99727e-10	-0.47714
210572890	chr2:210572890:T:C	1.94866e-14	-0.876416	-0.764638
210573149	chr2:210573149:TA:T	4.58439e-14	-2.99727e-10	-0.785537
210573200	chr2:210573200:G:T	3.42801e-14	-2.99727e-10	-1.07621
210573205	chr2:210573205:T:A	3.37967e-14	-2.99727e-10	-1.09042
210573749	chr2:210573749:C:T	3.80374e-14	-2.99727e-10	-0.97221
210573768	chr2:210573768:G:C	5.08785e-14	-2.99727e-10	-0.681339
210574123	chr2:210574123:A:G	1.35001e-13	-2.99727e-10	0.294505
210574656	chr2:210574656:G:T	4.32055e-14	-2.99727e-10	-0.844812
210575201	chr2:210575201:G:C	5.43166e-14	-2.99727e-10	-0.615949
210575680	chr2:210575680:C:A	3.08731e-13	-2.99727e-10	1.12169
210575769	chr2:210575769:TTGAG:T	1.3498e-14	-2.00824	-2.87485e-10
210576255	chr2:210576255:C:T	5.40668e-14	-2.99727e-10	-0.620559
210576702	chr2:210576702:C:T	3.08075e-14	-2.99727e-10	-1.18302
210576880	chr2:210576880:G:A	3.92354e-14	-2.99727e-10	-0.941199
210577582	chr2:210577582:C:T	4.00546e-14	-0.920536	-2.87485e-10
210577751	chr2:210577751:C:T	1.38285e-14	-1.98405	-2.87485e-10
210578356	chr2:210578356:C:T	6.41844e-15	-1.97484	-0.776764
210578381	chr2:210578381:A:G	2.85257e-14	-2.99727e-10	-1.25997
210578636	chr2:210578636:T:TA	3.37451e-14	-2.99727e-10	-1.09194
210578745	chr2:210578745:A:G	3.46655e-14	-2.99727e-10	-1.06503
210578779	chr2:210578779:A:C	7.0872e-15	-1.39449	-1.258
210580338	chr2:210580338:A:G	3.76735e-14	-2.99727e-10	-0.981821
210580490	chr2:210580490:A:G	7.17275e-15	-1.79807	-0.842423
210580532	chr2:210580532:T:A	8.04811e-14	-2.99727e-10	-0.222757
210580637	chr2:210580637:G:A	4.64097e-14	-2.99727e-10	-0.77327
210581496	chr2:210581496:G:A	2.95537e-14	-2.99727e-10	-1.22457
210583001	chr2:210583001:A:C	1.37861e-14	-1.98712	-2.87485e-10
210583226	chr2:210583226:A:T	2.95576e-14	-0.088513	-1.13593
210583900	chr2:210583900:G:A	6.08097e-15	-2.00748	-0.798131
210583959	chr2:210583959:G:A	5.46325e-13	-2.99727e-10	1.69244
210583969	chr2:210583969:A:T	1.12476e-14	-0.934028	-1.2566
210584100	chr2:210584100:T:G	5.26031e-14	-2.99727e-10	-0.648003
210584937	chr2:210584937:C:T	1.79156e-14	-0.672531	-1.05258
210585185	chr2:210585185:T:C	9.48527e-15	-1.12894	-1.2321
210585226	chr2:210585226:T:A	6.54843e-15	-1.94141	-0.790139
210585497	chr2:210585497:A:G	5.41805e-14	-2.99727e-10	-0.618458
210585672	chr2:210585672:T:C	1.00624e-14	-1.06493	-1.23704
210585678	chr2:210585678:TAACA:T	3.03876e-14	-2.99727e-10	-1.19674
210585744	chr2:210585744:G:T	2.05963e-13	-2.99727e-10	0.716916
210585986	chr2:210585986:G:A	6.68764e-15	-1.97558	-0.734936
210586575	chr2:210586575:A:G	4.57371e-14	-2.99727e-10	-0.78787
210586718	chr2:210586718:G:C	9.65726e-14	-2.99727e-10	-0.0404843
210587563	chr2:210587563:CTT:C	6.69121e-15	-2.03935	-0.670631
210587749	chr2:210587749:T:G	7.83934e-14	-2.99727e-10	-0.249039
210587874	chr2:210587874:TAC:T	4.16159e-14	0.195637	-1.07793
210587980	chr2:210587980:T:C	1.48687e-14	-1.91152	-2.87485e-10
210588296	chr2:210588296:A:C	3.57833e-14	-2.99727e-10	-1.0333
210588313	chr2:210588313:A:G	5.59136e-14	-2.99727e-10	-0.586971
210589077	chr2:210589077:A:G	2.76924e-14	-0.695005	-0.594616
210589409	chr2:210589409:G:A	2.54015e-14	-0.118044	-1.25793
210589734	chr2:210589734:G:A	2.85409e-14	-2.99727e-10	-1.25944
210590090	chr2:210590090:T:C	4.70927e-14	-2.99727e-10	-0.758662
210590276	chr2:210590276:G:C	3.04812e-14	-2.99727e-10	-1.19367
210590557	chr2:210590557:A:G	3.05452e-14	0.050729	-1.2423
210590618	chr2:210590618:T:C	2.40762e-14	-0.392412	-1.03714
210590990	chr2:210590990:T:C	6.65645e-13	-2.99727e-10	1.88998
210591229	chr2:210591229:A:G	1.02142e-14	-1.27235	-1.01466
210591590	chr2:210591590:C:T	4.49661e-14	-0.80487	-2.87485e-10
210591767	chr2:210591767:A:C	4.91967e-14	-2.99727e-10	-0.714952
210591915	chr2:210591915:C:T	2.96177e-14	-0.242366	-0.980041
210591951	chr2:210591951:C:G	2.84662e-14	-2.99727e-10	-1.26206
210592082	chr2:210592082:C:T	2.87791e-14	-2.99727e-10	-1.25113
210592537	chr2:210592537:C:T	2.20334e-14	-0.594297	-0.923924
210593055	chr2:210593055:A:G	2.87576e-14	-2.99727e-10	-1.25188
210593274	chr2:210593274:C:G	6.66432e-14	-2.99727e-10	-0.411426
210593876	chr2:210593876:A:G	2.85399e-14	-2.99727e-10	-1.25948
210593941	chr2:210593941:A:G	3.8247e-14	-2.99727e-10	-0.966713
210594154	chr2:210594154:A:G	7.23702e-13	-2.99727e-10	1.9736
210594262	chr2:210594262:A:T	5.17444e-14	-2.99727e-10	-0.664462
210594381	chr2:210594381:C:A	2.95339e-14	-2.99727e-10	-1.22524
210594557	chr2:210594557:C:A	3.99826e-14	-2.99727e-10	-0.922336
210595589	chr2:210595589:G:A	3.24153e-14	-2.99727e-10	-1.13215
210595702	chr2:210595702:A:C	1.31123e-14	-2.03723	-2.87485e-10
210595978	chr2:210595978:G:A	2.2589e-14	-0.50301	-0.990304
210596106	chr2:210596106:G:A	3.3057e-14	-2.99727e-10	-1.11254
210596388	chr2:210596388:G:A	2.68733e-14	-0.0624778	-1.25717
210596890	chr2:210596890:T:C	3.05327e-14	-1.19198	-2.87485e-10
210597084	chr2:210597084:G:A	5.87218e-14	-2.99727e-10	-0.537968
210597156	chr2:210597156:T:A	1.44291e-14	-0.907285	-1.03425
210597683	chr2:210597683:G:A	2.89313e-14	-2.99727e-10	-1.24585
210598826	chr2:210598826:A:T	8.75991e-15	-1.20912	-1.23147
210598915	chr2:210598915:T:C	2.99996e-14	-2.99727e-10	-1.2096
210599075	chr2:210599075:C:A	3.15953e-14	-2.99727e-10	-1.15777
210599142	chr2:210599142:G:A	3.00109e-14	-2.99727e-10	-1.20922
210599825	chr2:210599825:A:G	2.8853e-14	-2.99727e-10	-1.24856
210599829	chr2:210599829:C:T	1.93707e-14	-0.388928	-1.25809
210600199	chr2:210600199:G:T	1.50039e-13	-2.99727e-10	0.40012
210600264	chr2:210600264:A:G	2.95638e-14	-2.99727e-10	-1.22423
210600389	chr2:210600389:G:A	3.60542e-14	-0.0136286	-1.01213
210601056	chr2:210601056:T:C	1.733e-14	-0.652958	-1.10538
210601372	chr2:210601372:T:C	1.29958e-14	-2.04615	-2.87485e-10
210601413	chr2:210601413:C:A	3.01584e-14	-2.99727e-10	-1.20432
210601542	chr2:210601542:A:T	3.40194e-14	-2.99727e-10	-1.08385
210601654	chr2:210601654:T:C	8.44128e-14	-2.99727e-10	-0.17506
210602824	chr2:210602824:A:G	2.41938e-14	-0.20812	-1.21656
210603195	chr2:210603195:A:T	2.85547e-14	-2.99727e-10	-1.25896
210604166	chr2:210604166:G:A	6.31472e-14	-2.99727e-10	-0.46531
210604399	chr2:210604399:A:G	3.63088e-14	-0.719027	-0.299691
210604466	chr2:210604466:T:G	2.38558e-14	-0.516966	-0.921788
210605362	chr2:210605362:T:C	6.23061e-15	-2.04596	-0.735342
210605472	chr2:210605472:T:C	3.31575e-14	0.0649582	-1.17447
210605769	chr2:210605769:T:G	7.3727e-15	-1.47579	-1.13721
210606058	chr2:210606058:A:G	2.87539e-14	-2.99727e-10	-1.25201
210606236	chr2:210606236:T:C	5.08061e-15	-1.96713	-1.01821
210606313	chr2:210606313:G:T	2.64167e-14	-1.33678	-2.87485e-10
210606347	chr2:210606347:G:A	2.32622e-13	0.710499	0.128137
210606444	chr2:210606444:G:C	4.09673e-14	-2.99727e-10	-0.898004
210606515	chr2:210606515:A:T	2.86855e-14	-2.99727e-10	-1.25439
210606638	chr2:210606638:T:C	2.8472e-14	-2.99727e-10	-1.26186
210607570	chr2:210607570:A:G	2.86522e-14	-2.99727e-10	-1.25555
210607691	chr2:210607691:A:T	1.30378e-14	-2.04292	-2.87485e-10
210607807	chr2:210607807:C:A	6.5055e-14	-2.99727e-10	-0.435546
210608078	chr2:210608078:T:C	2.87942e-14	-2.99727e-10	-1.25061
210608133	chr2:210608133:G:A	3.17143e-14	-2.99727e-10	-1.15401
210608161	chr2:210608161:G:A	3.03947e-14	-2.99727e-10	-1.19651
210608841	chr2:210608841:A:G	3.7972e-14	-2.99727e-10	-0.97393
210609306	chr2:210609306:G:C	2.97249e-14	-2.99727e-10	-1.21879
210609596	chr2:210609596:C:T	3.39103e-14	-2.99727e-10	-1.08706
210610259	chr2:210610259:A:G	2.88239e-14	-2.99727e-10	-1.24957
210610819	chr2:210610819:A:G	3.13784e-14	-2.99727e-10	-1.16466
210610940	chr2:210610940:A:G	2.99184e-14	-2.99727e-10	-1.21231
210611122	chr2:210611122:A:C	2.84844e-14	-2.99727e-10	-1.26142
210611423	chr2:210611423:G:T	3.03293e-14	-2.99727e-10	-1.19867
210611547	chr2:210611547:AT:A	5.52591e-15	-2.04821	-0.85312
210611570	chr2:210611570:C:T	2.96558e-14	-2.99727e-10	-1.22112
210612119	chr2:210612119:C:A	2.86581e-14	-2.99727e-10	-1.25534
210612173	chr2:210612173:C:T	1.29694e-14	-2.04818	-2.87485e-10
210612494	chr2:210612494:A:G	2.84894e-14	-2.99727e-10	-1.26125
210612585	chr2:210612585:C:T	2.84945e-14	-2.99727e-10	-1.26107
210612653	chr2:210612653:A:G	2.04992e-14	-1.5904	-2.87485e-10
210613281	chr2:210613281:G:C	1.40534e-14	-1.96791	-2.87485e-10
210613292	chr2:210613292:A:G	3.26508e-14	-2.99727e-10	-1.12491
210613642	chr2:210613642:A:C	1.22997e-14	-1.3813	-0.719904
210613704	chr2:210613704:G:A	5.62969e-15	-2.0442	-0.838528
210613738	chr2:210613738:T:C	1.6084e-13	-2.99727e-10	0.469629
210613922	chr2:210613922:C:T	2.84821e-14	-2.99727e-10	-1.2615
210614338	chr2:210614338:C:T	1.56039e-14	-1.86325	-2.87485e-10
210614473	chr2:210614473:A:C	4.06683e-14	-2.99727e-10	-0.905331
210615107	chr2:210615107:T:A	3.60697e-14	-2.99727e-10	-1.02533
210615233	chr2:210615233:A:C	1.31763e-13	-2.99727e-10	0.270224
210615967	chr2:210615967:G:A	1.01592e-14	-1.15205	-1.14035
210616309	chr2:210616309:A:G	1.98577e-14	-1.62218	-2.87485e-10
210616533	chr2:210616533:C:G	6.73592e-14	0.112927	-0.513667
210616990	chr2:210616990:C:T	2.84808e-14	-2.99727e-10	-1.26155
210617252	chr2:210617252:C:A	1.16261e-13	-2.99727e-10	0.145063
210617549	chr2:210617549:T:G	1.73843e-14	-1.75521	-2.87485e-10
210617676	chr2:210617676:G:C	4.70808e-15	-2.04278	-1.01872
210618486	chr2:210618486:C:G	1.39822e-12	2.63217	-2.87485e-10
210618838	chr2:210618838:A:G	4.46737e-14	-2.99727e-10	-0.811394
210619193	chr2:210619193:G:A	2.84704e-14	-2.99727e-10	-1.26191
210619366	chr2:210619366:A:G	2.96584e-14	-2.99727e-10	-1.22103
210619747	chr2:210619747:A:G	3.08429e-14	-2.99727e-10	-1.18187
210620683	chr2:210620683:T:G	2.84454e-14	-1.01445	-0.248345
210620747	chr2:210620747:G:T	3.07098e-14	-1.1862	-2.87485e-10
210620752	chr2:210620752:T:A	2.6645e-14	-1.5702	0.242024
210621644	chr2:210621644:T:G	5.03311e-15	-1.94189	-1.05285
210622552	chr2:210622552:G:C	4.69387e-14	-2.99727e-10	-0.761936
210622555	chr2:210622555:T:G	2.84655e-14	-2.99727e-10	-1.26208
210622616	chr2:210622616:T:C	5.90594e-15	-2.00366	-0.831162
210622976	chr2:210622976:T:C	4.26531e-14	-2.99727e-10	-0.857679
210623352	chr2:210623352:A:G	2.87828e-14	-2.99727e-10	-1.251
210623366	chr2:210623366:G:A	3.16257e-14	-2.99727e-10	-1.15681
210623959	chr2:210623959:C:A	7.04182e-15	-2.01345	-0.645464
210624510	chr2:210624510:T:A	1.30501e-14	-2.04198	-2.87485e-10
210625091	chr2:210625091:T:C	5.31837e-15	-1.9704	-0.969211
210625946	chr2:210625946:CTGTT:C	2.99157e-14	-2.99727e-10	-1.2124
210625952	chr2:210625952:G:T	2.29344e-14	-1.47814	-2.87485e-10
210626169	chr2:210626169:A:G	1.37276e-14	-1.99137	-2.87485e-10
210626296	chr2:210626296:T:G	1.77698e-14	-1.19002	-0.543254
210626451	chr2:210626451:G:T	2.94996e-14	-2.99727e-10	-1.2264
210626667	chr2:210626667:C:G	3.76398e-14	-2.99727e-10	-0.982716
210627054	chr2:210627054:G:A	1.3754e-13	-2.99727e-10	0.313137
210627141	chr2:210627141:G:A	3.07417e-14	-2.99727e-10	-1.18516
210627368	chr2:210627368:A:G	2.85254e-14	-2.99727e-10	-1.25998
210628007	chr2:210628007:G:A	3.12031e-14	-2.99727e-10	-1.17026
210628077	chr2:210628077:A:G	2.89554e-14	-2.99727e-10	-1.24502
210628383	chr2:210628383:C:A	8.27766e-14	-0.580933	0.3863
210628844	chr2:210628844:C:A	2.84695e-14	-2.99727e-10	-1.26195
210629286	chr2:210629286:A:G	5.89119e-15	-1.83076	-1.00656
210629561	chr2:210629561:C:T	2.84659e-14	-2.99727e-10	-1.26207
210630386	chr2:210630386:T:C	6.71682e-14	-0.886359	0.48278
210631387	chr2:210631387:G:A	1.6831e-14	-1.78756	-2.87485e-10
210633699	chr2:210633699:C:A	1.0676e-13	0.580292	-0.520484
210633719	chr2:210633719:A:G	8.85273e-14	-2.99727e-10	-0.127468
210633975	chr2:210633975:T:C	5.38905e-15	-2.00893	-0.917482
210634062	chr2:210634062:G:A	4.86493e-14	-2.99727e-10	-0.726141
210634188	chr2:210634188:T:C	4.54282e-15	-1.91471	-1.18253
210634298	chr2:210634298:C:T	2.89345e-14	-2.99727e-10	-1.24574
210634622	chr2:210634622:A:G	2.9499e-14	-2.99727e-10	-1.22642
210634643	chr2:210634643:A:G	3.27953e-14	-0.825822	-0.294671
210634670	chr2:210634670:T:A	3.79216e-14	-0.831909	-0.14335
210634680	chr2:210634680:G:T	3.23895e-14	-0.089108	-1.04384
210635141	chr2:210635141:C:T	1.01768e-13	0.0119198	-2.87485e-10
210635235	chr2:210635235:A:G	3.52676e-14	-0.875683	-0.172133
210635255	chr2:210635255:A:C	3.18947e-14	-0.891558	-0.256782
210635921	chr2:210635921:AGGGAAATAGCC:A	5.64475e-15	-1.84968	-1.03037
210636116	chr2:210636116:A:G	8.34653e-15	-1.24112	-1.24781
210636163	chr2:210636163:A:T	1.6995e-13	-0.563754	1.08848
210636469	chr2:210636469:T:G	2.58189e-14	-1.35967	-2.87485e-10
210636478	chr2:210636478:A:G	5.27942e-14	-0.651036	0.00665905
210636599	chr2:210636599:A:G	7.45654e-14	-2.99727e-10	-0.299102
210636713	chr2:210636713:A:G	7.38939e-14	0.759901	-1.06805
210636877	chr2:210636877:G:A	3.99007e-14	-0.0493383	-0.875047
210637323	chr2:210637323:T:A	6.90798e-15	-1.57459	-1.10351
210637407	chr2:210637407:G:A	6.87247e-15	-1.59464	-1.08862
210637891	chr2:210637891:T:A	2.89335e-14	-2.99727e-10	-1.24578
210638104	chr2:210638104:A:G	2.8822e-14	-2.99727e-10	-1.24964
210638289	chr2:210638289:G:C	1.17247e-13	-2.99727e-10	0.153503
210638386	chr2:210638386:T:G	2.68975e-14	-1.31875	-2.87485e-10
210638525	chr2:210638525:T:G	1.19737e-13	-2.99727e-10	0.174519
210638526	chr2:210638526:T:A	1.19061e-13	-2.99727e-10	0.168859
210638588	chr2:210638588:C:G	2.98262e-14	-2.99727e-10	-1.21539
210638599	chr2:210638599:G:A	7.02349e-15	-1.57871	-1.08281
210638675	chr2:210638675:A:T	2.89293e-14	-2.99727e-10	-1.24592
210638832	chr2:210638832:G:T	7.05654e-15	-1.58022	-1.07661
210638991	chr2:210638991:C:G	1.19075e-13	-2.99727e-10	0.168972
210639067	chr2:210639067:T:G	2.87351e-14	-2.99727e-10	-1.25266
210639132	chr2:210639132:A:G	2.5362e-14	-1.37753	-2.87485e-10
210639341	chr2:210639341:G:A	7.06632e-15	-1.54736	-1.10808
210639350	chr2:210639350:C:T	6.22646e-15	-1.74597	-1.036
210639351	chr2:210639351:G:A	1.17137e-13	-2.99727e-10	0.152565
210639474	chr2:210639474:C:T	3.23419e-14	-0.313695	-0.820719
210639591	chr2:210639591:C:A	6.99835e-15	-1.40378	-1.26132
210639651	chr2:210639651:A:G	3.77094e-13	1.32172	-2.87485e-10
210639740	chr2:210639740:A:G	4.35805e-15	-1.93918	-1.19957
210640395	chr2:210640395:G:A	1.1781e-13	-2.99727e-10	0.158295
210641401	chr2:210641401:C:T	2.86944e-14	-2.99727e-10	-1.25408
210641456	chr2:210641456:T:C	8.4869e-15	-1.36307	-1.10919
210641551	chr2:210641551:A:G	1.41435e-14	-1.96153	-2.87485e-10
210641587	chr2:210641587:T:C	5.38442e-15	-1.66531	-1.26196
210641762	chr2:210641762:A:G	5.90568e-15	-1.75941	-1.07545
210641778	chr2:210641778:G:A	1.31864e-14	-2.03159	-2.87485e-10
210642318	chr2:210642318:A:G	2.59282e-14	-1.35545	-2.87485e-10
210642553	chr2:210642553:C:T	2.92257e-14	-2.99727e-10	-1.23573
210643056	chr2:210643056:T:A	2.99892e-14	-2.99727e-10	-1.20994
210643424	chr2:210643424:G:A	3.10102e-14	-2.99727e-10	-1.17646
210643535	chr2:210643535:C:T	2.9003e-14	-2.99727e-10	-1.24338
210643563	chr2:210643563:G:A	5.86571e-15	-1.63851	-1.20315
210643755	chr2:210643755:T:A	2.58789e-14	-1.35735	-2.87485e-10
210643846	chr2:210643846:G:C	6.32335e-15	-1.58181	-1.18472
210643854	chr2:210643854:C:G	2.93781e-14	-2.99727e-10	-1.23053
210644462	chr2:210644462:A:C	4.39812e-14	-0.827018	-2.87485e-10
210644567	chr2:210644567:A:C	1.70362e-14	-1.77544	-2.87485e-10
210644807	chr2:210644807:C:G	1.1319e-13	-2.99727e-10	0.11829
210644859	chr2:210644859:A:G	1.14011e-13	-2.99727e-10	0.125516
210644893	chr2:210644893:ATTAATGGAATTTTGGGAGC:A	1.15361e-13	-2.99727e-10	0.137287
210645095	chr2:210645095:G:T	1.12856e-13	-2.99727e-10	0.115336
210645205	chr2:210645205:A:T	9.47665e-15	-1.75815	-0.603795
210645285	chr2:210645285:A:G	1.32567e-13	-2.99727e-10	0.276307
210645517	chr2:210645517:G:A	1.08883e-13	-2.99727e-10	0.0794958
210645574	chr2:210645574:C:T	1.2373e-13	-2.99727e-10	0.207321
210645638	chr2:210645638:C:T	6.425e-14	0.51109	-0.959086
210646474	chr2:210646474:C:G	9.87169e-15	-1.94279	-0.378316
210646775	chr2:210646775:G:C	2.0799e-14	-0.313822	-1.26205
210646800	chr2:210646800:G:A	1.14159e-13	-2.99727e-10	0.126814
210646842	chr2:210646842:C:T	1.27311e-13	-2.99727e-10	0.235851
210646867	chr2:210646867:TCTCACGCTGGTTTACC:T	5.62818e-14	-2.99727e-10	-0.580408
210647054	chr2:210647054:G:A	7.02723e-15	-1.39927	-1.26171
210647445	chr2:210647445:A:T	4.13196e-14	0.297685	-1.18713
210647713	chr2:210647713:G:A	1.02373e-14	-1.18145	-1.10329
210647744	chr2:210647744:G:C	5.53134e-14	-2.99727e-10	-0.597764
210648691	chr2:210648691:A:G	2.94149e-14	-2.99727e-10	-1.22928
210648824	chr2:210648824:C:T	7.27579e-15	-1.60725	-1.01897
210648961	chr2:210648961:C:A	3.51527e-14	-2.99727e-10	-1.05108
210649105	chr2:210649105:C:A	4.12322e-14	-2.99727e-10	-0.891561
210649474	chr2:210649474:C:T	5.2056e-15	-2.04646	-0.914588
210649768	chr2:210649768:A:G	4.75776e-15	-1.79037	-1.26064
210649839	chr2:210649839:G:A	4.22485e-15	-2.00876	-1.16104
210649912	chr2:210649912:G:A	1.79018e-14	-1.72588	-2.87485e-10
210650271	chr2:210650271:G:T	5.02304e-15	-1.82273	-1.17402
210650334	chr2:210650334:A:T	3.96087e-15	-2.0076	-1.22672
210650846	chr2:210650846:T:G	2.94465e-14	-2.99727e-10	-1.2282
210650878	chr2:210650878:C:CT	4.81285e-15	-1.97583	-1.06366
210650889	chr2:210650889:T:C	4.5914e-15	-1.82501	-1.26158
210651587	chr2:210651587:G:A	4.02057e-15	-2.04413	-1.17522
210651780	chr2:210651780:C:T	1.88891e-13	-0.486989	1.11738
210651818	chr2:210651818:T:C	4.24081e-15	-2.04623	-1.11979
210651901	chr2:210651901:A:G	7.16356e-14	0.178907	-0.518094
210651906	chr2:210651906:C:T	4.16596e-15	-2.01194	-1.17189
210652699	chr2:210652699:T:G	9.38996e-15	-1.87086	-0.500279
210652717	chr2:210652717:G:T	1.68146e-14	-1.78853	-2.87485e-10
210652747	chr2:210652747:A:G	5.56946e-14	-2.99727e-10	-0.590895
210653772	chr2:210653772:C:A	4.88919e-14	-2.99727e-10	-0.721166
210653793	chr2:210653793:G:T	4.0788e-14	-2.99727e-10	-0.902392
210654000	chr2:210654000:G:A	1.31607e-14	-2.03354	-2.87485e-10
210654308	chr2:210654308:A:C	4.27685e-14	-2.99727e-10	-0.854977
210655189	chr2:210655189:C:T	4.10546e-14	-2.99727e-10	-0.895877
210655231	chr2:210655231:G:A	5.86169e-14	-2.99727e-10	-0.539756
210655524	chr2:210655524:TG:T	3.749e-15	-2.03657	-1.25272
210655834	chr2:210655834:C:A	1.33083e-14	-2.02239	-2.87485e-10
210656064	chr2:210656064:T:C	1.73748e-13	-0.628698	1.17552
210656889	chr2:210656889:G:A	3.08401e-14	-2.99727e-10	-1.18196
210656954	chr2:210656954:G:C	1.84285e-13	-0.743133	1.34884
210657198	chr2:210657198:T:C	3.1828e-14	-2.99727e-10	-1.15043
210657827	chr2:210657827:GA:G	2.87209e-14	-2.99727e-10	-1.25315
210658288	chr2:210658288:C:T	4.16127e-14	-2.99727e-10	-0.882373
210658439	chr2:210658439:A:G	1.36819e-14	-0.905343	-1.08936
210658619	chr2:210658619:G:T	2.84878e-14	-2.99727e-10	-1.2613
210658733	chr2:210658733:C:T	3.88446e-15	-2.01508	-1.23872
210658846	chr2:210658846:T:C	4.88581e-14	-2.99727e-10	-0.721858
210659472	chr2:210659472:C:A	6.73497e-14	-2.99727e-10	-0.40088
210659604	chr2:210659604:A:C	7.13234e-14	-2.99727e-10	-0.343555
210660696	chr2:210660696:A:G	1.44132e-14	-1.94263	-2.87485e-10
210660860	chr2:210660860:C:T	4.51029e-14	-2.99727e-10	-0.801832
210660961	chr2:210660961:T:C	6.79303e-14	-2.99727e-10	-0.392297
210661040	chr2:210661040:G:A	6.63837e-15	-1.74653	-0.971384
210661153	chr2:210661153:C:T	5.80953e-14	-2.99727e-10	-0.548695
210661189	chr2:210661189:A:C	1.4296e-13	0.969578	-0.617792
210661191	chr2:210661191:C:A	1.28414e-14	-2.03715	-0.0209509
210662198	chr2:210662198:A:T	6.95958e-14	0.200014	-0.568089
210662992	chr2:210662992:A:AT	6.59174e-14	0.137649	-0.560025
210663277	chr2:210663277:T:C	1.69333e-14	-1.7815	-2.87485e-10
210663585	chr2:210663585:A:T	1.29951e-14	-2.04621	-2.87485e-10
210663672	chr2:210663672:TC:T	1.09624e-13	0.140205	-0.0539292
210663788	chr2:210663788:A:G	3.33542e-14	-2.99727e-10	-1.1036
210663962	chr2:210663962:A:T	1.29689e-14	-2.04823	-2.87485e-10
210663985	chr2:210663985:A:C	5.77136e-13	1.3486	0.398695
210664150	chr2:210664150:A:G	1.90896e-14	-1.66163	-2.87485e-10
210664428	chr2:210664428:T:C	1.29694e-14	-2.04819	-2.87485e-10
210664493	chr2:210664493:C:T	2.36131e-14	-2.02783	0.578852
210664598	chr2:210664598:A:T	2.23529e-13	-2.99727e-10	0.798764
210664604	chr2:210664604:C:T	1.29695e-14	-2.04818	-2.87485e-10
210664654	chr2:210664654:G:C	4.07489e-14	-0.0264423	-0.876909
210665126	chr2:210665126:C:T	8.60802e-14	-0.0568432	-0.0986563
210665259	chr2:210665259:G:A	1.29728e-14	-2.04792	-2.87485e-10
210665572	chr2:210665572:G:A	3.05454e-14	-2.99727e-10	-1.19157
210665639	chr2:210665639:T:C	3.18226e-13	-0.264982	1.41697
210666305	chr2:210666305:T:C	3.02459e-13	-0.166127	1.26729
210666346	chr2:210666346:C:G	1.42589e-13	1.11675	-0.767558
210666348	chr2:210666348:A:G	6.27621e-14	0.158491	-0.62992
210666376	chr2:210666376:G:T	1.29886e-14	-2.0467	-2.87485e-10
210666586	chr2:210666586:C:G	4.54179e-14	-2.99727e-10	-0.794872
210666670	chr2:210666670:C:T	4.00026e-15	-1.96514	-1.25928
210666867	chr2:210666867:A:G	1.32318e-14	-2.02816	-2.87485e-10
210666871	chr2:210666871:C:T	1.33505e-14	-2.01922	-2.87485e-10
210666979	chr2:210666979:T:C	5.67169e-15	-1.61635	-1.25894
210667226	chr2:210667226:G:A	3.41256e-14	-2.99727e-10	-1.08073
210667878	chr2:210667878:C:A	1.30097e-14	-2.04508	-2.87485e-10
210667979	chr2:210667979:C:T	4.05925e-15	-1.99667	-1.21311
210668346	chr2:210668346:A:G	3.94442e-15	-2.00685	-1.23163
210669384	chr2:210669384:G:T	2.66187e-13	-2.99727e-10	0.973421
210669679	chr2:210669679:G:A	1.29814e-14	-2.04726	-2.87485e-10
210669693	chr2:210669693:C:A	8.02265e-15	-1.4851	-1.04341
210669733	chr2:210669733:G:A	1.74982e-13	-0.725701	1.2796
210670492	chr2:210670492:A:AT	3.76248e-14	-1.99051	1.00739
210670554	chr2:210670554:C:T	5.9324e-14	-0.135165	-0.3926
210670830	chr2:210670830:A:G	4.56263e-15	-2.04704	-1.04584
210670958	chr2:210670958:T:C	1.20597e-13	-1.73949	1.92117
210670959	chr2:210670959:A:G	6.1717e-14	-2.99727e-10	-0.48822
210670987	chr2:210670987:A:G	1.29804e-14	-2.04734	-2.87485e-10
210671057	chr2:210671057:G:A	4.24939e-13	-2.99727e-10	1.44117
210671207	chr2:210671207:T:C	3.90795e-14	-1.99881	1.05362
210671239	chr2:210671239:C:T	1.29864e-14	-2.04688	-2.87485e-10
210671332	chr2:210671332:C:A	6.16065e-14	-2.99727e-10	-0.490011
210671540	chr2:210671540:C:G	6.62032e-15	-1.52923	-1.19141
210671636	chr2:210671636:A:G	4.56706e-15	-2.04762	-1.04429
210671668	chr2:210671668:A:G	5.34637e-15	-1.69235	-1.24201
210671799	chr2:210671799:C:T	1.2973e-14	-2.04791	-2.87485e-10
210671998	chr2:210671998:C:A	1.2969e-14	-2.04822	-2.87485e-10
210672065	chr2:210672065:A:G	4.77416e-15	-1.78734	-1.26022
210672108	chr2:210672108:G:C	4.51462e-15	-2.04669	-1.05677
210672122	chr2:210672122:A:G	8.05436e-15	-1.83396	-0.690601
210672267	chr2:210672267:C:T	6.78099e-14	-2.99727e-10	-0.394071
210672738	chr2:210672738:C:T	2.21418e-12	-2.99727e-10	3.09186
210673079	chr2:210673079:T:C	1.19409e-13	-2.99727e-10	0.171777
210673387	chr2:210673387:A:G	3.01118e-14	-2.99727e-10	-1.20586
210673731	chr2:210673731:A:G	3.89527e-15	-2.04534	-1.20568
210673834	chr2:210673834:T:G	3.0145e-14	-2.99727e-10	-1.20476
210674077	chr2:210674077:A:G	5.53948e-14	-2.99727e-10	-0.596293
210674141	chr2:210674141:A:G	2.2611e-14	-1.49234	-2.87485e-10
210674211	chr2:210674211:T:C	2.84691e-14	-2.99727e-10	-1.26196
210674212	chr2:210674212:G:A	2.84827e-14	-2.99727e-10	-1.26148
210674426	chr2:210674426:G:A	8.0179e-15	-1.58538	-0.943725
210674449	chr2:210674449:A:G	4.38119e-14	-2.99727e-10	-0.830874
210674547	chr2:210674547:T:C	1.82421e-14	-0.485823	-1.22122
210674578	chr2:210674578:C:T	5.20778e-15	-1.92397	-1.03666
210674639	chr2:210674639:A:G	1.04712e-14	-1.02378	-1.23836
210674926	chr2:210674926:G:A	4.24714e-14	-0.861949	-2.87485e-10
210675259	chr2:210675259:A:T	1.93331e-14	-1.64896	-2.87485e-10
210675315	chr2:210675315:A:G	5.56336e-14	-2.99727e-10	-0.591992
210675540	chr2:210675540:T:A	1.77621e-13	-2.99727e-10	0.568871
210675783	chr2:210675783:C:A	0.997205	26.9059	3.01925
210675826	chr2:210675826:C:G	3.30331e-14	-2.99727e-10	-1.11327
210676029	chr2:210676029:T:A	2.9494e-14	-2.99727e-10	-1.22659
210676139	chr2:210676139:T:G	1.65822e-14	-0.638473	-1.16398
210676202	chr2:210676202:T:C	1.40908e-14	-1.96526	-2.87485e-10
210676250	chr2:210676250:A:G	1.51968e-13	-0.984845	1.39774
210676788	chr2:210676788:C:T	3.45228e-14	-2.99727e-10	-1.06916
210677381	chr2:210677381:A:G	3.81911e-14	-2.99727e-10	-0.968176
210677497	chr2:210677497:G:A	1.40758e-14	-1.96632	-2.87485e-10
210677755	chr2:210677755:A:T	6.89879e-14	-2.99727e-10	-0.376848
210677801	chr2:210677801:A:G	8.23194e-14	-0.916643	0.716471
210678299	chr2:210678299:T:A	3.2432e-14	-2.99727e-10	-1.13163
210678331	chr2:210678331:T:C	0.00279465	23.3822	0.66571
210678423	chr2:210678423:T:G	2.16008e-08	10.2268	2.05066
210678677	chr2:210678677:C:G	4.61444e-14	0.248362	-1.02736
210678739	chr2:210678739:T:G	4.36404e-14	-2.99727e-10	-0.834795
210678814	chr2:210678814:T:C	1.43791e-14	-1.945	-2.87485e-10
210678931	chr2:210678931:C:T	1.48375e-14	-1.91362	-2.87485e-10
210679140	chr2:210679140:G:A	1.44272e-14	-1.94167	-2.87485e-10
210679933	chr2:210679933:G:A	9.35609e-12	5.75536	-1.22236
210679957	chr2:210679957:T:A	1.41557e-14	-1.96066	-2.87485e-10
210680086	chr2:210680086:G:A	8.16651e-12	5.6576	-1.26058
210680730	chr2:210680730:C:G	3.53045e-14	-2.99727e-10	-1.04677
210681194	chr2:210681194:C:G	2.25902e-10	8.79804	-1.08096
210681319	chr2:210681319:C:T	2.56617e-10	8.85165	-1.00709
210681389	chr2:210681389:T:C	2.18604e-10	8.92208	-1.23784
210681426	chr2:210681426:G:C	2.89501e-14	-2.99727e-10	-1.2452
210681618	chr2:210681618:G:C	1.49077e-14	-1.9089	-2.87485e-10
210681937	chr2:210681937:TTTCA:T	7.9157e-14	-1.36853	1.12918
210682605	chr2:210682605:G:A	3.66241e-10	9.24261	-1.04235
210682676	chr2:210682676:C:A	2.11486e-08	11.5315	0.724755
210682745	chr2:210682745:C:T	1.21062e-11	6.02536	-1.23467
210683123	chr2:210683123:AGTGCAGTG:A	5.38422e-10	9.43418	-0.848565
210683405	chr2:210683405:G:A	2.47112e-13	-2.99727e-10	0.899064
210683950	chr2:210683950:A:G	1.41351e-11	6.20626	-1.26062
210683969	chr2:210683969:C:A	6.9408e-09	10.9523	0.189894
210684076	chr2:210684076:G:A	1.68864e-13	-2.99727e-10	0.518315
210684147	chr2:210684147:T:C	2.84657e-14	-2.99727e-10	-1.26208
210684516	chr2:210684516:A:G	2.6757e-13	0.740567	0.238036
210684679	chr2:210684679:G:T	3.64251e-14	-2.99727e-10	-1.01552
210684885	chr2:210684885:C:T	8.48954e-09	11.1231	0.220445
210685085	chr2:210685085:C:T	3.62967e-14	-1.28711	0.268059
210686255	chr2:210686255:G:T	3.29586e-14	-2.99727e-10	-1.11553
210686428	chr2:210686428:G:A	2.746e-13	-2.99727e-10	1.00454
210686759	chr2:210686759:TG:T	2.72127e-13	-2.99727e-10	0.995488
210686786	chr2:210686786:CAG:C	1.6336e-10	8.57858	-1.18565
210687165	chr2:210687165:C:T	1.9617e-10	8.76293	-1.18697
210687220	chr2:210687220:G:C	2.07269e-10	8.81584	-1.18485
210687455	chr2:210687455:C:A	3.10105e-14	-2.99727e-10	-1.17645
210687765	chr2:210687765:G:C	3.44587e-14	-2.99727e-10	-1.07102
210687881	chr2:210687881:A:G	4.33397e-14	-1.1537	0.311994
210687897	chr2:210687897:G:A	2.18413e-10	8.87721	-1.19384
210687931	chr2:210687931:G:A	1.95081e-11	6.40085	-1.13304
210688017	chr2:210688017:G:A	3.06213e-14	-2.99727e-10	-1.18908
210688435	chr2:210688435:T:C	3.23433e-14	-2.99727e-10	-1.13437
210688609	chr2:210688609:CA:C	3.48843e-14	-2.99727e-10	-1.05874
210689154	chr2:210689154:T:C	2.85107e-14	-2.99727e-10	-1.2605
210689247	chr2:210689247:C:T	9.70439e-12	5.8116	-1.24204
210689945	chr2:210689945:G:T	2.93777e-14	-2.99727e-10	-1.23054
210689997	chr2:210689997:T:C	1.9421e-10	8.73517	-1.16925
210690943	chr2:210690943:C:G	3.38322e-14	-2.99727e-10	-1.08937
210691182	chr2:210691182:G:A	2.86081e-14	-2.99727e-10	-1.25709
210691215	chr2:210691215:G:T	1.40818e-14	-1.96589	-2.87485e-10
210691687	chr2:210691687:A:G	2.96083e-14	-2.99727e-10	-1.22272
210691781	chr2:210691781:CAAT:C	3.56313e-14	-2.99727e-10	-1.03755
210692156	chr2:210692156:G:A	1.95974e-10	8.75925	-1.18429
210692216	chr2:210692216:T:C	2.98788e-14	-2.99727e-10	-1.21363
210692251	chr2:210692251:T:C	7.82155e-11	7.55711	-0.900667
210692266	chr2:210692266:G:A	6.04059e-15	-2.04372	-0.768557
210692409	chr2:210692409:T:C	5.7939e-15	-2.04323	-0.810746
210692632	chr2:210692632:A:G	3.07407e-14	-2.99727e-10	-1.18519
210692721	chr2:210692721:T:C	1.02547e-10	7.7907	-0.863404
210692854	chr2:210692854:G:A	2.84745e-14	-2.99727e-10	-1.26177
210693243	chr2:210693243:A:C	3.06902e-14	-2.99727e-10	-1.18684
210693562	chr2:210693562:G:T	3.391e-14	-2.99727e-10	-1.08707
210693776	chr2:210693776:T:G	2.13176e-10	8.82964	-1.17054
210693859	chr2:210693859:A:T	1.92662e-10	8.72153	-1.16361
210694337	chr2:210694337:C:T	2.18546e-10	8.84869	-1.16472
210694338	chr2:210694338:G:A	2.06477e-13	0.834716	-0.115303
210694365	chr2:210694365:G:A	2.01567e-10	8.77539	-1.17229
210694802	chr2:210694802:G:A	2.05163e-10	8.7952	-1.17442
210694812	chr2:210694812:G:A	6.70931e-10	10.0179	-1.21227
210695081	chr2:210695081:T:C	3.19233e-14	-2.99727e-10	-1.14744
210695323	chr2:210695323:G:T	4.57414e-15	-2.03773	-1.05263
210695376	chr2:210695376:C:T	2.00612e-10	8.77213	-1.17378
210695392	chr2:210695392:T:C	1.95372e-10	8.74001	-1.16813
210695508	chr2:210695508:C:T	1.97674e-14	-1.62675	-2.87485e-10
210695786	chr2:210695786:T:C	3.26831e-14	0.138154	-1.26208
210695899	chr2:210695899:G:A	2.09577e-10	8.81952	-1.17745
210695909	chr2:210695909:G:C	3.05472e-14	-2.99727e-10	-1.19151
210696096	chr2:210696096:A:G	2.86543e-14	-2.99727e-10	-1.25547
210696186	chr2:210696186:C:T	1.20796e-10	8.16073	-1.06965
210696274	chr2:210696274:T:G	2.19791e-10	8.86331	-1.17366
210696475	chr2:210696475:A:G	5.18525e-13	1.64021	-2.87485e-10
210696733	chr2:210696733:T:C	2.55612e-10	9.01612	-1.17549
210696760	chr2:210696760:A:G	2.4394e-10	9.03109	-1.23719
210696765	chr2:210696765:C:T	3.47188e-14	-2.99727e-10	-1.0635
210696794	chr2:210696794:A:G	5.15569e-15	-2.01726	-0.953417
210696882	chr2:210696882:A:T	2.42864e-10	8.95201	-1.16254
210697381	chr2:210697381:C:T	2.15232e-10	8.8484	-1.17971
210697400	chr2:210697400:T:G	2.27456e-10	8.90312	-1.17918
210697606	chr2:210697606:G:A	6.40009e-13	0.844102	1.0066
210697644	chr2:210697644:C:T	6.49227e-14	-2.99727e-10	-0.437582
210697814	chr2:210697814:T:C	2.11059e-10	8.8248	-1.17569
210697946	chr2:210697946:AG:A	1.42046e-14	-1.95721	-2.87485e-10
210698173	chr2:210698173:G:C	3.64889e-14	-2.99727e-10	-1.01377
210698200	chr2:210698200:C:T	1.38965e-09	10.6452	-1.1114
210698238	chr2:210698238:G:A	3.38389e-14	-2.99727e-10	-1.08917
210698267	chr2:210698267:A:G	2.29564e-10	8.92787	-1.19471
210698309	chr2:210698309:T:TA	2.16846e-11	6.59611	-1.22253
210698372	chr2:210698372:C:A	6.15562e-14	-2.99727e-10	-0.490829
210698580	chr2:210698580:A:G	2.66992e-13	1.09522	-0.118782
210698761	chr2:210698761:G:T	2.97785e-14	-2.99727e-10	-1.21699
210699002	chr2:210699002:C:T	1.18974e-13	-2.99727e-10	0.168128
210699426	chr2:210699426:T:A	2.87294e-14	-2.99727e-10	-1.25286
210699896	chr2:210699896:A:G	2.91089e-14	-2.99727e-10	-1.23973
210700036	chr2:210700036:G:T	4.1533e-14	-2.99727e-10	-0.884291
210700087	chr2:210700087:C:G	2.99946e-14	-2.99727e-10	-1.20976
210700094	chr2:210700094:C:T	4.70277e-13	-2.99727e-10	1.54254
210700116	chr2:210700116:T:C	3.6229e-14	-2.99727e-10	-1.02092
210700143	chr2:210700143:A:G	2.96302e-14	-2.99727e-10	-1.22199
210700176	chr2:210700176:G:A	2.7681e-14	-0.030862	-1.25917
210700187	chr2:210700187:T:C	2.35267e-14	-0.19317	-1.25947
210700273	chr2:210700273:A:T	2.19753e-14	-0.263468	-1.25739
210700425	chr2:210700425:G:A	2.18149e-13	0.864792	-0.0903905
210700535	chr2:210700535:C:T	2.11512e-14	-0.299271	-1.25981
210700746	chr2:210700746:G:C	2.42563e-14	-0.160089	-1.26201
210700786	chr2:210700786:C:T	2.85726e-14	-2.99727e-10	-1.25833
210700968	chr2:210700968:C:T	7.41427e-10	10.0902	-1.1846
210701048	chr2:210701048:G:A	2.3767e-14	-0.19203	-1.25045
210701166	chr2:210701166:G:C	3.46455e-14	-2.99727e-10	-1.06561
210701307	chr2:210701307:A:T	3.46065e-14	-2.99727e-10	-1.06674
210701350	chr2:210701350:T:C	2.46214e-14	-0.153148	-1.25401
210701488	chr2:210701488:T:C	1.41764e-14	-1.9592	-2.87485e-10
210701619	chr2:210701619:T:A	1.22757e-11	5.86321	-1.05861
210701778	chr2:210701778:A:G	3.2479e-14	-2.99727e-10	-1.13019
210701931	chr2:210701931:T:C	1.39125e-14	-1.97799	-2.87485e-10
210702187	chr2:210702187:A:G	2.70861e-14	-0.0522944	-1.25946
210702625	chr2:210702625:A:C	3.09469e-14	-2.99727e-10	-1.1785
210702635	chr2:210702635:T:C	1.38404e-14	-1.98319	-2.87485e-10
210702697	chr2:210702697:C:G	3.4865e-14	-2.99727e-10	-1.05929
210702701	chr2:210702701:C:T	2.92538e-14	-2.99727e-10	-1.23477
210703066	chr2:210703066:G:A	3.08191e-14	0.0781156	-1.26076
210703103	chr2:210703103:G:A	4.15546e-14	-2.99727e-10	-0.883772
210703774	chr2:210703774:T:C	3.04731e-14	-2.99727e-10	-1.19394
210703958	chr2:210703958:C:T	5.85919e-15	-1.95916	-0.883608
210704165	chr2:210704165:T:C	2.30035e-14	-0.21327	-1.26186
210704174	chr2:210704174:C:G	1.18142e-11	5.93913	-1.17285
210704189	chr2:210704189:C:T	2.11201e-14	-0.307157	-1.2534
210704211	chr2:210704211:A:G	3.95048e-15	-1.9871	-1.24984
210704534	chr2:210704534:C:A	2.8995e-14	-2.99727e-10	-1.24366
210704643	chr2:210704643:T:C	2.95999e-14	-2.99727e-10	-1.22301
210704855	chr2:210704855:C:T	1.40493e-12	3.74396	-1.10699
210704961	chr2:210704961:T:C	1.69458e-14	-0.567183	-1.21358
210704998	chr2:210704998:G:A	1.83689e-14	-0.469517	-1.2306
210705115	chr2:210705115:A:T	3.24248e-14	0.129944	-1.2618
210705179	chr2:210705179:C:T	3.52709e-14	-2.99727e-10	-1.04772
210705309	chr2:210705309:T:C	4.48815e-14	-2.99727e-10	-0.806752
210705317	chr2:210705317:C:A	2.92426e-14	-2.99727e-10	-1.23515
210705330	chr2:210705330:A:G	2.89385e-13	1.37651	-0.319533
210705350	chr2:210705350:A:C	1.18287e-13	1.27162	-1.10928
210705591	chr2:210705591:T:C	3.09598e-14	-2.99727e-10	-1.17809
210705724	chr2:210705724:C:T	1.05429e-14	-1.04151	-1.21382
210705865	chr2:210705865:T:C	3.34498e-14	-2.99727e-10	-1.10073
210705892	chr2:210705892:C:T	3.79236e-15	-2.01583	-1.26196
210705954	chr2:210705954:G:A	7.4747e-14	-2.99727e-10	-0.29667
210705962	chr2:210705962:GT:G	9.87833e-15	-1.09905	-1.22139
210705972	chr2:210705972:A:G	1.35811e-13	-2.99727e-10	0.300482
210706035	chr2:210706035:C:T	3.43798e-14	0.154323	-1.22763
210706193	chr2:210706193:T:C	3.97852e-09	10.2096	0.375996
210706291	chr2:210706291:G:A	1.76474e-14	-0.479497	-1.26069
210706790	chr2:210706790:G:A	3.30203e-13	1.51782	-0.328894
210706796	chr2:210706796:A:G	3.15761e-14	-2.99727e-10	-1.15838
210706903	chr2:210706903:T:C	1.59093e-13	1.53375	-1.07504
210706917	chr2:210706917:A:G	4.38967e-14	0.33152	-1.16046
210707185	chr2:210707185:A:C	3.34052e-14	-2.99727e-10	-1.10207
210707194	chr2:210707194:C:T	3.83346e-15	-2.03195	-1.23507
210707211	chr2:210707211:G:A	3.34003e-14	-2.99727e-10	-1.10222
210707746	chr2:210707746:G:C	8.03182e-12	5.45957	-1.07918
210707766	chr2:210707766:C:T	3.35024e-14	-2.99727e-10	-1.09916
210707777	chr2:210707777:T:C	2.6537e-14	-0.074147	-1.25809
210707836	chr2:210707836:C:T	2.92029e-14	-2.99727e-10	-1.23651
210707850	chr2:210707850:C:T	3.16963e-14	-2.99727e-10	-1.15458
210708457	chr2:210708457:A:G	3.91559e-14	-2.99727e-10	-0.943229
210708472	chr2:210708472:ACTTT:A	3.34129e-14	-2.99727e-10	-1.10184
210708528	chr2:210708528:A:G	2.8942e-14	-2.99727e-10	-1.24549
210708667	chr2:210708667:G:T	1.63131e-13	1.53125	-1.04748
210708740	chr2:210708740:T:C	1.87437e-13	1.66283	-1.04016
210708835	chr2:210708835:G:A	4.02093e-09	11.7694	-1.17319
210708952	chr2:210708952:G:GT	1.41796e-14	-1.95898	-2.87485e-10
210709038	chr2:210709038:T:C	2.55608e-13	1.35895	-0.42608
210709041	chr2:210709041:G:A	1.13394e-14	-0.967007	-1.21549
210709098	chr2:210709098:A:G	1.06502e-14	-1.02538	-1.21982
210709368	chr2:210709368:G:A	3.08251e-14	-2.99727e-10	-1.18245
210709537	chr2:210709537:A:G	3.19683e-13	-2.99727e-10	1.15655
210709600	chr2:210709600:C:T	1.06079e-14	-1.02703	-1.22215
210709781	chr2:210709781:G:A	2.88853e-14	-2.99727e-10	-1.24745
210710410	chr2:210710410:A:T	1.88769e-13	1.67116	-1.04141
210710598	chr2:210710598:G:C	2.15707e-13	1.72246	-0.95932
210710851	chr2:210710851:G:A	3.54004e-14	-2.99727e-10	-1.04406
210710938	chr2:210710938:C:T	3.82481e-15	-2.01194	-1.25733
210711650	chr2:210711650:CT:C	1.09164e-11	5.94755	-1.26031
210711734	chr2:210711734:G:A	1.89704e-13	1.71358	-1.07889
210711980	chr2:210711980:T:G	2.98867e-14	-2.99727e-10	-1.21337
210712158	chr2:210712158:G:A	4.04978e-14	-2.99727e-10	-0.90953
210712312	chr2:210712312:G:A	3.44623e-14	-2.99727e-10	-1.07091
210712757	chr2:210712757:C:G	3.03945e-14	-2.99727e-10	-1.19652
210713478	chr2:210713478:G:A	3.79456e-15	-2.01664	-1.26057
210713492	chr2:210713492:T:A	3.78744e-15	-2.01862	-1.26047
210713545	chr2:210713545:C:T	2.85477e-14	-2.99727e-10	-1.2592
210713759	chr2:210713759:C:T	3.78584e-15	-2.02103	-1.25848
210713784	chr2:210713784:A:G	3.00375e-14	-2.99727e-10	-1.20833
210714010	chr2:210714010:TTA:T	4.97977e-14	-2.99727e-10	-0.70281
210714496	chr2:210714496:A:G	1.43474e-14	-1.94721	-2.87485e-10
210714747	chr2:210714747:G:A	1.47808e-14	-1.91745	-2.87485e-10
210714786	chr2:210714786:C:G	3.02416e-14	-2.99727e-10	-1.20156
210715095	chr2:210715095:A:G	3.13931e-14	-2.99727e-10	-1.16419
210715132	chr2:210715132:TAATA:T	3.68442e-11	7.03255	-1.12888
210715181	chr2:210715181:G:A	3.85645e-15	-2.00194	-1.25909
210715229	chr2:210715229:C:A	2.96825e-13	-2.99727e-10	1.08236
210715495	chr2:210715495:A:G	2.39232e-14	-0.186747	-1.24918
210715857	chr2:210715857:T:G	2.86533e-14	-2.99727e-10	-1.25551
210715928	chr2:210715928:G:T	2.13999e-13	1.14134	-0.386147
210716266	chr2:210716266:T:C	2.33153e-12	-2.99727e-10	3.1435
210716343	chr2:210716343:C:T	2.86056e-14	-2.99727e-10	-1.25718
210716418	chr2:210716418:T:C	4.21422e-09	10.6592	-0.0160302
210716521	chr2:210716521:C:T	3.5246e-09	10.6348	-0.170258
210716618	chr2:210716618:CATT:C	2.3324e-13	1.20832	-0.367035
210716737	chr2:210716737:G:A	2.84989e-14	-2.99727e-10	-1.26091
210717045	chr2:210717045:G:A	1.26934e-13	-2.99727e-10	0.232889
210717310	chr2:210717310:A:T	3.67819e-14	-2.99727e-10	-1.00577
210717317	chr2:210717317:A:G	1.95581e-14	-1.63739	-2.87485e-10
210717464	chr2:210717464:C:A	2.97893e-14	-2.99727e-10	-1.21663
210717943	chr2:210717943:T:A	2.85968e-14	-2.99727e-10	-1.25748
210718071	chr2:210718071:TTAAAG:T	4.34092e-14	-2.99727e-10	-0.840108
210718145	chr2:210718145:A:G	1.30182e-14	-2.04443	-2.87485e-10
210718298	chr2:210718298:C:T	4.88082e-09	11.1597	-0.369657
210718377	chr2:210718377:C:T	4.87051e-09	11.0765	-0.288605
210718557	chr2:210718557:A:C	3.36294e-14	0.13151	-1.22689
210718608	chr2:210718608:G:A	3.00553e-14	0.0286263	-1.23636
210718707	chr2:210718707:C:A	2.86452e-14	-2.99727e-10	-1.25579
210719110	chr2:210719110:A:G	1.27163e-13	-2.99727e-10	0.23469
210719691	chr2:210719691:C:T	3.05185e-14	-2.99727e-10	-1.19245
210719890	chr2:210719890:T:C	1.3833e-14	-1.98372	-2.87485e-10
210719965	chr2:210719965:T:C	4.08057e-14	-2.99727e-10	-0.901956
210720547	chr2:210720547:C:T	2.8577e-14	-2.99727e-10	-1.25818
210720693	chr2:210720693:G:A	2.038e-13	1.07038	-0.364014
210720862	chr2:210720862:C:T	1.42344e-14	-1.95511	-2.87485e-10
210721541	chr2:210721541:C:T	2.85132e-14	-2.99727e-10	-1.26041
210721721	chr2:210721721:C:T	3.60761e-09	10.967	-0.479235
210721723	chr2:210721723:C:T	1.37622e-14	-1.98885	-2.87485e-10
210722180	chr2:210722180:C:A	3.15198e-14	-2.99727e-10	-1.16016
210722359	chr2:210722359:A:G	2.85922e-14	-2.99727e-10	-1.25764
210722395	chr2:210722395:C:G	3.07981e-14	-2.99727e-10	-1.18333
210722521	chr2:210722521:A:G	4.11374e-15	-2.02046	-1.17598
210722528	chr2:210722528:AT:A	3.08016e-14	-2.99727e-10	-1.18321
210722580	chr2:210722580:G:A	4.82735e-12	4.19485	-0.323579
210722594	chr2:210722594:G:A	2.10632e-12	3.04192	-2.87485e-10
210722658	chr2:210722658:A:G	3.1225e-14	-2.99727e-10	-1.16956
210722661	chr2:210722661:A:T	3.19493e-14	-2.99727e-10	-1.14663
210722715	chr2:210722715:T:C	8.85347e-15	-1.19139	-1.23858
210722907	chr2:210722907:C:T	5.04352e-09	11.0713	-0.248466
210723454	chr2:210723454:T:C	4.61717e-09	10.8717	-0.137158
210723598	chr2:210723598:AT:A	4.07194e-14	-2.99727e-10	-0.904075
210723890	chr2:210723890:T:A	4.45525e-09	10.9116	-0.212816
210723901	chr2:210723901:T:A	8.85565e-15	-1.18397	-1.24575
210723967	chr2:210723967:G:A	3.78671e-14	-2.99727e-10	-0.976695
210724452	chr2:210724452:A:G	4.02488e-15	-1.95819	-1.26009
210724473	chr2:210724473:C:T	1.43719e-14	-1.9455	-2.87485e-10
210724524	chr2:210724524:A:C	2.84663e-14	-2.99727e-10	-1.26206
210724657	chr2:210724657:A:G	3.95849e-14	-2.99727e-10	-0.93233
210724919	chr2:210724919:C:A	2.84679e-14	-2.99727e-10	-1.262
210725156	chr2:210725156:A:G	3.00683e-14	-2.99727e-10	-1.20731
210725542	chr2:210725542:A:G	2.52135e-14	-1.3834	-2.87485e-10
210725678	chr2:210725678:C:G	2.11028e-13	1.16926	-0.428046
210725998	chr2:210725998:T:C	3.75287e-14	-2.99727e-10	-0.985673
210726663	chr2:210726663:C:T	2.96964e-13	1.4965	-0.413669
210726730	chr2:210726730:GA:G	8.12076e-09	11.2459	0.053224
210726736	chr2:210726736:C:A	3.34139e-14	-2.99727e-10	-1.10181
210726826	chr2:210726826:G:A	8.72467e-12	5.18515	-0.722023
210726880	chr2:210726880:C:A	1.31898e-14	-2.03134	-2.87485e-10
210727181	chr2:210727181:C:G	2.84696e-14	-2.99727e-10	-1.26194
210727184	chr2:210727184:C:T	2.74371e-13	1.40165	-0.397948
210727389	chr2:210727389:A:G	2.59883e-13	1.34985	-0.400401
210727700	chr2:210727700:C:T	2.92929e-14	-2.99727e-10	-1.23343
210728025	chr2:210728025:T:C	2.03268e-13	1.10149	-0.397743
210728208	chr2:210728208:C:T	2.94503e-14	-2.99727e-10	-1.22807
210728357	chr2:210728357:C:G	3.94606e-14	0.295204	-1.23068
210728358	chr2:210728358:A:C	3.95167e-14	0.296624	-1.23068
210728609	chr2:210728609:T:A	2.33085e-13	1.21573	-0.375106
210728674	chr2:210728674:GAA:G	2.33248e-13	1.23852	-0.397196
210728690	chr2:210728690:A:G	8.68005e-15	-1.18785	-1.2619
210728712	chr2:210728712:C:T	6.61912e-09	11.038	0.056665
210728888	chr2:210728888:G:C	1.34907e-12	3.56961	-0.973216
210729214	chr2:210729214:G:A	3.99751e-14	0.293113	-1.21563
210729365	chr2:210729365:C:T	2.16571e-13	1.16497	-0.397829
210730072	chr2:210730072:T:A	8.56131e-15	-1.20361	-1.25992
210730568	chr2:210730568:A:C	2.97029e-14	-2.99727e-10	-1.21954
210730576	chr2:210730576:TATAAA:T	1.41404e-14	-1.96174	-2.87485e-10
210730607	chr2:210730607:G:C	5.75798e-15	-1.59822	-1.26197
210730827	chr2:210730827:A:G	3.74673e-15	-2.02826	-1.26164
210730859	chr2:210730859:T:C	1.47849e-14	-1.91717	-2.87485e-10
210731176	chr2:210731176:C:T	2.02209e-09	10.7862	-0.877295
210731568	chr2:210731568:C:T	1.53982e-13	1.15246	-0.726405
210731716	chr2:210731716:T:C	3.87133e-13	1.34799	-2.87485e-10
210731774	chr2:210731774:G:A	3.93331e-09	10.2394	0.334852
210731783	chr2:210731783:T:G	4.98138e-14	-2.99727e-10	-0.702486
210733239	chr2:210733239:A:G	2.90743e-14	-2.99727e-10	-1.24092
210733301	chr2:210733301:G:A	1.35562e-13	0.840412	-0.541765
210733337	chr2:210733337:G:A	2.47423e-12	4.42162	-1.21872
210733676	chr2:210733676:C:T	4.49223e-10	8.58662	-0.182123
210733789	chr2:210733789:A:G	2.84747e-14	-2.99727e-10	-1.26176
210733867	chr2:210733867:A:G	3.96459e-14	-2.99727e-10	-0.930793
210733997	chr2:210733997:A:G	1.409e-14	-1.96532	-2.87485e-10
210734046	chr2:210734046:T:A	1.57329e-13	1.01659	-0.569027
210734195	chr2:210734195:G:A	3.07143e-14	-2.99727e-10	-1.18605
210734381	chr2:210734381:T:TG	3.84546e-14	0.300788	-1.26209
210734428	chr2:210734428:G:A	5.71983e-14	-2.99727e-10	-0.564254
210734503	chr2:210734503:A:G	3.75621e-14	-2.99727e-10	-0.984783
210734897	chr2:210734897:C:T	1.96305e-12	4.17672	-1.20524
210734961	chr2:210734961:G:A	3.33144e-14	0.134881	-1.23967
210735022	chr2:210735022:C:T	1.96605e-12	4.12706	-1.15406
210735251	chr2:210735251:C:CT	2.35542e-14	-0.202399	-1.24907
210735312	chr2:210735312:A:G	6.62511e-14	-2.99727e-10	-0.417327
210735337	chr2:210735337:C:T	1.79137e-12	4.0893	-1.20934
210735406	chr2:210735406:G:A	1.75139e-13	1.05942	-0.504615
210735525	chr2:210735525:C:T	1.34102e-14	-2.01476	-2.87485e-10
210735587	chr2:210735587:A:G	2.02763e-12	4.2086	-1.20475
210735660	chr2:210735660:C:A	1.65537e-13	1.0183	-0.519883
210735882	chr2:210735882:A:C	3.91463e-12	3.6617	-2.87485e-10
210736001	chr2:210736001:A:G	2.84687e-14	-2.99727e-10	-1.26197
210736284	chr2:210736284:A:C	2.9767e-14	-2.99727e-10	-1.21738
210736318	chr2:210736318:T:C	1.47763e-13	1.12139	-0.736565
210736337	chr2:210736337:A:G	4.20074e-14	-2.99727e-10	-0.872932
210736392	chr2:210736392:T:C	1.61475e-12	3.99167	-1.21551
210736515	chr2:210736515:A:T	1.63295e-12	4.00282	-1.21546
210736622	chr2:210736622:A:G	1.31106e-14	-2.03736	-2.87485e-10
210737002	chr2:210737002:G:A	4.78435e-13	0.933131	0.62661
210737015	chr2:210737015:A:G	4.11548e-14	-2.99727e-10	-0.893439
210737121	chr2:210737121:A:G	2.85815e-14	-2.99727e-10	-1.25802
210737123	chr2:210737123:T:C	2.99808e-14	-2.99727e-10	-1.21022
210737290	chr2:210737290:A:G	6.89713e-14	-2.99727e-10	-0.377089
210737692	chr2:210737692:T:C	2.1324e-10	8.06341	-0.404015
210737832	chr2:210737832:T:A	3.6285e-11	7.14574	-1.25736
210738051	chr2:210738051:G:A	3.45965e-11	7.09963	-1.25891
210738113	chr2:210738113:T:A	1.36967e-14	-1.99362	-2.87485e-10
210738747	chr2:210738747:G:A	1.23168e-10	8.26673	-1.1562
210738931	chr2:210738931:G:A	1.21595e-13	0.78398	-0.594059
210739086	chr2:210739086:C:CAAAGGATA	4.40185e-14	-2.99727e-10	-0.826169
210739231	chr2:210739231:CAAAA:C	2.94732e-14	-2.99727e-10	-1.2273
210739281	chr2:210739281:G:A	2.23426e-12	4.25672	-1.15583
210739294	chr2:210739294:A:G	4.01529e-14	-2.99727e-10	-0.918084
210739406	chr2:210739406:G:A	5.06955e-14	-2.99727e-10	-0.684941
210739667	chr2:210739667:C:A	6.59176e-12	5.17869	-0.995897
210739726	chr2:210739726:C:A	1.42406e-12	3.86769	-1.21721
210739767	chr2:210739767:A:G	1.9421e-14	-1.64443	-2.87485e-10
210739909	chr2:210739909:T:G	1.8488e-13	1.12194	-0.51301
210740545	chr2:210740545:A:G	2.92415e-14	-2.99727e-10	-1.23519
210740694	chr2:210740694:T:C	1.34831e-14	-2.00934	-2.87485e-10
210741120	chr2:210741120:G:A	2.08494e-12	4.20257	-1.17086
210741173	chr2:210741173:G:T	4.59359e-14	0.375391	-1.15892
210741210	chr2:210741210:TA:T	3.04384e-14	-2.99727e-10	-1.19507
210741300	chr2:210741300:C:T	3.19359e-10	8.29573	-0.232433
210741620	chr2:210741620:G:T	2.98804e-14	-2.99727e-10	-1.21357
210741951	chr2:210741951:G:A	2.94897e-14	-2.99727e-10	-1.22674
210741964	chr2:210741964:A:C	5.67205e-14	-2.99727e-10	-0.572643
210742219	chr2:210742219:A:G	1.25938e-13	-2.99727e-10	0.22501
210742245	chr2:210742245:A:AT	1.13291e-13	-2.99727e-10	0.119182
210742348	chr2:210742348:ATGTT:A	6.61126e-12	5.38808	-1.20233
210742396	chr2:210742396:G:A	3.78783e-14	-2.99727e-10	-0.976401
210742596	chr2:210742596:G:A	3.89822e-14	-2.99727e-10	-0.947674
210743191	chr2:210743191:G:A	9.37041e-13	-2.99727e-10	2.23195
210743282	chr2:210743282:G:C	4.60278e-14	-0.781532	-2.87485e-10
210743342	chr2:210743342:A:T	3.5659e-14	0.225291	-1.26207
210743562	chr2:210743562:C:A	9.95998e-11	8.0521	-1.15397
210743674	chr2:210743674:G:C	2.87513e-14	-2.99727e-10	-1.2521
210743859	chr2:210743859:G:A	3.01211e-14	-2.99727e-10	-1.20555
210744208	chr2:210744208:A:T	3.11449e-14	-2.99727e-10	-1.17213
210744220	chr2:210744220:A:G	1.41071e-13	0.853659	-0.515176
210744285	chr2:210744285:T:C	3.12712e-14	-2.99727e-10	-1.16808
210745177	chr2:210745177:C:G	7.44585e-11	7.80254	-1.19532
210745703	chr2:210745703:C:G	4.96824e-14	-2.99727e-10	-0.705128
210745794	chr2:210745794:G:C	2.67918e-14	-1.32268	-2.87485e-10
210745915	chr2:210745915:CTG:C	3.68049e-10	8.34927	-0.144079
210745950	chr2:210745950:A:G	3.05629e-14	-2.99727e-10	-1.19099
210745953	chr2:210745953:C:A	2.94478e-14	-2.99727e-10	-1.22816
210746165	chr2:210746165:C:A	6.92952e-14	-0.372403	-2.87485e-10
210746272	chr2:210746272:T:A	7.38294e-14	-2.99727e-10	-0.309022
210746287	chr2:210746287:T:C	2.84779e-14	-2.99727e-10	-1.26165
210746500	chr2:210746500:A:G	2.86274e-14	-2.99727e-10	-1.25641
210746531	chr2:210746531:C:A	1.64596e-14	-0.604641	-1.20523
210746649	chr2:210746649:A:G	3.58576e-14	-2.99727e-10	-1.03122
210746695	chr2:210746695:G:C	4.76121e-14	-0.394004	-0.353689
210746819	chr2:210746819:T:C	4.2617e-14	-2.99727e-10	-0.858525
210747067	chr2:210747067:C:T	1.42502e-14	-1.95401	-2.87485e-10
210747584	chr2:210747584:G:T	5.54766e-14	-2.99727e-10	-0.594818
210747782	chr2:210747782:C:A	1.41554e-14	-1.96068	-2.87485e-10
210747828	chr2:210747828:T:C	3.6736e-15	-2.04753	-1.26207
210747881	chr2:210747881:C:T	1.27487e-12	-2.99727e-10	2.53982
210747915	chr2:210747915:CA:C	3.1871e-11	7.0145	-1.25583
210748229	chr2:210748229:G:A	3.84787e-13	1.34191	-2.87485e-10
210748307	chr2:210748307:G:A	3.05492e-14	-2.99727e-10	-1.19144
210748964	chr2:210748964:C:T	1.08851e-13	-2.99727e-10	0.079198
210749069	chr2:210749069:C:T	5.53529e-14	-2.99727e-10	-0.597049
210749152	chr2:210749152:G:A	2.84848e-14	-2.99727e-10	-1.26141
210749218	chr2:210749218:A:G	3.58894e-14	-2.99727e-10	-1.03034
210749411	chr2:210749411:C:T	1.81628e-14	-1.71141	-2.87485e-10
210749456	chr2:210749456:T:G	3.12416e-14	-2.99727e-10	-1.16903
210749492	chr2:210749492:G:A	3.91418e-14	-2.99727e-10	-0.943588
210749883	chr2:210749883:G:A	1.41908e-14	-1.95819	-2.87485e-10
210750099	chr2:210750099:A:T	6.59431e-12	5.15634	-0.973159
210750227	chr2:210750227:G:A	5.10647e-15	-1.79741	-1.18286
210750304	chr2:210750304:T:A	4.40083e-14	-2.99727e-10	-0.826401
210750397	chr2:210750397:A:G	1.30093e-14	-2.04511	-2.87485e-10
210750493	chr2:210750493:C:T	5.94499e-12	5.1503	-1.07078
210750936	chr2:210750936:T:C	1.54593e-13	0.939538	-0.50952
210751027	chr2:210751027:T:G	3.2436e-14	-2.99727e-10	-1.13151
210751063	chr2:210751063:C:T	1.42015e-14	-1.95743	-2.87485e-10
210751220	chr2:210751220:A:G	6.51535e-14	-2.99727e-10	-0.434033
210751343	chr2:210751343:G:T	1.16008e-13	-2.99727e-10	0.142876
210751785	chr2:210751785:C:G	3.09633e-14	-2.99727e-10	-1.17798
210752170	chr2:210752170:A:G	1.0544e-10	8.21637	-1.26125
210752377	chr2:210752377:G:A	2.84966e-14	-2.99727e-10	-1.26099
210752457	chr2:210752457:G:GTAT	4.49696e-14	-2.99727e-10	-0.804793
210752470	chr2:210752470:A:G	1.40825e-14	-1.96584	-2.87485e-10
210752804	chr2:210752804:C:G	5.29302e-11	7.52483	-1.25888
210752871	chr2:210752871:T:G	4.03578e-12	4.66975	-0.977579
210752874	chr2:210752874:G:A	3.48849e-14	0.186229	-1.24495
210753569	chr2:210753569:G:T	1.00449e-13	-2.99727e-10	-0.00112879
210754073	chr2:210754073:C:T	2.1687e-13	1.23376	-0.465239
210754099	chr2:210754099:A:G	2.00907e-13	1.19706	-0.504995
210754847	chr2:210754847:A:G	4.00705e-15	-2.03867	-1.18405
210755157	chr2:210755157:G:A	6.20151e-11	7.68061	-1.25626
210755208	chr2:210755208:T:G	3.45921e-14	-2.99727e-10	-1.06715
210755329	chr2:210755329:C:T	3.01644e-11	6.96556	-1.26192
210755387	chr2:210755387:A:G	2.59521e-14	-1.35453	-2.87485e-10
210755459	chr2:210755459:T:G	1.82275e-13	1.08531	-0.490573
210755709	chr2:210755709:A:C	6.14306e-14	-2.99727e-10	-0.492871
210755721	chr2:210755721:T:C	1.73396e-13	1.76217	-1.21737
210755870	chr2:210755870:A:T	1.08917e-13	-2.99727e-10	0.0798068
210755879	chr2:210755879:C:T	7.2609e-14	-2.99727e-10	-0.32569
210756327	chr2:210756327:C:T	3.80086e-14	-2.99727e-10	-0.972968
210756431	chr2:210756431:C:T	1.436e-14	-1.94633	-2.87485e-10
210756645	chr2:210756645:T:C	4.06842e-14	-2.99727e-10	-0.904939
210757043	chr2:210757043:G:A	2.88813e-14	-1.24759	-2.87485e-10
210757099	chr2:210757099:G:A	3.97298e-14	-2.99727e-10	-0.928678
210757244	chr2:210757244:T:C	2.84696e-14	-2.99727e-10	-1.26194
210757360	chr2:210757360:T:C	3.04679e-14	-2.99727e-10	-1.19411
210757765	chr2:210757765:T:C	2.95115e-14	-2.99727e-10	-1.226
210758272	chr2:210758272:C:T	9.70425e-14	-2.99727e-10	-0.0356295
210758351	chr2:210758351:A:G	2.12365e-13	1.26046	-0.51293
210758384	chr2:210758384:C:A	3.05516e-14	-2.99727e-10	-1.19136
210758450	chr2:210758450:G:GATGGGGACC	5.13792e-13	1.38364	0.247399
210758838	chr2:210758838:G:A	3.43189e-14	-0.46175	-0.613332
210758923	chr2:210758923:C:T	4.75318e-14	-2.99727e-10	-0.749379
210759036	chr2:210759036:C:T	4.06459e-15	-2.04327	-1.16519
210759146	chr2:210759146:T:C	1.39075e-14	-1.97835	-2.87485e-10
210759152	chr2:210759152:TC:T	1.02595e-13	-2.99727e-10	0.020008
210759245	chr2:210759245:T:C	9.74221e-11	8.12621	-1.25018
210759589	chr2:210759589:A:C	2.19867e-14	-0.407177	-1.11316
210759685	chr2:210759685:G:A	3.41745e-14	-2.99727e-10	-1.0793
210759953	chr2:210759953:A:G	1.3049e-14	-2.04207	-2.87485e-10
210760105	chr2:210760105:C:T	4.01956e-14	-2.99727e-10	-0.917022
210760465	chr2:210760465:T:C	2.91434e-14	-2.99727e-10	-1.23855
210760491	chr2:210760491:G:A	4.78275e-14	-2.99727e-10	-0.743179
210760647	chr2:210760647:T:A	5.79903e-14	-2.99727e-10	-0.550503
210760715	chr2:210760715:C:T	4.40145e-15	-2.03496	-1.09388
210760913	chr2:210760913:C:A	4.08185e-15	-2.04551	-1.15872
210761146	chr2:210761146:T:C	6.53188e-14	-2.99727e-10	-0.431499
210761161	chr2:210761161:G:A	3.83714e-15	-2.04797	-1.21808
210761174	chr2:210761174:A:G	2.01956e-13	1.20751	-0.510241
210761257	chr2:210761257:T:A	2.04866e-13	1.1828	-0.471223
210761351	chr2:210761351:A:G	6.72898e-11	7.76698	-1.261
210761512	chr2:210761512:C:T	1.05696e-13	-2.99727e-10	0.0497853
210761594	chr2:210761594:C:T	3.11084e-14	-2.99727e-10	-1.1733
210761818	chr2:210761818:C:A	5.60151e-10	9.88622	-1.26103
210762203	chr2:210762203:GACAA:G	1.78387e-14	-1.04831	-0.681103
210762257	chr2:210762257:G:A	2.87432e-14	-2.99727e-10	-1.25238
210762389	chr2:210762389:G:C	1.96084e-13	1.13201	-0.464249
210762503	chr2:210762503:T:G	3.11095e-14	-0.532879	-0.640388
210762608	chr2:210762608:A:G	1.79867e-13	-2.99727e-10	0.58144
210763087	chr2:210763087:A:G	1.78265e-13	1.07787	-0.505382
210763112	chr2:210763112:A:T	3.04849e-14	-2.99727e-10	-1.19355
210763377	chr2:210763377:A:G	3.13333e-14	-2.99727e-10	-1.1661
210763656	chr2:210763656:C:T	6.21933e-14	-2.99727e-10	-0.480532
210763738	chr2:210763738:C:T	2.30549e-13	1.40104	-0.571353
210763787	chr2:210763787:A:G	3.80774e-14	-2.99727e-10	-0.971159
210763876	chr2:210763876:T:A	4.17651e-14	-2.99727e-10	-0.878717
210764264	chr2:210764264:A:G	2.39856e-13	1.34214	-0.472886
210764605	chr2:210764605:G:A	6.15375e-14	-2.99727e-10	-0.491133
210764707	chr2:210764707:A:G	5.3129e-14	-2.99727e-10	-0.638056
210764711	chr2:210764711:A:G	3.92264e-15	-2.0461	-1.19792
210764726	chr2:210764726:C:T	3.92878e-15	-2.04666	-1.19579
210764770	chr2:210764770:T:G	9.1102e-14	-2.99727e-10	-0.0987988
210764991	chr2:210764991:A:G	3.12252e-13	1.49637	-0.363335
210765119	chr2:210765119:T:A	1.29689e-14	-2.04823	-2.87485e-10
210765392	chr2:210765392:T:C	3.62695e-14	-2.99727e-10	-1.0198
210767225	chr2:210767225:A:G	7.49718e-14	-2.99727e-10	-0.293667
210767520	chr2:210767520:G:A	1.49406e-14	-1.90669	-2.87485e-10
210767822	chr2:210767822:T:C	4.4467e-14	-2.99727e-10	-0.816032
210768026	chr2:210768026:A:C	4.47457e-14	-2.99727e-10	-0.809785
210768295	chr2:210768295:G:C	3.03332e-14	-2.99727e-10	-1.19854
210768367	chr2:210768367:C:A	1.92601e-13	0.509125	0.140714
210768371	chr2:210768371:C:T	3.00714e-14	-2.99727e-10	-1.2072
210768526	chr2:210768526:G:A	4.11378e-14	-2.99727e-10	-0.89385
210768777	chr2:210768777:A:G	5.15476e-14	-2.99727e-10	-0.668273
210768781	chr2:210768781:A:G	3.32567e-13	1.73828	-0.542219
210769019	chr2:210769019:C:T	1.6365e-13	-2.99727e-10	0.486952
210769638	chr2:210769638:T:C	2.84827e-14	-2.99727e-10	-1.26148
210769673	chr2:210769673:C:G	3.02742e-14	-2.99727e-10	-1.20048
210769899	chr2:210769899:TATATAC:T	5.30226e-14	-2.99727e-10	-0.640062
210769907	chr2:210769907:G:T	5.3129e-14	-2.99727e-10	-0.638056
210770178	chr2:210770178:A:G	2.96459e-14	-2.99727e-10	-1.22145
210770397	chr2:210770397:A:G	1.31887e-14	-2.03142	-2.87485e-10
210770622	chr2:210770622:C:G	3.62754e-14	-2.99727e-10	-1.01964
210770633	chr2:210770633:G:T	3.24079e-14	-2.99727e-10	-1.13238
210770651	chr2:210770651:G:A	3.13136e-14	-2.99727e-10	-1.16673
210770690	chr2:210770690:C:G	3.08901e-14	-2.99727e-10	-1.18034
210770804	chr2:210770804:C:T	3.07547e-14	-2.99727e-10	-1.18474
210771004	chr2:210771004:A:G	4.33349e-15	-1.96547	-1.17893
210771207	chr2:210771207:C:T	5.1787e-14	-2.99727e-10	-0.66364
210771629	chr2:210771629:C:T	3.34335e-14	-2.99727e-10	-1.10122
210771778	chr2:210771778:T:C	4.20473e-14	-2.99727e-10	-0.871984
210771781	chr2:210771781:A:C	9.23993e-14	-2.99727e-10	-0.084659
210771970	chr2:210771970:G:A	5.23061e-14	-2.99727e-10	-0.653665
210772232	chr2:210772232:T:C	1.57425e-14	-1.85442	-2.87485e-10
210772341	chr2:210772341:T:C	3.80824e-15	-2.03988	-1.23373
210772462	chr2:210772462:A:G	7.29725e-11	7.69578	-1.10872
210772562	chr2:210772562:T:G	5.24439e-14	-2.99727e-10	-0.651036
210772726	chr2:210772726:T:G	5.91432e-14	-2.99727e-10	-0.530816
210772784	chr2:210772784:A:C	5.2655e-14	-2.99727e-10	-0.647018
210772791	chr2:210772791:G:A	2.16101e-12	4.13936	-1.07181
210772924	chr2:210772924:C:G	4.97e-14	-2.99727e-10	-0.704773
210772936	chr2:210772936:C:T	5.78468e-14	-2.99727e-10	-0.55298
210772971	chr2:210772971:T:C	5.87126e-10	9.38611	-0.713898
210773088	chr2:210773088:T:A	4.75631e-14	-2.99727e-10	-0.748722
210773099	chr2:210773099:C:A	2.42228e-14	-0.478277	-0.945209
210773205	chr2:210773205:G:A	1.38272e-14	-0.952306	-1.03184
210773267	chr2:210773267:C:G	5.11091e-14	-2.99727e-10	-0.676817
210773283	chr2:210773283:T:C	5.99457e-14	-2.99727e-10	-0.51734
210773445	chr2:210773445:G:A	3.15476e-14	-2.99727e-10	-1.15928
210773609	chr2:210773609:G:A	4.73851e-13	1.78569	-0.235574
210773679	chr2:210773679:C:T	2.86571e-14	-2.99727e-10	-1.25538
210773716	chr2:210773716:A:G	2.9227e-14	-2.99727e-10	-1.23569
210774498	chr2:210774498:A:G	6.43924e-14	-2.99727e-10	-0.445783
210774647	chr2:210774647:T:C	1.92942e-12	3.92354	-0.969346
210774773	chr2:210774773:A:G	3.9878e-15	-2.04052	-1.18702
210774855	chr2:210774855:A:C	2.34581e-12	4.11621	-0.966605
210775102	chr2:210775102:A:G	5.05554e-14	-2.99727e-10	-0.687709
210775400	chr2:210775400:A:G	4.19569e-15	-1.94828	-1.22844
210775552	chr2:210775552:A:T	4.21952e-14	-2.99727e-10	-0.868472
210775787	chr2:210775787:G:A	2.84798e-14	-2.99727e-10	-1.26158
210776279	chr2:210776279:G:A	4.89809e-15	-2.04327	-0.978668
210776469	chr2:210776469:C:T	2.84719e-14	-2.99727e-10	-1.26186
210776557	chr2:210776557:C:A	3.17184e-14	-2.99727e-10	-1.15388
210776875	chr2:210776875:T:G	4.89383e-15	-2.04582	-0.97698
210776929	chr2:210776929:G:A	1.30093e-14	-2.04511	-2.87485e-10
210777068	chr2:210777068:A:C	7.15044e-14	-2.99727e-10	-0.34102
210777083	chr2:210777083:C:T	4.78442e-15	-2.04525	-1.00017
210777633	chr2:210777633:G:A	3.19004e-14	0.0181352	-1.1663
210777636	chr2:210777636:C:T	2.58549e-10	9.10486	-1.2528
210777963	chr2:210777963:T:C	1.46735e-14	-1.92474	-2.87485e-10
210778240	chr2:210778240:A:G	1.24905e-13	-2.99727e-10	0.216774
210778351	chr2:210778351:A:G	6.65589e-14	-2.99727e-10	-0.412691
210778409	chr2:210778409:C:A	2.52033e-13	0.951625	-0.0328443
210778496	chr2:210778496:A:G	9.72334e-15	-1.12955	-1.2067
210778507	chr2:210778507:G:C	1.51651e-14	-1.89178	-2.87485e-10
210778551	chr2:210778551:G:A	5.29763e-14	-2.99727e-10	-0.640933
210778786	chr2:210778786:T:C	1.29829e-14	-2.04714	-2.87485e-10
210779037	chr2:210779037:A:G	3.27917e-14	-2.99727e-10	-1.1206
210779277	chr2:210779277:G:A	5.51663e-14	-0.600427	-2.87485e-10
210779401	chr2:210779401:TCTAA:T	3.16187e-14	-2.99727e-10	-1.15703
210779737	chr2:210779737:T:C	1.54154e-13	1.59149	-1.16432
210779936	chr2:210779936:TTAG:T	2.45696e-13	0.948908	-0.0555937
210779949	chr2:210779949:C:G	9.67782e-14	0.881496	-0.919854
210780044	chr2:210780044:T:G	3.9706e-15	-2.02735	-1.20451
210780662	chr2:210780662:AG:A	3.25361e-14	-2.99727e-10	-1.12843
210780966	chr2:210780966:TATGG:T	4.44037e-15	-1.87047	-1.24957
210781198	chr2:210781198:A:G	6.34622e-14	-2.99727e-10	-0.460334
210781255	chr2:210781255:T:C	5.93787e-14	-2.99727e-10	-0.526844
210781468	chr2:210781468:G:A	3.20084e-14	-2.99727e-10	-1.14478
210781781	chr2:210781781:A:G	2.91792e-14	-2.99727e-10	-1.23732
210781907	chr2:210781907:G:C	4.46556e-15	-1.86573	-1.24865
210782282	chr2:210782282:T:C	5.24192e-14	-2.99727e-10	-0.651506
210782566	chr2:210782566:A:G	4.51769e-15	-1.84956	-1.25321
210782760	chr2:210782760:C:T	1.2718e-13	-2.99727e-10	0.234824
210782798	chr2:210782798:G:C	4.60718e-14	-2.99727e-10	-0.780577
210782891	chr2:210782891:T:G	1.6022e-14	-1.83681	-2.87485e-10
210783009	chr2:210783009:T:C	4.11406e-13	2.66667	-1.25787
210783230	chr2:210783230:A:G	1.74826e-13	1.81479	-1.26178
210783973	chr2:210783973:G:A	1.65655e-12	3.96607	-1.16435
210784059	chr2:210784059:T:C	1.58803e-14	-1.8457	-2.87485e-10
210784082	chr2:210784082:T:C	2.01517e-10	8.85434	-1.25149
210784243	chr2:210784243:C:G	4.61731e-15	-1.82829	-1.25268
210784422	chr2:210784422:T:G	4.90537e-14	-2.99727e-10	-0.717864
210784842	chr2:210784842:G:A	2.0214e-14	-1.6044	-2.87485e-10
210785078	chr2:210785078:A:G	1.59218e-14	-1.84309	-2.87485e-10
210785236	chr2:210785236:A:G	1.44195e-13	-2.99727e-10	0.36039
210785639	chr2:210785639:G:A	2.87626e-13	-2.99727e-10	1.05088
210785836	chr2:210785836:T:C	1.55364e-14	-1.8676	-2.87485e-10
210786403	chr2:210786403:T:C	3.65945e-14	-2.99727e-10	-1.01088
210786617	chr2:210786617:A:G	3.69402e-14	-2.99727e-10	-1.00148
210786643	chr2:210786643:T:C	5.71917e-14	-0.56437	-2.87485e-10
210786800	chr2:210786800:C:T	6.24273e-14	-2.99727e-10	-0.476776
210787199	chr2:210787199:T:C	2.88656e-10	9.18082	-1.21861
210787239	chr2:210787239:T:G	5.63639e-14	-2.99727e-10	-0.578949
210787288	chr2:210787288:C:T	5.69916e-14	-2.99727e-10	-0.567875
210787297	chr2:210787297:G:T	1.49018e-13	-2.99727e-10	0.393291
210787390	chr2:210787390:T:C	3.55446e-14	-2.99727e-10	-1.03999
210787603	chr2:210787603:G:A	2.26572e-12	3.11487	-2.87485e-10
210787612	chr2:210787612:G:A	3.28395e-14	-2.99727e-10	-1.11915
210787660	chr2:210787660:AT:A	5.77497e-14	-2.99727e-10	-0.554661
210787839	chr2:210787839:C:T	3.22453e-14	-2.99727e-10	-1.13741
210788256	chr2:210788256:G:GA	3.84688e-10	9.49177	-1.24236
210788268	chr2:210788268:A:G	2.8494e-14	-2.99727e-10	-1.26108
210788509	chr2:210788509:C:G	4.4098e-15	-1.89823	-1.22872
210788576	chr2:210788576:A:G	4.82134e-14	-0.735141	-2.87485e-10
210788644	chr2:210788644:C:T	8.39834e-15	-1.23229	-1.25045
210789296	chr2:210789296:A:T	4.88279e-14	-2.99727e-10	-0.722478
210789765	chr2:210789765:C:T	3.01029e-14	-2.99727e-10	-1.20616
210789907	chr2:210789907:A:G	3.66322e-14	-0.107106	-0.902745
210789945	chr2:210789945:G:C	3.44045e-13	1.22999	-2.87485e-10
210789987	chr2:210789987:AC:A	3.59399e-14	-2.99727e-10	-1.02893
210790290	chr2:210790290:A:G	3.77443e-15	-2.0242	-1.25833
210790332	chr2:210790332:GAGTCCTGAAGCAGGGC:G	5.64344e-14	-2.99727e-10	-0.5777
210790368	chr2:210790368:A:G	4.3701e-14	-2.99727e-10	-0.833408
210790446	chr2:210790446:T:C	4.51647e-15	-2.01272	-1.09033
210790465	chr2:210790465:C:A	2.85215e-14	-2.99727e-10	-1.26012
210791049	chr2:210791049:T:C	2.2509e-13	1.57319	-0.767472
210791241	chr2:210791241:A:G	1.27534e-14	-1.24653	-0.818446
210791658	chr2:210791658:T:G	3.70015e-14	0.253064	-1.25288
210791683	chr2:210791683:A:C	2.90061e-14	-2.99727e-10	-1.24327
210791713	chr2:210791713:C:CA	8.26118e-11	7.28037	-0.569243
210792177	chr2:210792177:A:G	1.06449e-13	-2.99727e-10	0.0568867
210792374	chr2:210792374:A:G	4.93099e-15	-2.04616	-0.969079
210792446	chr2:210792446:A:G	2.38336e-14	-1.43968	-2.87485e-10
210792951	chr2:210792951:C:T	6.40083e-14	0.68311	-1.13488
210792972	chr2:210792972:A:G	1.93933e-14	-1.64585	-2.87485e-10
210793146	chr2:210793146:A:T	3.87899e-14	0.303044	-1.25566
210793193	chr2:210793193:C:A	3.82125e-11	6.91702	-0.976883
210793224	chr2:210793224:C:A	2.86902e-14	-2.99727e-10	-1.25422
210793483	chr2:210793483:ACAG:A	3.09776e-14	-1.17751	-2.87485e-10
210793501	chr2:210793501:G:A	5.42084e-14	0.626511	-1.24445
210793565	chr2:210793565:G:A	4.08142e-14	-2.99727e-10	-0.901749
210793720	chr2:210793720:A:G	3.06184e-14	-2.99727e-10	-1.18918
210794106	chr2:210794106:G:C	8.72493e-13	2.14694	0.0136367
210794355	chr2:210794355:G:T	2.89028e-14	-2.99727e-10	-1.24684
210794438	chr2:210794438:G:A	3.26994e-14	-2.99727e-10	-1.12342
210794532	chr2:210794532:C:T	5.81509e-11	7.6066	-1.24658
210795113	chr2:210795113:C:A	4.56361e-14	-0.790081	-2.87485e-10
210795158	chr2:210795158:T:C	5.7669e-14	0.662763	-1.21882
210795217	chr2:210795217:A:C	3.20231e-14	-2.99727e-10	-1.14432
210796174	chr2:210796174:C:T	2.66269e-11	6.81619	-1.23729
210796513	chr2:210796513:C:T	7.24711e-11	7.84023	-1.26006
210796643	chr2:210796643:G:A	6.97164e-13	2.04432	-0.108074
210796685	chr2:210796685:A:C	4.47136e-11	7.35646	-1.2592
210796797	chr2:210796797:A:T	3.74982e-14	-2.99727e-10	-0.986485
210796815	chr2:210796815:G:A	3.86131e-14	-2.99727e-10	-0.957186
210797123	chr2:210797123:T:C	5.69917e-14	0.655662	-1.22354
210797173	chr2:210797173:C:T	5.24681e-11	7.50691	-1.24973
210797211	chr2:210797211:C:T	1.12062e-13	0.879303	-0.771028
210797494	chr2:210797494:C:T	5.66078e-14	0.497946	-1.07258
210798159	chr2:210798159:G:A	2.89273e-14	-2.99727e-10	-1.24599
210798215	chr2:210798215:T:C	2.86038e-14	-2.99727e-10	-1.25724
210798825	chr2:210798825:T:C	2.84726e-14	-2.99727e-10	-1.26184
210798901	chr2:210798901:C:T	2.96373e-14	-2.99727e-10	-1.22174
210798933	chr2:210798933:T:C	1.07648e-13	1.30042	-1.23233
210798978	chr2:210798978:C:T	6.29154e-13	2.1456	-0.312
210799321	chr2:210799321:A:G	1.51315e-14	-0.657994	-1.23601
210799333	chr2:210799333:G:A	9.06134e-14	0.726879	-0.831056
210799609	chr2:210799609:A:G	2.81861e-11	6.83642	-1.20062
210800003	chr2:210800003:C:A	2.88725e-14	-0.0247046	-1.22319
210801304	chr2:210801304:G:A	3.13277e-14	-2.99727e-10	-1.16627
210801739	chr2:210801739:T:C	2.89396e-14	-2.99727e-10	-1.24557
210802207	chr2:210802207:C:T	3.44699e-14	-2.99727e-10	-1.07069
210802478	chr2:210802478:G:C	5.22747e-14	-2.99727e-10	-0.654266
210802532	chr2:210802532:G:T	4.61825e-12	4.61965	-0.79266
210802559	chr2:210802559:G:A	4.51508e-12	4.95898	-1.15459
210802879	chr2:210802879:A:G	1.82322e-14	-1.70759	-2.87485e-10
210802943	chr2:210802943:T:C	3.2924e-14	-2.99727e-10	-1.11658
210803023	chr2:210803023:T:G	1.70383e-14	-1.77532	-2.87485e-10
210803305	chr2:210803305:G:A	3.44853e-14	-2.99727e-10	-1.07025
210803376	chr2:210803376:T:C	2.92184e-14	-2.99727e-10	-1.23598
210803674	chr2:210803674:C:T	4.6729e-14	-2.99727e-10	-0.766413
210803752	chr2:210803752:T:C	3.57049e-14	-1.03549	-2.87485e-10
210804386	chr2:210804386:A:G	1.01701e-13	-2.99727e-10	0.0112564
210804449	chr2:210804449:G:A	3.70406e-12	4.60479	-0.998381
210804734	chr2:210804734:T:C	3.20546e-14	-2.99727e-10	-1.14334
210804736	chr2:210804736:T:C	3.55157e-12	4.52777	-0.963404
210804974	chr2:210804974:G:A	1.03303e-13	-2.99727e-10	0.0268831
210804995	chr2:210804995:C:A	4.51561e-14	0.0229098	-0.823563
210805346	chr2:210805346:A:G	4.45539e-12	4.63312	-0.842029
210805621	chr2:210805621:C:A	3.07137e-14	-1.18607	-2.87485e-10
210805810	chr2:210805810:A:C	3.684e-14	-2.99727e-10	-1.00419
210805881	chr2:210805881:A:G	1.23053e-13	-2.99727e-10	0.201836
210806091	chr2:210806091:C:T	2.86649e-14	-2.99727e-10	-1.25511
210806290	chr2:210806290:C:T	4.45692e-12	4.74472	-0.953286
210806465	chr2:210806465:A:G	4.37163e-14	-2.99727e-10	-0.833057
210806621	chr2:210806621:C:CA	3.06875e-14	-2.99727e-10	-1.18692
210806969	chr2:210806969:T:C	2.96183e-14	-2.99727e-10	-1.22239
210807337	chr2:210807337:C:T	5.66406e-14	-0.155327	-0.418727
210807537	chr2:210807537:A:G	4.83106e-12	4.1058	-0.233762
210808051	chr2:210808051:C:T	4.28209e-14	0.355263	-1.20902
210808325	chr2:210808325:G:A	1.11992e-13	0.52125	-0.413597
210808550	chr2:210808550:A:G	3.9433e-14	0.27971	-1.21589
210808686	chr2:210808686:A:G	5.50468e-11	7.55415	-1.24899
210808718	chr2:210808718:G:C	1.33043e-13	0.593736	-0.313842
210808790	chr2:210808790:T:C	5.88756e-12	4.63628	-0.56646
210809371	chr2:210809371:C:A	1.75473e-13	1.24864	-0.691937
210809492	chr2:210809492:C:G	3.38987e-14	0.0486598	-1.13606
210809521	chr2:210809521:C:A	4.24043e-14	-2.99727e-10	-0.863529
210810296	chr2:210810296:G:A	2.86724e-14	-2.99727e-10	-1.25484
210810316	chr2:210810316:A:G	2.89991e-14	-2.99727e-10	-1.24351
210810503	chr2:210810503:TA:T	8.58591e-14	0.34507	-0.503141
210810538	chr2:210810538:A:T	1.0166e-13	-2.99727e-10	0.0108504
210810695	chr2:210810695:G:T	1.54656e-14	-0.995966	-0.876192
210810852	chr2:210810852:A:G	2.59502e-13	0.244492	0.703491
210811261	chr2:210811261:G:A	2.80509e-13	0.253704	0.772123
210811279	chr2:210811279:C:G	3.68901e-13	0.330421	0.969329
210811323	chr2:210811323:T:C	3.24065e-13	0.223881	0.946283
210811599	chr2:210811599:A:G	4.0989e-14	0.244517	-1.14199
210811732	chr2:210811732:A:G	4.22357e-14	-2.99727e-10	-0.867514
210812279	chr2:210812279:A:C	2.80455e-13	0.2277	0.797934
210812569	chr2:210812569:G:A	2.16289e-13	-0.100533	0.866371
210812656	chr2:210812656:C:T	3.58682e-13	2.45355	-1.18189
210812700	chr2:210812700:AT:A	3.87625e-13	2.51802	-1.16876
210813874	chr2:210813874:AGTT:A	6.58271e-14	-0.287723	-0.136023
210814033	chr2:210814033:T:C	1.30667e-14	-2.04071	-2.87485e-10
210814267	chr2:210814267:G:A	2.85406e-14	-2.99727e-10	-1.25945
210814457	chr2:210814457:T:C	7.22772e-14	-0.0800794	-0.250191
210814464	chr2:210814464:G:A	5.4333e-13	2.83166	-1.14472
210814606	chr2:210814606:C:G	4.86694e-13	2.74747	-1.17061
210815387	chr2:210815387:A:G	8.81079e-14	-0.447143	0.314926
210815677	chr2:210815677:A:G	4.61274e-13	2.71711	-1.19389
210815925	chr2:210815925:T:C	4.37809e-14	-2.99727e-10	-0.831581
210816519	chr2:210816519:G:A	1.71692e-11	5.6741	-0.534006
210816677	chr2:210816677:A:C	4.70255e-14	-2.99727e-10	-0.76009
210816714	chr2:210816714:A:G	3.57063e-14	0.149973	-1.18543
210817701	chr2:210817701:C:T	4.02216e-14	-2.99727e-10	-0.916375
210817791	chr2:210817791:A:G	1.42222e-13	-0.330018	0.676625
210818420	chr2:210818420:G:C	6.62081e-15	-1.56368	-1.15688
210818490	chr2:210818490:A:G	2.89442e-14	-2.99727e-10	-1.24541
210818733	chr2:210818733:G:A	8.98659e-14	-2.99727e-10	-0.112461
210819041	chr2:210819041:A:G	6.07615e-14	-2.99727e-10	-0.503822
210819166	chr2:210819166:G:A	9.28373e-14	-0.218757	0.138826
210819425	chr2:210819425:A:G	1.96082e-11	6.0286	-0.755673
210820009	chr2:210820009:A:G	3.63626e-13	2.47349	-1.18814
210820209	chr2:210820209:A:G	6.85144e-14	-0.275635	-0.1081
210820264	chr2:210820264:C:T	3.08244e-14	-2.99727e-10	-1.18247
210820339	chr2:210820339:T:C	5.78129e-15	-1.5993	-1.25686
210820547	chr2:210820547:A:G	4.62308e-15	-1.95148	-1.12824
210821040	chr2:210821040:C:T	3.1729e-14	-2.99727e-10	-1.15355
210821355	chr2:210821355:G:A	6.93744e-14	-2.99727e-10	-0.37126
210821370	chr2:210821370:G:A	4.61818e-13	2.68259	-1.15819
210821559	chr2:210821559:C:T	1.92993e-13	0.0634046	0.588472
210821560	chr2:210821560:G:A	6.28117e-14	-2.99727e-10	-0.470637
210821686	chr2:210821686:C:T	5.30302e-14	-2.99727e-10	-0.639917
210821725	chr2:210821725:G:A	4.5767e-13	2.67147	-1.1561
210821867	chr2:210821867:T:C	3.86667e-14	-2.99727e-10	-0.955799
210821932	chr2:210821932:G:C	4.13942e-12	4.4002	-0.682665
210822469	chr2:210822469:G:A	3.29051e-14	-2.99727e-10	-1.11715
210822662	chr2:210822662:T:C	2.03964e-13	-2.99727e-10	0.707166
210822874	chr2:210822874:T:C	1.04608e-13	1.20041	-1.16097
210822981	chr2:210822981:T:A	6.56398e-14	-0.420822	-0.00577532
210823275	chr2:210823275:C:T	3.13262e-14	-2.99727e-10	-1.16632
210823652	chr2:210823652:T:C	2.84803e-14	-2.99727e-10	-1.26157
210823800	chr2:210823800:A:G	3.36811e-14	-2.99727e-10	-1.09384
210824851	chr2:210824851:C:T	3.68088e-14	-2.99727e-10	-1.00504
210824879	chr2:210824879:C:T	3.41045e-14	-0.749814	-0.331535
210824896	chr2:210824896:C:G	2.29076e-14	-1.47931	-2.87485e-10
210824904	chr2:210824904:G:T	1.31902e-14	-2.03131	-2.87485e-10
210824938	chr2:210824938:A:G	2.93967e-14	-2.99727e-10	-1.2299
210825426	chr2:210825426:A:G	4.54192e-13	-1.8755	3.38324
210825634	chr2:210825634:A:G	3.34946e-14	-0.718657	-0.380738
210825692	chr2:210825692:A:T	1.94888e-13	-2.99727e-10	0.661648
210825759	chr2:210825759:A:G	3.65292e-14	-2.99727e-10	-1.01267
210825782	chr2:210825782:G:T	5.82964e-15	-2.04821	-0.799615
210825970	chr2:210825970:C:G	3.95152e-15	-1.9786	-1.25808
210826000	chr2:210826000:A:G	1.71895e-13	-2.99727e-10	0.536105
210826193	chr2:210826193:T:C	2.97659e-14	-2.99727e-10	-1.21741
210826620	chr2:210826620:T:C	8.29918e-15	-1.37817	-1.11645
210826756	chr2:210826756:T:TC	6.25614e-15	-2.03958	-0.737634
210826873	chr2:210826873:T:A	3.08857e-14	-2.99727e-10	-1.18049
210826906	chr2:210826906:T:C	3.55622e-14	-2.99727e-10	-1.0395
210827286	chr2:210827286:A:G	3.49752e-14	-0.824584	-0.231557
210827302	chr2:210827302:T:C	3.78055e-14	-2.99727e-10	-0.978324
210827637	chr2:210827637:AT:A	2.73402e-14	-1.30242	-2.87485e-10
210827698	chr2:210827698:A:G	6.36428e-14	-1.08715	0.629653
210827894	chr2:210827894:A:T	1.82786e-13	-2.99727e-10	0.59754
210828298	chr2:210828298:T:C	3.68437e-14	-2.99727e-10	-1.00409
210828673	chr2:210828673:T:C	4.81648e-14	-1.0401	0.303954
210829326	chr2:210829326:C:T	2.98753e-14	-2.99727e-10	-1.21375
210829410	chr2:210829410:A:G	1.37562e-13	-2.99727e-10	0.313298
210829671	chr2:210829671:G:A	3.98704e-14	-2.99727e-10	-0.925144
210829725	chr2:210829725:A:G	7.10049e-14	-2.99727e-10	-0.348029
210829833	chr2:210829833:A:C	3.39785e-14	-2.99727e-10	-1.08505
210829982	chr2:210829982:A:G	4.07197e-15	-1.94474	-1.26191
210830012	chr2:210830012:G:A	9.20342e-14	-1.93524	1.84662
210830111	chr2:210830111:T:A	2.88282e-14	-2.99727e-10	-1.24943
210830301	chr2:210830301:A:C	3.67715e-14	-2.99727e-10	-1.00606
210830433	chr2:210830433:T:A	3.24418e-14	-2.99727e-10	-1.13133
210830665	chr2:210830665:T:A	3.15188e-14	-2.99727e-10	-1.16019
210831107	chr2:210831107:G:T	2.44287e-13	1.58736	-0.699796
210831147	chr2:210831147:G:A	6.858e-14	-2.99727e-10	-0.382778
210831191	chr2:210831191:G:A	4.98188e-15	-2.01733	-0.987641
210831273	chr2:210831273:A:G	1.73084e-13	-2.99727e-10	0.543
210831409	chr2:210831409:A:G	3.19062e-14	-2.99727e-10	-1.14798
210831420	chr2:210831420:G:A	1.39674e-14	-1.97405	-2.87485e-10
210831671	chr2:210831671:C:A	8.58111e-14	0.489782	-0.648413
210831699	chr2:210831699:G:A	9.08114e-14	-0.859491	0.757497
210831845	chr2:210831845:G:A	3.35358e-14	-2.99727e-10	-1.09817
210832181	chr2:210832181:A:G	2.15051e-14	-0.809954	-0.732533
210832394	chr2:210832394:T:C	3.15047e-14	-2.99727e-10	-1.16064
210832671	chr2:210832671:A:G	3.19093e-14	-2.99727e-10	-1.14788
210832824	chr2:210832824:C:T	3.17459e-14	-2.99727e-10	-1.15301
210832982	chr2:210832982:A:G	2.4058e-13	1.73586	-0.863584
210833128	chr2:210833128:G:A	6.59573e-14	-2.99727e-10	-0.421771
210833326	chr2:210833326:A:C	9.24444e-14	-0.496264	0.412092
210833465	chr2:210833465:C:T	1.64599e-12	-0.891218	3.68654
210833482	chr2:210833482:G:A	8.25403e-14	-2.99727e-10	-0.197493
210833577	chr2:210833577:A:C	1.66942e-13	-0.385268	0.892137
210834076	chr2:210834076:G:A	3.54589e-14	-2.99727e-10	-1.0424
210834198	chr2:210834198:G:A	3.49856e-14	-2.99727e-10	-1.05584
210834268	chr2:210834268:A:G	3.43473e-14	-2.99727e-10	-1.07425
210834287	chr2:210834287:G:A	1.0935e-12	-1.31388	3.70024
210834770	chr2:210834770:G:T	9.22482e-14	-0.723361	0.637065
210834850	chr2:210834850:C:T	3.63983e-14	-2.99727e-10	-1.01626
210835156	chr2:210835156:T:C	3.48006e-14	-2.99727e-10	-1.06114
210835311	chr2:210835311:G:A	2.84667e-14	-2.99727e-10	-1.26204
210835449	chr2:210835449:C:T	3.77136e-14	-2.99727e-10	-0.980759
210836373	chr2:210836373:A:G	2.84776e-14	-2.99727e-10	-1.26166
210836673	chr2:210836673:A:G	2.90893e-14	-2.99727e-10	-1.24041
210836680	chr2:210836680:C:A	3.77019e-14	-2.99727e-10	-0.981068
210837212	chr2:210837212:G:A	3.588e-14	-2.99727e-10	-1.0306
210837258	chr2:210837258:C:G	1.09203e-13	0.976875	-0.894443
210837319	chr2:210837319:A:T	3.00515e-14	-2.99727e-10	-1.20787
210837389	chr2:210837389:T:G	3.27402e-14	-2.99727e-10	-1.12217
210837394	chr2:210837394:A:G	2.90802e-14	-2.99727e-10	-1.24072
210837698	chr2:210837698:G:A	3.24536e-14	-2.99727e-10	-1.13097
210837978	chr2:210837978:C:T	3.35308e-14	-2.99727e-10	-1.09831
210838082	chr2:210838082:C:T	8.64812e-15	-2.02401	-0.429428
210838621	chr2:210838621:G:A	1.74424e-14	-1.75187	-2.87485e-10
210838693	chr2:210838693:G:A	3.3385e-14	-2.99727e-10	-1.10267
210838746	chr2:210838746:G:A	1.48954e-13	-2.99727e-10	0.39286
210839145	chr2:210839145:A:C	2.55907e-14	-0.378531	-0.990018
210839186	chr2:210839186:A:G	2.85113e-14	-2.99727e-10	-1.26048
210839308	chr2:210839308:C:G	4.49473e-15	-1.85708	-1.25079
210839632	chr2:210839632:A:G	3.91108e-15	-2.00707	-1.2399
210839692	chr2:210839692:G:A	2.87991e-14	-2.99727e-10	-1.25044
210839788	chr2:210839788:T:C	3.5882e-14	-2.99727e-10	-1.03054
210840756	chr2:210840756:C:T	2.84655e-14	-2.99727e-10	-1.26209
210841458	chr2:210841458:TAGTATA:T	5.84658e-14	-2.99727e-10	-0.542337
210841836	chr2:210841836:T:A	5.15744e-14	-2.99727e-10	-0.667754
210842165	chr2:210842165:G:GA	5.96833e-14	-2.99727e-10	-0.521727
210842254	chr2:210842254:T:C	3.36636e-14	-2.99727e-10	-1.09436
210844669	chr2:210844669:C:T	3.55351e-14	-1.00757	-0.0326881
210844879	chr2:210844879:C:T	3.25543e-14	-2.99727e-10	-1.12787
210845148	chr2:210845148:A:C	8.77267e-15	-1.27175	-1.16739
210845325	chr2:210845325:GAGC:G	2.89727e-14	-2.99727e-10	-1.24443
210845454	chr2:210845454:T:A	4.46956e-14	0.265322	-1.07623
210845654	chr2:210845654:A:G	3.03341e-14	-2.99727e-10	-1.1985
210845822	chr2:210845822:A:G	2.93929e-14	-2.99727e-10	-1.23003
210846620	chr2:210846620:G:A	3.37523e-14	-2.99727e-10	-1.09173
210846828	chr2:210846828:T:C	1.29878e-13	-2.99727e-10	0.255814
210846869	chr2:210846869:T:G	2.55979e-14	-1.25294	-0.115326
210847218	chr2:210847218:T:G	3.09368e-14	-2.99727e-10	-1.17883
210848227	chr2:210848227:CACTT:C	2.61018e-14	-1.34877	-2.87485e-10
210848237	chr2:210848237:A:C	3.67119e-14	-2.99727e-10	-1.00768
210848337	chr2:210848337:A:G	6.60556e-14	-2.99727e-10	-0.420283
210848616	chr2:210848616:T:C	4.11995e-14	0.261828	-1.15418
210848736	chr2:210848736:A:C	5.00781e-14	-2.99727e-10	-0.697194
210848737	chr2:210848737:G:A	5.02872e-14	-2.99727e-10	-0.693028
210849112	chr2:210849112:C:T	2.8564e-14	-2.99727e-10	-1.25863
210849541	chr2:210849541:C:T	7.03578e-14	0.554522	-0.911707
210849562	chr2:210849562:A:G	3.3973e-14	-2.99727e-10	-1.08521
210849724	chr2:210849724:CCTCT:C	7.21138e-15	-1.47577	-1.15934
210850761	chr2:210850761:G:T	8.36728e-15	-1.49024	-0.996211
210851352	chr2:210851352:A:G	5.20525e-14	-2.99727e-10	-0.658525
210851365	chr2:210851365:T:C	5.09837e-15	-1.91292	-1.06894
210851428	chr2:210851428:A:C	3.16078e-14	-2.99727e-10	-1.15737
210851904	chr2:210851904:AT:A	4.11376e-14	-2.99727e-10	-0.893856
210852380	chr2:210852380:C:G	3.75016e-14	-2.99727e-10	-0.986394
210852833	chr2:210852833:G:A	4.49534e-14	-2.99727e-10	-0.805152
210852965	chr2:210852965:A:G	1.43526e-14	-1.94685	-2.87485e-10
210852971	chr2:210852971:G:A	8.78477e-15	-1.5634	-0.874356
210852982	chr2:210852982:G:C	1.43217e-13	-2.99727e-10	0.353583
210853547	chr2:210853547:T:G	4.25305e-14	0.177097	-1.03765
210853637	chr2:210853637:T:C	1.74346e-14	-0.529157	-1.22317
210853889	chr2:210853889:T:C	9.52196e-14	0.756179	-0.810772
210854161	chr2:210854161:C:T	8.43219e-15	-1.41295	-1.06577
210854299	chr2:210854299:T:C	2.36119e-14	-1.90232	0.45329
210854516	chr2:210854516:T:C	1.04795e-13	-2.99727e-10	0.0412226
210854592	chr2:210854592:T:C	1.0354e-14	-1.06633	-1.20708
210854646	chr2:210854646:T:C	1.78595e-13	-2.99727e-10	0.574341
210854664	chr2:210854664:G:A	1.07672e-13	-2.03976	2.10807
210856565	chr2:210856565:A:G	5.35126e-14	-2.99727e-10	-0.630861
210856947	chr2:210856947:T:A	6.16168e-15	-1.9749	-0.817525
210856964	chr2:210856964:G:A	5.61109e-14	-2.99727e-10	-0.583449
210858138	chr2:210858138:A:G	4.90261e-14	-2.99727e-10	-0.718427
210858426	chr2:210858426:T:C	1.62949e-13	-2.99727e-10	0.482658
210858927	chr2:210858927:G:A	5.70202e-14	-2.99727e-10	-0.567373
210859004	chr2:210859004:A:G	4.43697e-15	-1.86539	-1.25541
210859021	chr2:210859021:A:G	3.35769e-14	0.0477705	-1.14471
210859097	chr2:210859097:G:A	3.01512e-14	-2.99727e-10	-1.20455
210859326	chr2:210859326:A:T	6.93722e-13	0.139656	1.79164
210859600	chr2:210859600:T:C	8.71225e-15	-2.01786	-0.428193
210859843	chr2:210859843:G:A	4.36485e-15	-1.87657	-1.26062
210859987	chr2:210859987:A:ACT	5.8106e-14	-2.99727e-10	-0.54851
210860118	chr2:210860118:T:C	5.80174e-14	-2.99727e-10	-0.550037
210860234	chr2:210860234:C:T	2.64504e-14	-0.382368	-0.953138
210860392	chr2:210860392:T:C	5.78445e-15	-1.63846	-1.21715
210860724	chr2:210860724:G:A	7.27618e-14	-2.99727e-10	-0.323588
210861072	chr2:210861072:A:G	6.34167e-14	-2.99727e-10	-0.461052
210861226	chr2:210861226:T:C	1.55885e-13	-1.9215	2.35984
210861242	chr2:210861242:G:A	3.2307e-14	-2.99727e-10	-1.1355
210861290	chr2:210861290:C:T	3.88922e-14	-2.99727e-10	-0.949984
210861299	chr2:210861299:A:G	6.47166e-14	-0.440761	-2.87485e-10
210861314	chr2:210861314:C:A	4.8663e-14	-2.99727e-10	-0.725861
210861923	chr2:210861923:A:T	1.53116e-14	-1.88217	-2.87485e-10
210862145	chr2:210862145:A:G	1.84199e-14	-1.54142	-0.15593
210862294	chr2:210862294:T:G	1.69049e-14	-1.52481	-0.258369
210862305	chr2:210862305:A:G	1.04159e-14	-1.60834	-0.659111
210862398	chr2:210862398:T:G	4.21166e-14	-2.99727e-10	-0.870336
210862969	chr2:210862969:C:G	1.68845e-14	-1.30024	-0.484147
210863545	chr2:210863545:G:C	4.38059e-14	-2.99727e-10	-0.831009
210863890	chr2:210863890:T:C	1.56491e-13	-2.99727e-10	0.442217
210864456	chr2:210864456:A:G	3.88385e-14	-2.99727e-10	-0.951367
210865000	chr2:210865000:C:T	8.8085e-15	-2.03411	-0.400953
210865390	chr2:210865390:A:C	3.71503e-14	-1.64694	0.651137
210865833	chr2:210865833:T:G	1.60607e-14	-0.878418	-0.955987
210866349	chr2:210866349:C:T	5.44272e-15	-1.81285	-1.10365
210866421	chr2:210866421:C:T	1.64697e-13	-2.99727e-10	0.493331
210866629	chr2:210866629:C:G	4.73471e-14	-1.59189	0.838613
210866635	chr2:210866635:C:T	2.31554e-14	-0.835535	-0.633015
210866729	chr2:210866729:G:A	3.38054e-14	-2.99727e-10	-1.09016
210866849	chr2:210866849:G:C	1.59248e-14	-1.8429	-2.87485e-10
210867010	chr2:210867010:A:G	1.9445e-14	-1.64319	-2.87485e-10
210867015	chr2:210867015:A:G	1.18009e-13	-2.99727e-10	0.15998
210867024	chr2:210867024:C:T	1.71981e-14	-1.76598	-2.87485e-10
210867383	chr2:210867383:C:CA	4.28923e-14	-2.99727e-10	-0.852088
210867684	chr2:210867684:AACAC:A	8.93327e-14	-0.948858	0.830447
210867724	chr2:210867724:C:T	4.83972e-14	-2.99727e-10	-0.731337
210867728	chr2:210867728:G:A	3.10865e-14	-2.99727e-10	-1.174
210867777	chr2:210867777:A:G	4.00426e-15	-1.9681	-1.25532
210867972	chr2:210867972:G:A	4.60522e-14	-0.781003	-2.87485e-10
210867981	chr2:210867981:G:T	9.94566e-14	-2.99727e-10	-0.0110573
210868215	chr2:210868215:T:A	1.30894e-13	-2.99727e-10	0.263605
210868868	chr2:210868868:TC:T	3.38812e-14	-2.99727e-10	-1.08792
210868887	chr2:210868887:C:T	3.04338e-14	-2.99727e-10	-1.19522
210869246	chr2:210869246:G:A	3.48592e-14	-2.99727e-10	-1.05946
210869351	chr2:210869351:G:A	1.6176e-14	-1.85514	0.0278917
210869375	chr2:210869375:G:C	6.96362e-15	-1.9041	-0.765979
210869574	chr2:210869574:C:G	3.77296e-14	-2.99727e-10	-0.980333
210870072	chr2:210870072:A:G	4.82214e-14	-2.99727e-10	-0.734977
210870107	chr2:210870107:G:C	2.12308e-14	-0.445134	-1.11019
210870211	chr2:210870211:A:C	3.11775e-13	-1.90555	3.03705
210870370	chr2:210870370:T:G	2.90132e-14	-2.99727e-10	-1.24303
210870566	chr2:210870566:GTTTTA:G	7.93737e-14	-0.92191	0.685298
210870572	chr2:210870572:A:G	7.95592e-14	-0.92573	0.691452
210870648	chr2:210870648:C:A	3.43499e-14	-2.99727e-10	-1.07418
210871059	chr2:210871059:G:A	5.62945e-14	-2.99727e-10	-0.580182
210871438	chr2:210871438:G:A	4.12601e-14	-2.99727e-10	-0.890883
210871502	chr2:210871502:G:A	4.33371e-15	-2.01542	-1.12894
210871541	chr2:210871541:A:G	3.71737e-14	-2.99727e-10	-0.995179
210871574	chr2:210871574:C:A	4.9846e-14	-0.70184	-2.87485e-10
210871641	chr2:210871641:A:G	7.97279e-15	-1.59972	-0.935023
210871963	chr2:210871963:C:T	4.52778e-15	-1.92839	-1.17215
210872211	chr2:210872211:A:T	2.9317e-14	-2.99727e-10	-1.23261
210872252	chr2:210872252:G:A	3.02393e-14	-2.99727e-10	-1.20164
210872345	chr2:210872345:G:A	1.88263e-14	-0.418804	-1.25672
210872355	chr2:210872355:A:G	3.00988e-14	-2.99727e-10	-1.20629
210872551	chr2:210872551:A:G	1.29736e-14	-2.04786	-2.87485e-10
210873072	chr2:210873072:A:T	3.41908e-14	-2.99727e-10	-1.07882
210873409	chr2:210873409:C:G	5.99828e-14	-2.99727e-10	-0.516721
210873868	chr2:210873868:C:G	3.09071e-14	-2.99727e-10	-1.17979
210874111	chr2:210874111:G:A	2.65601e-14	-0.208063	-1.12331
210874115	chr2:210874115:G:A	4.57007e-15	-2.04031	-1.05094
210874551	chr2:210874551:G:C	4.45742e-15	-2.0177	-1.09851
210874592	chr2:210874592:T:C	5.56505e-15	-1.70351	-1.19077
210874729	chr2:210874729:T:C	4.39429e-14	-2.99727e-10	-0.827888
210874735	chr2:210874735:T:C	2.94332e-14	-2.99727e-10	-1.22866
210874835	chr2:210874835:T:A	5.26155e-15	-1.71445	-1.2359
210874986	chr2:210874986:T:C	3.1303e-14	0.0102633	-1.17733
210875208	chr2:210875208:A:G	7.19158e-14	-2.99727e-10	-0.335283
210875292	chr2:210875292:G:A	1.03362e-14	-1.03888	-1.23625
210875463	chr2:210875463:T:C	6.3424e-15	-2.01723	-0.746289
210875533	chr2:210875533:T:C	6.70504e-14	-2.99727e-10	-0.405334
210875993	chr2:210875993:T:C	2.85266e-14	-2.99727e-10	-1.25994
210876470	chr2:210876470:A:C	2.01904e-14	-0.734632	-0.870937
210876516	chr2:210876516:A:G	1.99116e-14	-0.711629	-0.907849
210876528	chr2:210876528:A:G	9.53529e-14	-0.0531936	-2.87485e-10
210876590	chr2:210876590:G:A	2.74912e-14	-0.145537	-1.15138
210877067	chr2:210877067:A:G	2.6586e-14	-1.33039	-2.87485e-10
210877385	chr2:210877385:G:A	1.88716e-14	-0.649316	-1.0238
210877419	chr2:210877419:C:T	6.05468e-14	-2.99727e-10	-0.507362
210877545	chr2:210877545:G:A	2.06115e-14	-0.403493	-1.18143
210877738	chr2:210877738:G:A	6.06016e-14	-2.99727e-10	-0.506457
210878142	chr2:210878142:T:C	4.55716e-15	-1.83768	-1.2564
210878237	chr2:210878237:T:G	1.13915e-14	-1.47455	-0.703359
210878349	chr2:210878349:G:A	2.9126e-14	-2.99727e-10	-1.23915
210878496	chr2:210878496:T:A	3.34609e-14	-2.99727e-10	-1.1004
210878700	chr2:210878700:T:C	3.1211e-14	-2.99727e-10	-1.17001
210878707	chr2:210878707:C:T	2.91114e-14	-2.99727e-10	-1.23965
210878722	chr2:210878722:G:C	3.16523e-14	-2.99727e-10	-1.15597
210878804	chr2:210878804:C:CA	3.02652e-14	-1.20078	-2.87485e-10
210878889	chr2:210878889:GC:G	2.88929e-14	-2.99727e-10	-1.24718
210879096	chr2:210879096:A:G	5.1701e-14	-2.99727e-10	-0.665302
210879336	chr2:210879336:T:C	6.04912e-14	-2.99727e-10	-0.508281
210879538	chr2:210879538:A:G	4.5871e-14	-2.99727e-10	-0.784945
210879774	chr2:210879774:C:T	2.11707e-14	-0.935158	-0.623004
210879893	chr2:210879893:A:G	2.31795e-14	-1.35523	-0.11228
210879930	chr2:210879930:T:C	1.8074e-14	-0.546259	-1.17005
210881102	chr2:210881102:G:T	4.77976e-14	-2.99727e-10	-0.743803
210881607	chr2:210881607:T:C	4.0089e-14	-2.99727e-10	-0.919677
210882128	chr2:210882128:C:G	2.86189e-14	-2.99727e-10	-1.25671
210882698	chr2:210882698:T:A	4.63245e-14	-2.03013	1.25502
210882803	chr2:210882803:C:A	4.43037e-14	-2.99727e-10	-0.819711
210883135	chr2:210883135:A:G	5.93031e-14	-2.99727e-10	-0.528118
210884120	chr2:210884120:G:A	7.86138e-14	-2.99727e-10	-0.246232
210884307	chr2:210884307:C:A	4.64129e-15	-1.82828	-1.24751
210884430	chr2:210884430:G:A	3.56489e-14	-2.99727e-10	-1.03706
210884954	chr2:210884954:A:G	3.93459e-14	-2.99727e-10	-0.938388
210885034	chr2:210885034:A:T	5.84989e-14	-1.82006	1.27829
210885266	chr2:210885266:A:G	5.30596e-14	-1.71875	1.07939
210885831	chr2:210885831:T:C	5.29023e-14	-1.73731	1.09498
210885890	chr2:210885890:G:C	5.21002e-15	-1.75893	-1.20127
210886196	chr2:210886196:G:A	3.70509e-15	-2.03898	-1.26209
210886476	chr2:210886476:T:G	4.66226e-14	-2.99727e-10	-0.768693
210886615	chr2:210886615:C:G	5.04349e-14	-2.99727e-10	-0.690096
210886629	chr2:210886629:T:C	4.34279e-14	-2.99727e-10	-0.839676
210886720	chr2:210886720:A:G	6.13578e-14	-2.99727e-10	-0.494056
210886802	chr2:210886802:CTTTA:C	4.33787e-15	-1.88185	-1.26154
210886843	chr2:210886843:A:T	2.91029e-14	-2.99727e-10	-1.23994
210886929	chr2:210886929:C:A	3.24819e-14	-2.99727e-10	-1.13009
210887193	chr2:210887193:T:A	2.84658e-14	-2.99727e-10	-1.26208
210887543	chr2:210887543:G:A	3.65195e-14	-2.99727e-10	-1.01293
210887594	chr2:210887594:A:T	2.86056e-14	-2.99727e-10	-1.25718
210887715	chr2:210887715:T:G	4.09386e-15	-1.96568	-1.23561
210887852	chr2:210887852:C:T	2.8475e-14	-2.99727e-10	-1.26175
210887856	chr2:210887856:G:A	3.77073e-14	-2.99727e-10	-0.980924
210888126	chr2:210888126:G:T	3.22207e-14	-2.99727e-10	-1.13817
210889045	chr2:210889045:G:A	4.2124e-14	0.300108	-1.17027
210889070	chr2:210889070:G:A	7.40831e-14	-2.99727e-10	-0.305591
210889103	chr2:210889103:C:T	5.82304e-14	-2.99727e-10	-0.546372
210889108	chr2:210889108:G:A	3.08688e-14	-2.99727e-10	-1.18103
210889493	chr2:210889493:C:T	3.10979e-14	-0.0559562	-1.11768
210889521	chr2:210889521:A:T	2.98202e-14	-2.99727e-10	-1.21559
210889685	chr2:210889685:C:T	3.15273e-14	-2.99727e-10	-1.15992
210889848	chr2:210889848:C:T	3.65113e-14	0.115898	-1.12906
210889873	chr2:210889873:G:A	3.00637e-14	-0.0159298	-1.19153
210889987	chr2:210889987:A:G	4.37206e-14	-0.832961	-2.87485e-10
210890219	chr2:210890219:GGCAAAT:G	4.21573e-15	-1.91009	-1.26187
210890298	chr2:210890298:A:G	2.87664e-14	-2.99727e-10	-1.25157
210890590	chr2:210890590:C:T	3.19765e-14	-2.99727e-10	-1.14578
210890623	chr2:210890623:A:G	3.13032e-14	-2.99727e-10	-1.16706
210890797	chr2:210890797:A:T	2.84835e-14	-2.99727e-10	-1.26146
210890826	chr2:210890826:A:G	4.02888e-15	-1.96062	-1.25667
210890982	chr2:210890982:G:T	2.91323e-14	-2.99727e-10	-1.23893
210890998	chr2:210890998:C:G	4.01456e-14	0.141473	-1.05974
210891031	chr2:210891031:T:C	4.84446e-15	-2.01316	-1.01978
210891559	chr2:210891559:G:A	1.71095e-14	-1.77114	-2.87485e-10
210891717	chr2:210891717:A:C	2.88059e-14	-2.99727e-10	-1.2502
210892017	chr2:210892017:C:A	4.59602e-15	-1.82808	-1.25751
210892217	chr2:210892217:CCTT:C	4.95555e-14	-2.99727e-10	-0.707687
210892239	chr2:210892239:A:G	7.46858e-14	-2.99727e-10	-0.297489
210892488	chr2:210892488:A:G	5.85629e-14	-2.99727e-10	-0.540677
210892656	chr2:210892656:A:G	4.06222e-14	-2.99727e-10	-0.906464
210892885	chr2:210892885:C:T	3.98601e-15	-1.96937	-1.25862
210893002	chr2:210893002:G:A	4.22606e-14	-2.99727e-10	-0.866923
210893109	chr2:210893109:G:T	3.06431e-14	-2.99727e-10	-1.18837
210893346	chr2:210893346:G:A	2.30683e-14	-0.316692	-1.15563
210893517	chr2:210893517:A:G	3.6349e-14	-2.99727e-10	-1.01761
210893940	chr2:210893940:G:A	1.32593e-14	-2.02608	-2.87485e-10
210894030	chr2:210894030:G:A	4.72051e-14	-2.99727e-10	-0.756276
210894032	chr2:210894032:G:A	2.8807e-14	-2.99727e-10	-1.25016
210894275	chr2:210894275:A:G	4.26421e-15	-2.03647	-1.12405
210894348	chr2:210894348:A:T	2.92444e-14	-0.0542742	-1.18082
210894376	chr2:210894376:G:A	3.65864e-14	-2.99727e-10	-1.0111
210894402	chr2:210894402:T:C	3.36213e-14	-2.99727e-10	-1.09562
210894652	chr2:210894652:T:G	3.34912e-14	-2.99727e-10	-1.0995
210894797	chr2:210894797:T:C	3.63743e-14	-2.99727e-10	-1.01692
210895158	chr2:210895158:G:C	2.59953e-14	-0.0923018	-1.26056
210895269	chr2:210895269:A:G	2.84949e-14	-2.99727e-10	-1.26105
210895376	chr2:210895376:T:C	3.87052e-15	-2.04256	-1.21483
210895580	chr2:210895580:G:A	4.60279e-14	-2.99727e-10	-0.781531
210895670	chr2:210895670:T:C	5.98069e-14	-2.99727e-10	-0.519658
210896459	chr2:210896459:T:C	4.57621e-15	-2.03543	-1.05448
210896474	chr2:210896474:T:C	9.1314e-15	-1.77373	-0.625329
210896842	chr2:210896842:G:T	3.94354e-14	-2.99727e-10	-0.936116
210896854	chr2:210896854:A:G	4.13705e-15	-1.95899	-1.23181
210897015	chr2:210897015:A:G	3.19209e-14	-2.99727e-10	-1.14752
210897142	chr2:210897142:G:T	3.16079e-14	-2.99727e-10	-1.15737
210897289	chr2:210897289:A:G	2.8545e-14	-2.99727e-10	-1.2593
210897792	chr2:210897792:G:C	1.04399e-14	-1.73343	-0.53171
210898092	chr2:210898092:C:T	3.87163e-15	-1.99565	-1.26145
210898264	chr2:210898264:G:A	5.07165e-14	0.544115	-1.22864
210898701	chr2:210898701:G:T	1.12013e-13	-2.99727e-10	0.107834
210898870	chr2:210898870:C:T	2.87681e-14	-0.412274	-0.839238
210899221	chr2:210899221:C:T	5.80304e-14	-2.04404	1.49423
210899410	chr2:210899410:A:G	2.74011e-14	-2.02056	0.720362
210899504	chr2:210899504:C:T	5.00829e-14	-0.981562	0.284464
210899525	chr2:210899525:A:G	6.49646e-14	-2.99727e-10	-0.436936
210899612	chr2:210899612:T:C	3.05052e-14	-2.99727e-10	-1.19288
210900045	chr2:210900045:A:T	3.63901e-14	0.066763	-1.08324
210900152	chr2:210900152:A:G	3.92551e-14	-2.99727e-10	-0.940699
210900338	chr2:210900338:C:T	3.68799e-15	-2.04405	-1.26164
210900479	chr2:210900479:G:A	5.12457e-14	-1.84225	1.1681
210900543	chr2:210900543:C:A	3.70324e-15	-2.04777	-1.2538
210900585	chr2:210900585:C:G	2.96399e-14	-0.088009	-1.13365
210900683	chr2:210900683:T:G	3.60142e-14	-2.99727e-10	-1.02687
210902058	chr2:210902058:A:G	6.25218e-14	-2.99727e-10	-0.475263
210902109	chr2:210902109:G:T	1.66746e-13	0.505693	-2.87485e-10
210902132	chr2:210902132:C:T	2.98669e-14	-1.21403	-2.87485e-10
210902358	chr2:210902358:TATAAGA:T	5.7794e-14	-2.99727e-10	-0.553894
210902521	chr2:210902521:C:T	4.49396e-14	-2.99727e-10	-0.80546
210902707	chr2:210902707:G:A	6.56323e-14	-2.99727e-10	-0.426711
210902988	chr2:210902988:T:C	4.85279e-14	-2.99727e-10	-0.728639
210903006	chr2:210903006:G:T	2.49222e-13	-2.99727e-10	0.907566
210903184	chr2:210903184:G:A	3.40196e-14	-2.99727e-10	-1.08384
210903430	chr2:210903430:T:G	2.95703e-14	-2.99727e-10	-1.22401
210903514	chr2:210903514:AG:A	2.84832e-14	-2.99727e-10	-1.26147
210903654	chr2:210903654:C:T	7.35161e-14	-2.99727e-10	-0.313274
210904029	chr2:210904029:G:A	4.56463e-15	-1.9165	-1.17594
210904094	chr2:210904094:T:A	3.89337e-15	-2.02386	-1.22764
210904367	chr2:210904367:C:T	2.2458e-13	-2.99727e-10	0.803451
210904394	chr2:210904394:G:A	4.68269e-14	-0.656298	-0.108023
210904430	chr2:210904430:G:C	4.53766e-14	-2.99727e-10	-0.795782
210904607	chr2:210904607:T:C	4.02381e-15	-1.97158	-1.24697
210904614	chr2:210904614:A:T	3.91471e-14	0.296402	-1.23985
210904877	chr2:210904877:A:C	4.60593e-14	-2.99727e-10	-0.78085
210904892	chr2:210904892:C:T	4.5901e-14	-2.99727e-10	-0.784292
210904913	chr2:210904913:A:G	1.08822e-13	-2.99727e-10	0.0789326
210904927	chr2:210904927:C:T	3.31206e-14	-1.11062	-2.87485e-10
210905021	chr2:210905021:A:T	3.36402e-14	-2.99727e-10	-1.09506
210905178	chr2:210905178:G:C	1.52072e-14	-0.87477	-1.01424
210905234	chr2:210905234:T:C	2.74633e-14	-0.0445637	-1.25336
210905297	chr2:210905297:A:G	1.34999e-14	-2.00809	-2.87485e-10
210905514	chr2:210905514:C:T	4.46241e-14	-0.500951	-0.311554
210905528	chr2:210905528:C:T	1.79884e-14	-1.12273	-0.598329
210905666	chr2:210905666:A:G	2.90611e-14	-2.99727e-10	-1.24138
210905954	chr2:210905954:A:G	3.44703e-14	-2.99727e-10	-1.07068
210905969	chr2:210905969:A:G	4.61329e-14	0.471516	-1.25077
210905997	chr2:210905997:T:C	5.68893e-14	0.0899519	-0.659624
210906141	chr2:210906141:G:A	5.16189e-14	-2.99727e-10	-0.666891
210906170	chr2:210906170:G:C	4.0034e-14	-2.99727e-10	-0.921049
210906191	chr2:210906191:A:G	2.70371e-13	-2.99727e-10	0.989015
210906229	chr2:210906229:T:C	4.8338e-14	-2.99727e-10	-0.732561
210906364	chr2:210906364:T:A	3.9201e-14	-2.99727e-10	-0.942076
210906717	chr2:210906717:A:C	4.4567e-14	-2.99727e-10	-0.813785
210906729	chr2:210906729:A:T	2.89069e-14	-2.99727e-10	-1.2467
210906779	chr2:210906779:C:A	4.80234e-15	-1.77959	-1.26209
210907054	chr2:210907054:C:T	1.31314e-14	-2.03577	-2.87485e-10
210907075	chr2:210907075:G:T	4.65894e-14	-2.99727e-10	-0.769407
210907077	chr2:210907077:G:T	4.84934e-15	-1.78259	-1.24935
210907088	chr2:210907088:G:T	1.17008e-14	-1.03562	-1.1155
210907153	chr2:210907153:T:C	2.99695e-14	-2.99727e-10	-1.2106
210907421	chr2:210907421:C:T	4.03164e-14	-2.99727e-10	-0.91402
210907803	chr2:210907803:G:C	4.53202e-14	-2.99727e-10	-0.797026
210907854	chr2:210907854:T:A	4.13867e-15	-1.93396	-1.25644
210907900	chr2:210907900:G:A	3.43582e-14	0.0587428	-1.13268
210907935	chr2:210907935:T:C	4.25794e-14	-2.99727e-10	-0.859407
210908170	chr2:210908170:T:G	6.28327e-14	-2.99727e-10	-0.470304
210908482	chr2:210908482:A:T	7.64285e-14	0.854333	-1.12876
210908770	chr2:210908770:G:A	7.01016e-14	-2.99727e-10	-0.360833
210908958	chr2:210908958:T:A	6.28392e-14	-2.99727e-10	-0.470199
210909295	chr2:210909295:G:T	3.13049e-14	-2.99727e-10	-1.167
210909396	chr2:210909396:C:T	4.69401e-14	-2.99727e-10	-0.761906
210909456	chr2:210909456:T:C	6.92089e-14	-2.99727e-10	-0.373649
210909482	chr2:210909482:T:C	7.40267e-15	-1.99718	-0.611757
210909686	chr2:210909686:G:T	5.31846e-14	-0.177254	-0.459756
210909762	chr2:210909762:T:A	3.45611e-14	0.174957	-1.24301
210909790	chr2:210909790:A:G	8.0243e-14	-0.225719	-2.87485e-10
210909932	chr2:210909932:T:G	5.95566e-14	-2.99727e-10	-0.523852
210910103	chr2:210910103:G:A	5.99884e-14	-2.99727e-10	-0.516628
210910127	chr2:210910127:G:A	2.87637e-14	-2.99727e-10	-1.25166
210910687	chr2:210910687:C:T	4.22179e-13	0.618183	0.816466
210910688	chr2:210910688:G:A	4.35801e-14	-2.99727e-10	-0.836179
210910934	chr2:210910934:G:T	4.47987e-14	-2.99727e-10	-0.808601
210910968	chr2:210910968:T:G	1.37614e-14	-0.73688	-1.25203
210911388	chr2:210911388:T:C	2.9963e-14	-2.99727e-10	-1.21082
210911639	chr2:210911639:G:C	4.10513e-14	-2.99727e-10	-0.895955
210911737	chr2:210911737:T:A	4.27849e-15	-1.92787	-1.22931
210911852	chr2:210911852:G:C	8.36056e-14	-2.99727e-10	-0.184668
210911955	chr2:210911955:G:T	2.00425e-13	0.68966	-2.87485e-10
210912294	chr2:210912294:C:A	4.30197e-14	-2.99727e-10	-0.84912
210912741	chr2:210912741:A:G	3.98654e-15	-1.96769	-1.26017
210912935	chr2:210912935:C:T	5.99871e-15	-1.60441	-1.21483
210912941	chr2:210912941:C:A	2.85647e-14	-2.99727e-10	-1.25861
210912982	chr2:210912982:T:C	4.31365e-15	-1.88719	-1.26181
210913009	chr2:210913009:G:A	3.15966e-14	-2.99727e-10	-1.15773
210913166	chr2:210913166:A:G	6.21733e-15	-1.69531	-1.08813
210913223	chr2:210913223:G:A	2.92979e-14	-2.99727e-10	-1.23326
210913352	chr2:210913352:G:A	1.63398e-13	-2.99727e-10	0.485411
210913477	chr2:210913477:G:A	4.04376e-15	-1.95265	-1.26096
210913535	chr2:210913535:C:T	3.19729e-14	-2.99727e-10	-1.14589
210913548	chr2:210913548:C:A	4.11465e-15	-1.93564	-1.26059
210913590	chr2:210913590:T:C	2.87279e-14	-2.99727e-10	-1.25291
210914016	chr2:210914016:G:A	3.17887e-14	-2.99727e-10	-1.15167
210914231	chr2:210914231:TG:T	5.68639e-14	-1.15086	0.580742
210914303	chr2:210914303:A:G	5.3592e-15	-1.79838	-1.13359
210914338	chr2:210914338:A:G	3.0561e-14	-2.99727e-10	-1.19105
210914511	chr2:210914511:C:G	5.51324e-14	-2.99727e-10	-0.601041
210914964	chr2:210914964:T:C	9.73926e-14	-1.77782	1.74579
210915345	chr2:210915345:G:A	2.95625e-14	-0.269484	-0.954789
210915500	chr2:210915500:T:C	3.50925e-14	-2.99727e-10	-1.05279
210915540	chr2:210915540:G:A	6.15035e-14	-2.99727e-10	-0.491685
210916125	chr2:210916125:A:G	2.8035e-14	-0.0777653	-1.19956
210916485	chr2:210916485:C:T	5.33478e-15	-1.89599	-1.04054
210916514	chr2:210916514:C:T	5.3252e-15	-1.92079	-1.01754
210916859	chr2:210916859:G:A	2.688e-14	-0.497249	-0.822146
210916945	chr2:210916945:G:T	5.27428e-14	-2.04755	1.4022
210917376	chr2:210917376:A:C	1.32228e-14	-2.02883	-2.87485e-10
210917467	chr2:210917467:G:A	2.46183e-14	-0.588078	-0.819211
210917491	chr2:210917491:G:A	3.64969e-14	-2.99727e-10	-1.01355
210917524	chr2:210917524:A:G	2.88935e-13	-2.99727e-10	1.05542
210917537	chr2:210917537:T:C	2.89417e-14	-0.447929	-0.797566
210917594	chr2:210917594:A:C	5.87591e-14	-2.99727e-10	-0.537333
210917659	chr2:210917659:A:G	3.66317e-14	-2.99727e-10	-1.00987
210917717	chr2:210917717:A:T	4.21524e-15	-1.97768	-1.19439
210917820	chr2:210917820:A:G	5.82846e-14	-1.97482	1.42938
210917894	chr2:210917894:A:G	6.68712e-15	-1.57611	-1.13448
210917950	chr2:210917950:G:A	4.25367e-15	-1.97706	-1.18593
210917975	chr2:210917975:T:C	4.1653e-15	-1.99644	-1.18755
210918100	chr2:210918100:G:A	2.40472e-13	0.871825	-2.87485e-10
210918135	chr2:210918135:C:T	3.40864e-14	-2.99727e-10	-1.08188
210918416	chr2:210918416:C:T	4.06089e-14	-2.99727e-10	-0.90679
210918514	chr2:210918514:T:C	3.44003e-14	-2.99727e-10	-1.07271
210918796	chr2:210918796:G:A	2.92788e-14	-2.99727e-10	-1.23392
210918816	chr2:210918816:T:A	3.43363e-14	-2.99727e-10	-1.07457
210918954	chr2:210918954:C:T	2.15556e-14	-0.882245	-0.657897
210919491	chr2:210919491:G:A	3.52089e-14	-2.99727e-10	-1.04948
210919850	chr2:210919850:C:G	4.18951e-14	-2.99727e-10	-0.87561
210920193	chr2:210920193:A:G	3.50715e-14	-2.99727e-10	-1.05339
210920407	chr2:210920407:A:T	3.44413e-14	-2.99727e-10	-1.07152
210920506	chr2:210920506:A:G	3.44888e-14	-2.99727e-10	-1.07014
210920553	chr2:210920553:C:G	1.08517e-13	-0.657642	0.733769
210920568	chr2:210920568:T:C	1.07735e-13	-0.887444	0.956339
210921015	chr2:210921015:G:T	3.45504e-14	-2.99727e-10	-1.06836
210921115	chr2:210921115:G:A	2.86232e-14	-2.99727e-10	-1.25656
210921228	chr2:210921228:CA:C	4.96074e-14	-2.99727e-10	-0.706638
210921685	chr2:210921685:G:A	2.9298e-14	-2.99727e-10	-1.23326
210921993	chr2:210921993:C:A	1.71573e-14	-1.76836	-2.87485e-10
210922031	chr2:210922031:T:G	3.60669e-14	-2.99727e-10	-1.0254
210922042	chr2:210922042:A:G	3.59981e-14	-2.99727e-10	-1.02731
210922223	chr2:210922223:C:T	3.37017e-14	-2.99727e-10	-1.09323
210922527	chr2:210922527:A:G	3.47764e-14	-2.99727e-10	-1.06184
210922605	chr2:210922605:A:G	4.35427e-14	-1.86665	1.02962
210922647	chr2:210922647:A:G	1.4356e-14	-1.68356	-0.263057
210922730	chr2:210922730:T:A	3.50765e-14	-2.99727e-10	-1.05325
210922843	chr2:210922843:T:C	3.56653e-14	-2.99727e-10	-1.0366
210922867	chr2:210922867:T:C	3.48239e-14	-2.99727e-10	-1.06047
210922973	chr2:210922973:C:T	3.52671e-14	-2.99727e-10	-1.04783
210923281	chr2:210923281:T:G	3.6548e-14	-2.99727e-10	-1.01215
210923517	chr2:210923517:T:G	3.58648e-14	-2.99727e-10	-1.03102
210923577	chr2:210923577:A:G	3.58189e-14	-2.99727e-10	-1.0323
210923607	chr2:210923607:A:G	3.5084e-14	-2.99727e-10	-1.05303
210923690	chr2:210923690:C:A	2.69175e-14	-0.451732	-0.866271
210923764	chr2:210923764:C:CAAGACATAT	3.52892e-14	-2.99727e-10	-1.0472
210923848	chr2:210923848:C:T	5.62812e-15	-1.63107	-1.25193
210924189	chr2:210924189:T:C	4.18187e-14	-2.99727e-10	-0.877434
210924457	chr2:210924457:A:T	5.95503e-15	-1.66101	-1.16553
210924564	chr2:210924564:T:C	3.45365e-14	-1.91865	0.84989
210924710	chr2:210924710:A:C	1.31531e-14	-2.03412	-2.87485e-10
210924915	chr2:210924915:A:C	5.28602e-14	-2.99727e-10	-0.643128
210925015	chr2:210925015:T:C	1.21138e-13	1.2028	-1.01665
210925075	chr2:210925075:A:G	3.58213e-14	-2.99727e-10	-1.03224
210925155	chr2:210925155:T:C	3.88136e-14	-0.232421	-0.719589
210925510	chr2:210925510:TG:T	3.71213e-14	-2.99727e-10	-0.996588
210925535	chr2:210925535:A:G	7.03751e-15	-1.40485	-1.25468
210925721	chr2:210925721:G:A	9.00311e-14	-2.99727e-10	-0.110624
210925811	chr2:210925811:T:A	3.52986e-14	-2.99727e-10	-1.04694
210926185	chr2:210926185:T:C	4.42888e-14	-2.99727e-10	-0.820048
210926204	chr2:210926204:G:A	4.39206e-15	-1.876	-1.25498
210926501	chr2:210926501:G:A	4.62631e-14	-2.99727e-10	-0.776435
210926613	chr2:210926613:A:G	5.15791e-14	-2.99727e-10	-0.667663
210926832	chr2:210926832:A:G	2.55451e-14	-2.04631	0.675972
210927097	chr2:210927097:T:C	1.31069e-14	-2.03764	-2.87485e-10
210927165	chr2:210927165:ACTT:A	3.95986e-14	-2.99727e-10	-0.931984
210927298	chr2:210927298:C:T	6.03616e-14	-2.99727e-10	-0.510426
210927581	chr2:210927581:C:T	3.10858e-14	-2.99727e-10	-1.17403
210927727	chr2:210927727:A:G	4.05516e-14	-2.99727e-10	-0.908205
210927760	chr2:210927760:A:G	1.03442e-13	-2.99727e-10	0.0282278
210927942	chr2:210927942:A:G	5.61831e-15	-1.63289	-1.25186
210928247	chr2:210928247:A:G	4.41703e-15	-2.03011	-1.0952
210928254	chr2:210928254:T:C	2.12912e-14	-1.98884	0.436361
210928418	chr2:210928418:G:A	4.9342e-14	-2.99727e-10	-0.712002
210928505	chr2:210928505:C:T	6.57506e-15	-1.51286	-1.21464
210928580	chr2:210928580:G:T	5.62825e-15	-1.64296	-1.24002
210928631	chr2:210928631:G:A	3.23252e-14	-2.99727e-10	-1.13493
210928820	chr2:210928820:A:C	1.32293e-14	-2.02835	-2.87485e-10
210929002	chr2:210929002:TC:T	1.39913e-14	-1.97234	-2.87485e-10
210929306	chr2:210929306:A:C	5.5543e-15	-1.66074	-1.23547
210929571	chr2:210929571:GTAA:G	4.18665e-14	0.383746	-1.26004
210929792	chr2:210929792:T:C	2.93546e-14	-2.99727e-10	-1.23133
210930706	chr2:210930706:C:T	7.458e-14	-2.99727e-10	-0.298907
210931027	chr2:210931027:G:A	1.51806e-14	-1.89076	-2.87485e-10
210931064	chr2:210931064:G:A	5.00989e-14	-2.02896	1.33218
210931152	chr2:210931152:C:G	7.45396e-14	-2.99727e-10	-0.299449
210931167	chr2:210931167:C:A	6.95952e-15	-1.58105	-1.08962
210931701	chr2:210931701:T:A	3.18512e-14	0.0764791	-1.22618
210932272	chr2:210932272:A:G	3.29362e-14	-2.99727e-10	-1.11621
210932642	chr2:210932642:G:A	2.95101e-14	-2.04268	0.816633
210932889	chr2:210932889:G:A	5.73157e-15	-1.63329	-1.23149
210933119	chr2:210933119:C:T	5.95966e-15	-1.6136	-1.21217
210933168	chr2:210933168:G:A	1.57637e-14	-1.85307	-2.87485e-10
210933212	chr2:210933212:G:A	3.008e-14	-2.99727e-10	-1.20692
210933263	chr2:210933263:A:C	7.00077e-14	0.899872	-1.26205
210934643	chr2:210934643:G:T	2.82267e-14	-0.00844767	-1.26206
210934685	chr2:210934685:T:G	3.57252e-14	-2.99727e-10	-1.03492
210934840	chr2:210934840:CA:C	3.04129e-14	-2.03534	0.839429
210935014	chr2:210935014:A:G	3.81742e-15	-2.04823	-1.22298
210935227	chr2:210935227:T:G	1.70954e-14	-0.949854	-0.822118
210936188	chr2:210936188:G:T	5.71054e-14	-2.99727e-10	-0.565881
210936353	chr2:210936353:T:A	2.20984e-14	-1.95932	0.444041
210936390	chr2:210936390:A:C	4.93356e-14	-2.99727e-10	-0.712133
210937138	chr2:210937138:T:C	2.85642e-14	-2.99727e-10	-1.25862
210937206	chr2:210937206:G:A	7.43731e-15	-1.35227	-1.252
210937234	chr2:210937234:T:C	1.53314e-14	-0.997737	-0.883138
210937681	chr2:210937681:A:T	2.8546e-14	-2.99727e-10	-1.25926
210937914	chr2:210937914:C:T	1.72661e-14	-1.06765	-0.694378
210938212	chr2:210938212:T:C	5.40459e-15	-1.67253	-1.251
210938342	chr2:210938342:G:C	5.72408e-14	-2.99727e-10	-0.563512
210938402	chr2:210938402:A:T	2.63802e-14	-1.99143	0.653264
210938436	chr2:210938436:T:G	2.09754e-14	-0.380165	-1.18726
210938553	chr2:210938553:C:T	5.66126e-15	-1.64781	-1.22932
210939258	chr2:210939258:T:A	1.75923e-14	-2.02558	0.28226
210939349	chr2:210939349:T:G	1.93813e-14	-2.03647	0.390003
210939425	chr2:210939425:G:C	3.03182e-14	-2.99727e-10	-1.19903
210939476	chr2:210939476:T:C	1.5413e-14	-0.617969	-1.2576
210939752	chr2:210939752:G:A	2.85412e-14	-2.99727e-10	-1.25943
210939928	chr2:210939928:T:C	4.75953e-13	1.55454	-2.87485e-10
210940036	chr2:210940036:C:T	3.6896e-14	-2.99727e-10	-1.00268
210940103	chr2:210940103:A:G	2.85391e-14	-2.99727e-10	-1.2595
210940127	chr2:210940127:C:T	3.93446e-15	-2.01579	-1.22522
210940686	chr2:210940686:AGTTTTTCCCTTGTATTTTCAATCTGCATTGATTTAGTGCCATATATAAATACTACTTTTGATGGACATTTAGTTTCCTGT:A	2.89535e-14	-2.99727e-10	-1.24509
210940862	chr2:210940862:A:G	5.59048e-14	-2.99727e-10	-0.587129
210940914	chr2:210940914:G:T	4.27232e-14	-2.99727e-10	-0.856038
210940951	chr2:210940951:A:T	5.00631e-14	-2.99727e-10	-0.697495
210940987	chr2:210940987:T:G	5.75033e-14	-2.99727e-10	-0.558937
210941110	chr2:210941110:A:G	3.62603e-14	-2.99727e-10	-1.02006
210941442	chr2:210941442:C:G	5.65223e-14	0.526514	-1.10266
210941459	chr2:210941459:T:G	4.11417e-15	-2.04134	-1.155
210941591	chr2:210941591:A:G	6.10625e-15	-1.54041	-1.26106
210941856	chr2:210941856:T:C	1.06205e-13	-2.99727e-10	0.0545925
210942027	chr2:210942027:T:C	2.9323e-14	-2.99727e-10	-1.23241
210942120	chr2:210942120:T:C	5.30501e-14	-2.99727e-10	-0.639543
210942291	chr2:210942291:A:G	3.02559e-14	-2.99727e-10	-1.20109
210942789	chr2:210942789:C:A	2.89143e-14	-2.99727e-10	-1.24644
210942997	chr2:210942997:C:T	5.44954e-14	-2.99727e-10	-0.612663
210943005	chr2:210943005:A:G	5.9679e-15	-1.68789	-1.13649
210943096	chr2:210943096:T:A	4.57474e-14	-2.99727e-10	-0.787644
210943714	chr2:210943714:T:A	3.88068e-15	-2.03949	-1.21528
210943905	chr2:210943905:A:G	2.79296e-14	-2.03709	0.755996
210943973	chr2:210943973:A:G	3.37253e-14	-0.234524	-0.858006
210944084	chr2:210944084:G:C	5.39729e-14	-2.99727e-10	-0.622297
210944193	chr2:210944193:A:G	3.44056e-14	-1.96653	0.893967
210944252	chr2:210944252:G:A	1.93784e-13	-2.99727e-10	0.655964
210944512	chr2:210944512:G:A	7.33469e-15	-1.70294	-0.915224
210944784	chr2:210944784:T:C	1.32592e-14	-2.02609	-2.87485e-10
210944969	chr2:210944969:A:G	3.08802e-14	-2.99727e-10	-1.18066
210945112	chr2:210945112:C:T	4.5114e-14	-2.99727e-10	-0.801587
210945334	chr2:210945334:T:C	3.44707e-14	-2.99727e-10	-1.07067
210945782	chr2:210945782:T:C	7.0136e-15	-1.51866	-1.14426
210945819	chr2:210945819:T:C	3.07824e-14	-2.99727e-10	-1.18384
210945944	chr2:210945944:C:T	1.5553e-14	-2.04073	0.174199
210946223	chr2:210946223:A:G	3.04514e-14	-2.99727e-10	-1.19465
210946261	chr2:210946261:C:T	5.43938e-14	-2.99727e-10	-0.614529
210946361	chr2:210946361:T:C	3.04722e-14	-2.99727e-10	-1.19397
210946365	chr2:210946365:T:A	3.6505e-14	-2.99727e-10	-1.01333
210947765	chr2:210947765:A:G	3.81801e-14	-2.01925	1.05078
210948366	chr2:210948366:C:T	2.22668e-14	-0.400129	-1.10755
210948408	chr2:210948408:A:G	3.85909e-15	-2.03459	-1.22575
210948486	chr2:210948486:C:T	6.20409e-15	-2.01451	-0.771055
210948509	chr2:210948509:G:A	1.53833e-14	-1.98705	0.109557
210948608	chr2:210948608:A:T	1.24735e-14	-1.99424	-0.0929373
210948609	chr2:210948609:T:C	1.75982e-14	-0.889162	-0.85382
210948742	chr2:210948742:C:T	3.1613e-14	-2.99727e-10	-1.15721
210948825	chr2:210948825:A:G	2.68239e-14	-0.221426	-1.10006
210948961	chr2:210948961:A:G	4.60441e-14	0.0190754	-0.800254
210948994	chr2:210948994:C:T	2.96656e-14	-2.99727e-10	-1.22079
210949037	chr2:210949037:C:A	5.80577e-15	-2.02163	-0.830301
210949573	chr2:210949573:G:A	1.08262e-14	-1.94534	-0.283473
210949886	chr2:210949886:C:T	1.13882e-14	-1.16322	-1.01499
210950290	chr2:210950290:G:A	1.05183e-14	-2.00345	-0.254212
210951017	chr2:210951017:C:T	2.82138e-14	-1.27097	-2.87485e-10
210951031	chr2:210951031:C:T	7.05554e-15	-2.02473	-0.632233
210951068	chr2:210951068:C:T	4.15236e-13	1.41807	-2.87485e-10
210951402	chr2:210951402:G:C	4.33323e-14	-2.99727e-10	-0.841882
210951564	chr2:210951564:A:G	6.82151e-15	-1.58991	-1.10079
210951655	chr2:210951655:C:T	1.23082e-13	-2.99727e-10	0.202074
210951662	chr2:210951662:A:G	1.16629e-13	-2.99727e-10	0.148218
210951680	chr2:210951680:A:G	6.12804e-15	-1.58589	-1.21202
210952041	chr2:210952041:C:T	4.42142e-14	-2.99727e-10	-0.821732
210952122	chr2:210952122:G:A	8.61696e-15	-1.2632	-1.19384
210952138	chr2:210952138:A:G	6.45318e-15	-1.7953	-0.950901
210952291	chr2:210952291:C:T	1.30815e-14	-2.03958	-2.87485e-10
210952519	chr2:210952519:C:A	3.72693e-14	-2.99727e-10	-0.99261
210952574	chr2:210952574:C:T	3.29759e-14	-1.115	-2.87485e-10
210952610	chr2:210952610:A:G	2.88289e-14	-2.02851	0.779105
210953298	chr2:210953298:T:A	5.02826e-14	-2.99727e-10	-0.69312
210953331	chr2:210953331:A:G	2.84974e-14	-2.99727e-10	-1.26096
210953666	chr2:210953666:ACT:A	1.15219e-14	-1.99091	-0.175619
210954511	chr2:210954511:C:A	2.88643e-14	-2.99727e-10	-1.24817
210955058	chr2:210955058:A:G	2.94365e-14	-1.99106	0.76252
210955258	chr2:210955258:T:C	4.58558e-14	-2.99727e-10	-0.785277
210955292	chr2:210955292:T:C	1.90823e-13	-2.99727e-10	0.640567
210955886	chr2:210955886:C:T	1.29689e-14	-2.04822	-2.87485e-10
210956074	chr2:210956074:T:G	1.18006e-14	-0.956291	-1.18634
210956320	chr2:210956320:C:T	7.17987e-15	-1.40234	-1.23716
210956527	chr2:210956527:CTA:C	4.37642e-14	-2.99727e-10	-0.831962
210956558	chr2:210956558:A:G	2.28495e-14	-0.25843	-1.22342
210956611	chr2:210956611:TC:T	2.80918e-14	-0.0400939	-1.23521
210956755	chr2:210956755:GTTAAAC:G	4.37862e-14	-2.99727e-10	-0.83146
210956842	chr2:210956842:T:C	2.93507e-14	-2.99727e-10	-1.23146
210957116	chr2:210957116:G:A	2.84761e-14	-2.99727e-10	-1.26172
210957182	chr2:210957182:G:A	1.4297e-14	-2.03337	0.0826404
210957385	chr2:210957385:T:A	2.87143e-14	-2.99727e-10	-1.25338
210957872	chr2:210957872:A:C	4.36901e-14	-2.99727e-10	-0.833657
210957978	chr2:210957978:T:C	2.22797e-14	-2.01432	0.50722
210958392	chr2:210958392:G:A	3.69215e-14	-2.99727e-10	-1.00198
210958756	chr2:210958756:A:G	5.5555e-14	0.280027	-0.873432
210959303	chr2:210959303:C:A	2.8655e-14	-2.99727e-10	-1.25545
210959564	chr2:210959564:A:T	6.3188e-15	-1.518	-1.24925
210959654	chr2:210959654:T:C	9.67191e-15	-1.09303	-1.24852
210959682	chr2:210959682:G:A	4.6463e-14	-2.99727e-10	-0.772123
210959729	chr2:210959729:A:C	5.74983e-14	0.422706	-0.98173
210960070	chr2:210960070:G:A	4.397e-14	-2.99727e-10	-0.827271
210960135	chr2:210960135:C:T	1.08635e-14	-1.99721	-0.22816
210960521	chr2:210960521:T:C	5.33121e-14	-2.99727e-10	-0.634616
210960586	chr2:210960586:A:G	4.86777e-14	-2.99727e-10	-0.725557
210960625	chr2:210960625:C:T	3.70134e-14	-2.99727e-10	-0.999498
210961272	chr2:210961272:C:T	1.206e-14	-1.97877	-0.142115
210961346	chr2:210961346:T:C	4.32356e-14	-2.99727e-10	-0.844115
210961491	chr2:210961491:C:T	2.76966e-14	-0.224712	-1.06476
210962046	chr2:210962046:A:G	4.12811e-15	-2.01619	-1.17676
210962163	chr2:210962163:G:A	4.11438e-14	-2.99727e-10	-0.893706
210962369	chr2:210962369:A:G	5.27209e-14	-2.99727e-10	-0.645767
210962767	chr2:210962767:G:A	2.90198e-14	-2.99727e-10	-1.2428
210962939	chr2:210962939:C:T	2.87072e-14	-2.99727e-10	-1.25363
210962982	chr2:210962982:C:T	2.85549e-14	-2.99727e-10	-1.25895
210963043	chr2:210963043:A:G	6.29759e-14	0.791748	-1.25977
210963211	chr2:210963211:T:C	4.2255e-14	-2.99727e-10	-0.867055
210963223	chr2:210963223:G:A	2.92074e-14	-2.99727e-10	-1.23636
210963417	chr2:210963417:T:C	3.65456e-14	-2.99727e-10	-1.01222
210963420	chr2:210963420:G:A	2.0952e-14	-1.56854	-2.87485e-10
210963575	chr2:210963575:A:G	6.15536e-14	0.71284	-1.20371
210963852	chr2:210963852:C:T	1.75807e-14	-0.846464	-0.897514
210964481	chr2:210964481:T:C	2.9637e-14	-2.99727e-10	-1.22176
210964500	chr2:210964500:A:G	2.2179e-14	-2.01296	0.501325
210964504	chr2:210964504:G:A	2.84704e-14	-2.99727e-10	-1.26191
210964692	chr2:210964692:T:C	4.09393e-14	-2.99727e-10	-0.898689
210964773	chr2:210964773:G:A	2.87735e-14	-2.99727e-10	-1.25133
210964837	chr2:210964837:C:A	2.84707e-14	-2.99727e-10	-1.2619
210965126	chr2:210965126:C:A	1.36673e-14	-0.899953	-1.09582
210965193	chr2:210965193:C:G	1.0163e-14	-1.04355	-1.24848
210965327	chr2:210965327:T:A	2.85181e-14	-2.99727e-10	-1.26024
210965472	chr2:210965472:C:T	2.8492e-14	-2.99727e-10	-1.26116
210965540	chr2:210965540:A:C	1.21153e-13	1.1617	-0.975421
210966027	chr2:210966027:A:G	9.53795e-14	0.920442	-0.973356
210966049	chr2:210966049:C:T	5.91196e-14	-2.99727e-10	-0.531217
210966099	chr2:210966099:A:T	3.93678e-14	0.314576	-1.25241
210967605	chr2:210967605:C:G	9.37858e-15	-1.13559	-1.23676
210967832	chr2:210967832:T:C	4.89838e-15	-2.04703	-0.974846
210968258	chr2:210968258:T:A	2.00512e-14	-0.717241	-0.895251
210968325	chr2:210968325:A:T	2.95469e-14	-2.99727e-10	-1.2248
210968393	chr2:210968393:C:T	4.38117e-14	-2.99727e-10	-0.830879
210969036	chr2:210969036:T:A	4.76209e-14	-2.99727e-10	-0.747507
210969039	chr2:210969039:A:C	2.84686e-14	-2.99727e-10	-1.26198
210969815	chr2:210969815:C:A	1.58134e-14	-0.862435	-0.987484
210970044	chr2:210970044:G:T	4.36512e-14	0.336801	-1.17135
210970288	chr2:210970288:T:G	1.53909e-14	-1.92149	0.0444918
210970393	chr2:210970393:T:G	3.77651e-14	-2.99727e-10	-0.979393
210970398	chr2:210970398:C:G	4.04722e-15	-2.03667	-1.17607
210970472	chr2:210970472:C:G	4.002e-14	-2.99727e-10	-0.921399
210970531	chr2:210970531:C:T	4.56124e-14	0.453558	-1.24416
210970561	chr2:210970561:G:A	2.90748e-14	-2.99727e-10	-1.24091
210970622	chr2:210970622:A:G	2.89049e-14	-2.99727e-10	-1.24677
210970894	chr2:210970894:A:C	2.94569e-14	-2.99727e-10	-1.22785
210971255	chr2:210971255:C:A	1.14125e-14	-2.01008	-0.165993
210971459	chr2:210971459:G:A	4.13552e-14	-2.99727e-10	-0.88858
210971624	chr2:210971624:C:A	1.99753e-14	-1.61628	-2.87485e-10
210971858	chr2:210971858:C:T	1.08848e-14	-2.0122	-0.211212
210972074	chr2:210972074:C:T	2.92667e-14	-2.99727e-10	-1.23433
210972109	chr2:210972109:TATC:T	2.90909e-14	-2.99727e-10	-1.24035
210972362	chr2:210972362:CCTTG:C	3.0876e-14	-2.99727e-10	-1.1808
210972612	chr2:210972612:A:G	2.87697e-14	-2.99727e-10	-1.25146
210972816	chr2:210972816:A:G	2.91991e-14	-2.99727e-10	-1.23664
210972850	chr2:210972850:G:T	2.84766e-14	-2.99727e-10	-1.2617
210973066	chr2:210973066:T:C	6.867e-14	-2.99727e-10	-0.381467
210973075	chr2:210973075:G:A	2.84957e-14	-2.99727e-10	-1.26103
210973206	chr2:210973206:A:T	1.62315e-14	-0.917722	-0.906105
210973218	chr2:210973218:C:T	2.01726e-14	-1.60645	-2.87485e-10
210973234	chr2:210973234:C:T	8.05617e-14	-2.99727e-10	-0.221756
210973339	chr2:210973339:A:G	2.88524e-14	-2.99727e-10	-1.24859
210973481	chr2:210973481:G:A	2.86142e-14	-2.99727e-10	-1.25687
210973546	chr2:210973546:A:T	6.43913e-15	-1.49261	-1.25577
210973602	chr2:210973602:T:C	3.55133e-14	-2.99727e-10	-1.04087
210973824	chr2:210973824:C:T	4.66452e-14	0.472964	-1.24117
210974103	chr2:210974103:T:C	2.84658e-14	-2.99727e-10	-1.26207
210974345	chr2:210974345:G:A	6.45211e-15	-1.48979	-1.25658
210974349	chr2:210974349:G:T	1.33184e-14	-2.02163	-2.87485e-10
210974555	chr2:210974555:C:T	2.19005e-14	-0.780209	-0.744062
210974558	chr2:210974558:A:C	2.33479e-14	-0.686733	-0.773539
210974622	chr2:210974622:T:C	2.87921e-14	-2.99727e-10	-1.25068
210974730	chr2:210974730:AGCACCT:A	5.60733e-14	-2.99727e-10	-0.584119
210974905	chr2:210974905:C:T	1.62267e-14	-1.59236	-0.231762
210974955	chr2:210974955:C:T	1.93578e-14	-1.85765	0.209965
210975045	chr2:210975045:A:G	5.17153e-15	-2.04116	-0.926446
210975074	chr2:210975074:G:C	2.85027e-14	-2.99727e-10	-1.26078
210975262	chr2:210975262:T:C	1.38165e-14	-1.58936	-0.395558
210975367	chr2:210975367:G:T	1.93096e-14	-2.03441	0.384235
210975375	chr2:210975375:T:C	7.88699e-15	-1.44049	-1.10508
210975529	chr2:210975529:C:T	2.3187e-14	-0.683858	-0.783328
210975568	chr2:210975568:T:C	1.76833e-14	-2.04442	0.306269
210975725	chr2:210975725:G:A	1.02797e-13	-2.99727e-10	0.0219737
210976104	chr2:210976104:C:A	1.69779e-14	-0.808362	-0.970503
210976645	chr2:210976645:TGTG:T	4.73583e-14	-2.99727e-10	-0.753037
210976800	chr2:210976800:T:C	3.00528e-14	-2.99727e-10	-1.20782
210976944	chr2:210976944:C:T	1.67798e-14	-0.820696	-0.969909
210977058	chr2:210977058:T:A	3.38794e-14	-2.99727e-10	-1.08797
210977128	chr2:210977128:AC:A	4.55089e-14	-2.99727e-10	-0.792871
210977355	chr2:210977355:G:A	1.31291e-14	-2.03595	-2.87485e-10
210977496	chr2:210977496:C:A	4.52531e-14	-2.99727e-10	-0.798508
210977545	chr2:210977545:C:T	5.09179e-15	-1.90708	-1.07607
210977637	chr2:210977637:A:G	4.996e-14	-2.99727e-10	-0.699556
210977833	chr2:210977833:A:G	7.05226e-15	-1.98651	-0.670918
210977855	chr2:210977855:A:G	2.9164e-14	-2.99727e-10	-1.23784
210977874	chr2:210977874:T:A	6.7611e-13	-2.99727e-10	1.90558
210978533	chr2:210978533:T:G	2.86004e-14	-2.99727e-10	-1.25736
210978655	chr2:210978655:G:C	2.96918e-14	-2.99727e-10	-1.21991
210978901	chr2:210978901:T:A	6.85565e-15	-1.9442	-0.741504
210979335	chr2:210979335:G:A	6.21665e-15	-1.96549	-0.818059
210979356	chr2:210979356:A:G	7.33891e-14	-2.99727e-10	-0.315004
210979369	chr2:210979369:A:G	4.40442e-14	-1.9202	1.09461
210979558	chr2:210979558:T:C	2.84666e-14	-2.99727e-10	-1.26205
210979664	chr2:210979664:T:G	6.0273e-15	-1.98839	-0.826086
210979710	chr2:210979710:A:T	5.18599e-15	-1.96077	-1.00405
210979735	chr2:210979735:T:C	3.35985e-14	-2.99727e-10	-1.0963
210979859	chr2:210979859:G:A	5.11635e-15	-1.94402	-1.03432
210979861	chr2:210979861:C:T	5.11192e-15	-1.94584	-1.03336
210980050	chr2:210980050:G:A	2.93357e-14	-2.99727e-10	-1.23198
210980056	chr2:210980056:T:C	4.04184e-14	-2.99727e-10	-0.911495
210980109	chr2:210980109:T:C	8.91591e-15	-2.01652	-0.406416
210980430	chr2:210980430:G:A	3.05782e-14	-2.99727e-10	-1.19049
210980495	chr2:210980495:A:G	1.47795e-14	-1.08019	-0.837348
210980504	chr2:210980504:G:A	6.02305e-15	-2.00589	-0.809296
210980599	chr2:210980599:T:C	4.90331e-15	-1.9941	-1.02676
210980708	chr2:210980708:A:G	3.08785e-14	-2.99727e-10	-1.18072
210980753	chr2:210980753:C:T	1.21444e-14	-1.14068	-0.973231
210980757	chr2:210980757:A:G	3.54224e-14	-2.99727e-10	-1.04343
210980765	chr2:210980765:C:A	1.03321e-13	-2.99727e-10	0.0270646
210980778	chr2:210980778:T:C	3.12286e-14	-2.99727e-10	-1.16944
210980809	chr2:210980809:C:T	3.54271e-14	0.179235	-1.22254
210981484	chr2:210981484:G:T	6.16279e-14	-2.99727e-10	-0.489664
210981720	chr2:210981720:A:G	1.61482e-13	0.473614	-2.87485e-10
210981758	chr2:210981758:T:C	3.02426e-14	-2.99727e-10	-1.20153
210981762	chr2:210981762:C:CT	3.53344e-14	0.0852935	-1.13121
210981800	chr2:210981800:G:T	9.54218e-14	-2.99727e-10	-0.0524718
210981808	chr2:210981808:C:T	1.23285e-14	-0.933236	-1.16563
210981923	chr2:210981923:C:T	4.75219e-15	-1.99529	-1.05688
210982071	chr2:210982071:G:A	6.41544e-15	-1.4917	-1.26037
210982099	chr2:210982099:A:G	5.75531e-15	-2.01617	-0.844485
210982164	chr2:210982164:G:A	4.12025e-14	-2.99727e-10	-0.892281
210982376	chr2:210982376:G:A	3.16188e-14	-2.99727e-10	-1.15703
210982694	chr2:210982694:C:T	1.15138e-14	-1.19411	-0.973125
210982745	chr2:210982745:C:A	5.26394e-15	-1.73715	-1.21275
210983231	chr2:210983231:T:C	1.03049e-13	-2.99727e-10	0.0244263
210983363	chr2:210983363:C:T	2.96224e-14	-2.99727e-10	-1.22225
210983459	chr2:210983459:G:A	8.8582e-15	-1.60806	-0.82138
210983510	chr2:210983510:T:G	3.93509e-14	0.127411	-1.06567
210983813	chr2:210983813:T:G	3.681e-14	-2.99727e-10	-1.00501
210983874	chr2:210983874:G:T	5.02292e-15	-1.97178	-1.02499
210983929	chr2:210983929:G:T	4.82436e-15	-1.99516	-1.04194
210984852	chr2:210984852:G:A	3.46349e-14	-2.99727e-10	-1.06592
210985068	chr2:210985068:T:A	3.16429e-14	-2.99727e-10	-1.15627
210985118	chr2:210985118:T:C	5.7583e-15	-2.02658	-0.833561
210985166	chr2:210985166:A:G	3.75509e-15	-2.02604	-1.26163
210985263	chr2:210985263:T:C	3.22159e-14	-2.99727e-10	-1.13832
210985301	chr2:210985301:G:A	4.20401e-14	0.125453	-0.997607
210985361	chr2:210985361:T:C	6.2252e-15	-2.02512	-0.757057
210985481	chr2:210985481:A:T	6.16556e-15	-2.02754	-0.764258
210985525	chr2:210985525:T:G	1.05702e-14	-1.67098	-0.581758
210985545	chr2:210985545:G:A	3.46328e-14	-2.99727e-10	-1.06598
210985713	chr2:210985713:A:G	4.74099e-15	-2.00012	-1.05441
210985786	chr2:210985786:G:C	4.80653e-15	-2.00671	-1.03409
210985835	chr2:210985835:C:G	3.24406e-14	-2.99727e-10	-1.13137
210985839	chr2:210985839:C:T	4.7384e-14	0.255046	-1.00754
210985931	chr2:210985931:C:T	4.64194e-15	-2.00027	-1.07538
210986062	chr2:210986062:C:T	4.65936e-15	-1.98724	-1.08466
210986235	chr2:210986235:T:A	1.02221e-14	-1.6381	-0.648126
210986236	chr2:210986236:C:A	1.02723e-14	-1.64992	-0.631409
210986240	chr2:210986240:A:G	6.00546e-15	-2.02337	-0.79474
210986258	chr2:210986258:G:A	4.77751e-15	-1.99851	-1.04835
210986349	chr2:210986349:T:C	3.15244e-14	-2.99727e-10	-1.16002
210986403	chr2:210986403:A:C	4.22404e-15	-2.0462	-1.12378
210986748	chr2:210986748:C:T	4.85807e-15	-1.98834	-1.0418
210986887	chr2:210986887:T:G	2.89893e-14	-2.99727e-10	-1.24385
210986957	chr2:210986957:C:T	3.17743e-14	-2.99727e-10	-1.15212
210986987	chr2:210986987:T:C	5.86192e-14	0.698728	-1.23844
210986989	chr2:210986989:A:G	2.99058e-14	-2.99727e-10	-1.21273
210986998	chr2:210986998:G:A	4.8452e-15	-1.99071	-1.04208
210987109	chr2:210987109:G:T	1.34301e-14	-1.0877	-0.925585
210987149	chr2:210987149:G:A	6.17865e-15	-2.02112	-0.768564
210987250	chr2:210987250:C:T	4.79189e-15	-1.97456	-1.06929
210987279	chr2:210987279:G:A	3.17272e-14	-2.99727e-10	-1.1536
210987415	chr2:210987415:C:T	9.95581e-15	-1.67843	-0.634188
210987548	chr2:210987548:G:A	3.20862e-14	-1.14235	-2.87485e-10
210987851	chr2:210987851:A:G	5.12526e-14	0.572565	-1.24658
210987859	chr2:210987859:A:C	3.6323e-14	-2.99727e-10	-1.01833
210988065	chr2:210988065:C:T	4.24109e-15	-1.98796	-1.178
210988326	chr2:210988326:C:T	2.95323e-14	-2.99727e-10	-1.2253
210988330	chr2:210988330:T:A	4.19263e-15	-1.99556	-1.18189
210988479	chr2:210988479:C:T	4.23422e-15	-1.99489	-1.17269
210988671	chr2:210988671:C:T	1.06394e-14	-1.64849	-0.597725
210989122	chr2:210989122:T:A	4.22455e-15	-1.99397	-1.1759
210989186	chr2:210989186:A:C	1.21889e-14	-1.1885	-0.921756
210989210	chr2:210989210:C:G	5.39542e-14	0.0291611	-0.651804
210989261	chr2:210989261:C:T	4.17868e-15	-2.00443	-1.17635
210989450	chr2:210989450:G:T	4.1704e-15	-2.00349	-1.17928
210989477	chr2:210989477:A:G	4.13929e-15	-2.01199	-1.17827
210989663	chr2:210989663:A:G	4.26725e-15	-1.9929	-1.16691
210989746	chr2:210989746:A:C	3.13275e-14	-2.99727e-10	-1.16628
210989887	chr2:210989887:G:A	7.21882e-15	-2.00612	-0.627962
210990001	chr2:210990001:G:T	1.44658e-14	-1.09926	-0.839738
210990095	chr2:210990095:C:T	4.53032e-15	-2.03145	-1.06853
210990097	chr2:210990097:G:A	2.98181e-14	-2.99727e-10	-1.21566
210990238	chr2:210990238:A:G	4.60981e-15	-2.01707	-1.06552
210990394	chr2:210990394:A:G	4.42765e-15	-2.0213	-1.10161
210990460	chr2:210990460:G:A	6.00851e-14	0.706072	-1.22109
210990601	chr2:210990601:A:G	2.97745e-14	-2.99727e-10	-1.21713
210990980	chr2:210990980:C:T	2.93717e-14	-2.99727e-10	-1.23075
210990997	chr2:210990997:G:A	4.16061e-15	-1.99482	-1.1903
210991176	chr2:210991176:T:A	4.17046e-15	-2.00143	-1.18132
210991216	chr2:210991216:CA:C	4.17866e-15	-1.99804	-1.18275
210991333	chr2:210991333:A:G	4.55445e-15	-2.02453	-1.07014
210991548	chr2:210991548:T:C	2.89289e-14	-2.99727e-10	-1.24594
210991946	chr2:210991946:T:C	2.93006e-14	-2.99727e-10	-1.23317
210992001	chr2:210992001:G:A	4.2371e-15	-2.00824	-1.15866
210992053	chr2:210992053:C:CT	4.17475e-15	-2.00141	-1.18032
210992128	chr2:210992128:C:A	4.19816e-15	-1.99436	-1.18178
210992250	chr2:210992250:G:A	5.11779e-15	-1.87816	-1.09989
210992271	chr2:210992271:T:C	1.26232e-14	-1.16099	-0.914249
210992280	chr2:210992280:G:A	4.20332e-15	-1.99623	-1.17868
210992357	chr2:210992357:T:A	4.36273e-15	-2.02566	-1.11202
210992444	chr2:210992444:A:G	4.20426e-15	-1.99313	-1.18155
210992518	chr2:210992518:G:A	2.95007e-14	-2.99727e-10	-1.22637
210992673	chr2:210992673:A:G	1.3028e-14	-2.04368	-2.87485e-10
210992719	chr2:210992719:T:C	1.0883e-14	-0.977903	-1.24568
210992846	chr2:210992846:T:G	2.91802e-14	-2.99727e-10	-1.23729
210992873	chr2:210992873:C:T	2.93719e-14	-2.99727e-10	-1.23074
210992994	chr2:210992994:G:A	2.89922e-14	-2.99727e-10	-1.24375
210993093	chr2:210993093:A:G	4.48616e-15	-2.01424	-1.09554
210993105	chr2:210993105:A:G	6.7688e-14	0.851535	-1.24741
210993127	chr2:210993127:T:C	5.52563e-15	-2.04707	-0.854314
210993197	chr2:210993197:A:G	4.22151e-15	-1.99363	-1.17696
210993368	chr2:210993368:A:G	1.56605e-14	-0.728178	-1.13146
210993792	chr2:210993792:A:T	2.85131e-14	-2.99727e-10	-1.26042
210994028	chr2:210994028:C:T	4.38427e-15	-2.01631	-1.11645
210994276	chr2:210994276:C:T	4.44908e-15	-2.00485	-1.11323
210994314	chr2:210994314:A:G	4.28295e-15	-1.98339	-1.17275
210994647	chr2:210994647:C:T	1.6627e-13	1.71181	-1.20897
210994686	chr2:210994686:A:C	3.03569e-14	-2.99727e-10	-1.19775
210994769	chr2:210994769:T:G	2.98893e-14	-2.99727e-10	-1.21328
210994773	chr2:210994773:A:G	4.78685e-14	-2.99727e-10	-0.742321
210994816	chr2:210994816:C:G	6.07166e-15	-1.60317	-1.20397
210994834	chr2:210994834:TG:T	3.65894e-14	-2.99727e-10	-1.01102
210995002	chr2:210995002:T:G	6.04617e-15	-1.59789	-1.21347
210995329	chr2:210995329:G:A	3.69857e-14	-2.99727e-10	-1.00025
210995387	chr2:210995387:G:A	4.47154e-15	-2.01859	-1.09446
210995522	chr2:210995522:C:T	4.45449e-15	-2.01625	-1.10062
210995697	chr2:210995697:CATT:C	3.23635e-14	-2.99727e-10	-1.13375
210996009	chr2:210996009:C:T	4.25759e-15	-1.99412	-1.16796
210996122	chr2:210996122:T:A	4.18308e-15	-1.99843	-1.1813
210996301	chr2:210996301:T:G	6.74941e-15	-2.03524	-0.666086
210996399	chr2:210996399:C:T	7.61205e-15	-1.34379	-1.23726
210996463	chr2:210996463:C:T	3.89512e-14	-2.99727e-10	-0.94847
210996466	chr2:210996466:CT:C	1.30303e-14	-1.15561	-0.887891
210996473	chr2:210996473:T:C	6.3685e-15	-1.73414	-1.02528
210996711	chr2:210996711:C:A	2.87477e-14	-2.99727e-10	-1.25222
210996763	chr2:210996763:C:T	4.31233e-15	-1.98248	-1.16682
210997147	chr2:210997147:T:C	9.59401e-14	-2.99727e-10	-0.0470548
210997373	chr2:210997373:T:C	4.03978e-15	-1.98681	-1.22778
210997405	chr2:210997405:G:C	3.75465e-14	-2.99727e-10	-0.985198
210997494	chr2:210997494:T:C	4.14419e-15	-1.96296	-1.22612
210997528	chr2:210997528:A:C	3.10953e-14	-2.99727e-10	-1.17372
210998175	chr2:210998175:C:T	1.42607e-14	-1.10793	-0.845341
210998916	chr2:210998916:A:G	1.15012e-14	-1.25126	-0.917074
210998958	chr2:210998958:G:A	3.08433e-14	-2.99727e-10	-1.18186
210999199	chr2:210999199:G:A	3.51265e-14	-2.99727e-10	-1.05182
210999269	chr2:210999269:C:T	3.04209e-14	-2.99727e-10	-1.19565
210999410	chr2:210999410:T:C	3.14542e-14	-2.99727e-10	-1.16225
210999548	chr2:210999548:A:C	4.47836e-15	-2.00399	-1.10754
210999679	chr2:210999679:G:A	7.00854e-15	-1.74334	-0.920313
211000664	chr2:211000664:A:C	2.86568e-14	-2.99727e-10	-1.25539
211000755	chr2:211000755:A:G	5.00299e-14	-2.99727e-10	-0.698158
211000869	chr2:211000869:A:T	9.14343e-15	-1.23549	-1.16225
211001272	chr2:211001272:C:T	2.84654e-14	-2.99727e-10	-1.26209
211001473	chr2:211001473:T:A	5.21941e-15	-1.94287	-1.01553
211001573	chr2:211001573:T:C	5.7363e-14	0.34029	-0.901669
211001767	chr2:211001767:T:C	7.33275e-15	-1.78965	-0.828781
211002194	chr2:211002194:T:C	4.86772e-15	-2.01233	-1.01583
211002547	chr2:211002547:G:T	1.54298e-14	-2.03328	0.158802
211002845	chr2:211002845:G:A	9.85137e-15	-1.27299	-1.05018
211003206	chr2:211003206:C:T	4.49808e-14	-2.99727e-10	-0.804542
211003286	chr2:211003286:T:G	5.86927e-14	-2.99727e-10	-0.538463
211003296	chr2:211003296:T:C	2.94543e-14	-2.99727e-10	-1.22794
211003450	chr2:211003450:T:G	2.91653e-14	-2.99727e-10	-1.2378
211003463	chr2:211003463:G:A	1.14411e-14	-2.02962	-0.143948
211003527	chr2:211003527:T:C	2.93111e-14	-2.99727e-10	-1.23281
211003597	chr2:211003597:A:C	3.5037e-14	-2.99727e-10	-1.05437
211003673	chr2:211003673:G:A	7.78905e-15	-2.03065	-0.52741
211003743	chr2:211003743:C:T	9.08001e-15	-1.73793	-0.666774
211003991	chr2:211003991:T:C	2.48167e-14	-1.21184	-0.187425
211004063	chr2:211004063:T:A	1.28241e-14	-2.03638	-0.0230773
211004118	chr2:211004118:T:C	3.67809e-14	-2.99727e-10	-1.0058
211004196	chr2:211004196:C:A	4.70847e-15	-1.91583	-1.14558
211005083	chr2:211005083:A:G	2.89195e-14	-2.99727e-10	-1.24626
211005350	chr2:211005350:C:T	1.64702e-14	-1.80923	-2.87485e-10
211005706	chr2:211005706:G:A	8.14943e-15	-1.72339	-0.789437
211005712	chr2:211005712:C:T	2.73603e-13	-2.99727e-10	1.0009
211006268	chr2:211006268:T:A	3.67573e-14	-2.99727e-10	-1.00644
211006300	chr2:211006300:C:T	2.95749e-14	-2.99727e-10	-1.22385
211006907	chr2:211006907:G:A	8.03736e-15	-1.74167	-0.785006
211007068	chr2:211007068:TG:T	3.2121e-14	-2.99727e-10	-1.14127
211007254	chr2:211007254:T:C	3.9683e-14	-2.99727e-10	-0.929857
211007469	chr2:211007469:T:C	1.39001e-14	-1.8805	-0.0983808
211007835	chr2:211007835:T:C	3.63344e-14	-2.99727e-10	-1.01801
211007852	chr2:211007852:A:G	4.14931e-14	-2.99727e-10	-0.885252
211007919	chr2:211007919:A:G	4.27367e-14	-2.99727e-10	-0.85572
211008016	chr2:211008016:G:A	1.38012e-14	-1.98603	-2.87485e-10
211008029	chr2:211008029:A:C	1.89487e-14	-1.66904	-2.87485e-10
211008080	chr2:211008080:G:T	3.77318e-14	-0.587978	-0.392298
211008081	chr2:211008081:T:C	8.22886e-14	-2.99727e-10	-0.200546
211008120	chr2:211008120:G:A	4.47331e-14	-2.99727e-10	-0.810066
211008354	chr2:211008354:A:T	5.14627e-14	-2.99727e-10	-0.669921
211008416	chr2:211008416:CA:C	3.28046e-14	-2.99727e-10	-1.12021
211008515	chr2:211008515:T:C	1.41652e-14	-0.773463	-1.18652
211008681	chr2:211008681:G:T	3.35223e-14	-2.99727e-10	-1.09857
211008721	chr2:211008721:A:G	2.21908e-14	-1.5111	-2.87485e-10
211008737	chr2:211008737:T:G	5.97093e-15	-1.56264	-1.26123
211008816	chr2:211008816:T:C	1.30349e-14	-0.887879	-1.15527
211009242	chr2:211009242:C:T	3.49463e-14	-2.99727e-10	-1.05697
211009272	chr2:211009272:A:G	5.71405e-15	-1.61299	-1.25486
211009339	chr2:211009339:A:G	1.05569e-14	-0.994297	-1.2597
211009401	chr2:211009401:G:A	3.42733e-14	-2.99727e-10	-1.07641
211009468	chr2:211009468:G:T	5.2485e-13	-2.99727e-10	1.65233
211009807	chr2:211009807:C:T	5.29286e-14	-2.99727e-10	-0.641834
211010226	chr2:211010226:A:G	5.71638e-15	-1.61223	-1.25522
211010423	chr2:211010423:A:C	4.28659e-14	-2.99727e-10	-0.852703
211010597	chr2:211010597:T:A	6.55317e-15	-1.49852	-1.23231
211010709	chr2:211010709:A:G	5.47089e-15	-1.65463	-1.25671
211010872	chr2:211010872:A:G	5.98446e-14	-2.99727e-10	-0.519027
211011331	chr2:211011331:A:G	3.05943e-14	-2.99727e-10	-1.18997
211012268	chr2:211012268:C:G	3.02555e-14	-2.99727e-10	-1.2011
211012373	chr2:211012373:C:T	3.0865e-14	-2.99727e-10	-1.18116
211012518	chr2:211012518:T:C	3.16782e-14	-2.99727e-10	-1.15515
211013140	chr2:211013140:T:C	3.17453e-14	-2.99727e-10	-1.15303
211013268	chr2:211013268:G:A	1.53677e-14	-1.87851	-2.87485e-10
211013396	chr2:211013396:T:G	8.56685e-13	2.14229	-2.87485e-10
211013531	chr2:211013531:A:C	4.0365e-15	-2.01931	-1.19609
211013714	chr2:211013714:A:G	1.07049e-14	-1.02747	-1.21261
211013749	chr2:211013749:A:G	3.34858e-14	-2.99727e-10	-1.09966
211013773	chr2:211013773:TA:T	2.8503e-14	-2.99727e-10	-1.26077
211013951	chr2:211013951:T:C	2.85044e-14	-2.99727e-10	-1.26072
211014306	chr2:211014306:T:G	5.16276e-13	-2.99727e-10	1.63586
211015216	chr2:211015216:G:T	1.56372e-14	-0.856508	-1.00462
211015840	chr2:211015840:A:G	6.82681e-15	-1.57432	-1.1156
211016056	chr2:211016056:C:A	4.88218e-14	-2.99727e-10	-0.722602
211017050	chr2:211017050:C:T	2.16194e-14	-0.483213	-1.05398
211017130	chr2:211017130:T:C	6.36805e-14	-2.99727e-10	-0.4569
211017320	chr2:211017320:T:G	5.67215e-15	-1.61627	-1.25894
211017485	chr2:211017485:A:T	3.68226e-15	-2.04819	-1.25906
211017541	chr2:211017541:T:C	5.56872e-15	-1.67837	-1.21525
211018323	chr2:211018323:T:C	3.63691e-14	-2.99727e-10	-1.01706
211018354	chr2:211018354:C:T	3.49919e-14	-2.99727e-10	-1.05566
211018530	chr2:211018530:T:G	1.48791e-13	0.899132	-0.507372
211018537	chr2:211018537:T:C	4.02585e-14	-2.99727e-10	-0.915457
211019054	chr2:211019054:G:A	2.8618e-14	-2.99727e-10	-1.25674
211019061	chr2:211019061:T:C	3.34586e-14	-2.99727e-10	-1.10047
211020959	chr2:211020959:A:G	3.43309e-14	-2.99727e-10	-1.07473
211021183	chr2:211021183:G:C	6.10282e-13	1.80314	-2.87485e-10
211021194	chr2:211021194:GAATGCTTTC:G	5.90008e-14	-2.99727e-10	-0.533228
211021208	chr2:211021208:T:TGA	5.76109e-14	-2.99727e-10	-0.557067
211021874	chr2:211021874:G:T	4.7011e-15	-1.80102	-1.26196
211021914	chr2:211021914:C:T	5.67154e-15	-1.69629	-1.17903
211021940	chr2:211021940:A:T	1.02203e-14	-1.6433	-0.6431
211022227	chr2:211022227:T:G	7.62289e-14	-2.99727e-10	-0.277038
211022468	chr2:211022468:G:A	5.78743e-15	-1.59493	-1.26016
211022649	chr2:211022649:G:A	6.58292e-14	-0.423716	-2.87485e-10
211022770	chr2:211022770:C:A	6.46102e-14	0.340265	-0.782671
211022847	chr2:211022847:T:A	5.04502e-14	-2.99727e-10	-0.689792
211023404	chr2:211023404:G:A	8.41474e-15	-1.48706	-0.99373
211023678	chr2:211023678:T:G	4.81884e-14	-2.99727e-10	-0.73566
211023728	chr2:211023728:C:T	2.8869e-14	-2.99727e-10	-1.24801
211023809	chr2:211023809:A:T	7.40613e-14	-2.99727e-10	-0.305886
211023896	chr2:211023896:G:A	3.89307e-14	-0.0620915	-0.886904
211024006	chr2:211024006:C:A	8.78702e-15	-1.20747	-1.23003
211024154	chr2:211024154:T:C	3.30979e-14	-2.99727e-10	-1.11131
211024185	chr2:211024185:T:A	5.75017e-14	-2.99727e-10	-0.558964
211024515	chr2:211024515:A:T	5.5562e-15	-1.64592	-1.24994
211024519	chr2:211024519:G:A	4.38303e-13	-2.99727e-10	1.47213
211024753	chr2:211024753:G:A	5.44209e-15	-1.67039	-1.24623
211024941	chr2:211024941:G:A	6.77388e-14	0.404157	-0.799276
211024961	chr2:211024961:C:T	3.62455e-14	-2.99727e-10	-1.02046
211025162	chr2:211025162:C:T	5.1524e-15	-1.77902	-1.1923
211025387	chr2:211025387:T:C	8.09335e-14	0.572047	-0.789198
211025632	chr2:211025632:C:T	1.26246e-13	-2.99727e-10	0.227453
211025820	chr2:211025820:T:A	3.49832e-14	-2.99727e-10	-1.05591
211025945	chr2:211025945:AG:A	3.33363e-14	-2.99727e-10	-1.10413
211026667	chr2:211026667:C:T	4.00005e-14	-2.99727e-10	-0.921887
211026956	chr2:211026956:C:G	6.17e-15	-1.54611	-1.24497
211026975	chr2:211026975:G:A	9.07606e-15	-1.15979	-1.24535
211027023	chr2:211027023:A:G	2.88227e-14	-2.99727e-10	-1.24962
211027056	chr2:211027056:A:G	1.36651e-14	-1.99593	-2.87485e-10
211027326	chr2:211027326:G:A	4.2625e-14	-2.99727e-10	-0.858338
211027471	chr2:211027471:C:T	4.39762e-14	-2.99727e-10	-0.827131
211027502	chr2:211027502:C:T	1.24235e-14	-1.69312	-0.398064
211027997	chr2:211027997:C:G	2.84924e-14	-2.99727e-10	-1.26114
211028292	chr2:211028292:A:G	1.26635e-14	-1.37271	-0.699345
211028367	chr2:211028367:T:C	4.82322e-14	-2.99727e-10	-0.734753
211028533	chr2:211028533:G:A	6.02169e-15	-1.7108	-1.10461
211028664	chr2:211028664:C:T	7.3193e-14	0.382183	-0.699862
211028745	chr2:211028745:G:A	1.3599e-14	-2.00078	-2.87485e-10
211029522	chr2:211029522:G:A	8.69149e-14	0.430479	-0.576329
211029564	chr2:211029564:TAGG:T	5.54865e-15	-1.63899	-1.25824
211030215	chr2:211030215:A:G	2.84798e-14	-2.99727e-10	-1.26158
211030285	chr2:211030285:A:G	3.0175e-14	-2.99727e-10	-1.20376
211030372	chr2:211030372:A:G	5.47255e-15	-1.65572	-1.25531
211030378	chr2:211030378:GAATA:G	6.25568e-14	-2.99727e-10	-0.474704
211030538	chr2:211030538:A:G	3.74049e-14	-2.99727e-10	-0.988977
211030543	chr2:211030543:A:G	6.28401e-15	-1.65083	-1.12194
211030676	chr2:211030676:T:A	4.71596e-14	-2.99727e-10	-0.757242
211030721	chr2:211030721:G:A	3.81977e-14	-2.99727e-10	-0.968004
211030862	chr2:211030862:A:T	2.54615e-14	-1.37361	-2.87485e-10
211031707	chr2:211031707:T:C	2.89047e-14	-2.99727e-10	-1.24678
211031955	chr2:211031955:TACC:T	7.76966e-14	-2.99727e-10	-0.257968
211032016	chr2:211032016:T:C	8.16646e-14	-2.99727e-10	-0.208158
211032611	chr2:211032611:C:T	2.93099e-14	-2.99727e-10	-1.23285
211032633	chr2:211032633:A:G	4.8193e-14	-2.99727e-10	-0.735565
211033203	chr2:211033203:C:T	5.17544e-15	-1.71103	-1.25582
211033671	chr2:211033671:G:A	3.98816e-14	-2.99727e-10	-0.924863
211035031	chr2:211035031:A:G	2.88718e-14	-2.99727e-10	-1.24791
211035425	chr2:211035425:A:G	1.473e-14	-1.92089	-2.87485e-10
211035598	chr2:211035598:C:T	7.75563e-14	-2.99727e-10	-0.259775
211035701	chr2:211035701:C:T	6.28854e-15	-1.74081	-1.03124
211035710	chr2:211035710:A:G	1.34175e-14	-2.01422	-2.87485e-10
211036101	chr2:211036101:G:A	1.71008e-14	-1.77165	-2.87485e-10
211036228	chr2:211036228:A:T	2.85987e-14	-2.99727e-10	-1.25742
211036560	chr2:211036560:T:C	3.02189e-14	-2.99727e-10	-1.20231
211036701	chr2:211036701:GGGACTCACACA:G	8.75826e-14	-2.99727e-10	-0.138197
211036802	chr2:211036802:A:G	2.90473e-14	-2.99727e-10	-1.24185
211037065	chr2:211037065:A:G	4.62107e-14	-2.99727e-10	-0.777568
211038172	chr2:211038172:T:C	2.84816e-14	-2.99727e-10	-1.26152
211038195	chr2:211038195:A:G	1.98317e-13	-2.99727e-10	0.67909
211038469	chr2:211038469:T:C	1.10415e-14	-0.947717	-1.2614
211038850	chr2:211038850:G:A	3.45464e-14	-2.99727e-10	-1.06847
211039157	chr2:211039157:T:C	9.13711e-15	-1.14052	-1.25791
211039325	chr2:211039325:G:A	3.08802e-14	-2.99727e-10	-1.18066
211039355	chr2:211039355:C:T	1.4113e-14	-1.96368	-2.87485e-10
211039547	chr2:211039547:G:A	3.59536e-14	-2.99727e-10	-1.02855
211039583	chr2:211039583:G:C	3.65423e-13	-2.99727e-10	1.29028
211039596	chr2:211039596:C:T	9.75252e-15	-1.20869	-1.12457
211039628	chr2:211039628:C:T	2.92612e-14	-2.99727e-10	-1.23452
211039718	chr2:211039718:G:A	2.84912e-14	-2.99727e-10	-1.26118
211039758	chr2:211039758:C:T	4.05701e-14	-2.99727e-10	-0.907746
211039954	chr2:211039954:T:A	2.96618e-14	-2.99727e-10	-1.22092
211039975	chr2:211039975:T:C	2.94823e-14	-2.99727e-10	-1.22699
211040097	chr2:211040097:G:A	4.29454e-14	-2.99727e-10	-0.85085
211040170	chr2:211040170:T:A	3.00388e-14	-0.193148	-1.01514
211040425	chr2:211040425:G:A	1.90271e-14	-1.66491	-2.87485e-10
211040477	chr2:211040477:A:G	2.84666e-14	-2.99727e-10	-1.26205
211040480	chr2:211040480:A:T	1.16659e-14	-0.919516	-1.23459
211041218	chr2:211041218:G:A	3.38336e-14	-2.99727e-10	-1.08933
211041338	chr2:211041338:G:C	3.96009e-14	-0.931926	-2.87485e-10
211041355	chr2:211041355:G:A	3.59445e-14	-2.99727e-10	-1.0288
211041665	chr2:211041665:T:A	6.21477e-14	-2.99727e-10	-0.481266
211041693	chr2:211041693:A:G	4.19991e-14	-2.99727e-10	-0.87313
211041963	chr2:211041963:T:C	3.67541e-14	-1.19638	0.189849
211042133	chr2:211042133:A:T	2.89359e-14	-2.99727e-10	-1.2457
211042565	chr2:211042565:C:T	4.7138e-15	-1.93415	-1.12614
211043423	chr2:211043423:A:G	3.43541e-14	-2.99727e-10	-1.07406
211043665	chr2:211043665:C:A	3.91147e-15	-2.04438	-1.20248
211043808	chr2:211043808:C:T	2.90194e-14	-2.99727e-10	-1.24282
211043907	chr2:211043907:T:C	4.113e-15	-2.04121	-1.15542
211043991	chr2:211043991:A:T	2.48122e-13	-2.99727e-10	0.903141
211044007	chr2:211044007:A:G	4.24907e-15	-1.9614	-1.20268
211044168	chr2:211044168:T:C	2.87262e-14	-2.99727e-10	-1.25297
211044212	chr2:211044212:A:T	3.74985e-14	-2.99727e-10	-0.986478
211044225	chr2:211044225:A:G	2.84941e-14	-2.99727e-10	-1.26108
211044699	chr2:211044699:A:G	3.15451e-14	-2.99727e-10	-1.15936
211044732	chr2:211044732:T:C	3.72317e-15	-2.03422	-1.26198
211045465	chr2:211045465:G:A	2.85808e-14	-2.99727e-10	-1.25804
211045587	chr2:211045587:C:G	1.11869e-13	0.106552	-2.87485e-10
211046644	chr2:211046644:T:G	3.73171e-14	-2.99727e-10	-0.991327
211046871	chr2:211046871:T:G	4.68578e-14	-2.99727e-10	-0.763662
211046938	chr2:211046938:C:G	2.94504e-14	-2.99727e-10	-1.22807
211047218	chr2:211047218:T:C	2.91922e-14	-2.99727e-10	-1.23688
211047630	chr2:211047630:T:A	5.06421e-15	-1.92096	-1.06763
211047633	chr2:211047633:T:A	2.97146e-14	-2.99727e-10	-1.21914
211048063	chr2:211048063:AGTTT:A	2.86289e-14	-2.99727e-10	-1.25636
211048158	chr2:211048158:A:G	2.84673e-14	-2.99727e-10	-1.26202
211048332	chr2:211048332:C:A	2.84844e-14	-2.99727e-10	-1.26142
211048429	chr2:211048429:A:T	2.85797e-14	-2.99727e-10	-1.25808
211048596	chr2:211048596:G:A	6.09378e-14	-2.99727e-10	-0.500925
211048724	chr2:211048724:T:C	5.39853e-14	-2.99727e-10	-0.622067
211048921	chr2:211048921:A:G	1.3127e-14	-2.03611	-2.87485e-10
211048958	chr2:211048958:C:G	2.86057e-14	-2.99727e-10	-1.25717
211049034	chr2:211049034:T:A	6.07937e-14	-2.99727e-10	-0.503293
211049202	chr2:211049202:A:G	2.9728e-14	-2.99727e-10	-1.21869
211049278	chr2:211049278:C:A	3.20339e-14	-2.99727e-10	-1.14398
211050198	chr2:211050198:G:A	1.36306e-14	-1.99846	-2.87485e-10
211050214	chr2:211050214:G:A	4.5874e-15	-2.03149	-1.05598
211050226	chr2:211050226:G:T	3.12676e-14	-2.99727e-10	-1.1682
211050598	chr2:211050598:A:G	3.01453e-14	-2.99727e-10	-1.20475
211050952	chr2:211050952:A:G	6.4553e-13	-2.99727e-10	1.85929
211050984	chr2:211050984:T:C	4.42241e-14	-2.99727e-10	-0.82151
211051569	chr2:211051569:TATATA:T	3.19305e-14	-2.99727e-10	-1.14722
211051589	chr2:211051589:ATAT:A	5.27475e-14	-2.99727e-10	-0.645263
211051625	chr2:211051625:A:G	3.02649e-14	-2.99727e-10	-1.20079
211052094	chr2:211052094:T:C	4.28895e-15	-1.91387	-1.24086
211052312	chr2:211052312:A:G	2.87494e-14	-2.99727e-10	-1.25216
211052347	chr2:211052347:TTATC:T	3.06829e-14	-2.99727e-10	-1.18707
211052943	chr2:211052943:T:G	5.39778e-14	0.547555	-1.16976
211053110	chr2:211053110:C:A	2.92678e-14	-2.99727e-10	-1.23429
211053176	chr2:211053176:T:C	3.28438e-14	-2.99727e-10	-1.11901
211053685	chr2:211053685:G:T	5.57204e-14	-2.99727e-10	-0.590433
211053987	chr2:211053987:A:G	2.92818e-14	-2.99727e-10	-1.23381
211054062	chr2:211054062:T:C	5.5282e-14	-2.99727e-10	-0.598332
211054342	chr2:211054342:T:C	2.90569e-14	-2.99727e-10	-1.24152
211054473	chr2:211054473:G:T	4.11978e-14	-2.99727e-10	-0.892394
211054737	chr2:211054737:G:T	5.63625e-15	-2.03757	-0.843994
211054959	chr2:211054959:A:T	1.31402e-14	-2.0351	-2.87485e-10
211055243	chr2:211055243:G:A	2.95249e-14	-2.99727e-10	-1.22555
211056410	chr2:211056410:T:C	5.40116e-14	-2.99727e-10	-0.621579
211056431	chr2:211056431:G:T	3.50695e-14	-2.99727e-10	-1.05345
211056827	chr2:211056827:C:CA	2.94681e-14	-2.99727e-10	-1.22747
211056866	chr2:211056866:A:C	9.06571e-14	-2.99727e-10	-0.103695
211057164	chr2:211057164:A:G	4.02567e-15	-1.959	-1.25909
211058089	chr2:211058089:T:C	5.96169e-15	-1.76576	-1.05967
211058100	chr2:211058100:G:T	2.97649e-14	-2.99727e-10	-1.21745
211058462	chr2:211058462:T:C	3.05703e-14	-2.99727e-10	-1.19075
211059280	chr2:211059280:A:G	2.96911e-14	-2.99727e-10	-1.21993
211059664	chr2:211059664:G:A	2.87952e-14	-2.99727e-10	-1.25057
211059848	chr2:211059848:A:C	2.91114e-14	-2.99727e-10	-1.23965
211060444	chr2:211060444:T:C	5.31361e-14	-2.99727e-10	-0.637922
211060605	chr2:211060605:T:C	5.71487e-15	-1.87179	-0.995919
211060851	chr2:211060851:ATTC:A	3.59958e-14	-2.99727e-10	-1.02738
211061300	chr2:211061300:G:T	5.92347e-14	-2.99727e-10	-0.529271
211061303	chr2:211061303:CTTAAT:C	2.40727e-13	-2.99727e-10	0.872884
211061878	chr2:211061878:G:A	7.29168e-15	-1.96765	-0.656391
211061932	chr2:211061932:T:TA	2.92856e-14	-2.99727e-10	-1.23368
211062206	chr2:211062206:C:T	1.12152e-13	-2.99727e-10	0.109079
211062281	chr2:211062281:C:T	3.44453e-14	-2.99727e-10	-1.07141
211062590	chr2:211062590:T:G	5.70526e-15	-1.60741	-1.26198
211063816	chr2:211063816:C:T	5.07179e-15	-2.01489	-0.972193
211064327	chr2:211064327:T:C	1.5343e-14	-0.774054	-1.10607
211064440	chr2:211064440:T:C	5.48964e-15	-1.97299	-0.934922
211064592	chr2:211064592:A:G	2.84846e-14	-2.99727e-10	-1.26142
211064956	chr2:211064956:T:C	2.84677e-14	-2.99727e-10	-1.26201
211065052	chr2:211065052:CTCAGTAT:C	4.53033e-15	-2.03441	-1.06558
211065147	chr2:211065147:T:C	7.94645e-14	-2.99727e-10	-0.235469
211065507	chr2:211065507:C:T	2.88466e-14	-2.99727e-10	-1.24879
211065820	chr2:211065820:GACA:G	2.99259e-14	-2.99727e-10	-1.21205
211066144	chr2:211066144:T:A	7.53036e-15	-1.97006	-0.621776
211066418	chr2:211066418:T:C	2.62846e-14	-1.3418	-2.87485e-10
211066830	chr2:211066830:T:C	1.44587e-14	-1.93948	-2.87485e-10
211066910	chr2:211066910:C:T	4.82716e-14	-2.99727e-10	-0.733935
211066925	chr2:211066925:A:G	6.99859e-14	-2.99727e-10	-0.362485
211066962	chr2:211066962:G:A	5.41849e-15	-2.04141	-0.879549
211066999	chr2:211066999:A:C	3.07054e-14	-2.99727e-10	-1.18634
211067062	chr2:211067062:C:T	4.36998e-14	-2.99727e-10	-0.833435
211067083	chr2:211067083:C:T	3.40293e-14	-2.99727e-10	-1.08356
211067224	chr2:211067224:C:T	3.86469e-14	-2.99727e-10	-0.956314
211067569	chr2:211067569:A:G	4.14291e-14	-2.99727e-10	-0.886796
211067650	chr2:211067650:A:G	5.42767e-14	-2.99727e-10	-0.616685
211068399	chr2:211068399:A:G	3.31438e-14	-2.99727e-10	-1.10992
211068455	chr2:211068455:C:T	5.29514e-14	-2.99727e-10	-0.641405
211069405	chr2:211069405:A:G	2.86796e-14	-2.99727e-10	-1.25459
211069646	chr2:211069646:A:G	5.37213e-15	-1.85399	-1.07557
211069785	chr2:211069785:G:A	2.96467e-14	-2.99727e-10	-1.22143
211069907	chr2:211069907:G:A	3.26117e-14	-2.99727e-10	-1.12611
211069994	chr2:211069994:G:A	6.83759e-15	-1.72864	-0.959704
211070015	chr2:211070015:A:G	1.47453e-14	-0.778164	-1.14169
211070494	chr2:211070494:A:G	8.06652e-15	-1.93591	-0.587143
211070624	chr2:211070624:C:T	5.98912e-14	-2.99727e-10	-0.51825
211070747	chr2:211070747:A:G	6.54895e-14	-2.99727e-10	-0.428889
211070793	chr2:211070793:T:G	7.17089e-14	-2.99727e-10	-0.338164
211070989	chr2:211070989:A:G	3.33609e-14	-2.99727e-10	-1.1034
211071266	chr2:211071266:C:T	5.46166e-15	-1.97406	-0.938965
211071773	chr2:211071773:A:T	3.50518e-14	-2.99727e-10	-1.05395
211072005	chr2:211072005:T:G	3.05149e-14	-2.99727e-10	-1.19256
211072016	chr2:211072016:A:T	2.85792e-14	-2.99727e-10	-1.2581
211072038	chr2:211072038:A:G	3.90177e-13	-2.99727e-10	1.35582
211072255	chr2:211072255:C:T	5.0981e-15	-2.01183	-0.970084
211072408	chr2:211072408:G:A	2.8511e-14	-2.99727e-10	-1.26049
211072417	chr2:211072417:G:A	1.36559e-14	-1.99661	-2.87485e-10
211072490	chr2:211072490:C:T	7.10275e-15	-1.85325	-0.797051
211072772	chr2:211072772:A:G	3.06053e-14	-2.99727e-10	-1.1896
211072834	chr2:211072834:A:C	2.50837e-12	-2.99727e-10	3.21661
211072864	chr2:211072864:C:T	3.79977e-14	-2.99727e-10	-0.973252
211072909	chr2:211072909:T:C	5.0083e-15	-1.7376	-1.26209
211072941	chr2:211072941:C:T	2.91962e-14	-2.99727e-10	-1.23674
211073031	chr2:211073031:G:A	2.8782e-14	-2.99727e-10	-1.25103
211073068	chr2:211073068:A:G	2.86127e-14	-2.99727e-10	-1.25693
211073535	chr2:211073535:AT:A	8.03522e-15	-1.66579	-0.861149
211073904	chr2:211073904:A:G	7.80972e-15	-2.0475	-0.507911
211074038	chr2:211074038:A:G	6.12706e-12	4.10969	-2.87485e-10
211074110	chr2:211074110:A:T	3.12795e-14	-2.99727e-10	-1.16782
211074405	chr2:211074405:G:A	2.40065e-13	0.870133	-2.87485e-10
211074500	chr2:211074500:C:T	4.19014e-14	-2.99727e-10	-0.87546
211074655	chr2:211074655:C:T	6.63175e-15	-1.7443	-0.974615
211074803	chr2:211074803:CT:C	3.08111e-14	-2.99727e-10	-1.1829
211074854	chr2:211074854:ATTGT:A	4.228e-14	-2.99727e-10	-0.866465
211074861	chr2:211074861:G:A	7.02715e-14	-2.99727e-10	-0.358413
211074932	chr2:211074932:A:G	4.7356e-14	-2.99727e-10	-0.753085
211075636	chr2:211075636:A:C	2.85276e-14	-2.99727e-10	-1.25991
211075651	chr2:211075651:A:G	3.07428e-14	-2.99727e-10	-1.18512
211075850	chr2:211075850:A:G	3.0876e-14	-2.99727e-10	-1.1808
211075897	chr2:211075897:A:G	2.85791e-14	-2.99727e-10	-1.2581
211076060	chr2:211076060:T:C	2.8468e-14	-2.99727e-10	-1.262
211076123	chr2:211076123:G:A	1.18171e-14	-0.925342	-1.21589
211076280	chr2:211076280:A:C	3.2089e-14	-2.99727e-10	-1.14227
211076577	chr2:211076577:G:T	7.28736e-15	-1.871	-0.753641
211076581	chr2:211076581:G:T	2.94857e-14	-2.99727e-10	-1.22687
211076718	chr2:211076718:A:G	3.39988e-14	-2.99727e-10	-1.08445
211076931	chr2:211076931:T:C	2.91953e-14	-2.99727e-10	-1.23677
211078066	chr2:211078066:A:G	7.21611e-14	-2.99727e-10	-0.331878
211078135	chr2:211078135:A:G	1.01074e-13	-2.99727e-10	0.00507311
211078281	chr2:211078281:C:T	1.08801e-12	-2.99727e-10	2.38133
211078461	chr2:211078461:G:C	4.20298e-14	-2.99727e-10	-0.8724
211078898	chr2:211078898:A:C	1.85806e-14	-2.04139	0.352734
211079125	chr2:211079125:CACT:C	5.12005e-13	-2.99727e-10	1.62756
211079130	chr2:211079130:ATTG:A	5.11077e-13	-2.99727e-10	1.62574
211079146	chr2:211079146:C:A	3.25262e-14	-2.99727e-10	-1.12873
211079169	chr2:211079169:C:CA	7.22971e-14	-2.99727e-10	-0.329994
211079307	chr2:211079307:A:ATAC	2.89963e-14	-2.99727e-10	-1.24361
211079323	chr2:211079323:T:C	3.04239e-14	-2.99727e-10	-1.19555
211079454	chr2:211079454:C:T	5.96245e-15	-2.01323	-0.812073
211079696	chr2:211079696:C:T	2.97551e-14	-2.99727e-10	-1.21778
211079797	chr2:211079797:G:A	2.97843e-14	-2.99727e-10	-1.2168
211079938	chr2:211079938:C:T	3.70331e-14	-2.99727e-10	-0.998968
211080019	chr2:211080019:C:T	4.91502e-14	-2.99727e-10	-0.715899
211080226	chr2:211080226:A:G	4.61433e-15	-2.04752	-1.03409
211080580	chr2:211080580:G:C	3.22661e-14	-2.99727e-10	-1.13676
211080650	chr2:211080650:A:C	3.02192e-14	-2.99727e-10	-1.2023
211080651	chr2:211080651:A:G	9.68001e-14	-2.99727e-10	-0.0381312
211080803	chr2:211080803:T:G	2.87921e-14	-2.99727e-10	-1.25068
211081333	chr2:211081333:A:G	7.7482e-15	-1.6835	-0.879816
211081754	chr2:211081754:G:A	2.88053e-14	-2.99727e-10	-1.25022
211081778	chr2:211081778:A:G	4.69559e-14	-2.99727e-10	-0.761569
211081906	chr2:211081906:A:C	1.22034e-13	-2.99727e-10	0.193525
211082271	chr2:211082271:C:T	5.65035e-15	-1.95888	-0.920181
211082303	chr2:211082303:T:C	1.05744e-13	-0.698534	0.748774
211082806	chr2:211082806:A:G	1.22711e-14	-0.884082	-1.21945
211082811	chr2:211082811:C:A	1.05716e-13	0.0499812	-2.87485e-10
211083158	chr2:211083158:G:A	3.3438e-13	-2.99727e-10	1.2015
211083718	chr2:211083718:A:G	3.13324e-14	-2.99727e-10	-1.16613
211084468	chr2:211084468:A:T	1.63177e-13	-2.99727e-10	0.484057
211084470	chr2:211084470:A:G	1.63804e-13	-2.99727e-10	0.48789
211084694	chr2:211084694:G:T	6.44499e-14	-2.99727e-10	-0.444891
211084819	chr2:211084819:GA:G	2.9311e-14	-2.99727e-10	-1.23282
211084860	chr2:211084860:A:C	2.97138e-14	-2.99727e-10	-1.21917
211084961	chr2:211084961:A:G	3.06955e-14	-2.99727e-10	-1.18666
211085005	chr2:211085005:A:G	1.32305e-13	-2.99727e-10	0.274328
211085709	chr2:211085709:A:G	5.33173e-14	-2.99727e-10	-0.634518
211086068	chr2:211086068:A:G	1.70584e-13	-2.99727e-10	0.528447
211086198	chr2:211086198:C:T	1.74122e-14	-1.75361	-2.87485e-10
211086299	chr2:211086299:G:A	7.7837e-14	-2.99727e-10	-0.256162
211086329	chr2:211086329:G:A	3.01343e-14	-2.99727e-10	-1.20511
211086336	chr2:211086336:T:G	4.90055e-14	-2.99727e-10	-0.718847
211086400	chr2:211086400:A:G	8.68018e-15	-1.4301	-1.01964
211086548	chr2:211086548:G:A	2.98037e-14	-2.99727e-10	-1.21615
211086571	chr2:211086571:T:C	5.32201e-14	-2.99727e-10	-0.636342
211086981	chr2:211086981:T:C	3.94093e-14	-2.99727e-10	-0.936778
211087658	chr2:211087658:G:T	4.20857e-14	-2.99727e-10	-0.87107
211087687	chr2:211087687:A:G	3.08995e-14	-2.99727e-10	-1.18004
211088368	chr2:211088368:C:T	5.88662e-15	-2.04802	-0.790081
211088585	chr2:211088585:A:G	2.8672e-14	-2.99727e-10	-1.25486
211088670	chr2:211088670:G:A	4.74666e-14	-2.99727e-10	-0.750752
211088719	chr2:211088719:C:G	4.74666e-14	-2.99727e-10	-0.750752
211088729	chr2:211088729:G:A	5.93714e-15	-2.01152	-0.818029
211089195	chr2:211089195:G:A	4.04024e-14	0.28816	-1.20005
211089240	chr2:211089240:C:T	4.38483e-14	-2.99727e-10	-0.830042
211089285	chr2:211089285:T:C	2.86925e-14	-2.99727e-10	-1.25414
211089612	chr2:211089612:T:C	2.98307e-14	-2.99727e-10	-1.21524
211089808	chr2:211089808:A:G	4.88657e-14	-2.99727e-10	-0.721704
211090156	chr2:211090156:G:T	6.3403e-15	-1.77279	-0.991064
211090265	chr2:211090265:G:A	2.85218e-14	-2.99727e-10	-1.26011
211090541	chr2:211090541:A:C	4.80662e-14	-2.99727e-10	-0.738199
211090645	chr2:211090645:G:C	5.10687e-15	-1.85916	-1.12103
211090681	chr2:211090681:A:T	4.48142e-14	-2.99727e-10	-0.808254
211090687	chr2:211090687:T:G	4.48142e-14	-2.99727e-10	-0.808254
211090855	chr2:211090855:A:G	4.84187e-14	-2.99727e-10	-0.730892
211090981	chr2:211090981:C:T	3.98747e-13	-2.99727e-10	1.37755
211091022	chr2:211091022:T:C	4.43183e-14	-2.99727e-10	-0.819381
211091173	chr2:211091173:A:G	5.355e-15	-2.04812	-0.884624
211091186	chr2:211091186:A:G	9.29737e-13	-2.99727e-10	2.22412
211091433	chr2:211091433:G:A	4.59782e-14	-2.99727e-10	-0.782612
211091470	chr2:211091470:T:C	3.07123e-14	-2.99727e-10	-1.18611
211091597	chr2:211091597:A:G	1.31675e-14	-2.03303	-2.87485e-10
211092106	chr2:211092106:T:C	4.6315e-14	-2.99727e-10	-0.775312
211092203	chr2:211092203:A:C	1.31847e-14	-2.03172	-2.87485e-10
211092274	chr2:211092274:C:T	2.84697e-14	-2.99727e-10	-1.26194
211092379	chr2:211092379:G:A	2.84731e-14	-2.99727e-10	-1.26182
211092384	chr2:211092384:T:C	6.4974e-15	-1.8109	-0.928477
211092434	chr2:211092434:G:A	7.48591e-15	-1.82555	-0.772202
211092659	chr2:211092659:A:G	3.06492e-14	-2.99727e-10	-1.18817
211092963	chr2:211092963:A:G	2.90452e-14	-2.99727e-10	-1.24192
211092991	chr2:211092991:A:G	4.70713e-14	-2.99727e-10	-0.759116
211093134	chr2:211093134:G:A	8.21527e-14	0.908026	-1.11023
211093295	chr2:211093295:C:T	4.55131e-14	-2.99727e-10	-0.792779
211093398	chr2:211093398:C:T	3.97116e-15	-1.98399	-1.24773
211093522	chr2:211093522:A:G	5.1353e-14	-2.99727e-10	-0.672056
211093569	chr2:211093569:G:A	1.33751e-14	-2.01738	-2.87485e-10
211094026	chr2:211094026:A:G	2.09916e-14	-1.56666	-2.87485e-10
211094071	chr2:211094071:G:A	2.92364e-14	-2.99727e-10	-1.23536
211094134	chr2:211094134:G:A	6.62617e-15	-2.03031	-0.689446
211094890	chr2:211094890:C:T	3.3296e-14	-2.99727e-10	-1.10534
211094904	chr2:211094904:T:C	9.20587e-15	-2.01405	-0.376888
211095336	chr2:211095336:T:G	2.84714e-14	-2.99727e-10	-1.26188
211095490	chr2:211095490:A:G	7.55985e-14	-2.99727e-10	-0.285343
211095680	chr2:211095680:C:G	3.80734e-14	-2.99727e-10	-0.971262
211095964	chr2:211095964:T:G	3.73749e-15	-2.04023	-1.25214
211096016	chr2:211096016:A:C	7.59517e-15	-2.04274	-0.540524
211096181	chr2:211096181:A:G	2.88135e-14	-2.99727e-10	-1.24993
211096234	chr2:211096234:C:T	3.88622e-14	-2.99727e-10	-0.950758
211096493	chr2:211096493:T:TA	4.45868e-14	-2.99727e-10	-0.813342
211096689	chr2:211096689:T:A	5.01492e-14	-2.99727e-10	-0.695776
211096956	chr2:211096956:T:G	1.21994e-13	-2.99727e-10	0.19319
211097000	chr2:211097000:T:C	3.94002e-15	-1.97764	-1.26195
211097197	chr2:211097197:C:G	3.06936e-14	-2.99727e-10	-1.18672
211097260	chr2:211097260:G:A	2.95493e-14	-2.99727e-10	-1.22472
211097391	chr2:211097391:T:C	3.92745e-15	-1.9866	-1.25618
211097636	chr2:211097636:C:T	3.07253e-14	-2.99727e-10	-1.18569
211097825	chr2:211097825:A:T	8.58674e-15	-1.86993	-0.590632
211097926	chr2:211097926:T:A	7.16105e-14	-2.99727e-10	-0.339537
211098448	chr2:211098448:G:A	4.14803e-15	-1.96435	-1.2238
211098777	chr2:211098777:G:A	7.56963e-15	-1.91472	-0.671918
211099312	chr2:211099312:G:A	3.14649e-14	-2.99727e-10	-1.16191
211099487	chr2:211099487:T:C	7.75042e-15	-1.86328	-0.699748
211099613	chr2:211099613:T:C	3.27494e-14	-2.99727e-10	-1.12189
211100079	chr2:211100079:A:G	5.26359e-14	-2.99727e-10	-0.64738
211100131	chr2:211100131:A:T	3.73343e-14	-2.99727e-10	-0.990867
211100352	chr2:211100352:G:A	2.86029e-14	-2.99727e-10	-1.25727
211100405	chr2:211100405:A:C	5.76492e-15	-1.73361	-1.12538
211100619	chr2:211100619:C:T	5.07114e-15	-1.7274	-1.25982
211100954	chr2:211100954:C:T	4.40214e-14	-2.99727e-10	-0.826103
211101037	chr2:211101037:A:T	1.05644e-12	-2.99727e-10	2.35188
211101041	chr2:211101041:A:G	1.67806e-14	-0.580495	-1.21006
211101220	chr2:211101220:A:G	3.85513e-15	-2.03171	-1.22966
211101237	chr2:211101237:C:T	2.12898e-13	-2.99727e-10	0.750036
211101257	chr2:211101257:C:T	6.48575e-14	-2.99727e-10	-0.438586
211101384	chr2:211101384:A:C	3.04813e-14	-2.99727e-10	-1.19367
211101592	chr2:211101592:G:A	6.13002e-15	-2.04396	-0.753625
211101689	chr2:211101689:T:TA	1.88115e-14	-0.494088	-1.18222
211101842	chr2:211101842:T:G	1.09571e-13	-2.99727e-10	0.0857953
211102527	chr2:211102527:A:G	2.90042e-14	-2.99727e-10	-1.24334
211102606	chr2:211102606:T:A	7.42049e-14	-2.99727e-10	-0.303948
211103370	chr2:211103370:A:G	1.10613e-14	-1.05469	-1.15264
211104042	chr2:211104042:A:G	1.20089e-13	-2.99727e-10	0.177451
211104125	chr2:211104125:A:C	1.29971e-14	-0.920698	-1.12536
211104291	chr2:211104291:C:G	4.1223e-14	-2.99727e-10	-0.891782
211104354	chr2:211104354:T:C	1.00525e-14	-2.04767	-0.255289
211104524	chr2:211104524:T:C	1.90902e-14	-0.569536	-1.09207
211104634	chr2:211104634:A:G	9.89436e-14	-2.99727e-10	-0.0162291
211104738	chr2:211104738:G:T	3.70225e-15	-2.04206	-1.25978
211104773	chr2:211104773:A:T	4.07755e-14	-2.99727e-10	-0.902698
211104793	chr2:211104793:T:C	3.36322e-14	-2.99727e-10	-1.09529
211104835	chr2:211104835:C:T	6.93513e-14	-2.99727e-10	-0.371593
211104854	chr2:211104854:A:T	2.96982e-14	-2.99727e-10	-1.21969
211104900	chr2:211104900:A:T	4.86211e-15	-1.80935	-1.21995
211105039	chr2:211105039:G:C	2.12082e-14	-0.296807	-1.25958
211105545	chr2:211105545:T:C	2.91245e-14	-2.99727e-10	-1.2392
211105554	chr2:211105554:T:C	3.73195e-13	-2.99727e-10	1.31132
211106251	chr2:211106251:G:T	5.63466e-15	-2.01137	-0.870472
211106263	chr2:211106263:C:T	2.89559e-14	-2.99727e-10	-1.245
211106271	chr2:211106271:G:C	1.40554e-14	-0.807317	-1.16045
211106791	chr2:211106791:G:T	1.19799e-13	-2.99727e-10	0.175039
211107056	chr2:211107056:T:C	3.90588e-14	-2.99727e-10	-0.94571
211107128	chr2:211107128:T:A	3.79156e-15	-2.01653	-1.26147
211107220	chr2:211107220:A:G	1.2539e-14	-1.27809	-0.803845
211107233	chr2:211107233:A:G	5.48212e-15	-1.935	-0.974287
211107405	chr2:211107405:G:C	4.24049e-15	-1.93641	-1.22969
211107743	chr2:211107743:T:C	4.55044e-15	-1.85826	-1.23729
211107753	chr2:211107753:T:C	2.16773e-12	3.07066	-2.87485e-10
211107787	chr2:211107787:C:G	3.69368e-14	-2.99727e-10	-1.00157
211107829	chr2:211107829:A:G	4.82817e-15	-1.81151	-1.2248
211107857	chr2:211107857:C:T	3.40646e-14	-2.99727e-10	-1.08252
211107980	chr2:211107980:A:G	1.34775e-14	-2.00976	-2.87485e-10
211107992	chr2:211107992:C:T	5.05805e-14	0.363838	-1.05105
211108159	chr2:211108159:G:A	4.09731e-14	-2.99727e-10	-0.897863
211108327	chr2:211108327:C:T	2.85792e-14	-2.99727e-10	-1.2581
211108342	chr2:211108342:T:C	4.37631e-15	-1.88684	-1.24773
211108434	chr2:211108434:A:T	4.86803e-15	-1.78619	-1.2419
211108448	chr2:211108448:A:C	2.04506e-13	-2.99727e-10	0.70982
211108690	chr2:211108690:T:C	4.26819e-14	-2.99727e-10	-0.857005
211108876	chr2:211108876:A:G	4.2155e-15	-1.91912	-1.25289
211108946	chr2:211108946:G:A	6.56172e-15	-1.87306	-0.856461
211108989	chr2:211108989:G:T	1.1695e-13	-2.99727e-10	0.150965
211109224	chr2:211109224:T:C	3.70751e-14	-2.99727e-10	-0.997834
211109467	chr2:211109467:A:G	4.72748e-15	-1.79784	-1.25955
211110015	chr2:211110015:C:T	4.44961e-15	-1.9066	-1.21137
211110023	chr2:211110023:G:A	5.57764e-14	-2.99727e-10	-0.589428
211110136	chr2:211110136:G:A	2.87479e-14	-2.99727e-10	-1.25221
211110834	chr2:211110834:TA:T	5.14683e-15	-1.93654	-1.03586
211111199	chr2:211111199:C:T	2.93072e-14	-2.99727e-10	-1.23295
211111558	chr2:211111558:C:T	3.31666e-14	-2.99727e-10	-1.10923
211111625	chr2:211111625:CAGTCTGGG:C	3.81939e-15	-2.0424	-1.22829
211111662	chr2:211111662:C:T	5.60575e-15	-1.66773	-1.21926
211111748	chr2:211111748:A:G	3.15915e-14	-2.99727e-10	-1.15789
211111907	chr2:211111907:T:C	5.57829e-15	-1.64612	-1.24578
211112099	chr2:211112099:T:C	3.42178e-14	-2.99727e-10	-1.07803
211112154	chr2:211112154:AGAG:A	2.92124e-14	-2.99727e-10	-1.23618
211112244	chr2:211112244:T:A	2.88533e-14	-2.99727e-10	-1.24855
211112258	chr2:211112258:AG:A	3.84294e-15	-2.00773	-1.25681
211112410	chr2:211112410:C:A	3.79232e-14	-2.99727e-10	-0.975216
211112503	chr2:211112503:A:T	3.20177e-14	0.0335894	-1.17808
211112634	chr2:211112634:T:C	7.2705e-14	-2.99727e-10	-0.324369
211112936	chr2:211112936:C:G	2.97193e-14	-2.99727e-10	-1.21898
211112982	chr2:211112982:G:A	4.20323e-15	-1.91768	-1.25725
211113215	chr2:211113215:G:T	3.74533e-15	-2.03427	-1.256
211113593	chr2:211113593:G:A	8.08427e-15	-1.31527	-1.20559
211113856	chr2:211113856:C:A	1.56989e-14	-1.85719	-2.87485e-10
211113895	chr2:211113895:C:A	3.07799e-14	-2.99727e-10	-1.18392
211114092	chr2:211114092:G:C	6.35012e-15	-1.5099	-1.25241
211114696	chr2:211114696:T:A	2.88821e-14	-2.99727e-10	-1.24756
211114713	chr2:211114713:G:A	2.83509e-14	-1.06064	-0.205478
211114745	chr2:211114745:T:C	3.1451e-14	-2.99727e-10	-1.16235
211115234	chr2:211115234:C:G	3.85305e-14	-2.99727e-10	-0.959328
211115537	chr2:211115537:A:G	7.91937e-14	0.888766	-1.12765
211116573	chr2:211116573:A:G	3.02637e-14	-2.99727e-10	-1.20083
211116737	chr2:211116737:T:A	4.37538e-15	-2.03406	-1.10073
211117170	chr2:211117170:A:G	3.14838e-14	-2.99727e-10	-1.16131
211117314	chr2:211117314:A:C	3.4703e-14	-2.99727e-10	-1.06395
211117427	chr2:211117427:A:C	4.19258e-14	-2.99727e-10	-0.874878
211117438	chr2:211117438:T:C	8.10273e-15	-1.29345	-1.22513
211117522	chr2:211117522:C:T	1.33045e-14	-2.02268	-2.87485e-10
211117550	chr2:211117550:A:G	2.89419e-14	-2.99727e-10	-1.24549
211117954	chr2:211117954:G:T	3.19186e-14	-2.99727e-10	-1.14759
211118036	chr2:211118036:A:G	3.67808e-14	0.148971	-1.15478
211118083	chr2:211118083:C:A	1.16197e-14	-1.30951	-0.84857
211118164	chr2:211118164:T:A	3.08642e-14	-2.99727e-10	-1.18118
211118538	chr2:211118538:A:G	3.22116e-13	1.16413	-2.87485e-10
211118592	chr2:211118592:A:G	8.33827e-15	-1.28665	-1.20327
211118869	chr2:211118869:G:A	2.90147e-14	-2.99727e-10	-1.24298
211119063	chr2:211119063:T:C	4.88528e-15	-2.01267	-1.01188
211119137	chr2:211119137:T:C	1.85737e-14	-1.06826	-0.620774
211119219	chr2:211119219:G:A	4.68038e-15	-2.00518	-1.06222
211119255	chr2:211119255:G:A	5.2965e-15	-2.04658	-0.897156
211119317	chr2:211119317:A:G	3.83095e-15	-2.04788	-1.21978
211119386	chr2:211119386:A:G	5.41952e-15	-2.0372	-0.883575
211119742	chr2:211119742:C:G	2.97589e-14	-2.99727e-10	-1.21765
211119989	chr2:211119989:C:T	2.07761e-14	-1.57697	-2.87485e-10
211120036	chr2:211120036:C:T	3.73014e-15	-2.04715	-1.24719
211120044	chr2:211120044:C:T	6.78613e-14	-2.99727e-10	-0.393313
211120225	chr2:211120225:G:T	3.29276e-14	-0.0925193	-1.02395
211120417	chr2:211120417:G:T	3.27722e-14	-0.195603	-0.925596
211120429	chr2:211120429:G:A	5.87912e-15	-1.57988	-1.25949
211120713	chr2:211120713:G:A	8.8853e-15	-1.42946	-0.996922
211121815	chr2:211121815:G:A	1.52846e-14	-1.88393	-2.87485e-10
211122176	chr2:211122176:A:G	3.05141e-14	-2.99727e-10	-1.19259
211122459	chr2:211122459:G:C	2.92597e-14	-2.99727e-10	-1.23457
211122555	chr2:211122555:C:T	3.12986e-14	-2.99727e-10	-1.16721
211122684	chr2:211122684:T:TCTAATGACA	2.31312e-14	-1.4696	-2.87485e-10
211123591	chr2:211123591:C:T	3.00773e-14	-2.99727e-10	-1.20701
211123607	chr2:211123607:T:G	4.5358e-13	1.50639	-2.87485e-10
211123688	chr2:211123688:T:C	8.70802e-15	-1.18447	-1.26206
211124133	chr2:211124133:C:A	7.95033e-15	-1.28566	-1.2519
211124226	chr2:211124226:C:CATGTAAAGTA	1.52955e-14	-1.88322	-2.87485e-10
211124256	chr2:211124256:A:G	9.13347e-15	-1.14224	-1.25659
211124298	chr2:211124298:G:T	9.60464e-15	-1.41455	-0.933987
211124417	chr2:211124417:A:G	7.44115e-14	-2.99727e-10	-0.301168
211124501	chr2:211124501:T:C	3.01725e-14	-2.99727e-10	-1.20385
211124511	chr2:211124511:T:C	3.88507e-15	-2.04147	-1.21217
211124665	chr2:211124665:G:A	2.88405e-14	-2.99727e-10	-1.249
211124767	chr2:211124767:A:G	7.6452e-14	-2.99727e-10	-0.274116
211125003	chr2:211125003:A:G	1.10237e-14	-1.3755	-0.835225
211125375	chr2:211125375:G:A	6.20835e-15	-1.52331	-1.26157
211125511	chr2:211125511:T:C	3.71689e-15	-2.0358	-1.26209
211125530	chr2:211125530:G:A	3.58288e-14	-2.99727e-10	-1.03203
211125629	chr2:211125629:C:T	3.0667e-14	-2.99727e-10	-1.18759
211125630	chr2:211125630:G:A	7.26384e-15	-1.66799	-0.959879
211125855	chr2:211125855:T:C	1.74097e-14	-0.588514	-1.16524
211125901	chr2:211125901:A:C	1.09824e-14	-0.981811	-1.23267
211126062	chr2:211126062:A:ACAAT	2.5979e-14	-0.249526	-1.10396
211126064	chr2:211126064:A:AATCG	3.70362e-15	-2.03941	-1.26206
211126159	chr2:211126159:G:C	3.31362e-14	-2.99727e-10	-1.11015
211126397	chr2:211126397:C:T	1.26777e-13	-2.99727e-10	0.231654
211126505	chr2:211126505:A:G	2.32841e-14	-0.201252	-1.26176
211126671	chr2:211126671:A:G	3.02077e-14	-2.99727e-10	-1.20268
211126794	chr2:211126794:C:A	5.81273e-15	-1.62758	-1.22315
211126829	chr2:211126829:A:T	6.24862e-14	0.62127	-1.0971
211126960	chr2:211126960:G:A	6.53428e-14	-2.99727e-10	-0.431131
211127012	chr2:211127012:A:G	1.35953e-14	-2.00106	-2.87485e-10
211127013	chr2:211127013:T:C	2.46326e-14	-0.14927	-1.25744
211127111	chr2:211127111:T:C	3.07458e-14	-2.99727e-10	-1.18503
211127154	chr2:211127154:C:T	1.03957e-14	-1.01786	-1.25152
211127468	chr2:211127468:A:T	3.01754e-14	-2.99727e-10	-1.20375
211127595	chr2:211127595:T:C	3.39105e-14	-2.99727e-10	-1.08705
211127644	chr2:211127644:A:G	1.65392e-14	-1.80505	-2.87485e-10
211128009	chr2:211128009:GTAT:G	3.77654e-15	-2.0397	-1.24227
211128199	chr2:211128199:TTG:T	4.20613e-14	-0.87165	-2.87485e-10
211128488	chr2:211128488:G:C	1.77418e-14	-0.474225	-1.26063
211128572	chr2:211128572:G:C	3.73618e-15	-2.03518	-1.25754
211128932	chr2:211128932:T:G	1.76979e-14	-1.22914	-0.508197
211128959	chr2:211128959:A:G	2.09126e-14	-1.18027	-0.390163
211129226	chr2:211129226:A:T	4.8377e-15	-2.02369	-1.01065
211129291	chr2:211129291:T:G	3.11457e-14	-2.99727e-10	-1.1721
211129353	chr2:211129353:T:G	1.29718e-14	-2.048	-2.87485e-10
211129364	chr2:211129364:T:G	4.19382e-14	-0.147364	-0.727217
211129468	chr2:211129468:A:G	8.71098e-15	-1.29954	-1.14665
211129498	chr2:211129498:AT:A	2.86375e-14	-2.99727e-10	-1.25606
211129506	chr2:211129506:C:A	3.26119e-14	0.062494	-1.1886
211129551	chr2:211129551:A:G	3.01376e-14	-2.99727e-10	-1.20501
211129557	chr2:211129557:C:T	2.84804e-14	-2.99727e-10	-1.26156
211129625	chr2:211129625:T:C	6.68726e-15	-1.46528	-1.24529
211129771	chr2:211129771:G:A	6.57219e-15	-2.03731	-0.690618
211129785	chr2:211129785:A:G	6.45678e-15	-2.04054	-0.705106
211129917	chr2:211129917:G:A	5.1249e-15	-1.97343	-1.00324
211129935	chr2:211129935:T:A	6.28778e-14	-2.99727e-10	-0.469586
211129962	chr2:211129962:A:T	5.42011e-14	-2.99727e-10	-0.618077
211130123	chr2:211130123:TATTAA:T	7.9543e-15	-1.36388	-1.17319
211130166	chr2:211130166:A:T	2.94504e-14	-2.99727e-10	-1.22807
211130230	chr2:211130230:T:G	4.04924e-14	0.00939286	-0.919057
211130361	chr2:211130361:G:A	8.1725e-15	-1.36775	-1.14225
211130366	chr2:211130366:C:T	2.92778e-14	-2.99727e-10	-1.23395
211130461	chr2:211130461:C:T	1.56481e-14	-1.86043	-2.87485e-10
211130556	chr2:211130556:T:C	3.79254e-14	-2.99727e-10	-0.975158
211130833	chr2:211130833:A:G	4.10602e-15	-1.96232	-1.236
211131239	chr2:211131239:T:C	3.13273e-14	-2.99727e-10	-1.16629
211131463	chr2:211131463:T:C	2.86296e-14	-2.99727e-10	-1.25634
211131725	chr2:211131725:T:C	3.22649e-14	-1.1368	-2.87485e-10
211132079	chr2:211132079:G:A	7.26658e-15	-2.03471	-0.592787
211132140	chr2:211132140:A:G	3.0568e-14	-2.99727e-10	-1.19083
211132584	chr2:211132584:C:T	8.28369e-15	-1.28806	-1.20843
211132598	chr2:211132598:G:T	2.91793e-14	-2.99727e-10	-1.23732
211132651	chr2:211132651:T:A	6.66436e-14	-2.99727e-10	-0.411419
211132731	chr2:211132731:G:C	1.55443e-14	-1.28391	-0.583178
211132756	chr2:211132756:T:C	1.38531e-14	-1.98227	-2.87485e-10
211133044	chr2:211133044:G:C	2.93127e-14	-2.99727e-10	-1.23276
211133061	chr2:211133061:C:A	2.84963e-14	-2.99727e-10	-1.261
211133355	chr2:211133355:AT:A	7.52983e-15	-1.40354	-1.18837
211133513	chr2:211133513:A:C	8.82394e-14	-0.130725	-2.87485e-10
211133758	chr2:211133758:G:A	9.19424e-15	-1.27955	-1.11265
211133764	chr2:211133764:T:A	7.1693e-15	-1.37987	-1.2611
211134000	chr2:211134000:C:A	1.3369e-14	-2.01784	-2.87485e-10
211134286	chr2:211134286:C:T	7.76436e-15	-2.0471	-0.514131
211134372	chr2:211134372:A:G	3.2484e-14	-2.99727e-10	-1.13003
211135805	chr2:211135805:G:C	2.9468e-14	-2.99727e-10	-1.22747
211135854	chr2:211135854:T:C	6.39517e-15	-1.52068	-1.23456
211135982	chr2:211135982:G:A	3.30407e-14	-2.99727e-10	-1.11304
211136041	chr2:211136041:T:C	4.25729e-14	0.297982	-1.15754
211136046	chr2:211136046:T:C	8.6137e-15	-1.53088	-0.926547
211136620	chr2:211136620:A:G	4.1465e-14	0.274415	-1.16034
211136677	chr2:211136677:C:T	6.08875e-14	-2.99727e-10	-0.501751
211136805	chr2:211136805:C:T	3.10157e-14	-0.85489	-0.321394
211137091	chr2:211137091:A:G	6.64175e-15	-1.46203	-1.25538
211137166	chr2:211137166:C:A	6.565e-15	-1.47105	-1.25798
211137298	chr2:211137298:G:A	3.15712e-14	-2.99727e-10	-1.15853
211137334	chr2:211137334:TTG:T	9.80823e-15	-1.08386	-1.24369
211137804	chr2:211137804:GC:G	7.95103e-15	-1.48487	-1.05261
211137941	chr2:211137941:T:C	2.96134e-14	-2.99727e-10	-1.22255
211138080	chr2:211138080:C:T	3.15255e-14	-2.99727e-10	-1.15998
211138095	chr2:211138095:A:G	3.97831e-14	0.218935	-1.14627
211138491	chr2:211138491:C:T	6.51861e-15	-1.4809	-1.25522
211138507	chr2:211138507:C:T	1.34707e-14	-2.01026	-2.87485e-10
211138520	chr2:211138520:T:C	8.02918e-15	-1.48561	-1.04209
211138588	chr2:211138588:C:T	6.54331e-15	-1.4746	-1.25774
211138710	chr2:211138710:A:G	4.17665e-14	0.260677	-1.13936
211138771	chr2:211138771:A:G	6.08213e-15	-1.55042	-1.255
211138868	chr2:211138868:C:T	1.43536e-14	-1.94678	-2.87485e-10
211139027	chr2:211139027:G:T	3.02302e-14	-2.99727e-10	-1.20194
211139114	chr2:211139114:T:C	1.04569e-14	-1.01099	-1.25253
211139248	chr2:211139248:T:C	6.13766e-14	-2.99727e-10	-0.49375
211139604	chr2:211139604:T:C	7.76475e-15	-1.41883	-1.14236
211139780	chr2:211139780:C:A	2.59452e-14	-0.845844	-0.508948
211139841	chr2:211139841:G:A	7.5093e-15	-1.44737	-1.14726
211139849	chr2:211139849:G:A	3.0702e-14	-2.99727e-10	-1.18645
211139890	chr2:211139890:G:A	2.96976e-14	-2.99727e-10	-1.21971
211139977	chr2:211139977:T:C	8.4066e-15	-1.42711	-1.05465
211140176	chr2:211140176:T:G	4.12501e-14	0.262377	-1.1535
211140481	chr2:211140481:T:C	6.60104e-15	-2.04773	-0.675817
211140525	chr2:211140525:C:T	3.23885e-14	-2.99727e-10	-1.13298
211140742	chr2:211140742:T:C	1.00774e-14	-1.05578	-1.24471
211140768	chr2:211140768:G:A	2.29028e-14	-0.911835	-0.567683
211140817	chr2:211140817:C:T	8.04061e-15	-1.36204	-1.16424
211140827	chr2:211140827:TTAAG:T	3.11296e-14	-2.99727e-10	-1.17262
211141149	chr2:211141149:T:C	2.91888e-14	-2.99727e-10	-1.23699
211141195	chr2:211141195:C:T	6.72089e-15	-1.44807	-1.25748
211141456	chr2:211141456:A:G	3.14763e-14	-2.99727e-10	-1.16154
211142372	chr2:211142372:T:G	3.13206e-14	-1.1665	-2.87485e-10
211142379	chr2:211142379:A:T	3.65032e-14	-2.99727e-10	-1.01338
211142433	chr2:211142433:T:C	3.0609e-14	-2.99727e-10	-1.18948
211142434	chr2:211142434:G:A	2.8522e-14	-2.99727e-10	-1.2601
211142613	chr2:211142613:G:A	1.24785e-14	-1.45848	-0.628293
211142801	chr2:211142801:A:G	4.30026e-14	0.30365	-1.15317
211142812	chr2:211142812:G:A	3.066e-14	-2.99727e-10	-1.18782
211143301	chr2:211143301:T:A	2.74474e-14	-0.0468642	-1.25164
211143636	chr2:211143636:T:C	2.53735e-14	-0.911043	-0.466029
211143749	chr2:211143749:T:G	4.2427e-14	0.29004	-1.15303
211144316	chr2:211144316:G:T	4.59066e-14	-2.99727e-10	-0.78417
211144456	chr2:211144456:T:A	3.13229e-14	-2.99727e-10	-1.16643
211145274	chr2:211145274:G:A	4.55516e-14	-2.99727e-10	-0.791932
211145463	chr2:211145463:T:C	4.67001e-14	-2.99727e-10	-0.767033
211145504	chr2:211145504:G:C	1.29347e-14	-1.47877	-0.572088
211145545	chr2:211145545:T:C	3.12707e-14	-2.99727e-10	-1.1681
211145559	chr2:211145559:A:G	2.89137e-14	-2.99727e-10	-1.24646
211145663	chr2:211145663:G:T	4.64733e-14	-2.99727e-10	-0.771902
211145668	chr2:211145668:C:T	4.70807e-14	-2.99727e-10	-0.758917
211145769	chr2:211145769:A:C	3.58504e-14	0.15622	-1.18764
211145785	chr2:211145785:A:G	1.01927e-14	-1.35679	-0.932313
211145983	chr2:211145983:T:C	9.23105e-15	-1.54646	-0.841748
211146045	chr2:211146045:A:T	3.17852e-14	-2.99727e-10	-1.15178
211146287	chr2:211146287:GA:G	1.96637e-14	-1.10731	-0.524697
211146328	chr2:211146328:G:T	2.7211e-14	-0.0681072	-1.23905
211146343	chr2:211146343:CAT:C	3.95885e-15	-1.99688	-1.23794
211146393	chr2:211146393:A:G	6.0483e-14	-2.99727e-10	-0.508417
211146946	chr2:211146946:T:C	5.49361e-14	-2.99727e-10	-0.604608
211147300	chr2:211147300:G:A	2.16817e-14	-0.962515	-0.571794
211147482	chr2:211147482:T:C	3.69156e-14	-2.99727e-10	-1.00215
211147728	chr2:211147728:A:G	3.13243e-14	-2.99727e-10	-1.16638
211148288	chr2:211148288:GTGTT:G	5.89789e-15	-1.57462	-1.26156
211148465	chr2:211148465:TAGAA:T	1.29973e-14	-2.04603	-2.87485e-10
211148511	chr2:211148511:T:A	2.86028e-14	-2.99727e-10	-1.25728
211148769	chr2:211148769:G:A	1.90868e-14	-1.66178	-2.87485e-10
211148979	chr2:211148979:T:C	3.79172e-14	-0.0535228	-0.921851
211149077	chr2:211149077:A:G	1.10928e-14	-1.27404	-0.930448
211149236	chr2:211149236:C:G	2.5974e-14	-0.0921121	-1.26157
211149351	chr2:211149351:C:T	3.11613e-14	-2.99727e-10	-1.1716
211149352	chr2:211149352:G:A	2.90275e-14	-2.99727e-10	-1.24254
211149406	chr2:211149406:T:C	3.7939e-14	-2.99727e-10	-0.974799
211149488	chr2:211149488:G:A	3.09967e-14	0.0817196	-1.25862
211149536	chr2:211149536:G:C	3.87642e-15	-2.00281	-1.25306
211149662	chr2:211149662:T:C	3.17465e-14	-2.99727e-10	-1.153
211149726	chr2:211149726:T:C	2.85042e-14	-2.99727e-10	-1.26073
211149739	chr2:211149739:T:C	4.52511e-14	-2.99727e-10	-0.798552
211149833	chr2:211149833:C:A	2.9729e-14	-2.99727e-10	-1.21865
211150115	chr2:211150115:G:A	4.04756e-14	-0.240656	-0.669423
211150695	chr2:211150695:T:C	1.02331e-14	-1.03538	-1.24978
211151073	chr2:211151073:T:C	3.1462e-14	-2.99727e-10	-1.162
211151122	chr2:211151122:C:T	1.42264e-14	-1.95568	-2.87485e-10
211151331	chr2:211151331:G:A	1.93103e-14	-1.093	-0.557137
211151862	chr2:211151862:T:C	9.74263e-15	-1.42931	-0.904956
211152405	chr2:211152405:C:T	2.07303e-14	-0.328169	-1.25102
211152645	chr2:211152645:T:C	4.77043e-14	-2.99727e-10	-0.745758
211152700	chr2:211152700:G:A	5.67989e-14	-2.99727e-10	-0.571262
211153139	chr2:211153139:A:G	3.04852e-14	-2.99727e-10	-1.19354
211153179	chr2:211153179:A:G	4.59653e-14	-2.99727e-10	-0.782892
211153270	chr2:211153270:C:T	2.84918e-14	-2.99727e-10	-1.26116
211153359	chr2:211153359:A:G	2.99073e-14	-2.99727e-10	-1.21267
211153446	chr2:211153446:C:T	2.86885e-14	-2.99727e-10	-1.25428
211153541	chr2:211153541:A:G	2.60082e-14	-1.35237	-2.87485e-10
211154574	chr2:211154574:C:T	5.97036e-14	-2.99727e-10	-0.521387
211154728	chr2:211154728:A:G	6.80726e-14	-2.99727e-10	-0.390205
211154749	chr2:211154749:G:C	3.86137e-15	-2.01963	-1.24013
211155341	chr2:211155341:T:C	3.25448e-14	-2.99727e-10	-1.12816
211155502	chr2:211155502:G:T	4.629e-14	-2.99727e-10	-0.775854
211155823	chr2:211155823:T:C	5.01522e-15	-1.74596	-1.25235
211156088	chr2:211156088:G:A	2.89793e-14	-2.99727e-10	-1.2442
211156133	chr2:211156133:C:T	3.74032e-15	-2.03115	-1.26045
211156215	chr2:211156215:ATTTG:A	5.50597e-15	-1.75453	-1.15042
211156299	chr2:211156299:C:T	1.07104e-14	-1.03724	-1.20233
211156318	chr2:211156318:T:C	3.10598e-14	-2.99727e-10	-1.17486
211156917	chr2:211156917:T:C	4.30801e-14	-2.99727e-10	-0.847717
211157030	chr2:211157030:G:A	8.39301e-15	-1.65308	-0.830302
211157255	chr2:211157255:T:C	6.4724e-14	-2.99727e-10	-0.440647
211157275	chr2:211157275:G:C	8.77845e-15	-1.47113	-0.967351
211157417	chr2:211157417:G:A	4.71583e-14	-2.99727e-10	-0.757269
211157451	chr2:211157451:A:G	4.42108e-14	-2.99727e-10	-0.82181
211157761	chr2:211157761:A:G	1.57956e-14	-1.85105	-2.87485e-10
211158082	chr2:211158082:T:C	2.85446e-14	-2.99727e-10	-1.25931
211158234	chr2:211158234:T:C	4.9246e-15	-1.90146	-1.11508
211158337	chr2:211158337:C:T	5.46315e-15	-1.75646	-1.1563
211158491	chr2:211158491:A:G	2.8684e-14	-2.99727e-10	-1.25444
211158723	chr2:211158723:G:T	4.18591e-14	-2.99727e-10	-0.87647
211158786	chr2:211158786:A:G	4.68895e-14	-2.99727e-10	-0.762985
211158841	chr2:211158841:G:A	7.89356e-15	-1.52299	-1.02174
211158928	chr2:211158928:T:A	4.16811e-15	-1.93492	-1.24839
211158997	chr2:211158997:T:C	4.12144e-15	-1.95708	-1.2375
211159103	chr2:211159103:A:T	1.57755e-12	2.75285	-2.87485e-10
211159404	chr2:211159404:T:C	6.97344e-14	-2.99727e-10	-0.366085
211160022	chr2:211160022:G:A	2.89522e-14	-2.99727e-10	-1.24513
211160205	chr2:211160205:T:C	3.09363e-14	-2.99727e-10	-1.17885
211160287	chr2:211160287:G:A	7.55043e-14	-2.99727e-10	-0.28659
211160627	chr2:211160627:G:A	4.67054e-14	-2.99727e-10	-0.766918
211160871	chr2:211160871:TG:T	5.45042e-14	-2.99727e-10	-0.612502
211160883	chr2:211160883:A:G	2.85544e-14	-2.99727e-10	-1.25897
211160900	chr2:211160900:T:A	2.96989e-14	-2.99727e-10	-1.21967
211161130	chr2:211161130:G:A	4.54972e-14	-0.793128	-2.87485e-10
211161271	chr2:211161271:G:A	3.90658e-15	-2.01172	-1.2364
211161570	chr2:211161570:A:G	5.97925e-15	-1.99391	-0.828574
211161898	chr2:211161898:A:G	4.22517e-15	-1.92843	-1.24129
211162180	chr2:211162180:C:T	1.89387e-14	-0.537633	-1.13194
211162360	chr2:211162360:A:C	1.46609e-14	-1.92559	-2.87485e-10
211162425	chr2:211162425:AT:A	4.32687e-15	-1.9148	-1.23114
211162448	chr2:211162448:C:T	5.03539e-14	-2.99727e-10	-0.691704
211162504	chr2:211162504:C:T	1.74333e-14	-1.16013	-0.592269
211162746	chr2:211162746:A:G	2.84663e-14	-2.99727e-10	-1.26206
211162775	chr2:211162775:T:G	1.06707e-13	-2.99727e-10	0.0593091
211163262	chr2:211163262:T:C	3.2776e-14	-2.99727e-10	-1.12108
211163507	chr2:211163507:A:G	2.86144e-14	-2.99727e-10	-1.25687
211163586	chr2:211163586:A:G	3.51271e-14	-2.99727e-10	-1.05181
211163716	chr2:211163716:G:C	4.20241e-15	-1.96799	-1.20713
211163901	chr2:211163901:TC:T	4.10181e-14	-2.99727e-10	-0.896766
211163919	chr2:211163919:G:A	4.29544e-15	-1.94272	-1.21051
211163965	chr2:211163965:G:A	9.09638e-14	-2.99727e-10	-0.100318
211163997	chr2:211163997:G:T	4.15317e-15	-2.04263	-1.14428
211164373	chr2:211164373:AT:A	5.60154e-15	-1.77203	-1.1157
211164838	chr2:211164838:A:G	3.71444e-15	-2.0368	-1.26175
211164931	chr2:211164931:T:C	3.68033e-15	-2.04795	-1.25982
211165167	chr2:211165167:T:A	4.24169e-15	-1.9845	-1.18132
211165355	chr2:211165355:A:G	1.63282e-14	-1.81789	-2.87485e-10
211166008	chr2:211166008:T:G	5.37145e-15	-1.71144	-1.21824
211166092	chr2:211166092:A:G	4.53138e-15	-2.02282	-1.07694
211166125	chr2:211166125:C:A	3.81039e-15	-2.04637	-1.22667
211166148	chr2:211166148:G:A	4.49842e-15	-2.01503	-1.09202
211166340	chr2:211166340:A:T	2.86543e-14	-2.99727e-10	-1.25548
211166401	chr2:211166401:C:T	4.49276e-15	-2.02142	-1.08689
211166580	chr2:211166580:G:C	4.50568e-15	-2.02442	-1.08102
211166598	chr2:211166598:C:T	4.52295e-15	-2.02088	-1.08073
211166703	chr2:211166703:T:C	3.99925e-14	-2.99727e-10	-0.922087
211166798	chr2:211166798:C:T	3.10814e-14	-2.99727e-10	-1.17417
211166894	chr2:211166894:T:C	2.85167e-14	-2.99727e-10	-1.26029
211166973	chr2:211166973:G:A	7.26303e-15	-1.61861	-1.00937
211167033	chr2:211167033:T:C	3.63077e-14	-2.99727e-10	-1.01875
211167107	chr2:211167107:T:A	4.74271e-15	-2.0268	-1.02737
211167112	chr2:211167112:A:G	4.43149e-15	-2.0334	-1.08864
211167189	chr2:211167189:G:C	5.06844e-15	-2.02065	-0.96709
211167250	chr2:211167250:A:G	2.86284e-14	-2.99727e-10	-1.25638
211167559	chr2:211167559:T:C	4.7507e-14	-2.99727e-10	-0.749902
211167730	chr2:211167730:A:G	4.78784e-14	-2.99727e-10	-0.742114
211167788	chr2:211167788:T:C	2.86212e-14	-2.99727e-10	-1.25663
211167856	chr2:211167856:A:G	4.619e-15	-2.01929	-1.06131
211167944	chr2:211167944:A:AG	3.04863e-14	-2.99727e-10	-1.1935
211168135	chr2:211168135:G:GA	4.67998e-15	-2.02212	-1.04537
211168150	chr2:211168150:T:G	4.75401e-15	-2.03032	-1.02147
211168473	chr2:211168473:TA:T	3.94033e-15	-1.97747	-1.26205
211168501	chr2:211168501:G:A	2.93902e-14	-2.99727e-10	-1.23012
211168559	chr2:211168559:G:A	8.28549e-14	-2.99727e-10	-0.193687
211168592	chr2:211168592:A:G	3.85143e-15	-2.00025	-1.26209
211168861	chr2:211168861:G:A	4.38749e-14	-2.99727e-10	-0.829437
211168937	chr2:211168937:A:G	1.48445e-14	-1.91315	-2.87485e-10
211169019	chr2:211169019:G:C	1.59034e-14	-1.84425	-2.87485e-10
211169090	chr2:211169090:C:T	3.88967e-15	-1.99352	-1.25894
211169143	chr2:211169143:T:C	5.36546e-14	-2.99727e-10	-0.628211
211169159	chr2:211169159:A:G	3.78483e-15	-2.04736	-1.23242
211169354	chr2:211169354:A:G	3.89111e-15	-1.9902	-1.26188
211169457	chr2:211169457:T:A	3.91786e-15	-1.98346	-1.26177
211169518	chr2:211169518:G:A	1.29924e-14	-2.04642	-2.87485e-10
211169662	chr2:211169662:C:T	2.88679e-14	-2.99727e-10	-1.24805
211170247	chr2:211170247:C:T	8.49604e-15	-1.26292	-1.20826
211170401	chr2:211170401:ATACT:A	3.88488e-15	-1.99162	-1.26206
211170437	chr2:211170437:C:T	3.85127e-15	-2.00049	-1.26189
211170820	chr2:211170820:T:C	3.90388e-15	-1.98802	-1.26079
211170821	chr2:211170821:G:A	4.00451e-15	-2.01	-1.21336
211171081	chr2:211171081:T:C	4.07471e-15	-2.03383	-1.17215
211171092	chr2:211171092:G:A	1.93666e-14	-1.64723	-2.87485e-10
211171102	chr2:211171102:A:G	1.93648e-14	-0.404854	-1.24247
211171191	chr2:211171191:A:G	3.42957e-14	-2.99727e-10	-1.07576
211171263	chr2:211171263:T:C	8.8455e-14	-2.99727e-10	-0.128285
211171365	chr2:211171365:T:C	3.74355e-15	-2.03005	-1.26069
211171431	chr2:211171431:G:T	3.02176e-14	-2.99727e-10	-1.20235
211171592	chr2:211171592:G:T	6.08167e-14	-2.99727e-10	-0.502914
211171740	chr2:211171740:G:T	3.73892e-15	-2.03019	-1.26179
211171880	chr2:211171880:AAAT:A	3.759e-15	-2.0346	-1.25202
211171926	chr2:211171926:C:T	3.78808e-15	-2.01942	-1.2595
211171950	chr2:211171950:T:C	3.76974e-15	-2.02299	-1.26078
211171995	chr2:211171995:C:A	3.75398e-15	-2.0272	-1.26076
211172075	chr2:211172075:TAATC:T	3.74601e-15	-2.02845	-1.26163
211172259	chr2:211172259:T:G	8.37855e-14	-2.99727e-10	-0.182519
211172642	chr2:211172642:GA:G	5.62986e-14	-2.99727e-10	-0.58011
211173099	chr2:211173099:CCAGT:C	3.43961e-14	-2.99727e-10	-1.07284
211173193	chr2:211173193:G:A	5.10019e-15	-2.00369	-0.977807
211173227	chr2:211173227:T:G	3.93394e-15	-1.98312	-1.25802
211173492	chr2:211173492:A:G	3.94268e-15	-1.98709	-1.25183
211173767	chr2:211173767:A:G	3.07e-14	-2.99727e-10	-1.18652
211174123	chr2:211174123:A:G	3.09531e-14	-2.99727e-10	-1.1783
211174151	chr2:211174151:A:C	3.95444e-15	-2.02896	-1.20698
211174355	chr2:211174355:G:A	5.19429e-15	-2.0352	-0.928015
211174517	chr2:211174517:TG:T	1.68975e-14	-1.78362	-2.87485e-10
211174834	chr2:211174834:A:T	3.70194e-15	-2.03984	-1.26208
211174911	chr2:211174911:T:C	4.085e-15	-1.98609	-1.21737
211174914	chr2:211174914:C:T	4.5693e-14	-2.99727e-10	-0.788834
211175148	chr2:211175148:G:T	6.30619e-15	-1.53198	-1.23727
211175231	chr2:211175231:T:A	4.52203e-15	-2.03709	-1.06472
211175254	chr2:211175254:G:A	4.43673e-15	-2.04143	-1.07943
211175281	chr2:211175281:G:T	2.85064e-14	-2.99727e-10	-1.26065
211175466	chr2:211175466:AAAG:A	4.73149e-15	-1.98236	-1.07418
211175483	chr2:211175483:G:T	3.71146e-15	-2.03726	-1.26209
211175685	chr2:211175685:A:G	3.11712e-14	-2.99727e-10	-1.17129
```
