## Supplementary material for "Characterization of shared and ancestry-specific signals driving complex traits using multi-ancestry fine-mapping": orig_s1_snps

```
rs141993832
rs35704389
rs13025732
rs4458144
rs4441401
rs34072013
rs79459540
rs72947249
rs11691508
rs78777082
rs80216414
rs115213716
rs76662960
rs564645309
rs73065970
rs147839962
rs7595759
rs56021240
rs4461202
rs35576418
rs4399667
rs55896054
rs72947265
rs72947266
rs74720727
rs17740443
rs6759985
rs4425028
rs57860172
rs143836140
rs7608884
rs79460368
rs17740548
rs73065976
rs34118161
rs72947274
rs149954195
rs12465522
rs72947278
rs7567005
rs7567105
rs116496902
rs138329786
rs4580326
rs6709065
rs6724333
rs6737839
rs142807056
rs13007741
rs73065984
rs6746197
rs4455102
rs72947292
rs4410224
rs6736842
rs4567872
rs35291485
rs12991447
rs11687884
rs13006681
rs13006521
rs72947298
rs1346710
rs1346709
rs35395758
rs13007400
rs13012864
rs72949207
rs56856797
rs13019612
rs187010844
rs140713226
rs184782552
rs189116606
rs72949216
rs114976876
rs1080927
rs116277319
rs143077092
rs11695853
rs1821822
rs796246
rs115424530
rs319744
rs71422719
rs796245
rs149827406
rs59242499
rs11691356
rs1437371
rs34196274
rs72949233
rs713461
rs713462
rs1992126
rs1991564
rs1437370
rs72949236
rs34361141
rs796244
rs73065997
rs66506242
rs62204085
rs62204086
rs9678073
rs13025939
rs72949240
rs1437369
rs186471
rs178589
rs319743
rs809949
rs1030871
rs2719962
rs13008056
rs319742
rs77786979
rs1023750
rs2195575
rs11694851
rs71422720
rs71422721
rs62204087
rs809482
rs72949255
rs16845124
rs1437376
rs116696338
rs60978506
rs13007957
rs112996008
rs73066001
rs60102635
rs16845128
rs74712783
rs180890264
rs392911
rs12105013
rs35263644
rs36098769
rs17740874
rs2719966
rs796243
rs12991443
rs12991650
rs796242
rs12993590
rs12998420
rs72949273
rs319739
rs319738
rs319737
rs2719967
rs2576617
rs796241
rs430463
rs223278
rs796237
rs72949282
rs112431714
rs4338917
rs139217446
rs383035
rs453985
rs435300
rs397737
rs34574868
rs430942
rs410290
rs34331869
rs113015531
rs149804553
rs115690904
rs565508
rs145612428
rs566586
rs1087971
rs62204091
rs151163244
rs113275340
rs1087970
rs182399143
rs58165969
rs1087957
rs1087955
rs1087954
rs13006862
rs452066
rs56122619
rs438679
rs35183328
rs436521
rs72931510
rs454027
rs112605606
rs427298
rs36079173
rs796234
rs796233
rs796232
rs79639185
rs73067905
rs3098294
rs513610
rs430623
rs444159
rs420516
rs1652326
rs395844
rs389035
rs72931523
rs431617
rs34322344
rs12996484
rs481361
rs385877
rs384219
rs395606
rs367808
rs1632720
rs4673577
rs34452436
rs35525757
rs68009307
rs10196523
rs10172731
rs111244861
rs6708642
rs1652323
rs1652322
rs72931550
rs1652321
rs523817
rs524652
rs73067911
rs550508
rs651797
rs651289
rs1346711
rs55828037
rs56141456
rs1652320
rs1657865
rs1652319
rs138982455
rs77229524
rs395345
rs58863341
rs72931558
rs398665
rs74913165
rs2164709
rs1652318
rs1437374
rs1370349
rs1370348
rs1370347
rs1652315
rs1652314
rs1652313
rs1657863
rs62177969
rs319709
rs319708
rs319707
rs319706
rs319705
rs319704
rs188853
rs172769
rs72931586
rs1657862
rs680737
rs570384
rs570388
rs1657861
rs1367053
rs1652312
rs1542009
rs57782786
rs319703
rs3097415
rs192926
rs548912
rs1652311
rs11895699
rs72931596
rs79811280
rs1347661
rs73067918
rs7571526
rs28863582
rs58530002
rs56227613
rs12991049
rs12991234
rs72933606
rs139738381
rs7582963
rs6730350
rs6743702
rs7567073
rs13402304
rs34454501
rs142765258
rs62177972
rs139467484
rs796224
rs76900299
rs11684145
rs55965344
rs35679012
rs13421200
rs4673578
rs920212
rs920211
rs707270
rs13020784
rs17735984
rs319702
rs7562199
rs79687909
rs76642187
rs167648
rs1864353
rs10194245
rs10197299
rs10173429
rs797072
rs11688017
rs412092
rs9288423
rs66799850
rs319697
rs34536378
rs13422831
rs62177993
rs35427460
rs1088222
rs1087949
rs77411615
rs112332713
rs62177994
rs416389
rs35455807
rs115790713
rs114260831
rs28607189
rs77863449
rs11683805
rs28751054
rs12623879
rs1087946
rs1087945
rs13015456
rs1087944
rs111501689
rs6756941
rs6757151
rs72933625
rs6715026
rs78557073
rs1991562
rs79897911
rs796230
rs319719
rs187473875
rs10192484
rs2043710
rs167650
rs181171506
rs11695890
rs28406274
rs10804187
rs149956375
rs11692975
rs418123
rs56371952
rs319716
rs192927
rs112966128
rs148400192
rs191180
rs319714
rs139758975
rs167649
rs7577965
rs9917188
rs115517084
rs6760005
rs150012293
rs139034097
rs72933646
rs12613180
rs55642849
rs12614079
rs12471890
rs319712
rs319711
rs111665384
rs62178003
rs148508624
rs12616291
2:211912421_A_T
rs1561228
rs139248184
rs1821825
rs150967138
rs1370352
rs7602174
rs67639326
rs12621544
rs55828414
rs116611141
rs114123432
rs140259572
rs116631696
rs35075903
rs319723
rs35725209
rs34665988
rs34212980
rs78687612
rs9917344
rs13016652
rs796218
rs61579019
rs184389
rs72933669
rs707271
rs707272
rs319721
rs13431514
rs116612560
rs13013556
rs13014657
rs7604015
rs6731117
rs151201075
rs56259393
rs2043789
rs12464316
rs874082
rs182656
rs114445412
rs6739390
rs61148037
rs707273
rs115656652
rs76578661
rs62178025
rs56295530
rs58884388
rs726343
rs707274
rs9678014
rs697663
rs13011419
rs319710
rs12621883
rs145988753
rs6435599
rs1370346
rs6738260
rs1370618
rs1370345
rs61181335
rs78340212
rs62178028
rs11682145
rs62178029
rs12987542
rs11685259
rs12993490
rs10497942
rs10932366
rs1561311
rs796211
rs184702292
rs77838424
rs75116121
rs35058190
rs34779036
rs72933687
rs75707469
rs144863050
rs10497941
rs707276
rs178586
rs13005623
rs1583633
rs319730
rs62178030
rs2371125
rs188856
rs35281390
rs223276
rs149746687
rs35864820
rs16845297
rs2115775
rs34387691
rs34089844
rs1469926
rs116649057
rs319729
rs16845301
rs1077077
rs12622060
rs12615695
rs77887517
rs1030876
rs707280
rs976489
rs319728
rs319727
rs319726
rs1370344
rs178585
rs319725
rs182657
rs77531978
rs72935610
rs796208
rs796207
rs707281
rs116347000
rs319724
rs62178057
rs79326599
rs707282
rs56393454
rs61141408
rs12622046
rs12694214
rs12694215
rs114436437
rs59712773
rs10497940
rs12471863
rs13409181
rs2371126
rs12618320
rs114733161
rs1370343
rs7595005
rs7608912
rs35885433
rs72935627
rs17737064
rs78331544
rs10208692
rs10197796
rs116065607
rs4672605
rs7589906
rs182090023
rs1437929
rs1437930
rs11901419
rs10497939
rs10191919
rs73071680
rs10168208
rs111461223
rs73985138
rs56002634
rs13389697
rs1437373
rs12619728
rs1816609
rs12694216
rs10174373
rs10198500
rs115592320
rs78048373
rs73071688
rs78600267
rs10932367
rs7421089
rs1437372
rs35652091
rs10804189
rs12478390
rs11694662
rs58628561
rs10084326
rs12105986
rs13407489
rs1370620
rs12151374
rs1370619
rs73071696
rs17799315
rs67776983
rs16824982
rs6723493
rs13400493
rs7574280
rs34386562
rs7564709
rs6435600
rs71422727
rs6760475
rs60308675
rs6731805
rs10190808
rs10203100
rs10166833
rs1469927
rs1469928
rs1469929
rs116121520
rs34840656
rs35661215
rs77794341
rs72935675
rs17737553
rs114677625
rs73073608
rs55778200
rs77777081
rs56153748
rs13013813
rs72935680
rs10177585
rs10201265
rs10201572
rs114552551
rs10204060
rs72935686
rs12622440
rs12612958
rs115600173
rs13402780
rs189641971
rs59333562
rs10439342
rs115881937
rs1116467
rs10439343
rs13430611
rs13391698
rs78147905
rs6745824
rs4673579
rs4673580
rs183066744
rs4673581
rs57066439
rs2164707
rs115728688
rs62179779
rs2164708
rs2371127
rs35597908
rs67284966
rs11681093
rs115604838
rs2887949
rs59214701
rs1837054
rs1595322
rs6726901
rs6744625
rs12478781
rs66685355
rs13009135
rs7594167
rs55634207
rs10210622
rs1837055
rs10166020
rs35259140
rs114732295
rs115379060
rs10170004
rs13413538
rs73073627
rs13404657
rs1837137
rs55997007
rs56313456
rs1816649
rs12614668
rs72937616
rs9677922
rs11901164
rs67557079
rs13013863
rs73073631
rs10191921
rs11885348
rs72937623
rs114735207
rs72937630
rs67388675
rs13008825
rs13393922
rs6745255
rs111744053
rs72941610
rs61290059
rs76193952
rs1344905
rs2887950
rs1816651
rs72941619
rs79925990
rs12987654
rs149111411
rs10192527
rs36018701
rs59880367
rs59537038
rs76901808
rs6435604
rs57148045
rs11683081
rs113872838
rs2164839
rs13407023
rs13407791
rs74558500
rs1437912
2:212023839_T_A
rs62179787
rs6714948
rs60298764
rs13392643
rs10176880
rs72941629
rs72941630
rs72941631
rs72941633
rs12477134
rs73073657
rs2371128
rs62179805
rs73073659
rs11679051
rs11679168
rs77216212
rs115115761
rs72941636
rs1347712
rs1347711
rs6435605
rs6713384
rs6713683
rs6713757
rs6714230
rs6714020
rs13430830
rs12694220
rs12694221
rs12694222
rs12694223
rs12694224
rs34006594
rs2371168
rs5016807
rs10153557
rs6750533
rs6750534
rs6722337
rs6750898
rs72941646
rs141654690
rs6725545
rs6754172
rs6435606
rs72941653
rs6435607
rs2118464
rs4673585
rs4673586
rs6745494
rs6730790
rs35007377
rs35601865
rs79074569
rs1370614
rs1370616
rs1370617
rs10432525
rs1437933
rs4277463
rs4508538
rs1344912
rs73073675
rs4577227
rs4422100
rs4271704
rs4591289
rs2164840
rs6435608
rs1344906
rs12475356
rs6435609
rs4672606
rs4673587
rs11900842
rs4672607
rs4673588
rs4673589
rs35647425
rs57547487
rs10177360
rs12463546
rs10932369
rs72941686
rs2371169
rs1866196
rs1370613
rs1370612
rs140716651
rs1370611
rs6716813
rs10168717
rs34684280
rs6720898
rs6720925
rs12105447
rs12105448
rs12105101
rs80264739
rs62178182
rs72941695
rs62178183
rs75851588
rs78669958
rs7572040
rs7575042
rs7588890
rs4673591
rs4673592
rs72943404
rs4673593
rs13015726
rs142785456
rs59871753
rs57962173
rs59202676
rs4356605
rs1344910
rs74965763
rs73075664
rs4673594
rs1866195
rs140190220
rs58740402
rs1866194
rs1866193
rs16845473
rs4673595
rs72943410
rs17799854
rs16845480
rs16845481
rs16845482
rs16845485
rs4673596
rs115765069
rs10191856
rs13412251
rs78367421
rs1437928
rs147783428
rs77824034
rs1437927
rs1437926
rs56918176
rs73075667
rs73075670
rs73075672
rs35795112
rs12694226
rs7588980
rs62178186
rs7603131
rs13035922
rs1437925
rs6759447
rs6744685
rs16845514
rs1370606
rs56848867
rs10197627
rs10197471
rs1370604
rs11884117
rs9917220
rs6732090
rs4016603
rs62178187
rs1595417
rs10186998
rs58743911
rs12694227
rs77224808
rs62178189
rs113587048
rs71422732
rs1437922
rs56291226
rs1821870
rs1583631
rs1583630
rs146396923
rs78144753
rs6734844
rs73075688
rs16845538
rs11888574
rs59876684
rs1437914
rs6713493
2:212065865_A_G
rs73075695
rs4673598
rs10166030
rs17800431
rs62178190
rs17738493
rs12466101
rs3910518
rs138553406
rs12620896
rs10188775
rs72943455
rs13398086
rs4673601
rs13398354
rs11901007
rs58406453
rs2043790
rs73077605
rs10192226
rs57962753
rs114163373
rs55723495
rs115198190
rs73077609
rs150841435
rs113136830
rs11900493
rs73077621
rs7609319
rs7596986
rs78760630
rs10197491
rs12478428
rs75512360
rs7563692
rs57345885
rs35329394
rs57129948
rs4672608
rs35607445
rs10497937
rs73077625
rs68008818
rs73077628
rs7608361
rs6435610
rs6706396
rs62178211
rs13416531
rs1370608
rs1370609
rs12992434
rs9288428
rs1465827
rs72943481
rs73077635
rs71422736
rs6755362
rs73985182
rs75448257
rs6720902
rs72943483
rs12611962
rs59807835
rs10200287
rs115857230
rs115535803
rs1465828
rs56898696
rs57023320
rs10497936
rs12479008
rs9808372
rs4673602
rs11888310
rs12620783
rs6732540
rs16845672
rs16845674
rs72943499
rs72943501
rs2371172
rs112399173
rs35375830
rs62178222
rs35085360
rs750576
rs2014634
rs4123215
rs11897492
rs62178223
rs1437919
rs1437918
rs13385318
rs12612185
rs1437917
rs16845716
rs6740042
rs188363168
rs115778887
rs75194277
rs74903535
rs13413197
rs1437916
rs62178224
rs114495094
rs60176062
rs13428730
rs138881466
rs71422737
rs149060582
rs141425981
rs13402333
rs13025739
rs17742513
rs17742537
rs10497935
rs115125175
rs12990542
rs189496383
rs12991439
rs1898565
rs16845743
rs55943938
rs114854860
rs13420410
rs145648194
rs114719433
rs62178231
rs190406634
rs111715418
rs62178251
rs75166490
rs28875800
rs143161969
rs4673604
rs12623753
rs12623814
rs113282992
rs62178252
rs138501564
rs73079632
rs75630000
rs35840909
rs59557467
rs13035575
rs62178254
rs112042208
rs75339535
rs10179061
rs62178255
rs13401021
rs72945537
rs57579472
rs10460327
rs10460328
rs139989436
rs7596672
rs151329555
rs10497934
rs10171472
rs17691926
rs10183762
rs143589466
rs10171524
rs10171596
rs4619539
rs73079638
rs114095619
rs9636331
rs4581837
rs4441402
rs77710538
rs4442936
rs4611590
rs4566308
rs13432477
rs150299670
rs10497933
rs13385562
rs13385372
rs114523937
rs72945560
rs73079644
rs73079646
rs35021689
rs6720402
rs10174026
rs6723532
rs10186496
rs73079648
rs13393076
rs6752795
rs150351617
rs4597455
rs4471829
rs4380169
rs4287713
rs146139097
rs4449072
rs4449073
rs4608461
rs7599399
rs73079649
rs6435616
rs4233982
rs12992133
rs62178259
rs4270293
rs4571003
rs12472803
rs12615606
rs12618997
rs34719525
rs13402076
rs6435617
rs10183528
rs13031691
rs7560981
rs7601600
rs35890165
rs148395822
rs78332378
rs74430433
rs13409898
rs58080990
rs16845824
rs78617819
rs6435618
rs7595864
rs10169723
rs4591290
rs10196458
rs73079657
rs17692499
rs143907457
rs4632271
rs4462737
rs74611387
rs6758595
rs35413623
rs6758830
rs73079661
rs7557116
rs17692625
rs4673607
rs10209471
rs60214494
rs62180060
rs12694229
rs12694230
rs13389611
rs4076828
rs4387721
rs13419011
rs13432611
rs13432618
rs138590056
rs10199316
rs7605116
rs79633228
rs4550605
rs7606138
rs10497932
rs138123788
rs17692845
rs12694231
rs75319436
rs35085371
rs13007747
rs10164427
rs74391031
rs62180061
rs1836732
rs4330051
rs1595063
rs10195210
rs12619699
rs1821657
rs16845860
rs77465035
rs10175682
rs10177915
rs6435619
rs6728697
rs4672609
rs13016173
rs73079673
rs1836731
rs116046373
rs10190934
rs75264162
rs72945588
rs11682624
rs769314
rs10174227
rs6727723
rs1836729
rs6742814
rs116468949
rs1836728
rs1836727
rs13026752
rs7585359
rs9288429
rs112386482
rs71422738
rs13019173
rs7569417
rs62180092
rs6706051
rs60791964
rs7607022
rs1992027
rs7598021
rs184752810
rs140594063
rs34719932
rs1836726
rs11685580
rs72945591
rs1836725
rs7608946
rs12622547
rs73081744
rs1865683
rs1865682
rs1579598
rs1579597
rs73081747
rs76456079
rs73081749
rs35668563
rs35634324
rs35421831
rs1836723
rs10209497
rs1836722
rs61028848
rs76945143
rs34289887
rs12621724
rs34535045
rs6707202
rs12621778
rs73081754
rs4511663
rs13430690
rs191733059
rs78126988
rs12694232
rs78950197
rs76915118
rs36080736
rs116349694
rs139994203
rs4673608
rs11694182
rs7563593
rs7563594
rs182386756
rs10804193
rs1836733
rs12614288
rs13015581
rs11884737
rs62180093
rs62180094
rs112064196
rs1821662
rs10932371
rs12469357
rs10804194
rs1595068
rs114625638
rs76746540
rs7562566
rs7562574
rs71350745
rs115855004
rs62180095
rs113208064
rs10210752
rs7566827
rs113471824
rs11900018
rs11900094
rs55687168
rs16845916
rs16845918
rs16845921
rs76879028
rs79473729
rs7578085
rs7592118
rs1836748
rs1836747
rs4672610
rs113497803
rs4672611
rs13385902
rs61031475
rs7603166
rs8179762
rs1579600
rs13007126
rs78813060
rs6747894
rs4673609
rs1836745
rs7601731
rs76595551
rs74738757
rs6738982
rs116675889
rs1836744
rs72947621
rs116046635
rs1836743
rs13018246
rs12468497
2:212215944_C_A
rs7599288
rs113605578
rs150975450
rs150416243
rs1836742
rs78208734
rs1836741
rs10932372
rs6435621
rs10210294
rs79073562
rs17744573
rs62180104
rs1821661
rs1595067
rs2033644
rs2033643
rs16845944
rs1836737
rs139218028
rs114032581
rs80344950
rs1583483
rs7559343
rs12472934
rs11901831
rs6727172
rs80097694
rs56172792
rs6712652
rs58735954
rs115053792
rs11888548
rs7571041
rs7571245
rs12992745
rs2371261
rs112331273
rs10427172
rs73083810
rs60254210
rs60598560
rs72947639
rs72947641
rs73083812
rs4673610
rs146010465
rs60650708
rs66600814
rs2033648
rs2371262
rs146037748
rs2371263
rs1579599
rs77593502
rs12992319
rs12992904
rs62180134
rs13025037
rs62180135
rs1971803
rs1971802
rs1821659
rs1821658
rs1836735
rs1836734
rs2887992
rs1971801
rs1595066
rs11895168
rs7565960
rs1595065
rs1595064
rs16845990
rs1972820
rs13003941
rs10932374
rs17744862
rs12467225
rs115993927
rs12471583
rs1836724
rs12475523
rs4672612
rs3748960
rs75565990
rs3791682
rs10048757
rs113588189
rs16846013
rs1816533
rs1595062
rs3748962
rs62180137
rs1836721
rs934607
rs74488776
rs934606
rs28515959
rs113110221
rs112835934
rs1821656
rs77063651
rs72947685
rs12619707
rs6749560
rs139118507
rs1865681
rs181353268
rs3791686
rs3791687
rs6733133
rs1836720
rs3791689
rs1836719
rs34723916
rs193259024
rs2076818
rs16846048
rs13014117
rs12990779
rs6728196
rs16846049
rs3791691
rs3791692
rs4673613
rs4673614
rs7585000
rs4673615
rs12992515
rs12998535
rs1816532
rs148930061
rs3791695
rs3791696
rs13431425
rs6710253
2:212272475_C_T
2:212272475_C_A
rs3791697
rs73985428
rs112122313
rs76071509
rs3791699
rs3828242
rs3791700
rs3791701
rs141751863
rs112692572
rs57506554
rs3828243
rs181108849
rs16846100
rs7561756
rs7591494
rs13409566
rs116788398
rs3791702
rs4673616
rs1992026
rs13030304
rs59043430
rs11900036
rs3791703
rs3791704
rs2289086
rs75004628
rs16846127
rs16846128
rs3791705
rs3791706
rs3791707
rs3791708
rs3791709
rs17746271
rs55901919
rs16846133
rs3791710
rs140674726
rs4673617
rs143046106
rs1836718
rs16846136
rs116698218
rs113168128
rs16846140
rs1836717
rs9288430
rs10497944
rs6710946
rs6435622
rs13414946
rs111936316
rs16846161
rs145670222
rs112412919
rs13384614
rs75238341
rs73985439
rs28576623
rs17803087
rs6727581
rs6742399
rs6435623
rs143955880
rs62178762
rs6738323
rs17803152
rs112849888
rs72949628
rs2033647
rs17803242
rs79230362
rs13005841
rs7592174
rs115206767
rs10165449
rs56677591
rs13395652
rs74718840
rs16825005
rs16825008
rs10206846
rs16846184
rs17803464
rs9808028
rs139479636
rs11887237
rs1836715
rs60386382
rs192079204
rs11676241
rs4100599
rs115278398
rs1836713
rs7605095
rs4334429
rs1595061
rs17747141
rs4673618
rs17803759
rs17803801
rs1816531
rs16846200
rs1836712
rs149406519
rs1595069
rs17747388
rs7601019
rs114210411
rs149942782
rs1836750
rs1992029
rs17804031
rs147096972
rs115207121
rs2371271
rs75758114
rs1992028
rs115862566
rs6435628
rs13386439
rs142545112
rs113261196
rs76690544
rs113316697
rs6748422
rs6748656
rs16846210
rs2033646
rs35420885
rs143510144
rs4597456
rs2033645
rs4525624
rs78366066
rs12466446
rs17334585
rs10804195
rs11695594
rs62178790
rs12694233
rs1836749
rs13425064
rs2371272
rs2371273
rs2371274
rs140798334
rs7577242
rs13391276
rs6756178
rs56019810
rs55951500
rs4569408
rs4490118
rs6713894
rs10176444
rs55654205
rs4302167
rs4255906
rs75344028
rs55712017
rs13025469
rs6726567
rs13383927
rs149610945
rs62178793
rs78360984
rs10196068
rs10932375
rs13029575
rs13030346
rs12988192
rs115261236
rs114669321
rs7571402
rs10195573
rs35115632
rs59962289
rs113070903
rs10199212
rs10199215
2:212345458_G_T
2:212345458_G_A
rs10188349
rs115525029
rs114571941
rs4321317
rs62178796
rs10932376
rs73069163
rs67391867
rs12986860
rs75897542
rs34613466
rs36022151
rs4672614
rs12994770
rs13021324
rs12995574
rs12995615
rs13021911
rs12989822
rs13013923
rs34631772
rs35330898
rs12476044
rs9941626
rs67577312
rs75731114
rs57886952
rs34940919
rs7586077
rs78569879
rs76218832
rs11904566
rs4616415
rs12052273
rs111366816
rs12053015
rs62178799
rs12052288
rs35785239
rs35234212
rs12053361
rs12052398
rs62178801
rs34777036
rs4561599
rs4305210
rs4672615
rs113263800
rs111898659
rs114081911
rs4233983
rs4233984
rs77371432
rs62178802
rs73985451
rs62178803
rs62178804
rs10427364
rs11901429
rs142613018
rs11890884
rs62178805
rs35145864
rs10172698
rs13028321
rs13028369
rs34856830
rs56843217
rs6746949
rs4278873
rs79326600
rs4321319
rs6751135
rs10932377
rs12620169
rs13005140
rs10932378
rs34672401
rs80000855
rs12621088
rs5028311
rs142677852
rs4358067
rs12105807
rs12105797
rs12104670
rs4672616
rs4672617
rs4672618
rs4131610
rs115810049
rs13032894
rs13032896
rs13010155
rs62178814
rs12989342
rs12988861
rs12989448
rs61516157
rs59546274
rs4673621
rs6435629
rs76345042
rs4500888
rs7569072
rs62178817
rs13003758
rs13003469
rs4494668
rs6435631
rs6741097
rs62178818
rs62178819
rs76429917
rs62178820
rs62178821
rs111973292
rs62178822
rs62178823
rs62178824
rs62178825
rs62178826
rs62178827
rs78314086
rs1851186
rs4640327
rs59369434
rs13382545
rs34880852
rs74878626
rs62178828
rs62178829
rs141596862
rs138285822
rs62178830
rs34303637
rs149435355
rs34686574
rs35502691
rs36125039
rs34155527
rs35695627
rs34478465
rs12996135
rs34306406
rs60178054
rs35085917
rs13002394
rs1851187
rs1851188
rs1851189
rs1818755
rs185467348
rs6753811
rs10932379
rs6725395
rs6728700
rs13015567
rs6743937
rs114126586
rs2030457
rs2030458
rs2030459
rs57445671
rs60201104
rs61631854
rs12623444
rs111368252
rs16846352
rs147828626
rs12694234
rs35159481
rs6435632
rs13382194
rs59446695
rs7604094
rs114572971
rs10200942
rs77237560
rs10164847
rs10188703
rs13408475
rs10191594
rs7594072
rs7567476
rs7594200
rs12995550
rs10189716
rs13395969
rs11900052
rs62178837
rs28602398
rs114990710
rs11901482
rs11901525
rs7608189
rs76630323
rs10193855
rs10196354
rs139147335
rs149939228
rs7599979
rs73073158
rs76168336
rs6740117
rs7603778
rs6743958
rs6743879
rs10804196
rs10203686
rs10804197
rs10804198
rs77762486
rs12329252
rs115683961
rs7597024
rs12619559
rs2371282
rs2371283
rs11690814
rs11679704
rs60712970
rs59466711
rs116579011
rs116594865
rs151079290
rs142578998
rs147805942
rs141111783
rs114173253
rs137906266
rs143205606
rs148245110
rs12477039
2:212389442_G_A
rs12694235
rs116350780
rs12694236
rs78047850
rs75800025
rs78550441
rs79934307
rs10932380
rs74638960
rs76509106
rs76982548
rs76588219
rs75495812
rs7609447
rs72939461
rs72939462
rs76445861
rs76203877
rs77226488
rs114050160
rs79532581
rs10180073
rs4541194
rs10193035
rs6722908
rs114025002
rs116417969
rs9636332
rs9636333
rs7564115
rs7603356
rs115812324
rs2371316
rs2371315
rs9636334
rs115537223
rs1851172
rs1851173
rs1851174
rs4408664
rs114626480
rs13384458
rs11674732
rs10202787
rs10190795
rs2888005
rs2371314
rs10932382
rs10193647
rs10194002
rs116059021
rs10173331
rs11898476
rs10197225
rs7582551
rs7568740
rs72939497
rs1851179
rs1851180
rs1851181
rs11902471
rs2049158
rs112962945
rs114188626
rs114859081
rs72941304
rs1818753
rs7567792
rs1818754
rs6435639
rs17406681
rs7594456
rs10202621
rs1851182
rs77810098
rs1851183
rs6740652
rs12694240
rs72941323
rs7579007
rs7592933
rs141660686
rs10185819
rs6747526
rs55663096
rs6747637
rs4411634
rs9288433
rs1972144
rs73073183
rs17334842
rs10192302
rs11891212
rs961593
rs2371312
rs72941338
rs72941341
rs11887047
rs72941342
rs72941345
rs10932383
rs10932384
rs7591843
rs4622647
rs4435392
rs36040938
rs11895509
rs61526284
rs34991391
rs34070359
rs953956
rs12469929
rs12470849
rs12470850
rs62180214
rs76119799
rs79835683
rs116054737
rs13014132
rs12475861
rs13421680
rs76758214
rs73985484
rs62180215
rs79077427
rs112898192
rs113001444
rs10497945
rs2371311
rs114988449
rs17413177
rs138893662
rs62180216
rs11899850
rs35633854
rs56696344
rs11894975
rs2371310
rs62180219
rs146003542
rs7576111
rs7576673
rs13402967
rs6759048
rs115692591
rs1851200
rs10932385
rs16846435
rs73075186
rs16846440
rs17334994
rs17335001
rs17413253
rs17335043
rs139728050
rs17413281
rs17335057
rs189669617
rs62180220
rs6733265
rs11889107
rs7595473
rs61250365
rs80134639
rs150931415
rs11886732
rs11896454
rs11885579
rs77847549
rs138306086
rs62180221
rs16846465
rs1829618
rs6735769
rs34467767
rs143459655
rs12622730
rs17413364
rs10497947
rs72941357
rs143864183
rs11889520
rs6732969
rs17335169
rs6737763
rs12694241
rs12694242
rs111821403
rs1879531
2:212439312_T_G
rs10174916
rs10198754
rs1009142
rs16846514
rs73076972
rs1976834
rs16846519
rs10176315
rs114275882
rs2371305
rs2371304
rs2371303
rs6731454
rs73076976
rs11687988
rs4488593
rs4599046
rs13007756
rs11679860
rs11679779
rs184166731
rs189540116
rs11691078
rs12694243
rs12619171
rs12694244
rs139695897
rs7585825
rs7586137
rs7589006
rs7602757
rs7602850
rs11695852
rs11684753
rs111949960
rs10932386
rs114620429
rs12694245
rs7595207
rs7595223
rs939591
rs2888004
rs4640322
rs4530297
rs4539738
rs7561282
rs1818751
rs4673623
rs57670074
rs6746549
rs116075871
rs6721804
rs62180247
rs7572669
rs4672619
rs4673624
rs12614500
rs10804199
rs10932387
rs62180248
rs10203022
rs10204337
rs10932388
rs1829611
rs62180249
rs12465773
rs1972143
rs10210942
rs9288434
rs9288435
rs7602185
rs13015705
rs1965462
rs77200750
rs7556879
rs75025736
rs7559734
rs111720542
rs1851178
rs2371306
rs111538022
rs2371307
rs116504288
rs7585388
rs1851195
rs35426402
rs73078781
rs1851196
rs73078782
rs1851197
rs1851198
rs1851199
rs7559679
rs114993406
rs9288436
rs7580963
rs12694246
rs12104775
rs10177258
rs10177211
rs72943053
rs113878450
rs1851190
rs7593315
rs112404052
rs7565192
rs7349376
rs34278814
rs114620488
rs78220261
rs10469656
rs138310762
rs1829612
rs1829613
rs10804200
rs1851175
rs1851176
rs4672620
rs12616462
rs1851177
rs12694247
rs77536379
rs10497948
rs6707492
rs12469375
rs7601664
rs140626732
rs76147372
rs12151786
rs145444040
rs1851194
rs149764974
rs4673625
rs10497949
rs7585956
rs10205275
rs10203821
rs75216508
rs7576417
rs151242991
rs192785183
rs138902989
rs17335483
rs7369560
rs6435643
rs6435644
rs6435645
rs6435646
rs6435647
rs1818752
rs6435648
rs10180037
rs17413728
rs6706854
rs10194698
rs114444378
rs12694249
rs6435649
rs6435650
rs7422464
rs10932390
rs144860167
rs114304818
rs75333614
rs75322540
rs6708035
rs12996040
rs6730119
rs13032986
rs6759017
rs35237883
rs10190533
rs13410206
rs13423577
rs146724772
rs7567959
rs35497618
rs34621071
rs10932391
rs6435651
rs1851184
rs12328907
rs35551076
rs34691845
rs115910539
rs13405349
rs6719645
rs6719664
rs17335518
rs4422103
rs62185367
rs12105874
rs182144135
rs28593530
rs1851185
rs7567715
rs6732128
rs72945016
rs4672621
rs6725181
rs72945020
rs72945021
rs13424871
rs113147221
rs17413784
rs72945023
rs10174084
rs16846701
rs13418752
rs10166540
rs12476100
rs72945031
rs72945032
rs1851168
rs1818750
rs6752616
rs1851169
rs1851170
rs72945039
rs4423543
rs16846710
rs13019783
rs61257038
rs10183152
rs10183757
rs11893380
rs11893474
rs6714941
rs6759039
rs6759054
rs141108194
rs60655490
rs58225230
rs13001867
rs6705698
rs6705988
rs13003212
rs10207288
rs2371308
rs12623935
rs4016512
rs141380465
rs7588697
rs7562364
rs7562573
rs7579224
rs7565321
rs7565327
rs7591647
rs71422750
rs6714837
rs6743138
rs10179476
rs10166875
rs10190554
rs4673628
rs10169970
rs2272024
rs79007203
rs3817429
rs34579531
rs1983399
rs6722300
rs12470629
rs114948111
rs10173674
rs10173683
rs10176100
rs6741480
rs13395292
rs6755268
rs13420886
rs35762488
rs10191972
rs35882647
rs34658976
rs12694250
rs34678713
rs77016924
rs10179515
rs13018333
rs13019022
rs13398913
rs34807898
rs35043628
rs1829615
rs6435654
rs1851191
rs13026360
rs7425341
rs77597273
rs4493186
rs6710649
rs72945086
rs13016387
rs78121803
rs146307372
rs9798120
rs114730379
rs10932392
rs10181864
rs72945096
rs2371279
rs2887994
rs2371278
rs4315465
rs59853762
rs72945099
rs66619217
rs138770508
rs113141248
rs2371277
rs9288437
rs2371276
rs2371275
rs78325609
rs7426203
rs71422751
rs10192485
rs113785526
rs115113393
rs7421818
rs7425448
rs12992169
rs10205553
rs28715896
rs13024094
rs73082627
rs34819491
rs12473455
rs10195194
rs7424835
rs6435655
rs10932393
rs7425195
rs11689676
rs11695614
rs11689652
rs7422053
rs6715164
rs6435656
rs6435657
rs6435659
rs13021712
rs72946524
rs73985808
rs3883913
rs3923755
rs34915253
rs35641812
rs35248812
rs185912109
rs34478935
rs10221675
rs10183337
rs34447293
rs9288438
rs10221746
rs10221615
rs6723705
rs74395874
rs114774112
rs10174412
rs10174518
rs7572096
rs190797336
rs73985811
rs10175273
rs6725121
rs6435660
rs6435661
rs6435662
rs13384518
rs67044368
rs13413099
rs12469369
rs6747405
rs56350864
rs7599724
rs13031768
rs7573723
rs6435663
rs71422752
rs6754899
rs12994961
rs72946542
rs6745717
rs34156842
rs111706739
rs114653738
rs115336419
rs35123918
rs13032249
rs13032114
rs76786588
rs35474968
rs73985826
rs11685450
rs12162287
rs62182968
rs72946553
rs13409739
rs13423170
rs62182969
rs13393587
rs55861254
rs56186400
rs62182978
rs6729362
rs72946560
rs6758038
rs6758063
rs13411267
rs11895855
rs13398104
rs138568418
rs112956467
rs13414505
rs57878911
rs7422904
rs7422905
rs7419310
rs7425190
rs7425201
rs13418510
rs7419832
rs142791390
rs7604206
rs7590438
rs7563762
rs6435664
rs72946572
rs7591137
rs7564414
rs7605169
rs62182981
rs4673629
rs13412270
rs13415171
rs58905892
rs13002712
rs34227840
rs56005945
rs7421820
rs35778743
rs150619029
rs10205612
rs7556896
rs56405287
rs80284712
rs55897719
rs62182986
rs7593713
rs6435665
rs7597007
rs34269326
rs76444868
rs34937662
rs62182989
rs4672624
rs62182990
rs4130781
rs4130782
rs62182991
rs76929247
rs72946582
rs12622176
rs79623873
rs13026255
rs6711487
rs6740215
rs12619698
rs12613337
rs6711999
rs11689581
rs10198466
rs79814523
rs140871057
rs13015253
rs62182993
rs62182994
rs190582721
rs13015689
rs188400754
rs142002890
rs115070291
rs10932395
rs12469039
rs113970208
rs6706030
rs6738219
rs115732929
rs145737773
rs55951977
rs12465301
rs13025068
rs35761042
rs7422793
rs11690747
rs7421024
rs6722322
rs6722824
rs113010893
rs13020626
rs62182999
rs34776422
rs75404170
rs13010892
rs73985830
rs6749448
rs112577938
rs6706010
rs71422755
rs34156641
rs35444377
rs13003936
rs72946600
rs13004180
rs13004391
rs13030927
rs150718655
rs13023789
rs13024502
rs13025192
rs13030667
rs62183021
rs11685063
rs77466243
rs13022529
rs6738017
rs6757068
rs10175461
rs6749096
rs6707801
rs7601502
rs6435666
rs72948506
rs71422756
rs62183023
rs13030400
rs7605314
rs12052854
rs13032058
rs13032070
rs72948509
rs74960547
rs12987993
rs7419259
rs6743889
rs13008293
rs80114241
rs61079605
rs11679952
rs11685867
rs113927562
rs7558449
rs116647431
rs7600261
rs10932396
rs10932397
rs35419573
rs72948516
rs6731471
rs7582099
rs7572424
rs7558651
rs7573116
rs7588792
rs10932398
rs6435667
rs13013901
rs10932399
rs79865352
rs6734786
rs10932400
rs7570613
rs55758468
rs10180973
rs34040017
rs7422996
rs6435668
rs62183028
rs6435669
rs79002186
rs36045110
rs35726292
rs35720933
rs62183029
rs115156198
rs67838351
rs6746063
rs6733063
rs6733070
rs55769536
rs7583068
rs3923054
rs6722576
rs4132462
rs10432526
rs7576466
rs56017633
rs57367594
rs62183031
rs10432443
rs10432527
rs10432444
rs10432445
rs10432446
rs35623699
rs35870876
rs71350751
2:212637647_C_T
rs61019468
rs60763002
rs59714221
rs57846205
rs73069338
rs62183032
rs140892162
rs74736687
rs73985858
rs73069345
rs73985861
rs73069347
rs60062721
rs61209927
rs73069350
rs73069352
rs59568831
rs73069355
rs72948526
rs55988377
rs60490270
rs116444130
rs76351474
rs72948529
rs73985870
rs62183033
rs13008313
rs76936076
rs13008370
rs59779307
rs59804958
rs58220751
rs62183034
rs72948535
rs17878302
rs78517237
rs7423708
rs73069363
rs7593089
rs138105457
rs12620444
rs12620559
rs35894627
rs6756725
rs12988214
rs77126736
rs7588431
rs71422758
rs10932401
rs62184480
rs17878516
rs13034675
rs13035133
rs12476659
rs6435670
rs6435671
rs6435672
rs62184481
rs4673633
rs12104496
rs58352022
rs13388233
rs62184483
rs13005722
rs74383217
rs62184485
rs13032191
rs55888029
rs35735966
rs72948544
rs55890667
rs72948546
rs74504761
rs148816176
rs114262003
rs9808034
rs75178408
rs73985878
rs4672626
rs7422785
rs13024631
rs114474965
rs13030764
rs139111570
rs13008342
rs148869800
rs112965667
rs148321622
rs78576794
rs147526613
rs142775397
rs6435673
rs59564944
rs192921155
rs34240313
rs11678860
rs139220320
rs145670777
rs138218528
rs189252993
rs185588699
rs116019034
rs11693031
rs74437094
rs7583346
rs74578708
rs72948554
rs114587770
rs2118891
rs76820615
rs6757087
rs115707219
rs114472352
rs182573211
rs78524343
rs57038689
rs76322764
rs79366460
rs1371203
rs114068206
rs55988979
rs56150461
rs12475566
rs55913582
rs75650847
rs11901045
rs10203750
rs56083634
rs13019951
rs76489147
rs77431063
rs12999005
rs13025883
rs1439248
rs1439247
rs16846873
rs67623637
rs72948566
rs6435675
rs13431031
rs34087388
rs7573807
rs34379058
rs1439246
rs7600511
rs67938035
rs1439245
rs75734424
rs12475812
rs12464025
rs12467708
rs77087030
rs35905194
rs7604677
rs4672628
rs114911527
rs75929620
rs4673635
rs13031164
rs115579087
rs13005396
rs76610747
rs1371202
rs1371201
rs1371200
rs72948577
rs1371199
rs13006489
rs10497950
rs67873657
rs68029722
rs115587696
rs59968041
rs113381604
rs77514313
rs115997511
rs36112432
rs67039924
rs35945815
rs1439243
rs115233901
rs72931605
rs12616558
rs17335770
rs76817542
rs12470052
rs4606869
rs1439242
rs16846896
rs12624020
rs2371344
rs115714131
rs1439241
rs11684546
rs1439240
rs78005792
rs1439239
rs116140256
rs12990694
rs10190218
rs10932402
rs12618478
rs74374692
rs13426904
rs4673636
rs12473270
rs75928573
rs72931611
rs36022387
rs16846917
rs11677638
rs714393
rs714394
rs1371198
rs79616155
rs74870032
rs74778976
rs79483387
rs13019270
rs11894784
rs11894876
rs10932403
rs12989469
rs115787865
rs10932404
rs16846940
rs10932405
rs140719888
rs11885309
rs1439238
rs116773726
rs1439237
rs1561473
rs116668362
rs11887033
rs11897941
rs10208623
rs991477
rs35602168
rs991476
rs79341019
rs1020126
rs7594604
rs4673637
rs2218106
rs12612277
rs12621800
rs12993811
rs62184493
rs78500649
rs72931624
rs13018117
rs35390180
rs56153935
rs6435677
rs77084263
rs80135859
rs7589350
rs13000796
rs13024515
rs13024750
rs991496
rs991495
rs4673638
rs10497951
rs1439236
rs10932406
rs10932407
rs10932408
rs1439235
rs1439234
rs1439233
rs16847003
rs13002463
rs11892696
rs77669244
rs143149658
rs79612564
rs6435678
rs11887198
rs13400161
rs13022395
rs13027991
rs11903196
rs34706082
rs10804201
rs10932409
rs10932410
rs80134874
rs13407198
rs62184495
rs13035912
rs13012677
rs36103201
rs13013325
rs16847033
rs17335959
rs13025766
rs12999352
rs1439254
rs768692
rs1159709
rs11897503
rs11887945
rs11888019
rs16825018
rs55705050
rs13409698
rs74621322
rs7570078
rs1439253
rs4673639
rs16847063
rs57053115
rs16847065
rs60088784
rs11687449
rs12998554
rs13021925
rs71422760
rs13022306
rs16847079
rs16847082
rs13027737
rs13004671
rs35784340
rs35369140
rs16847087
rs7577632
rs56090788
rs56252609
rs13028597
rs13029161
rs79578622
rs13029024
rs11893981
rs13035188
rs13035407
rs72931675
rs72931678
rs62184497
rs12621282
rs12613767
rs71422761
rs11898491
rs7565912
rs7592726
rs7595501
rs7595439
rs112314250
rs35096020
rs5006043
rs5006044
rs984776
rs984775
rs984774
rs1025753
rs16847102
rs984773
rs10497952
rs1025752
rs2017322
rs12615835
rs12615786
rs7564307
rs56099236
rs59950044
rs55840080
rs56405621
rs56040753
rs55811259
rs35746469
rs13033050
rs13033279
rs13034674
rs13011062
rs72933704
rs12991164
rs12991661
rs12992022
rs116239505
rs12996976
rs62184498
rs983562
rs983563
rs983564
rs983566
rs11896997
rs115613109
rs1968533
rs149780438
rs62184499
rs12694254
rs115119740
rs13031717
rs7565414
rs13011709
rs11679499
rs75923403
rs12995958
rs12471775
rs7609351
rs17414313
rs16847122
rs12996321
rs77854795
rs16847131
rs78374979
rs13002674
rs13003524
rs115158014
rs79093925
rs13009426
rs75214616
rs75618069
rs141717444
rs16847152
rs1439252
rs12470608
rs12466874
rs16847157
rs9288443
rs16847160
rs74503724
rs13390226
rs79378870
rs79208599
rs150842390
rs72933724
rs36103884
rs12986524
rs73071355
rs2068401
rs77206021
rs1898844
rs34429569
rs1115940
rs72933726
rs57164432
rs57566572
rs59340449
rs61582963
rs143680649
rs58540760
rs35930310
rs61641854
rs58975598
rs73073322
rs73073325
rs72933727
rs73073329
rs7600260
rs147856476
rs74338595
rs62184534
rs7562817
rs76447018
rs73073331
rs73073332
rs73073333
rs73989225
rs72933728
rs6727114
rs73073334
rs73073338
rs73073339
rs73073341
rs111388371
rs145015849
rs140741065
rs74805996
rs73073344
rs75981138
rs4292044
rs76752861
rs78222059
rs115146761
rs72933730
rs77406055
rs79924799
rs79323481
rs10207941
rs80037686
rs77168851
rs72933731
rs17414355
rs6754240
rs73073346
rs16847170
rs16847171
rs1978873
rs16847174
rs111592550
rs9653337
rs16847178
rs73073348
rs73073349
rs73073350
rs73073353
rs75556861
rs2043888
rs73073354
rs77680578
rs13389940
rs72933734
rs114788702
rs73073360
rs72933735
rs9288444
rs13391359
2:212771790_C_T
rs114792967
rs73073363
rs73073366
rs73073370
rs73073372
rs10187387
rs79323300
rs56232132
rs115891916
rs73077351
rs73077353
rs75472863
rs6716706
rs6731736
rs6719726
rs6719827
rs112678979
rs72933739
rs72933741
rs74748877
rs78568172
rs76705436
rs11887994
rs77038005
rs192327558
rs72933742
rs115136253
rs78334530
rs77148840
rs10204019
rs72933744
rs72933746
rs111282158
rs115459682
rs10204636
rs10181131
rs13400321
rs72933751
rs114648726
rs73077363
rs62184541
rs79175103
rs76399693
rs148238483
rs72933754
rs115621125
rs62184542
rs115194127
rs1347889
rs547813880
rs79262007
rs77945037
rs11900975
rs11896200
rs114549502
rs6435681
rs1439256
rs139881487
rs7584438
rs75748624
rs115597155
rs114538759
rs79849291
rs147573181
rs34765931
rs13426627
rs115721827
rs77869516
rs12998591
rs10172563
rs10172967
rs78068641
rs144363146
rs116722102
rs7603039
rs114437491
```
