## Supplementary material for "Characterization of shared and ancestry-specific signals driving complex traits using multi-ancestry fine-mapping": orig_s2_snps

```
rs35704389
rs13025732
rs4458144
rs4441401
rs4483977
rs34072013
rs79459540
rs72947249
rs78777082
rs80216414
rs76662960
rs193204141
rs56021240
rs4461202
rs35576418
rs55896054
rs72947265
rs72947266
rs4425028
rs192790064
rs34118161
rs72947274
rs12465522
rs72947278
rs7567005
rs7567105
rs4580326
rs6724333
rs13007741
rs6746197
rs4455102
rs74787227
rs35291485
rs12991447
rs11687884
rs13006681
rs13006521
rs72947298
rs35395758
rs13007400
rs13012864
rs72949207
rs13019612
rs368473002
rs544150586
rs189116606
rs72949216
rs11695853
rs796246
rs319744
rs71422719
rs796245
2:211821336_C_A
rs75292305
rs78316866
rs1437371
rs34196274
rs72949233
rs713461
rs713462
rs1437370
rs72949236
rs34361141
rs796244
rs66506242
rs62204085
rs13025939
rs1437369
rs138102624
rs186471
rs809949
rs2719962
rs13008056
rs319742
rs77786979
rs1023750
rs75925655
rs2195575
rs71422720
rs71422721
rs62204087
rs809482
rs72949255
rs1437376
rs60978506
rs13007957
rs60102635
rs76047318
rs74712783
rs392911
rs12105013
rs35263644
rs36098769
rs17740874
rs2719966
rs796243
rs12991443
rs12991650
rs796242
rs12993590
rs12998420
rs117178970
rs319739
rs319738
rs319737
rs2719967
rs2576617
rs78390769
rs796241
rs430463
rs223278
rs796237
rs72949282
rs4338917
rs139217446
rs383035
rs453985
rs435300
rs397737
rs34574868
rs430942
rs410290
rs34331869
rs565508
rs566586
rs1087971
rs113275340
rs1087970
rs58165969
rs1087957
rs1087955
rs1087954
rs13006862
rs452066
rs56122619
rs438679
rs35183328
rs436521
rs72931510
rs454027
rs427298
rs417043
rs36079173
rs796234
rs796233
rs796232
rs79639185
rs3098294
rs513610
rs430623
rs444159
rs420516
rs1652326
rs395844
rs389035
rs72931523
rs431617
rs34322344
rs12996484
rs481361
rs385877
rs384219
rs395606
rs367808
rs1632720
rs4673577
rs34452436
rs35525757
rs68009307
rs10196523
rs10172731
rs6708642
rs1652323
rs1652322
rs72931550
rs1652321
rs523817
rs524652
rs550508
rs651797
rs651289
rs1346711
rs56141456
rs1652320
rs1657865
rs1652319
rs395345
rs72931558
rs398665
rs74913165
rs2164709
rs1652318
rs1437374
rs1370349
rs1370348
rs1370347
rs1652314
rs1652313
rs1657863
rs62177969
rs319709
rs319708
rs319707
rs319706
rs319705
rs319704
rs188853
rs172769
rs72931586
rs1657862
rs680737
rs570384
rs570388
rs1657861
rs1367053
rs1652312
rs1542009
rs57782786
rs319703
rs192926
rs548912
rs1652311
rs147861978
rs11895699
rs72931596
rs1347661
rs7571526
rs28863582
rs58530002
rs56227613
rs12991049
rs12991234
rs72933606
rs74658442
rs7582963
rs6730350
rs6743702
rs375865454
rs7567073
rs34454501
rs62177972
rs796224
rs11684145
rs35679012
rs4673578
rs920212
rs920211
rs707270
rs13020784
rs17735984
rs796220
rs76642187
rs167648
rs797072
rs11688017
rs372526003
rs66799850
rs319697
rs34536378
rs79228416
rs62177991
rs62177993
rs35427460
rs1088222
rs1087949
rs77411615
rs112332713
rs141074904
rs35455807
rs11683805
rs12623879
rs139881182
rs1087945
rs13015456
rs6756941
rs6715026
rs78557073
rs1991562
rs796230
rs2043710
rs167650
rs11695890
rs10804187
rs11692975
rs418123
rs56371952
rs192927
rs191180
rs167649
rs7577965
rs147426041
rs12613180
rs55642849
rs12614079
rs12471890
rs319712
rs319711
rs111665384
rs62178003
rs12616291
2:211912421_A_T
rs1561228
rs184709995
rs1821825
rs1370352
rs76446555
rs7602174
rs67639326
rs12621544
rs78174194
rs55828414
rs116611141
rs35075903
rs117251292
rs319723
rs35725209
rs369816785
rs34665988
rs34212980
rs9917344
rs13016652
rs796218
rs145664034
rs61579019
rs184389
rs72933669
rs707271
rs707272
rs319721
rs13013556
rs13014657
rs7604015
rs140489488
rs6731117
rs151201075
rs56259393
rs2043789
rs140555100
rs189302326
rs12464316
rs874082
rs182656
rs6739390
rs61148037
rs707273
rs76578661
rs62178025
rs58884388
rs726343
rs707274
rs9678014
rs697663
rs13011419
rs319710
rs12621883
rs190714310
rs6435599
rs74397991
rs1370346
rs6738260
rs1370618
rs117089472
rs61181335
rs62178028
rs11682145
rs62178029
rs12987542
rs11685259
rs12993490
rs10497942
rs10932366
rs1561311
rs796211
rs77838424
rs75116121
rs80173131
rs35058190
rs34779036
rs72933687
rs75707469
rs10497941
rs707276
rs178586
rs13005623
rs1583633
rs319730
rs62178030
rs77614032
rs2371125
rs188856
rs35281390
rs223276
rs35864820
rs16845297
rs2115775
rs34387691
rs34089844
rs1469926
rs319729
rs16845301
rs1077077
rs12622060
rs12615695
rs1030876
rs561895545
rs707280
rs976489
rs319728
rs319726
rs1370344
rs178585
rs79542841
rs319725
rs182657
rs77531978
rs72935610
rs796208
rs796207
rs707281
rs116347000
rs319724
rs62178057
rs79326599
rs707282
rs56393454
rs61141408
rs12622046
rs12694214
rs12694215
rs59712773
rs10497940
rs144492952
rs13409181
rs2371126
rs12618320
rs12618282
rs1370343
rs7595005
rs7608912
rs35885433
rs72935627
rs17737064
rs10208692
rs10197796
rs4672605
rs7589906
rs1437929
rs1437930
rs11901419
rs10497939
rs10191919
rs10168208
rs56002634
rs13389697
rs1437373
rs12619728
rs75449702
rs1816609
rs12694216
rs10174373
rs10198500
rs78600267
rs10932367
rs7421089
rs1437372
rs35652091
rs10804189
rs12478390
rs11694662
rs10084326
rs12105986
rs148434432
rs13407489
rs1370620
rs12151374
rs1370619
rs17799315
rs67776983
rs16824982
rs6723493
rs13400493
rs7574280
rs7564709
rs6435600
rs6760475
rs6731805
rs10190808
rs10203100
rs10166833
rs1469927
rs1469928
rs1469929
rs34840656
rs35661215
rs72935675
rs17737553
rs55778200
rs56153748
rs13013813
rs142356942
rs72935680
rs10177585
rs10201265
rs10201572
rs117899783
rs10204060
rs12622440
rs12612958
rs115600173
rs13402780
rs59333562
rs10439342
rs1116467
rs10439343
rs13430611
rs13391698
rs78147905
rs6745824
rs4673579
rs4673580
rs4673581
rs57066439
rs2164707
rs115728688
rs62179779
rs2371127
rs35597908
rs67284966
rs11681093
rs115604838
rs2887949
rs59214701
rs1837054
rs1595322
rs6726901
rs6744625
rs12478781
rs141444763
rs66685355
rs13009135
rs7594167
rs55634207
rs10210622
rs1837055
rs10166020
rs77233257
rs35259140
rs10170004
rs13413538
rs13404657
rs1837137
rs55997007
rs56313456
rs1816649
rs140780742
rs12614668
rs72937616
rs9677922
rs11901164
rs67557079
rs13013863
rs73073631
rs10191921
rs11885348
rs72937623
rs79491330
rs72937630
rs67388675
rs13008825
rs13393922
rs6745255
rs72941610
rs61290059
rs76193952
rs1344905
rs2887950
rs1816651
rs72941619
rs141713255
rs10192527
rs118170815
rs36018701
rs180897903
rs76901808
rs6435604
rs57148045
rs11683081
rs113872838
rs2164839
rs13407023
rs13407791
rs1437912
rs4673584
2:212023839_T_A
rs6714948
rs13392643
rs76010270
rs10176880
rs72941629
rs72941630
rs72941631
rs72941633
rs12477134
rs73073657
rs2371128
rs62179805
rs11679051
rs11679168
rs77216212
rs72941636
rs1347712
rs1347711
rs6435605
rs6713384
rs6713683
rs6713757
rs6714230
rs6714020
rs13430830
rs12694220
rs12694221
rs12694222
rs12694223
rs12694224
rs34006594
rs2371168
rs5016807
rs10153557
rs6750533
rs6750534
rs6722337
rs6750898
rs72941646
rs6725545
rs6754172
rs6435606
rs72941653
rs6435607
rs138879018
rs200855440
rs4673585
rs4673586
rs6745494
rs6730790
rs35007377
rs79074569
rs1370614
rs1370616
rs1370617
rs10432525
rs1437933
rs4277463
rs4508538
rs1344912
rs4577227
rs4422100
rs4271704
rs4591289
rs2164840
rs6435608
rs1344906
rs12475356
rs6435609
rs4672606
rs4673587
rs4672607
rs4673588
rs4673589
rs35647425
rs57547487
rs10177360
rs12463546
rs10932369
rs72941686
rs2371169
rs1866196
rs1370613
rs1370612
rs1370611
rs6716813
rs10168717
rs34684280
rs6720898
rs6720925
rs12105447
rs12105448
rs12105101
rs80264739
rs62178182
rs62178183
rs75851588
rs78669958
rs7572040
rs7575042
rs7588890
rs4673591
rs4673592
rs4673593
rs13015726
rs59871753
rs57962173
rs59202676
rs4356605
rs1344910
rs74965763
rs73075664
rs4673594
rs1866195
rs58740402
rs4673595
rs17799854
rs4673596
rs10191856
rs13412251
rs1437928
rs1437927
rs56918176
rs35795112
rs12694226
rs62178186
rs13035922
rs149424878
rs16845514
rs1370606
rs1370604
rs9917220
rs4016603
rs12694227
rs77224808
rs62178189
rs71422732
rs1583631
rs78144753
rs1437914
rs6713493
2:212065865_A_G
rs4673598
rs10166030
rs17800431
rs62178190
rs12466101
rs3910518
rs12620896
rs10188775
rs4673601
rs13398354
rs75644847
rs2043790
rs10192226
rs57962753
rs114163373
rs55723495
rs7609319
rs7596986
rs78760630
rs12478428
rs35329394
rs57129948
rs4672608
rs10497937
rs68008818
rs7608361
rs6435610
rs62178211
rs117246783
rs1370608
rs1370609
rs141229476
rs12992434
rs1465827
rs72943481
rs71422736
rs75448257
rs6720902
rs12611962
rs10200287
rs78820574
rs1465828
rs150226096
rs10497936
rs183637301
rs12479008
rs9808372
rs4673602
rs182864151
rs12620783
rs6732540
rs16845672
rs16845674
rs72943499
rs72943501
rs2371172
rs35375830
rs35085360
rs750576
rs2014634
rs1437919
rs12612185
rs1437917
rs16845716
rs115778887
rs74903535
rs13413197
rs1437916
rs13428730
rs71422737
rs201348354
rs117014431
rs80064721
rs13025739
rs17742513
rs17742537
rs10497935
rs12990542
rs12991439
rs1898565
rs16845743
rs55943938
rs114854860
rs13420410
rs145648194
rs62178251
rs28875800
rs4673604
rs12623753
rs12623814
rs113282992
rs62178252
rs35840909
rs59557467
rs187541151
rs145994431
rs116984471
rs13035575
rs190022424
rs62178254
rs75339535
rs62178255
rs72945537
rs57579472
rs117191514
rs10460327
rs10460328
rs7596672
rs187205690
rs10171472
rs17691926
rs10183762
rs10171524
rs10171596
rs4619539
rs9636331
rs4581837
rs4441402
rs77710538
rs4442936
rs4611590
rs4566308
rs10497933
rs13385562
rs13385372
rs114523937
rs72945560
rs35021689
rs6720402
rs10174026
rs6723532
rs10186496
rs13393076
rs6752795
rs4597455
rs4471829
rs4380169
rs4287713
rs4449072
rs4449073
rs4608461
rs7599399
rs6435616
rs4233982
rs76174076
rs12992133
rs62178259
rs4270293
rs4571003
rs12615606
rs12618997
rs34719525
rs13402076
rs10183528
rs13031691
rs7560981
rs7601600
rs35890165
rs144505612
rs16845824
rs6435618
rs7595864
rs10169723
rs4591290
rs10196458
rs4632271
rs4462737
rs12475525
rs74611387
rs6758595
rs35413623
rs6758830
rs7557116
rs17692625
rs4673607
rs10209471
rs60214494
rs12694229
rs12694230
rs13389611
rs4076828
rs78360353
rs4387721
rs13419011
rs13432611
rs13432618
rs10199316
rs7605116
rs4550605
rs7606138
rs10497932
rs17692845
rs12694231
rs75319436
rs35085371
rs13007747
rs74391031
rs1836732
rs117277674
rs4330051
rs1595063
rs10195210
rs12619699
rs1821657
rs10175682
rs6435619
rs6728697
rs4672609
rs13016173
rs1836731
rs10190934
rs72945588
rs79045601
rs11682624
rs769314
rs10174227
rs6727723
rs1836729
rs6742814
rs116468949
rs1836728
rs1836727
rs13026752
rs7585359
rs141976840
rs9288429
rs12053342
rs71422738
rs13019173
rs7569417
rs62180092
rs6706051
rs1992027
rs7598021
rs140594063
rs34719932
rs116881697
rs1836726
rs11685580
rs72945591
rs1836725
rs7608946
rs12622547
rs1865683
rs1865682
rs1579598
rs1579597
rs76456079
rs35668563
rs35634324
rs35421831
rs1836723
rs10209497
rs146578263
rs1836722
rs61028848
rs34289887
rs12621724
rs34535045
rs6707202
rs12621778
rs79659352
rs4511663
rs13430690
rs12694232
rs36080736
rs116349694
rs4673608
rs11694182
rs139228572
rs7563593
rs7563594
rs10804193
rs1836733
rs12614288
rs13015581
rs11884737
rs62180093
rs62180094
rs77717565
rs1821662
rs10932371
rs12469357
rs10804194
rs1595068
rs7562566
rs7562574
rs71350745
rs10210752
rs7566827
rs11900018
rs11900094
rs55687168
rs16845916
rs16845921
rs7578085
rs7592118
rs1836748
rs1836747
rs4672610
rs4672611
rs13385902
rs61031475
rs7603166
rs76017766
rs8179762
rs1579600
rs13007126
rs78253693
rs6747894
rs76703781
rs4673609
rs1836745
rs6738982
rs116675889
rs1836744
rs72947621
rs1836743
rs13018246
rs12468497
2:212215944_C_A
rs7599288
rs113605578
rs1836742
rs78208734
rs1836741
rs145026063
rs1836739
rs10932372
rs79073562
rs62180104
rs1821661
rs1595067
rs2033644
rs2033643
rs16845944
rs1836737
rs80344950
rs1583483
rs7559343
rs12472934
rs11901831
rs6727172
rs80097694
rs144119416
rs56172792
rs6712652
rs58735954
rs115053792
rs11888548
rs7571041
rs7571245
rs12992745
rs2371261
rs112331273
rs10427172
rs73083810
rs60254210
rs60598560
rs72947639
rs72947641
rs73083812
rs66471203
rs4673610
rs60650708
rs66600814
rs67103742
rs2033648
rs2371262
rs2371263
rs1579599
rs12992319
rs12992904
rs73083833
rs62180134
rs13025037
rs62180135
rs80227708
rs1971803
rs1971802
rs59224996
rs1821659
rs1821658
rs1836735
rs1836734
rs2887992
rs34588906
rs1971801
rs74352699
rs1595066
rs11895168
rs7565960
rs151291658
rs1595065
rs1595064
rs16845990
rs1972820
rs13003941
rs72947669
rs10932374
rs12467225
rs12471583
rs1836724
rs12475523
rs4672612
rs75424581
rs3748960
rs3791682
rs10048757
rs16846013
rs1816533
rs1595062
rs3748962
rs1836721
rs934607
rs934606
rs1821656
rs148928995
rs72947685
rs12619707
rs6749560
rs1865681
rs3791686
rs3791687
rs1836720
rs3791689
rs1836719
rs16846036
rs2076818
rs16846048
rs13014117
rs12990779
rs6728196
rs16846049
rs3791691
rs3791692
rs4673613
rs77175994
rs4673614
rs7585000
rs138775307
rs4673615
rs12992515
rs12998535
rs1816532
rs3791694
rs3791695
rs3791696
rs13431425
rs6710253
rs3791697
rs3791699
rs3828242
rs3791700
rs3791701
rs3828243
rs181108849
rs16846100
rs7561756
rs7591494
rs13409566
rs116788398
rs3791702
rs4673616
rs1992026
rs13030304
rs59043430
rs11900036
rs186422556
rs3791703
rs3791704
rs2289086
rs75004628
rs16846127
rs16846128
rs3791705
rs3791706
rs3791707
rs3791708
rs3791709
rs55901919
rs16846133
rs3791710
rs4673617
rs1836718
rs16846136
rs16846140
rs1836717
rs4672613
rs539736587
rs9288430
rs114113574
rs10497944
rs6710946
rs6435622
rs13414946
rs16846161
rs145670222
rs13384614
rs73985439
rs28576623
rs6727581
rs6742399
rs6435623
rs62178762
rs6738323
rs17803152
rs72949628
rs2033647
rs13005841
rs7592174
rs10165449
rs56677591
rs13395652
rs16825005
rs16825008
rs10206846
rs16846184
rs9808028
rs139479636
rs11887237
rs1836715
rs60386382
rs11676241
rs4100599
rs77488258
rs1836713
rs7605095
rs4334429
rs1595061
rs16846197
rs4673618
rs1816531
rs16846200
rs1836712
rs1595069
rs7601019
rs1836750
rs1992029
rs17804031
rs2371271
rs1992028
rs6435628
rs13386439
rs76690544
rs6748422
rs6748656
rs16846210
rs2033646
rs4597456
rs2033645
rs4525624
rs78366066
rs12466446
rs4673620
rs10804195
rs11695594
rs62178790
rs12694233
rs1836749
rs13425064
rs2371272
rs2371273
rs2371274
rs7577242
rs4569408
rs4490118
rs79682808
rs6713894
rs4429407
rs10176444
rs4302167
rs4255906
rs13025469
rs6726567
rs72931848
rs13383927
rs62178793
rs10196068
rs10932375
rs13029575
rs13030346
rs12988192
rs7571402
rs10195573
rs35115632
rs59962289
rs77370623
2:212345458_G_A
rs76584684
rs4321317
rs373634425
rs10932376
rs67391867
rs12986860
rs34613466
rs36022151
rs4672614
rs77922482
rs12994770
rs13021324
rs12995574
rs12995615
rs13021911
rs12989822
rs13013923
rs34631772
rs35330898
rs9941626
rs67577312
rs57886952
rs34940919
rs7586077
rs4616415
rs12052273
rs12053015
rs62178799
rs12052288
rs35785239
rs35234212
rs12053361
rs12052398
rs62178801
rs34777036
rs4561599
rs4305210
rs4672615
rs4233983
rs4233984
rs62178802
rs73985451
rs62178803
rs62178804
rs10427364
rs11901429
rs62178805
rs35145864
rs10172698
rs13028321
rs13028369
rs34856830
rs56843217
rs6746949
rs4278873
rs4321319
rs6751135
rs10932377
rs12620169
rs13005140
rs10932378
rs34672401
rs12621088
rs5028311
rs142677852
rs4358067
rs12105807
rs12105797
rs12104670
rs4672616
rs4672617
rs4672618
rs76548234
rs4131610
rs115810049
rs13032894
rs13032896
rs13010155
rs62178814
rs12989342
rs12988861
rs12989448
rs61516157
rs59546274
rs4673621
rs6435629
rs4500888
rs62178817
rs13003758
rs13003469
rs4494668
rs6435631
rs6741097
rs62178818
rs62178819
rs76429917
rs62178820
rs62178821
rs111973292
rs62178822
rs148769297
rs62178823
rs62178824
rs62178825
rs62178826
rs62178827
rs1851186
rs4640327
rs59369434
rs13382545
rs34880852
rs62178828
rs62178829
rs141596862
rs62178830
rs34303637
rs34686574
rs35502691
rs36125039
rs34155527
rs35695627
rs34478465
rs12996135
rs34306406
rs60178054
rs35085917
rs13002394
rs1851187
rs1851188
rs1851189
rs1818755
rs10932379
rs6725395
rs6728700
rs13015567
rs6743937
rs114126586
rs117222914
rs2030457
rs2030458
rs2030459
rs57445671
rs60201104
rs61631854
rs12623444
rs147828626
rs12694234
rs35159481
rs6435632
rs13382194
rs59446695
rs7604094
rs10200942
rs10164847
rs10188703
rs13408475
rs10191594
rs7594072
rs7567476
rs7594200
rs12995550
rs10189716
rs187802825
rs59504625
rs13395969
rs11900052
rs62178837
rs28602398
rs11889643
rs6743565
rs114990710
rs11901482
rs11901525
rs7608189
rs76630323
rs56000365
rs13413659
rs10193855
rs10196354
rs115668315
rs139147335
rs149939228
rs6736404
rs7599979
rs73073158
rs76168336
rs6740117
rs7603778
rs6743958
rs6743879
rs10804196
rs10203686
rs10804197
rs10804198
rs77762486
rs12329252
rs115683961
rs7597024
rs12619559
rs2371282
rs2371283
rs11690814
rs11679704
rs60712970
rs59466711
rs116579011
rs116594865
rs151079290
rs142578998
rs147805942
rs141111783
rs114173253
rs137906266
rs143205606
rs148245110
rs12477039
rs12694235
rs116350780
rs12694236
rs78047850
rs75800025
rs78550441
rs79934307
rs10932380
rs74638960
rs76509106
rs76982548
rs76588219
rs75495812
rs7609447
rs72939461
rs72939462
rs76445861
rs76203877
rs77226488
rs114050160
rs12615605
rs79532581
rs10180073
rs4541194
rs10193035
rs6722908
rs116417969
rs9636332
rs9636333
rs191499028
rs7564115
rs7603356
rs115812324
rs2371316
rs2371315
rs9636334
rs1851172
rs1851173
rs1851174
rs4408664
rs114626480
rs11674732
rs10202787
rs10190795
rs2888005
rs2371314
rs10932382
rs10193647
rs10194002
rs116059021
rs10173331
rs11898476
rs10197225
rs7582551
rs7568740
rs72939497
rs1851179
rs1851180
rs1851181
rs11902471
rs2049158
rs114188626
rs79426471
rs144148947
rs72941304
rs1818753
rs7567792
rs1818754
rs6435639
rs17406681
rs7594456
rs10202621
rs1851182
rs1851183
rs6740652
rs12694240
rs72941323
rs7579007
rs7592933
rs10185819
rs6747526
rs55663096
rs6747637
rs4411634
rs9288433
rs1972144
rs73073183
rs17334842
rs10192302
rs11891212
rs961593
rs2371312
rs72941338
rs72941341
rs11887047
rs72941342
rs72941345
rs10932383
rs10932384
rs7591843
rs4622647
rs4435392
rs36040938
rs11895509
rs61526284
rs953956
rs12469929
rs12470849
rs12470850
rs116897059
rs76119799
rs79835683
rs116054737
rs13014132
rs12475861
rs13421680
rs73985484
rs117556235
rs62180215
rs79077427
rs78247177
rs10497945
rs10497946
rs2371311
rs28380748
rs150759621
rs62180216
rs11899850
rs35633854
rs56696344
rs11894975
rs2371310
rs62180219
rs146003542
rs7576111
rs7576673
rs13402967
rs117493903
rs16846427
rs6759048
rs1851200
rs117514570
rs10932385
rs16846435
rs73075186
rs16846440
rs17334994
rs16846443
rs17335001
rs17413253
rs17335043
rs139728050
rs17413281
rs17335057
rs372579777
rs62180220
rs117700894
rs78018644
rs11889107
rs7595473
rs61250365
rs80134639
rs79444342
rs11886732
rs185121661
rs76152132
rs73075194
rs75789151
rs11896454
rs16846460
rs11885579
rs144086471
rs16846476
rs76228860
rs1829618
rs6735769
rs34467767
rs12622730
rs16846489
rs10497947
rs72941357
rs75370231
rs143864183
rs16846496
rs11889520
rs6732969
rs6737763
rs12694241
rs12694242
rs58679637
rs111821403
rs1879531
2:212439312_T_C
2:212439312_T_G
rs10174916
rs10198754
rs1009142
rs1976834
rs10176315
rs2371305
rs2371304
rs141661576
rs2371303
rs6731454
rs11687988
rs4488593
rs4599046
rs13007756
rs11679860
rs11679779
rs11691078
rs12694243
rs12619171
rs12694244
rs79225913
rs7585825
rs7586137
rs7589006
rs7602757
rs7602850
rs11695852
rs11684753
rs145180519
rs10932386
rs12694245
rs118000735
rs7595207
rs7595223
rs939591
rs2888004
rs4640322
rs4530297
rs4539738
rs7561282
rs1818751
rs4673623
rs6746549
rs6721804
rs62180247
rs7572669
rs4672619
rs4673624
rs12614500
rs10804199
rs10932387
rs10203022
rs10204337
rs10932388
rs1829611
rs62180249
rs12465773
rs1972143
rs10210942
rs9288434
rs9288435
rs7602185
rs13015705
rs1965462
rs77200750
rs7556879
rs75025736
rs7559734
rs147556739
rs79637394
rs1851178
rs2371306
rs2371307
rs76680100
rs7585388
rs1851195
rs35426402
rs1851196
rs1851197
rs1851198
rs1851199
rs7559679
rs9288436
rs7580963
rs148308282
rs12694246
rs12104775
rs10177258
rs10177211
rs141118997
rs72943053
rs1851190
rs7593315
rs7565192
rs7349376
rs34278814
rs114620488
rs10469656
rs77429365
rs147028590
rs1829612
rs1829613
rs10804200
rs1851175
rs1851176
rs4672620
rs12616462
rs1851177
rs12694247
rs77536379
rs10497948
rs12469375
rs7601664
rs148474023
rs1851194
rs4673625
rs10497949
rs75216508
rs7576417
rs118005680
rs146624392
rs1818752
rs10180037
rs10194698
rs10932390
rs75333614
rs6708035
rs12996040
rs6730119
rs13032986
rs6759017
rs10190533
rs7567959
rs34621071
rs10932391
rs6435651
rs1851184
rs12328907
rs35551076
rs6719645
rs75006556
rs17335518
rs4422103
rs62185367
rs12105874
rs1851185
rs7567715
rs6732128
rs117685761
rs4672621
rs6725181
rs13424871
rs17413784
rs78768378
rs12476100
rs1851168
rs1851169
rs1851170
rs4423543
rs16846710
rs117323697
rs13019783
rs61257038
rs10183152
rs10183757
rs11893380
rs11893474
rs6714941
rs6759039
rs6759054
rs60655490
rs58225230
rs13001867
rs6705698
rs6705988
rs13003212
rs10207288
rs2371308
rs12623935
rs4016512
rs7588697
rs7562364
rs7562573
rs7579224
rs7565321
rs7565327
rs7591647
rs71422750
rs6714837
rs6743138
rs10179476
rs10166875
rs10190554
rs4673628
rs10169970
rs2272024
rs3817429
rs34579531
rs1983399
rs6722300
rs12470629
rs74461533
rs10173674
rs10173683
rs78181683
rs10176100
rs6741480
rs6755268
rs13420886
rs35762488
rs10191972
rs35882647
rs34658976
rs12694250
rs34678713
rs10179515
rs13018333
rs13019022
rs13398913
rs34807898
rs35043628
rs1829615
rs6435654
rs117647785
rs1851191
rs13026360
rs7425341
rs4493186
rs6710649
rs13016387
rs182682303
rs148744883
rs146307372
rs9798120
rs114730379
rs10932392
rs10181864
rs2371279
rs2887994
rs2371278
rs4315465
rs59853762
rs66619217
rs138770508
rs76650458
rs2371277
rs9288437
rs2371276
rs2371275
rs78325609
rs7426203
rs10192485
rs7421818
rs7425448
rs12992169
rs10205553
rs28715896
rs13024094
rs73082627
rs34819491
rs12473455
rs10195194
rs7424835
rs6435655
rs10932393
rs7425195
rs11689676
rs11695614
rs11689652
rs7422053
rs6715164
rs6435656
rs6435657
rs6435659
rs13021712
rs72946524
rs73985808
rs3883913
rs3923755
rs34915253
rs35641812
rs35248812
rs34478935
rs10221675
rs10183337
rs34447293
rs9288438
rs10221746
rs10221615
rs6723705
rs74395874
rs10174412
rs10174518
rs7572096
rs73985811
rs10175273
rs6725121
rs6435660
rs6435661
rs6435662
rs13384518
rs67044368
rs12469369
rs117728118
rs6747405
rs56350864
rs7599724
rs13031768
rs7573723
rs6435663
rs71422752
rs6754899
rs12994961
rs6745717
rs34156842
rs111706739
rs114653738
rs115336419
rs77949200
rs35123918
rs75927397
rs13032249
rs13032114
rs76786588
rs35474968
rs73985826
rs11685450
rs12162287
rs62182968
rs72946553
rs13409739
rs13423170
rs62182969
rs13393587
rs55861254
rs56186400
rs6729362
rs6758038
rs6758063
rs13411267
rs11895855
rs13398104
rs112956467
rs13414505
rs7422904
rs7422905
rs7419310
rs7425190
rs7425201
rs13418510
rs7419832
rs76876355
rs7604206
rs7590438
rs140801817
rs7563762
rs6435664
rs72946572
rs7591137
rs7564414
rs7605169
rs62182981
rs4673629
rs13412270
rs13415171
rs140659565
rs58905892
rs13002712
rs34227840
rs56005945
rs7421820
rs118124470
rs35778743
rs10205612
rs7556896
rs56405287
rs80284712
rs55897719
rs62182986
rs7593713
rs6435665
rs7597007
rs34269326
rs76444868
rs34937662
rs62182989
rs4672624
rs7426163
rs4130781
rs4130782
rs62182991
rs72946582
rs12622176
rs79623873
rs13026255
rs6711487
rs75516634
rs6740215
rs12619698
rs12613337
rs6711999
rs11689581
rs10198466
rs79814523
rs13015253
rs62182993
rs62182994
rs13015689
rs78582732
rs142002890
rs115070291
rs113173611
rs10932395
rs12469039
rs139540983
rs113970208
rs6706030
rs6738219
rs55951977
rs12465301
rs13025068
rs35761042
rs7422793
rs11690747
rs7421024
rs6722322
rs6722824
rs113010893
rs13020626
rs62182999
rs34776422
rs13010892
rs74958320
rs73985830
rs6749448
rs6706010
rs71422755
rs34156641
rs35444377
rs13003936
rs13004180
rs13004391
rs13030927
rs118184910
rs13023789
rs13024502
rs142364416
rs79768409
rs13025192
rs13030667
rs62183021
rs11685063
rs13022529
rs6738017
rs6757068
rs10175461
rs6749096
rs6707801
rs7601502
rs6435666
rs72948506
rs71422756
rs62183023
rs13030400
rs7605314
rs12052854
rs145499723
rs13032058
rs13032070
rs12987993
rs7419259
rs6743889
rs13008293
rs80114241
rs61079605
rs11679952
rs11685867
rs79619334
rs7558449
rs7600261
rs10932396
rs10932397
rs76681131
rs35419573
rs6731471
rs76686474
rs7582099
rs7572424
rs7558651
rs7573116
rs7588792
rs10932398
rs6435667
rs13013901
rs10932399
rs79865352
rs6734786
rs10932400
rs7570613
rs55758468
rs10180973
rs34040017
rs7422996
rs80002126
rs6435668
rs62183028
rs6435669
rs79002186
rs36045110
rs35726292
rs12473355
rs35720933
rs62183029
rs12473495
rs67838351
rs6746063
rs6733063
rs6733070
rs75644458
rs55769536
rs7583068
rs78869002
rs12475709
rs3923054
rs12464931
rs6722576
rs4132462
rs10432526
rs7576466
rs56017633
rs57367594
rs62183031
rs10432443
rs10432527
rs10432444
rs10432445
rs10432446
rs35623699
rs35870876
rs71350751
2:212637647_C_T
rs61019468
rs60763002
rs79759597
rs59714221
rs57846205
rs73069338
rs62183032
rs74736687
rs73985858
rs73069345
rs73985861
rs73069347
rs77419345
rs60062721
rs61209927
rs73069350
rs143662840
rs73069352
rs59568831
rs73069355
rs60490270
rs117955182
rs72948529
rs73985870
rs62183033
rs13008313
rs76936076
rs13008370
rs59779307
rs59804958
rs58220751
rs62183034
rs17878302
rs78517237
rs7423708
rs73069363
rs149245632
rs139424524
rs138105457
rs12620444
rs12620559
rs35894627
rs6756725
rs7588431
rs71422758
rs10932401
rs62184480
rs17878516
rs13034675
rs13035133
rs12476659
rs6435670
rs6435671
rs117201452
rs6435672
rs12473706
rs62184481
rs4673633
rs116970611
rs12104496
rs76293525
rs58352022
rs62184483
rs13005722
rs74383217
rs138370474
rs55888029
rs35735966
rs74266960
rs55890667
rs74504761
rs117179156
rs9808034
rs75178408
rs4672626
rs7422785
rs13024631
rs13030764
rs13008342
rs148869800
rs112965667
rs78576794
rs147526613
rs6435673
rs59564944
rs34240313
rs143564209
rs186714135
rs11678860
rs139220320
rs138218528
rs189252993
rs141600511
rs11693031
rs7583346
rs2118891
rs76862659
rs6757087
rs1439249
rs57038689
rs1371203
rs55988979
rs56150461
rs55913582
rs11901045
rs10203750
rs56083634
rs12999005
rs13025883
rs1439248
rs1439247
rs16846873
rs67623637
rs72948566
rs6435675
rs13431031
rs34087388
rs7573807
rs34379058
rs1439246
rs7600511
rs67938035
rs146275782
rs12475812
rs12464025
rs35905194
rs139252790
rs7604677
rs4672628
rs4673635
rs13031164
rs13005396
rs76610747
rs1371202
rs1371201
rs1371200
rs1371199
rs13006489
rs56847605
rs10497950
rs67873657
rs68029722
rs59968041
rs36112432
rs67039924
rs35945815
rs1439243
rs72931605
rs12616558
rs17335770
rs4606869
rs1439242
rs16846896
rs12624020
rs2371344
rs1439241
rs1439240
rs78005792
rs1439239
rs10190218
rs10932402
rs12618478
rs13426904
rs4673636
rs12473270
rs16846917
rs11677638
rs714393
rs714394
rs140834640
rs1371198
rs79616155
rs13019270
rs117115541
rs11894784
rs11894876
rs12989469
rs10932404
rs16846940
rs10932405
rs11885309
rs1439238
rs1439237
rs1561473
rs182455799
rs11887033
rs11897941
rs10208623
rs991477
rs35602168
rs991476
rs1020127
rs1020126
rs7594604
rs4673637
rs2218106
rs12612277
rs12621800
rs12993811
rs142169247
rs62184493
rs72931624
rs35390180
rs56153935
rs6435677
rs7589350
rs13000796
rs13024515
rs13024750
rs991496
rs991495
rs4673638
rs10497951
rs1439236
rs16846990
rs10932406
rs10932407
rs10932408
rs1439235
rs1439234
rs1439233
rs16847003
rs13002463
rs11892696
rs77669244
rs79612564
rs6435678
rs11887198
rs13400161
rs13022395
rs13027991
rs11903196
rs10804201
rs10932409
rs10932410
rs13407198
rs62184495
rs13035912
rs13012677
rs36103201
rs13013325
rs16847033
rs13025766
rs12999352
rs1439254
rs768692
rs1159709
rs11897503
rs10932411
rs11887945
rs11888019
rs16825018
rs55705050
rs13409698
rs7570078
rs1439253
rs4673639
rs16847063
rs57053115
rs16847065
rs60088784
rs11687449
rs12998554
rs13021925
rs13022306
rs16847079
rs16847082
rs13027737
rs13004671
rs35784340
rs35369140
rs16847087
rs7577632
rs56090788
rs56252609
rs13028597
rs13029161
rs13029024
rs11893981
rs72931675
rs72931678
rs62184497
rs12621282
rs12613767
rs11898491
rs7565912
rs7592726
rs7595501
rs7595439
rs35096020
rs5006043
rs5006044
rs984776
rs984775
rs984774
rs1025753
rs16847102
rs984773
rs10497952
rs1025752
rs2017322
rs12615835
rs12615786
rs7564307
rs56099236
rs59950044
rs55840080
rs56405621
rs56040753
rs55811259
rs35746469
rs13033050
rs13033279
rs13034674
rs13011062
rs72933704
rs12991164
rs12991661
rs12992022
rs12996976
rs62184498
rs983562
rs983563
rs983564
rs983566
rs11896997
rs115613109
rs1968533
rs62184499
rs12694254
rs13031717
rs7565414
rs13011709
rs11679499
rs12995958
rs12471775
rs7609351
rs186160098
rs16847122
rs144276817
rs12996321
rs16847131
rs13002674
rs13003524
rs16847152
rs78025869
rs16847154
rs1439252
rs12470608
rs12466874
rs16847157
rs9288443
rs16847160
rs13390226
rs114431479
rs148021406
rs138426024
rs147258054
rs36103884
rs12986524
rs73071355
rs2068401
rs73989224
rs1898844
rs34429569
rs116649367
rs1115940
rs35930310
rs144915093
rs74338595
rs151272743
rs117681667
rs73989225
rs6727114
rs145015849
rs140741065
rs185527699
rs4292044
rs76752861
rs10207941
rs141037101
rs6754240
rs78506553
rs9653337
rs16847178
rs73073348
rs73073349
rs73073350
rs73073353
rs2043888
rs13389940
rs73073360
rs9288444
rs13391359
rs73073363
rs73073366
rs73073370
rs73073372
rs10187387
rs138639820
rs79323300
rs115891916
rs73077351
rs73077353
rs76592295
rs6716706
rs6719726
rs11887994
rs10204019
rs72933744
rs72933746
rs111282158
rs10204636
rs10181131
rs13400321
rs183554844
rs114648726
rs138127188
rs62184541
rs76399693
rs72933754
rs62184542
rs1347889
rs11896200
rs6435681
rs1439256
rs7584438
rs117070351
rs140314510
rs34765931
rs117654759
rs12998591
rs10172967
rs7603039
```
