## Supplementary material for "Characterization of shared and ancestry-specific signals driving complex traits using multi-ancestry fine-mapping": s1.afreq

```
#CHROM	ID	REF	ALT	ALT_FREQS	OBS_CT
2	rs141993832	A	G	0.0805169	1006
2	rs35704389	G	A	0.316103	1006
2	rs13025732	G	A	0.133201	1006
2	rs4458144	A	G	0.292247	1006
2	rs4441401	C	T	0.94831	1006
2	rs34072013	A	G	0.130219	1006
2	rs79459540	A	C	0.0725646	1006
2	rs72947249	A	G	0.0626243	1006
2	rs11691508	T	C	0.228628	1006
2	rs78777082	C	T	0.131213	1006
2	rs80216414	G	T	0.131213	1006
2	rs115213716	A	C	0.0149105	1006
2	rs76662960	A	C	0.130219	1006
2	rs564645309	T	C	0.00894632	1006
2	rs73065970	A	T	0.122266	1006
2	rs147839962	G	A	0.0218688	1006
2	rs7595759	G	A	0.252485	1006
2	rs56021240	C	A	0.0377734	1006
2	rs4461202	C	T	0.44831	1006
2	rs35576418	T	A	0.324056	1006
2	rs4399667	G	A	0.251491	1006
2	rs55896054	G	A	0.0387674	1006
2	rs72947265	G	A	0.0387674	1006
2	rs72947266	C	T	0.0387674	1006
2	rs74720727	G	A	0.0149105	1006
2	rs17740443	A	C	0.128231	1006
2	rs6759985	G	T	0.0417495	1006
2	rs4425028	A	G	0.871769	1006
2	rs57860172	T	G	0.0815109	1006
2	rs143836140	G	T	0.0208748	1006
2	rs7608884	T	A	0.22664	1006
2	rs79460368	G	A	0.0815109	1006
2	rs17740548	T	C	0.0815109	1006
2	rs73065976	C	T	0.082505	1006
2	rs34118161	T	C	0.131213	1006
2	rs72947274	A	T	0.290258	1006
2	rs149954195	A	T	0.00894632	1006
2	rs12465522	T	G	0.317097	1006
2	rs72947278	C	T	0.0397614	1006
2	rs7567005	T	A	0.291252	1006
2	rs7567105	T	G	0.291252	1006
2	rs116496902	T	C	0.0228628	1006
2	rs138329786	T	C	0.0457256	1006
2	rs4580326	C	T	0.864811	1006
2	rs6709065	C	G	0.12326	1006
2	rs6724333	T	G	0.864811	1006
2	rs6737839	A	G	0.0815109	1006
2	rs142807056	G	A	0.00994036	1006
2	rs13007741	A	G	0.134195	1006
2	rs73065984	C	T	0.12326	1006
2	rs6746197	A	G	0.290258	1006
2	rs4455102	A	G	0.316103	1006
2	rs72947292	A	G	0.252485	1006
2	rs4410224	G	A	0.11829	1006
2	rs6736842	T	C	0.0218688	1006
2	rs4567872	C	A	0.0407555	1006
2	rs35291485	T	C	0.131213	1006
2	rs12991447	C	T	0.290258	1006
2	rs11687884	A	G	0.290258	1006
2	rs13006681	C	T	0.314115	1006
2	rs13006521	A	G	0.864811	1006
2	rs72947298	C	T	0.0626243	1006
2	rs1346710	G	A	0.227634	1006
2	rs1346709	A	T	0.22664	1006
2	rs35395758	T	C	0.0964215	1006
2	rs13007400	A	G	0.314115	1006
2	rs13012864	A	G	0.311133	1006
2	rs72949207	C	A	0.0626243	1006
2	rs56856797	G	A	0.23161	1006
2	rs13019612	C	T	0.446322	1006
2	rs187010844	C	T	0.225646	1006
2	rs140713226	C	T	0.225646	1006
2	rs184782552	G	A	0.0238569	1006
2	rs189116606	C	A	0.134195	1006
2	rs72949216	A	G	0.0387674	1006
2	rs114976876	G	A	0.0397614	1006
2	rs1080927	A	G	0.117296	1006
2	rs116277319	C	T	0.00894632	1006
2	rs143077092	C	T	0.00596421	1006
2	rs11695853	A	G	0.289264	1006
2	rs1821822	A	G	0.250497	1006
2	rs796246	C	T	0.135189	1006
2	rs115424530	C	T	0.00894632	1006
2	rs319744	T	G	0.645129	1006
2	rs71422719	C	T	0.131213	1006
2	rs796245	A	G	0.617296	1006
2	rs149827406	C	T	0.00894632	1006
2	rs59242499	G	A	0.249503	1006
2	rs11691356	T	C	0.250497	1006
2	rs1437371	A	G	0.311133	1006
2	rs34196274	A	T	0.0934394	1006
2	rs72949233	A	T	0.0387674	1006
2	rs713461	T	C	0.311133	1006
2	rs713462	A	C	0.315109	1006
2	rs1992126	C	T	0.227634	1006
2	rs1991564	C	T	0.22664	1006
2	rs1437370	C	T	0.313121	1006
2	rs72949236	A	G	0.0626243	1006
2	rs34361141	A	G	0.312127	1006
2	rs796244	C	T	0.0178926	1006
2	rs73065997	A	G	0.131213	1006
2	rs66506242	A	G	0.249503	1006
2	rs62204085	G	T	0.308151	1006
2	rs62204086	G	A	0.0198807	1006
2	rs9678073	A	G	0.131213	1006
2	rs13025939	C	T	0.0944334	1006
2	rs72949240	A	G	0.251491	1006
2	rs1437369	G	A	0.0178926	1006
2	rs186471	G	A	0.0586481	1006
2	rs178589	C	A	0.868787	1006
2	rs319743	C	A	0.910537	1006
2	rs809949	C	T	0.0178926	1006
2	rs1030871	A	C	0.872763	1006
2	rs2719962	C	G	0.0178926	1006
2	rs13008056	A	G	0.322068	1006
2	rs319742	C	G	0.651093	1006
2	rs77786979	T	C	0.0616302	1006
2	rs1023750	C	G	0.245527	1006
2	rs2195575	T	A	0.245527	1006
2	rs11694851	C	T	0.0387674	1006
2	rs71422720	G	A	0.248509	1006
2	rs71422721	C	A	0.248509	1006
2	rs62204087	G	T	0.315109	1006
2	rs809482	T	G	0.265408	1006
2	rs72949255	C	G	0.0626243	1006
2	rs16845124	C	T	0.0417495	1006
2	rs1437376	C	A	0.22664	1006
2	rs116696338	C	A	0.0188867	1006
2	rs60978506	C	T	0.22167	1006
2	rs13007957	A	T	0.248509	1006
2	rs112996008	C	T	0.00695825	1006
2	rs73066001	G	A	0.0417495	1006
2	rs60102635	A	T	0.0387674	1006
2	rs16845128	C	T	0.0417495	1006
2	rs74712783	G	A	0.0387674	1006
2	rs180890264	G	T	0.0208748	1006
2	rs392911	T	C	0.237575	1006
2	rs12105013	G	T	0.219682	1006
2	rs35263644	T	C	0.310139	1006
2	rs36098769	C	T	0.0934394	1006
2	rs17740874	T	C	0.219682	1006
2	rs2719966	A	C	0.549702	1006
2	rs796243	T	C	0.55169	1006
2	rs12991443	C	G	0.310139	1006
2	rs12991650	C	A	0.246521	1006
2	rs796242	T	C	0.0178926	1006
2	rs12993590	G	T	0.246521	1006
2	rs12998420	C	T	0.246521	1006
2	rs72949273	G	A	0.0218688	1006
2	rs319739	C	T	0.547714	1006
2	rs319738	C	T	0.547714	1006
2	rs319737	A	T	0.547714	1006
2	rs2719967	T	A	0.259443	1006
2	rs2576617	A	G	0.262425	1006
2	rs796241	G	C	0.548708	1006
2	rs430463	T	A	0.549702	1006
2	rs223278	C	T	0.548708	1006
2	rs796237	G	A	0.548708	1006
2	rs72949282	A	G	0.244533	1006
2	rs112431714	C	T	0.0427435	1006
2	rs4338917	T	G	0.548708	1006
2	rs139217446	T	A	0.244533	1006
2	rs383035	T	C	0.260437	1006
2	rs453985	C	T	0.55169	1006
2	rs435300	G	T	0.55169	1006
2	rs397737	G	A	0.0159046	1006
2	rs34574868	A	G	0.249503	1006
2	rs430942	G	A	0.55169	1006
2	rs410290	T	C	0.55169	1006
2	rs34331869	C	T	0.249503	1006
2	rs113015531	C	T	0.0427435	1006
2	rs149804553	A	G	0.0685885	1006
2	rs115690904	C	T	0.0407555	1006
2	rs565508	C	T	0.55169	1006
2	rs145612428	G	A	0.084493	1006
2	rs566586	A	G	0.55169	1006
2	rs1087971	C	G	0.55169	1006
2	rs62204091	C	T	0.028827	1006
2	rs113275340	C	T	0.248509	1006
2	rs1087970	C	A	0.235586	1006
2	rs182399143	G	C	0.00894632	1006
2	rs58165969	A	G	0.0636183	1006
2	rs1087957	A	T	0.55169	1006
2	rs1087955	A	G	0.552684	1006
2	rs1087954	G	C	0.552684	1006
2	rs13006862	C	T	0.319085	1006
2	rs452066	C	T	0.552684	1006
2	rs56122619	A	G	0.249503	1006
2	rs438679	C	T	0.552684	1006
2	rs35183328	A	G	0.552684	1006
2	rs436521	G	A	0.552684	1006
2	rs72931510	A	C	0.0626243	1006
2	rs454027	C	T	0.552684	1006
2	rs112605606	T	C	0.128231	1006
2	rs427298	G	A	0.552684	1006
2	rs36079173	G	T	0.248509	1006
2	rs796234	G	A	0.552684	1006
2	rs796233	C	T	0.552684	1006
2	rs796232	C	T	0.237575	1006
2	rs79639185	G	A	0.0218688	1006
2	rs73067905	A	G	0.0427435	1006
2	rs3098294	C	G	0.55169	1006
2	rs513610	C	T	0.55169	1006
2	rs430623	C	T	0.55169	1006
2	rs444159	A	C	0.55169	1006
2	rs420516	T	A	0.55169	1006
2	rs1652326	C	T	0.55169	1006
2	rs395844	G	A	0.55169	1006
2	rs389035	C	T	0.237575	1006
2	rs72931523	C	T	0.249503	1006
2	rs431617	T	A	0.55169	1006
2	rs34322344	A	C	0.249503	1006
2	rs12996484	C	G	0.319085	1006
2	rs481361	C	T	0.55169	1006
2	rs385877	G	A	0.55169	1006
2	rs384219	G	T	0.55169	1006
2	rs395606	A	G	0.55169	1006
2	rs367808	G	T	0.55169	1006
2	rs1632720	A	G	0.55169	1006
2	rs4673577	G	A	0.261431	1006
2	rs34452436	G	T	0.249503	1006
2	rs35525757	C	T	0.55169	1006
2	rs68009307	A	G	0.55169	1006
2	rs10196523	G	A	0.237575	1006
2	rs10172731	A	G	0.55169	1006
2	rs111244861	G	A	0.0427435	1006
2	rs6708642	T	G	0.55169	1006
2	rs1652323	T	G	0.55169	1006
2	rs1652322	G	A	0.55169	1006
2	rs72931550	T	A	0.0387674	1006
2	rs1652321	T	A	0.55169	1006
2	rs523817	A	G	0.55169	1006
2	rs524652	A	G	0.55169	1006
2	rs73067911	A	G	0.0427435	1006
2	rs550508	G	C	0.55169	1006
2	rs651797	G	A	0.55169	1006
2	rs651289	C	A	0.55169	1006
2	rs1346711	T	C	0.55169	1006
2	rs55828037	G	A	0.0904573	1006
2	rs56141456	T	C	0.249503	1006
2	rs1652320	G	A	0.55169	1006
2	rs1657865	T	A	0.55169	1006
2	rs1652319	A	G	0.55169	1006
2	rs138982455	A	G	0.0109344	1006
2	rs77229524	T	C	0.0864811	1006
2	rs395345	A	G	0.55169	1006
2	rs58863341	A	G	0.128231	1006
2	rs72931558	T	C	0.0626243	1006
2	rs398665	A	G	0.55169	1006
2	rs74913165	A	G	0.0725646	1006
2	rs2164709	G	C	0.55169	1006
2	rs1652318	T	A	0.55169	1006
2	rs1437374	C	T	0.55169	1006
2	rs1370349	C	T	0.55169	1006
2	rs1370348	C	T	0.55169	1006
2	rs1370347	A	G	0.55169	1006
2	rs1652315	C	T	0.870775	1006
2	rs1652314	C	G	0.50994	1006
2	rs1652313	C	G	0.552684	1006
2	rs1657863	T	G	0.50994	1006
2	rs62177969	C	T	0.319085	1006
2	rs319709	A	G	0.55169	1006
2	rs319708	G	A	0.55169	1006
2	rs319707	C	T	0.55169	1006
2	rs319706	C	T	0.550696	1006
2	rs319705	T	A	0.550696	1006
2	rs319704	T	A	0.550696	1006
2	rs188853	A	G	0.550696	1006
2	rs172769	T	G	0.259443	1006
2	rs72931586	C	T	0.0387674	1006
2	rs1657862	T	C	0.298211	1006
2	rs680737	C	T	0.552684	1006
2	rs570384	G	A	0.552684	1006
2	rs570388	T	G	0.552684	1006
2	rs1657861	T	C	0.0188867	1006
2	rs1367053	T	C	0.550696	1006
2	rs1652312	T	C	0.550696	1006
2	rs1542009	C	T	0.249503	1006
2	rs57782786	A	G	0.249503	1006
2	rs319703	G	C	0.550696	1006
2	rs3097415	T	C	0.957256	1006
2	rs192926	A	C	0.550696	1006
2	rs548912	G	A	0.298211	1006
2	rs1652311	G	A	0.301193	1006
2	rs11895699	A	T	0.151093	1006
2	rs72931596	T	A	0.0715706	1006
2	rs79811280	T	C	0.0417495	1006
2	rs1347661	T	C	0.560636	1006
2	rs73067918	T	C	0.0705765	1006
2	rs7571526	G	T	0.735586	1006
2	rs28863582	G	A	0.733598	1006
2	rs58530002	G	A	0.734592	1006
2	rs56227613	C	T	0.557654	1006
2	rs12991049	T	C	0.249503	1006
2	rs12991234	T	A	0.733598	1006
2	rs72933606	C	A	0.0606362	1006
2	rs139738381	G	C	0.0258449	1006
2	rs7582963	G	A	0.557654	1006
2	rs6730350	T	G	0.759443	1006
2	rs7567073	G	A	0.554672	1006
2	rs13402304	T	C	0.0785288	1006
2	rs34454501	T	C	0.256461	1006
2	rs142765258	G	A	0.00795229	1006
2	rs62177972	A	C	0.0576541	1006
2	rs139467484	G	T	0.0178926	1006
2	rs796224	T	C	0.645129	1006
2	rs76900299	A	G	0.0497018	1006
2	rs11684145	T	G	0.337972	1006
2	rs55965344	T	C	0.104374	1006
2	rs35679012	A	G	0.337972	1006
2	rs13421200	A	G	0.104374	1006
2	rs4673578	A	G	0.338966	1006
2	rs920212	A	G	0.33996	1006
2	rs920211	T	C	0.34493	1006
2	rs707270	T	A	0.462227	1006
2	rs13020784	A	G	0.33996	1006
2	rs17735984	T	C	0.33996	1006
2	rs319702	T	C	0.911531	1006
2	rs7562199	A	T	0.0884692	1006
2	rs79687909	G	A	0.0168986	1006
2	rs76642187	T	G	0.0407555	1006
2	rs167648	A	C	0.553678	1006
2	rs1864353	A	G	0.106362	1006
2	rs10194245	C	A	0.104374	1006
2	rs10197299	G	T	0.104374	1006
2	rs10173429	A	G	0.0884692	1006
2	rs797072	A	G	0.463221	1006
2	rs11688017	T	C	0.33996	1006
2	rs412092	C	T	0.911531	1006
2	rs9288423	G	A	0.0884692	1006
2	rs66799850	T	G	0.342942	1006
2	rs319697	A	T	0.564612	1006
2	rs34536378	T	C	0.342942	1006
2	rs13422831	T	G	0.17495	1006
2	rs62177993	G	C	0.0407555	1006
2	rs35427460	T	G	0.0457256	1006
2	rs1088222	C	T	0.487078	1006
2	rs1087949	A	T	0.491054	1006
2	rs77411615	A	C	0.337972	1006
2	rs112332713	G	A	0.333996	1006
2	rs62177994	G	A	0.0228628	1006
2	rs416389	C	A	0.82505	1006
2	rs35455807	G	A	0.333002	1006
2	rs115790713	C	G	0.00497018	1006
2	rs114260831	G	C	0.00596421	1006
2	rs28607189	G	A	0.0884692	1006
2	rs77863449	C	A	0.084493	1006
2	rs11683805	A	T	0.337972	1006
2	rs28751054	G	C	0.17495	1006
2	rs12623879	G	A	0.338966	1006
2	rs1087946	G	A	0.823062	1006
2	rs1087945	C	T	0.478131	1006
2	rs13015456	T	C	0.340954	1006
2	rs1087944	T	C	0.82505	1006
2	rs111501689	T	G	0.0328032	1006
2	rs6756941	C	G	0.336978	1006
2	rs6757151	G	A	0.0874751	1006
2	rs72933625	A	G	0.0337972	1006
2	rs6715026	T	C	0.340954	1006
2	rs78557073	C	T	0.0775348	1006
2	rs1991562	T	A	0.337972	1006
2	rs79897911	A	G	0.0874751	1006
2	rs796230	G	A	0.480119	1006
2	rs319719	C	T	0.82505	1006
2	rs187473875	G	A	0.0139165	1006
2	rs10192484	G	A	0.0884692	1006
2	rs2043710	A	G	0.335984	1006
2	rs167650	A	G	0.485089	1006
2	rs181171506	A	T	0.0506958	1006
2	rs11695890	T	A	0.33996	1006
2	rs28406274	A	C	0.0874751	1006
2	rs10804187	C	T	0.482107	1006
2	rs11692975	C	T	0.33499	1006
2	rs418123	A	C	0.662028	1006
2	rs56371952	T	G	0.340954	1006
2	rs319716	C	T	0.82505	1006
2	rs192927	C	T	0.478131	1006
2	rs112966128	A	G	0.0516899	1006
2	rs148400192	G	A	0.0178926	1006
2	rs191180	T	C	0.478131	1006
2	rs319714	T	C	0.908549	1006
2	rs139758975	C	T	0.0109344	1006
2	rs167649	C	T	0.473161	1006
2	rs7577965	C	T	0.357853	1006
2	rs9917188	T	A	0.0815109	1006
2	rs115517084	G	A	0.00695825	1006
2	rs6760005	A	T	0.0735586	1006
2	rs150012293	A	G	0.00497018	1006
2	rs139034097	T	G	0.00894632	1006
2	rs72933646	G	C	0.0168986	1006
2	rs12613180	C	T	0.436382	1006
2	rs55642849	C	T	0.137177	1006
2	rs12614079	C	A	0.452286	1006
2	rs12471890	T	C	0.454274	1006
2	rs319712	A	G	0.311133	1006
2	rs319711	T	C	0.328032	1006
2	rs111665384	C	G	0.0735586	1006
2	rs62178003	C	G	0.23161	1006
2	rs148508624	G	A	0.0129225	1006
2	rs12616291	T	A	0.441352	1006
2	rs1561228	T	C	0.129225	1006
2	rs139248184	A	G	0.0198807	1006
2	rs1821825	C	T	0.439364	1006
2	rs150967138	G	A	0.0129225	1006
2	rs1370352	G	A	0.670974	1006
2	rs7602174	C	T	0.673956	1006
2	rs67639326	T	A	0.220676	1006
2	rs12621544	T	G	0.138171	1006
2	rs55828414	G	T	0.0805169	1006
2	rs116611141	T	C	0.10338	1006
2	rs114123432	A	T	0.0308151	1006
2	rs140259572	C	T	0.0208748	1006
2	rs116631696	A	G	0.0218688	1006
2	rs35075903	A	G	0.227634	1006
2	rs319723	A	C	0.326044	1006
2	rs35725209	T	C	0.234592	1006
2	rs34665988	A	T	0.441352	1006
2	rs34212980	A	C	0.454274	1006
2	rs78687612	T	C	0.0218688	1006
2	rs9917344	G	A	0.692843	1006
2	rs13016652	G	A	0.409543	1006
2	rs796218	G	A	0.302187	1006
2	rs61579019	T	G	0.310139	1006
2	rs184389	C	T	0.218688	1006
2	rs72933669	T	C	0.0864811	1006
2	rs707271	T	C	0.303181	1006
2	rs707272	T	C	0.311133	1006
2	rs319721	T	A	0.311133	1006
2	rs13431514	T	C	0.00994036	1006
2	rs116612560	T	C	0.0149105	1006
2	rs13013556	G	A	0.677932	1006
2	rs13014657	C	A	0.184891	1006
2	rs7604015	A	G	0.276342	1006
2	rs6731117	G	A	0.27336	1006
2	rs151201075	A	G	0.0854871	1006
2	rs2043789	A	G	0.249503	1006
2	rs12464316	C	T	0.403579	1006
2	rs874082	C	G	0.186879	1006
2	rs182656	C	T	0.212724	1006
2	rs114445412	G	A	0.0218688	1006
2	rs6739390	C	T	0.275348	1006
2	rs61148037	T	C	0.423459	1006
2	rs707273	A	G	0.757455	1006
2	rs115656652	A	G	0.0129225	1006
2	rs76578661	G	A	0.028827	1006
2	rs62178025	C	T	0.270378	1006
2	rs56295530	C	T	0.0159046	1006
2	rs58884388	G	A	0.084493	1006
2	rs726343	G	T	0.239563	1006
2	rs707274	A	T	0.316103	1006
2	rs9678014	T	C	0.274354	1006
2	rs697663	A	C	0.754473	1006
2	rs13011419	C	T	0.180915	1006
2	rs319710	C	T	0.725646	1006
2	rs12621883	A	G	0.50994	1006
2	rs145988753	G	A	0.0109344	1006
2	rs6435599	A	G	0.247515	1006
2	rs1370346	C	A	0.32008	1006
2	rs6738260	C	T	0.180915	1006
2	rs1370618	A	G	0.377734	1006
2	rs1370345	C	A	0.0656064	1006
2	rs61181335	C	A	0.232604	1006
2	rs78340212	C	T	0.0129225	1006
2	rs62178028	A	G	0.082505	1006
2	rs11682145	G	T	0.34493	1006
2	rs62178029	A	G	0.0715706	1006
2	rs12987542	C	T	0.217694	1006
2	rs11685259	G	A	0.459245	1006
2	rs12993490	C	T	0.2167	1006
2	rs10497942	G	A	0.137177	1006
2	rs10932366	G	T	0.426441	1006
2	rs1561311	G	C	0.44334	1006
2	rs796211	A	G	0.806163	1006
2	rs184702292	G	T	0.00795229	1006
2	rs77838424	A	G	0.0168986	1006
2	rs75116121	A	C	0.0357853	1006
2	rs35058190	T	C	0.254473	1006
2	rs34779036	G	A	0.252485	1006
2	rs72933687	G	A	0.139165	1006
2	rs75707469	C	T	0.0874751	1006
2	rs144863050	G	A	0.0208748	1006
2	rs10497941	G	A	0.223658	1006
2	rs707276	T	C	0.248509	1006
2	rs178586	T	G	0.321074	1006
2	rs13005623	A	C	0.473161	1006
2	rs1583633	T	C	0.476143	1006
2	rs319730	T	C	0.77833	1006
2	rs62178030	A	T	0.276342	1006
2	rs2371125	G	A	0.418489	1006
2	rs188856	C	T	0.280318	1006
2	rs35281390	C	T	0.276342	1006
2	rs223276	G	A	0.303181	1006
2	rs149746687	G	C	0.00695825	1006
2	rs35864820	T	C	0.27833	1006
2	rs16845297	C	T	0.437376	1006
2	rs2115775	A	G	0.494036	1006
2	rs34387691	T	C	0.189861	1006
2	rs34089844	G	A	0.189861	1006
2	rs1469926	A	G	0.496024	1006
2	rs116649057	T	C	0.0328032	1006
2	rs319729	T	C	0.807157	1006
2	rs16845301	A	G	0.146123	1006
2	rs1077077	G	T	0.634195	1006
2	rs12622060	A	T	0.5	1006
2	rs12615695	G	C	0.357853	1006
2	rs77887517	C	T	0.0188867	1006
2	rs1030876	A	G	0.635189	1006
2	rs707280	G	T	0.304175	1006
2	rs319728	T	A	0.779324	1006
2	rs319727	A	G	0.95328	1006
2	rs319726	A	G	0.319085	1006
2	rs1370344	G	C	0.150099	1006
2	rs178585	T	C	0.469185	1006
2	rs319725	A	G	0.469185	1006
2	rs182657	A	C	0.318091	1006
2	rs77531978	A	G	0.0168986	1006
2	rs72935610	C	T	0.140159	1006
2	rs796208	T	C	0.469185	1006
2	rs796207	A	T	0.469185	1006
2	rs707281	A	G	0.319085	1006
2	rs319724	A	G	0.469185	1006
2	rs62178057	G	A	0.149105	1006
2	rs79326599	A	T	0.0318091	1006
2	rs707282	A	G	0.469185	1006
2	rs56393454	C	T	0.147117	1006
2	rs61141408	C	G	0.178926	1006
2	rs12622046	A	T	0.417495	1006
2	rs12694214	C	T	0.393638	1006
2	rs12694215	T	C	0.395626	1006
2	rs114436437	T	A	0.0646123	1006
2	rs59712773	A	T	0.151093	1006
2	rs10497940	G	A	0.193837	1006
2	rs12471863	G	A	0.956262	1006
2	rs13409181	G	T	0.408549	1006
2	rs2371126	C	G	0.409543	1006
2	rs12618320	G	A	0.280318	1006
2	rs114733161	C	A	0.0427435	1006
2	rs1370343	G	C	0.395626	1006
2	rs7595005	G	A	0.281312	1006
2	rs7608912	T	C	0.279324	1006
2	rs35885433	G	A	0.281312	1006
2	rs72935627	A	G	0.153082	1006
2	rs17737064	T	A	0.593439	1006
2	rs78331544	T	A	0.0337972	1006
2	rs10208692	A	G	0.594433	1006
2	rs10197796	T	C	0.398608	1006
2	rs116065607	C	T	0.0407555	1006
2	rs4672605	A	G	0.154076	1006
2	rs7589906	C	A	0.394632	1006
2	rs182090023	A	G	0.0109344	1006
2	rs1437929	A	G	0.718688	1006
2	rs1437930	T	C	0.591451	1006
2	rs11901419	T	C	0.126243	1006
2	rs10497939	G	A	0.408549	1006
2	rs10191919	G	A	0.591451	1006
2	rs73071680	A	G	0.0437376	1006
2	rs10168208	A	G	0.591451	1006
2	rs111461223	C	T	0.00994036	1006
2	rs73985138	C	T	0.0427435	1006
2	rs56002634	G	T	0.151093	1006
2	rs13389697	A	T	0.398608	1006
2	rs1437373	G	T	0.152087	1006
2	rs12619728	G	A	0.280318	1006
2	rs1816609	C	T	0.406561	1006
2	rs12694216	G	A	0.397614	1006
2	rs10174373	A	G	0.718688	1006
2	rs10198500	G	C	0.126243	1006
2	rs115592320	G	A	0.0427435	1006
2	rs78048373	G	A	0.054672	1006
2	rs73071688	G	T	0.0427435	1006
2	rs78600267	T	G	0.0357853	1006
2	rs10932367	G	A	0.282306	1006
2	rs7421089	T	C	0.717694	1006
2	rs1437372	G	C	0.7167	1006
2	rs35652091	C	A	0.2833	1006
2	rs10804189	A	G	0.7167	1006
2	rs12478390	G	T	0.395626	1006
2	rs11694662	C	T	0.2833	1006
2	rs58628561	T	C	0.0427435	1006
2	rs10084326	A	G	0.126243	1006
2	rs12105986	G	A	0.194831	1006
2	rs13407489	A	C	0.39662	1006
2	rs1370620	A	T	0.194831	1006
2	rs12151374	G	A	0.2833	1006
2	rs1370619	G	A	0.194831	1006
2	rs73071696	T	C	0.0427435	1006
2	rs17799315	G	A	0.394632	1006
2	rs67776983	T	C	0.195825	1006
2	rs16824982	A	C	0.196819	1006
2	rs6723493	A	G	0.195825	1006
2	rs13400493	C	A	0.394632	1006
2	rs7574280	A	T	0.322068	1006
2	rs34386562	A	G	0.0437376	1006
2	rs7564709	T	C	0.195825	1006
2	rs6435600	C	T	0.715706	1006
2	rs71422727	A	G	0.0109344	1006
2	rs6760475	G	C	0.196819	1006
2	rs60308675	G	C	0.0427435	1006
2	rs6731805	A	G	0.196819	1006
2	rs10190808	G	C	0.128231	1006
2	rs10203100	T	G	0.128231	1006
2	rs10166833	A	G	0.128231	1006
2	rs1469927	A	T	0.411531	1006
2	rs1469928	A	G	0.2833	1006
2	rs1469929	C	A	0.675944	1006
2	rs116121520	T	C	0.0487078	1006
2	rs34840656	G	A	0.481113	1006
2	rs35661215	A	G	0.481113	1006
2	rs77794341	G	A	0.0427435	1006
2	rs72935675	T	G	0.152087	1006
2	rs17737553	G	A	0.2833	1006
2	rs114677625	C	T	0.0427435	1006
2	rs73073608	A	G	0.0427435	1006
2	rs55778200	G	A	0.589463	1006
2	rs77777081	T	C	0.0248509	1006
2	rs56153748	C	G	0.195825	1006
2	rs13013813	G	A	0.479125	1006
2	rs72935680	T	C	0.152087	1006
2	rs10177585	A	G	0.520875	1006
2	rs10201265	C	T	0.7167	1006
2	rs10201572	G	C	0.129225	1006
2	rs114552551	T	C	0.0337972	1006
2	rs10204060	C	T	0.520875	1006
2	rs72935686	A	C	0.0109344	1006
2	rs12622440	G	A	0.2833	1006
2	rs12612958	T	A	0.282306	1006
2	rs115600173	C	T	0.026839	1006
2	rs13402780	A	G	0.393638	1006
2	rs189641971	C	A	0.0129225	1006
2	rs59333562	C	T	0.479125	1006
2	rs10439342	T	C	0.394632	1006
2	rs115881937	G	T	0.0427435	1006
2	rs1116467	T	C	0.321074	1006
2	rs10439343	T	C	0.394632	1006
2	rs13430611	T	A	0.321074	1006
2	rs13391698	A	G	0.321074	1006
2	rs78147905	C	T	0.126243	1006
2	rs6745824	A	G	0.605368	1006
2	rs4673579	A	G	0.605368	1006
2	rs4673580	C	A	0.605368	1006
2	rs183066744	G	T	0.0109344	1006
2	rs4673581	G	A	0.126243	1006
2	rs57066439	A	G	0.321074	1006
2	rs2164707	C	T	0.394632	1006
2	rs115728688	C	T	0.0178926	1006
2	rs62179779	T	C	0.284294	1006
2	rs2164708	C	T	0.00795229	1006
2	rs2371127	C	T	0.394632	1006
2	rs35597908	T	G	0.605368	1006
2	rs67284966	A	G	0.321074	1006
2	rs11681093	A	G	0.2833	1006
2	rs115604838	C	T	0.0298211	1006
2	rs2887949	C	A	0.284294	1006
2	rs59214701	T	C	0.194831	1006
2	rs1837054	T	C	0.715706	1006
2	rs1595322	C	A	0.126243	1006
2	rs6726901	G	A	0.715706	1006
2	rs6744625	T	C	0.284294	1006
2	rs12478781	C	T	0.397614	1006
2	rs66685355	T	G	0.321074	1006
2	rs13009135	T	C	0.2833	1006
2	rs7594167	T	C	0.520875	1006
2	rs55634207	T	C	0.194831	1006
2	rs10210622	G	A	0.126243	1006
2	rs1837055	C	T	0.715706	1006
2	rs10166020	C	T	0.393638	1006
2	rs35259140	G	A	0.2833	1006
2	rs114732295	T	G	0.0258449	1006
2	rs115379060	T	G	0.0318091	1006
2	rs10170004	G	A	0.804175	1006
2	rs13413538	A	G	0.321074	1006
2	rs73073627	G	C	0.0427435	1006
2	rs13404657	T	A	0.322068	1006
2	rs1837137	T	C	0.126243	1006
2	rs55997007	T	G	0.194831	1006
2	rs56313456	G	T	0.194831	1006
2	rs1816649	T	G	0.321074	1006
2	rs12614668	C	A	0.678926	1006
2	rs72937616	A	C	0.194831	1006
2	rs9677922	G	C	0.805169	1006
2	rs11901164	A	C	0.32008	1006
2	rs67557079	A	G	0.193837	1006
2	rs13013863	T	C	0.395626	1006
2	rs73073631	G	T	0.321074	1006
2	rs10191921	A	G	0.126243	1006
2	rs11885348	G	A	0.126243	1006
2	rs72937623	C	T	0.193837	1006
2	rs114735207	G	A	0.0417495	1006
2	rs72937630	T	C	0.150099	1006
2	rs67388675	A	G	0.193837	1006
2	rs13008825	C	G	0.678926	1006
2	rs13393922	G	A	0.168986	1006
2	rs6745255	G	A	0.677932	1006
2	rs111744053	G	C	0.0417495	1006
2	rs72941610	G	A	0.151093	1006
2	rs61290059	T	C	0.193837	1006
2	rs76193952	C	T	0.0178926	1006
2	rs1344905	G	A	0.126243	1006
2	rs2887950	G	A	0.715706	1006
2	rs1816651	T	C	0.715706	1006
2	rs72941619	C	T	0.15507	1006
2	rs79925990	C	G	0.0159046	1006
2	rs12987654	A	G	0.0119284	1006
2	rs149111411	G	T	0.0168986	1006
2	rs10192527	G	C	0.590457	1006
2	rs36018701	T	C	0.2833	1006
2	rs59880367	C	A	0.0417495	1006
2	rs59537038	C	T	0.0407555	1006
2	rs76901808	C	T	0.251491	1006
2	rs6435604	G	A	0.126243	1006
2	rs57148045	C	T	0.148111	1006
2	rs11683081	G	C	0.394632	1006
2	rs113872838	A	G	0.0198807	1006
2	rs2164839	T	C	0.712724	1006
2	rs13407023	C	T	0.126243	1006
2	rs13407791	G	A	0.170974	1006
2	rs74558500	T	A	0.0417495	1006
2	rs1437912	T	C	0.712724	1006
2	rs62179787	G	A	0.0198807	1006
2	rs6714948	G	C	0.713718	1006
2	rs60298764	G	A	0.0427435	1006
2	rs13392643	A	G	0.543738	1006
2	rs10176880	A	G	0.713718	1006
2	rs72941629	T	C	0.125249	1006
2	rs72941630	C	T	0.148111	1006
2	rs72941631	A	C	0.0606362	1006
2	rs72941633	C	T	0.125249	1006
2	rs12477134	G	C	0.286282	1006
2	rs73073657	G	A	0.287276	1006
2	rs2371128	G	T	0.587475	1006
2	rs62179805	T	G	0.286282	1006
2	rs73073659	A	G	0.0427435	1006
2	rs11679051	T	C	0.251491	1006
2	rs11679168	T	A	0.286282	1006
2	rs77216212	A	C	0.0188867	1006
2	rs115115761	A	G	0.0427435	1006
2	rs72941636	T	C	0.126243	1006
2	rs1347712	G	T	0.587475	1006
2	rs1347711	T	G	0.873757	1006
2	rs6435605	A	G	0.587475	1006
2	rs6713384	C	A	0.587475	1006
2	rs6713683	G	A	0.587475	1006
2	rs6713757	C	T	0.587475	1006
2	rs6714230	G	C	0.587475	1006
2	rs6714020	C	T	0.587475	1006
2	rs13430830	T	A	0.587475	1006
2	rs12694220	G	A	0.395626	1006
2	rs12694221	T	A	0.586481	1006
2	rs12694222	A	G	0.544732	1006
2	rs12694223	T	C	0.543738	1006
2	rs12694224	G	C	0.587475	1006
2	rs34006594	A	C	0.286282	1006
2	rs2371168	A	G	0.587475	1006
2	rs5016807	A	T	0.713718	1006
2	rs10153557	T	G	0.587475	1006
2	rs6750533	A	G	0.714712	1006
2	rs6750534	A	C	0.714712	1006
2	rs6722337	G	C	0.714712	1006
2	rs6750898	A	T	0.713718	1006
2	rs72941646	A	G	0.0606362	1006
2	rs141654690	G	C	0.0427435	1006
2	rs6725545	C	T	0.713718	1006
2	rs6754172	A	G	0.588469	1006
2	rs6435606	A	G	0.713718	1006
2	rs72941653	A	G	0.126243	1006
2	rs6435607	T	A	0.713718	1006
2	rs2118464	G	A	0.026839	1006
2	rs4673585	C	T	0.717694	1006
2	rs4673586	G	T	0.717694	1006
2	rs6745494	T	C	0.717694	1006
2	rs6730790	G	A	0.646123	1006
2	rs35007377	T	C	0.284294	1006
2	rs35601865	G	A	0.0188867	1006
2	rs79074569	A	G	0.0675944	1006
2	rs1370614	T	C	0.715706	1006
2	rs1370617	G	T	0.715706	1006
2	rs10432525	C	T	0.715706	1006
2	rs1437933	T	C	0.7167	1006
2	rs4277463	C	A	0.7167	1006
2	rs4508538	T	G	0.7167	1006
2	rs1344912	A	T	0.715706	1006
2	rs73073675	A	G	0.0427435	1006
2	rs4577227	G	A	0.715706	1006
2	rs4422100	T	C	0.7167	1006
2	rs4271704	T	G	0.645129	1006
2	rs4591289	T	C	0.715706	1006
2	rs2164840	A	G	0.657058	1006
2	rs6435608	A	C	0.715706	1006
2	rs1344906	A	C	0.714712	1006
2	rs12475356	A	T	0.0586481	1006
2	rs6435609	G	A	0.715706	1006
2	rs4672606	A	T	0.717694	1006
2	rs4673587	T	C	0.625249	1006
2	rs11900842	A	G	0.0705765	1006
2	rs4672607	G	T	0.0367793	1006
2	rs4673588	T	A	0.622266	1006
2	rs4673589	G	A	0.622266	1006
2	rs35647425	G	T	0.2833	1006
2	rs57547487	C	T	0.295229	1006
2	rs10177360	T	A	0.622266	1006
2	rs12463546	G	A	0.0367793	1006
2	rs10932369	G	A	0.622266	1006
2	rs72941686	A	G	0.0646123	1006
2	rs2371169	C	T	0.62326	1006
2	rs1866196	T	G	0.7167	1006
2	rs1370613	A	G	0.7167	1006
2	rs1370612	G	C	0.717694	1006
2	rs140716651	T	C	0.0427435	1006
2	rs1370611	T	A	0.717694	1006
2	rs6716813	C	G	0.7167	1006
2	rs10168717	C	A	0.7167	1006
2	rs34684280	G	C	0.2833	1006
2	rs6720898	G	A	0.7167	1006
2	rs6720925	G	A	0.7167	1006
2	rs12105447	A	C	0.718688	1006
2	rs12105448	A	G	0.718688	1006
2	rs12105101	T	A	0.718688	1006
2	rs80264739	A	G	0.0367793	1006
2	rs62178182	T	C	0.7167	1006
2	rs72941695	T	C	0.0944334	1006
2	rs62178183	C	G	0.622266	1006
2	rs75851588	G	A	0.0377734	1006
2	rs78669958	G	A	0.0367793	1006
2	rs7572040	C	T	0.622266	1006
2	rs7575042	G	A	0.62326	1006
2	rs7588890	T	G	0.394632	1006
2	rs4673591	A	T	0.0805169	1006
2	rs4673592	G	C	0.0805169	1006
2	rs72943404	A	G	0.0705765	1006
2	rs4673593	G	A	0.0805169	1006
2	rs13015726	G	A	0.2833	1006
2	rs142785456	A	G	0.0248509	1006
2	rs59871753	A	G	0.0805169	1006
2	rs57962173	T	C	0.0805169	1006
2	rs59202676	A	G	0.0805169	1006
2	rs4356605	T	C	0.919483	1006
2	rs1344910	T	A	0.392644	1006
2	rs74965763	A	T	0.0884692	1006
2	rs73075664	A	G	0.0884692	1006
2	rs4673594	C	G	0.0447316	1006
2	rs1866195	A	G	0.110338	1006
2	rs140190220	T	A	0.0109344	1006
2	rs58740402	T	G	0.180915	1006
2	rs1866194	C	T	0.0427435	1006
2	rs1866193	C	T	0.0427435	1006
2	rs16845473	C	A	0.0705765	1006
2	rs4673595	G	A	0.208748	1006
2	rs72943410	T	A	0.0139165	1006
2	rs17799854	C	T	0.393638	1006
2	rs16845480	G	A	0.0705765	1006
2	rs16845481	C	T	0.0705765	1006
2	rs16845482	T	C	0.0705765	1006
2	rs16845485	G	C	0.11332	1006
2	rs4673596	G	C	0.208748	1006
2	rs115765069	T	C	0.026839	1006
2	rs10191856	C	T	0.392644	1006
2	rs13412251	G	T	0.393638	1006
2	rs78367421	G	A	0.0427435	1006
2	rs1437928	T	A	0.664016	1006
2	rs147783428	G	C	0.00994036	1006
2	rs77824034	A	G	0.0437376	1006
2	rs1437927	A	G	0.664016	1006
2	rs1437926	G	T	0.0705765	1006
2	rs56918176	T	C	0.0626243	1006
2	rs73075667	G	A	0.0437376	1006
2	rs73075670	C	G	0.0437376	1006
2	rs73075672	T	C	0.0437376	1006
2	rs35795112	C	A	0.222664	1006
2	rs12694226	G	T	0.336978	1006
2	rs7588980	C	G	0.0447316	1006
2	rs62178186	G	A	0.0337972	1006
2	rs7603131	T	C	0.0447316	1006
2	rs13035922	G	T	0.222664	1006
2	rs1437925	A	G	0.0695825	1006
2	rs6759447	T	A	0.0695825	1006
2	rs6744685	G	C	0.0695825	1006
2	rs16845514	G	A	0.141153	1006
2	rs1370606	G	A	0.254473	1006
2	rs56848867	A	G	0.0417495	1006
2	rs10197627	G	C	0.0705765	1006
2	rs10197471	C	T	0.0695825	1006
2	rs1370604	C	T	0.747515	1006
2	rs11884117	T	C	0.0695825	1006
2	rs9917220	A	G	0.205765	1006
2	rs6732090	A	G	0.0695825	1006
2	rs4016603	G	A	0.250497	1006
2	rs62178187	G	A	0.0318091	1006
2	rs1595417	T	G	0.0695825	1006
2	rs10186998	A	G	0.0695825	1006
2	rs58743911	T	C	0.0447316	1006
2	rs12694227	A	G	0.519881	1006
2	rs77224808	C	G	0.141153	1006
2	rs62178189	C	T	0.0596421	1006
2	rs113587048	G	A	0.0427435	1006
2	rs71422732	C	T	0.222664	1006
2	rs1437922	G	T	0.0695825	1006
2	rs56291226	C	T	0.0238569	1006
2	rs1821870	T	A	0.0695825	1006
2	rs1583631	A	C	0.707753	1006
2	rs1583630	T	C	0.0695825	1006
2	rs146396923	A	C	0.0188867	1006
2	rs78144753	G	A	0.0427435	1006
2	rs6734844	A	G	0.0695825	1006
2	rs73075688	A	G	0.0447316	1006
2	rs16845538	G	T	0.0705765	1006
2	rs11888574	T	A	0.0695825	1006
2	rs59876684	A	G	0.0447316	1006
2	rs1437914	T	C	0.776342	1006
2	rs6713493	C	T	0.10338	1006
2	rs73075695	T	G	0.0447316	1006
2	rs4673598	C	T	0.10338	1006
2	rs10166030	C	T	0.602386	1006
2	rs17800431	C	A	0.0427435	1006
2	rs62178190	A	T	0.0616302	1006
2	rs17738493	A	G	0.114314	1006
2	rs12466101	G	A	0.206759	1006
2	rs3910518	G	A	0.732604	1006
2	rs138553406	C	T	0.0129225	1006
2	rs12620896	A	G	0.250497	1006
2	rs10188775	T	C	0.395626	1006
2	rs72943455	G	A	0.0695825	1006
2	rs13398086	G	A	0.0705765	1006
2	rs4673601	C	T	0.845924	1006
2	rs13398354	C	G	0.398608	1006
2	rs11901007	A	G	0.0695825	1006
2	rs58406453	G	T	0.0427435	1006
2	rs2043790	G	A	0.799205	1006
2	rs73077605	G	A	0.0427435	1006
2	rs10192226	A	C	0.200795	1006
2	rs57962753	G	A	0.260437	1006
2	rs114163373	A	G	0.0308151	1006
2	rs55723495	G	A	0.0377734	1006
2	rs115198190	A	G	0.0218688	1006
2	rs73077609	T	C	0.0427435	1006
2	rs150841435	C	T	0.0705765	1006
2	rs113136830	C	T	0.0427435	1006
2	rs11900493	A	G	0.11332	1006
2	rs73077621	C	T	0.0427435	1006
2	rs7609319	A	G	0.872763	1006
2	rs7596986	T	A	0.360835	1006
2	rs78760630	A	G	0.0576541	1006
2	rs10197491	T	G	0.114314	1006
2	rs12478428	A	G	0.2833	1006
2	rs75512360	G	C	0.0695825	1006
2	rs7563692	A	G	0.0705765	1006
2	rs57345885	G	C	0.0437376	1006
2	rs35329394	C	A	0.100398	1006
2	rs57129948	T	C	0.115308	1006
2	rs4672608	G	A	0.754473	1006
2	rs35607445	C	T	0.0109344	1006
2	rs10497937	C	T	0.101392	1006
2	rs73077625	T	G	0.0427435	1006
2	rs68008818	C	A	0.114314	1006
2	rs73077628	C	T	0.0427435	1006
2	rs7608361	A	T	0.114314	1006
2	rs6435610	C	T	0.900596	1006
2	rs6706396	A	G	0.0328032	1006
2	rs62178211	C	T	0.0606362	1006
2	rs13416531	T	G	0.0705765	1006
2	rs1370608	C	T	0.872763	1006
2	rs1370609	C	T	0.759443	1006
2	rs12992434	G	A	0.0994036	1006
2	rs9288428	G	T	0.0695825	1006
2	rs1465827	C	T	0.900596	1006
2	rs72943481	A	G	0.0606362	1006
2	rs73077635	G	C	0.0437376	1006
2	rs71422736	C	T	0.0994036	1006
2	rs6755362	C	T	0.0427435	1006
2	rs73985182	A	C	0.0228628	1006
2	rs75448257	G	A	0.0447316	1006
2	rs6720902	T	G	0.404573	1006
2	rs72943483	G	T	0.11332	1006
2	rs12611962	A	T	0.786282	1006
2	rs59807835	C	T	0.0427435	1006
2	rs10200287	G	A	0.395626	1006
2	rs115857230	T	C	0.0218688	1006
2	rs115535803	T	G	0.0477137	1006
2	rs1465828	C	T	0.831014	1006
2	rs56898696	A	G	0.0427435	1006
2	rs57023320	C	G	0.0427435	1006
2	rs10497936	C	G	0.126243	1006
2	rs12479008	G	C	0.362823	1006
2	rs9808372	C	T	0.395626	1006
2	rs4673602	T	C	0.260437	1006
2	rs11888310	A	G	0.0695825	1006
2	rs12620783	C	A	0.0994036	1006
2	rs6732540	T	C	0.39662	1006
2	rs16845672	G	A	0.0994036	1006
2	rs16845674	G	A	0.0994036	1006
2	rs72943499	G	A	0.261431	1006
2	rs72943501	A	T	0.261431	1006
2	rs2371172	A	C	0.476143	1006
2	rs112399173	G	C	0.0129225	1006
2	rs35375830	T	C	0.361829	1006
2	rs62178222	G	A	0.0616302	1006
2	rs35085360	A	G	0.128231	1006
2	rs750576	A	G	0.34493	1006
2	rs2014634	C	A	0.126243	1006
2	rs4123215	A	C	0.0705765	1006
2	rs11897492	A	G	0.0695825	1006
2	rs62178223	G	A	0.0616302	1006
2	rs1437919	G	A	0.212724	1006
2	rs1437918	T	G	0.0705765	1006
2	rs13385318	G	T	0.0695825	1006
2	rs12612185	C	T	0.127237	1006
2	rs1437917	G	A	0.533797	1006
2	rs16845716	G	A	0.126243	1006
2	rs6740042	C	A	0.0695825	1006
2	rs188363168	G	A	0.0218688	1006
2	rs115778887	A	G	0.0159046	1006
2	rs75194277	A	G	0.0218688	1006
2	rs74903535	A	G	0.0168986	1006
2	rs13413197	T	G	0.306163	1006
2	rs1437916	T	G	0.128231	1006
2	rs62178224	C	T	0.0178926	1006
2	rs114495094	G	A	0.0318091	1006
2	rs60176062	C	A	0.027833	1006
2	rs13428730	A	G	0.447316	1006
2	rs138881466	C	T	0.00894632	1006
2	rs71422737	A	G	0.127237	1006
2	rs149060582	G	C	0.0168986	1006
2	rs141425981	G	A	0.0616302	1006
2	rs13402333	C	T	0.0616302	1006
2	rs13025739	C	T	0.127237	1006
2	rs17742513	T	C	0.44831	1006
2	rs17742537	T	C	0.0636183	1006
2	rs10497935	G	C	0.055666	1006
2	rs115125175	G	C	0.0178926	1006
2	rs12990542	A	T	0.127237	1006
2	rs189496383	A	C	0.00894632	1006
2	rs12991439	G	T	0.251491	1006
2	rs1898565	T	C	0.747515	1006
2	rs16845743	A	G	0.126243	1006
2	rs55943938	T	G	0.364811	1006
2	rs114854860	G	A	0.0178926	1006
2	rs13420410	G	A	0.446322	1006
2	rs145648194	C	G	0.0178926	1006
2	rs114719433	A	G	0.0228628	1006
2	rs62178231	G	C	0.0347913	1006
2	rs190406634	G	T	0.00497018	1006
2	rs111715418	C	T	0.00894632	1006
2	rs62178251	A	G	0.171968	1006
2	rs75166490	C	A	0.0497018	1006
2	rs28875800	T	C	0.859841	1006
2	rs143161969	A	G	0.0139165	1006
2	rs4673604	T	C	0.353877	1006
2	rs12623753	G	A	0.425447	1006
2	rs12623814	C	A	0.620278	1006
2	rs113282992	C	T	0.0646123	1006
2	rs62178252	G	A	0.114314	1006
2	rs138501564	T	C	0.0139165	1006
2	rs73079632	C	G	0.00994036	1006
2	rs75630000	G	A	0.0457256	1006
2	rs35840909	T	C	0.237575	1006
2	rs59557467	C	T	0.126243	1006
2	rs13035575	T	C	0.883698	1006
2	rs62178254	G	C	0.424453	1006
2	rs112042208	T	C	0.00994036	1006
2	rs75339535	C	G	0.424453	1006
2	rs10179061	A	T	0.0695825	1006
2	rs62178255	A	G	0.434394	1006
2	rs13401021	A	T	0.0616302	1006
2	rs72945537	C	A	0.236581	1006
2	rs57579472	A	G	0.236581	1006
2	rs10460327	C	T	0.245527	1006
2	rs10460328	G	A	0.245527	1006
2	rs139989436	T	C	0.0168986	1006
2	rs7596672	T	G	0.887674	1006
2	rs151329555	A	G	0.0208748	1006
2	rs10497934	G	C	0.00894632	1006
2	rs10171472	G	A	0.494036	1006
2	rs17691926	A	G	0.431412	1006
2	rs10183762	T	C	0.49503	1006
2	rs143589466	G	A	0.0139165	1006
2	rs10171524	C	T	0.494036	1006
2	rs10171596	C	T	0.494036	1006
2	rs4619539	A	G	0.49503	1006
2	rs73079638	T	C	0.0109344	1006
2	rs114095619	C	T	0.0397614	1006
2	rs9636331	A	G	0.526839	1006
2	rs4581837	C	G	0.883698	1006
2	rs4441402	G	T	0.496024	1006
2	rs77710538	T	C	0.247515	1006
2	rs4442936	G	A	0.741551	1006
2	rs4611590	A	C	0.527833	1006
2	rs4566308	C	G	0.671968	1006
2	rs13432477	C	A	0.0695825	1006
2	rs150299670	A	T	0.00894632	1006
2	rs10497933	G	A	0.208748	1006
2	rs13385562	G	A	0.140159	1006
2	rs13385372	C	A	0.140159	1006
2	rs114523937	A	T	0.0178926	1006
2	rs72945560	G	A	0.209742	1006
2	rs73079644	C	G	0.00894632	1006
2	rs73079646	G	A	0.00894632	1006
2	rs35021689	C	G	0.21173	1006
2	rs6720402	G	C	0.733598	1006
2	rs10174026	G	T	0.521869	1006
2	rs6723532	G	A	0.520875	1006
2	rs10186496	T	C	0.142147	1006
2	rs73079648	A	G	0.00894632	1006
2	rs13393076	G	A	0.521869	1006
2	rs6752795	A	G	0.212724	1006
2	rs150351617	A	G	0.00894632	1006
2	rs4597455	C	T	0.884692	1006
2	rs4471829	G	T	0.520875	1006
2	rs4380169	T	C	0.522863	1006
2	rs4287713	G	A	0.521869	1006
2	rs146139097	C	T	0.00894632	1006
2	rs4449072	T	C	0.87674	1006
2	rs4449073	G	C	0.49006	1006
2	rs4608461	C	A	0.875746	1006
2	rs7599399	T	C	0.491054	1006
2	rs73079649	A	G	0.00994036	1006
2	rs6435616	G	A	0.491054	1006
2	rs4233982	T	A	0.885686	1006
2	rs12992133	A	G	0.238569	1006
2	rs62178259	T	G	0.49503	1006
2	rs4270293	T	G	0.885686	1006
2	rs4571003	T	C	0.143141	1006
2	rs12472803	T	G	0.0139165	1006
2	rs12615606	C	T	0.494036	1006
2	rs12618997	T	C	0.144135	1006
2	rs34719525	G	A	0.236581	1006
2	rs13402076	G	A	0.49503	1006
2	rs6435617	C	G	0.0616302	1006
2	rs10183528	C	G	0.0666004	1006
2	rs13031691	C	T	0.236581	1006
2	rs7560981	A	T	0.494036	1006
2	rs7601600	T	A	0.884692	1006
2	rs35890165	G	A	0.245527	1006
2	rs148395822	T	C	0.0129225	1006
2	rs78332378	A	G	0.0397614	1006
2	rs74430433	T	C	0.00894632	1006
2	rs13409898	C	T	0.0675944	1006
2	rs58080990	G	A	0.00894632	1006
2	rs16845824	A	T	0.237575	1006
2	rs78617819	G	T	0.0596421	1006
2	rs6435618	T	C	0.885686	1006
2	rs7595864	G	A	0.49503	1006
2	rs10169723	A	C	0.152087	1006
2	rs4591290	G	T	0.141153	1006
2	rs10196458	G	A	0.883698	1006
2	rs73079657	T	A	0.00894632	1006
2	rs17692499	G	A	0.0198807	1006
2	rs143907457	T	C	0.0168986	1006
2	rs4632271	T	C	0.885686	1006
2	rs4462737	A	G	0.143141	1006
2	rs74611387	C	T	0.0218688	1006
2	rs6758595	C	T	0.49503	1006
2	rs35413623	A	G	0.142147	1006
2	rs6758830	C	T	0.883698	1006
2	rs73079661	C	A	0.00894632	1006
2	rs7557116	C	T	0.883698	1006
2	rs17692625	A	G	0.0864811	1006
2	rs4673607	G	A	0.883698	1006
2	rs10209471	C	A	0.73161	1006
2	rs62180060	A	C	0.0178926	1006
2	rs12694229	C	T	0.884692	1006
2	rs12694230	T	C	0.143141	1006
2	rs13389611	A	C	0.143141	1006
2	rs4076828	G	T	0.73161	1006
2	rs4387721	C	A	0.883698	1006
2	rs13419011	G	A	0.150099	1006
2	rs13432611	T	A	0.150099	1006
2	rs13432618	T	A	0.150099	1006
2	rs138590056	T	C	0.00497018	1006
2	rs10199316	C	G	0.883698	1006
2	rs7605116	C	A	0.733598	1006
2	rs79633228	G	A	0.0596421	1006
2	rs4550605	T	C	0.733598	1006
2	rs7606138	G	A	0.732604	1006
2	rs10497932	T	C	0.238569	1006
2	rs138123788	T	G	0.0328032	1006
2	rs17692845	T	A	0.426441	1006
2	rs12694231	T	C	0.39165	1006
2	rs75319436	C	T	0.0536779	1006
2	rs35085371	A	G	0.239563	1006
2	rs13007747	T	C	0.39165	1006
2	rs10164427	C	A	0.0596421	1006
2	rs74391031	G	A	0.0218688	1006
2	rs62180061	G	A	0.147117	1006
2	rs1836732	C	T	0.142147	1006
2	rs4330051	T	C	0.152087	1006
2	rs1595063	A	G	0.921471	1006
2	rs10195210	A	G	0.143141	1006
2	rs12619699	A	G	0.152087	1006
2	rs1821657	T	A	0.826044	1006
2	rs16845860	A	G	0.00894632	1006
2	rs77465035	C	T	0.0457256	1006
2	rs10175682	G	A	0.142147	1006
2	rs10177915	C	G	0.0159046	1006
2	rs6435619	G	T	0.66501	1006
2	rs6728697	C	A	0.817097	1006
2	rs4672609	G	C	0.664016	1006
2	rs13016173	A	G	0.143141	1006
2	rs73079673	G	A	0.00894632	1006
2	rs1836731	A	G	0.4334	1006
2	rs116046373	G	A	0.0218688	1006
2	rs10190934	A	G	0.153082	1006
2	rs75264162	C	T	0.00894632	1006
2	rs11682624	T	A	0.143141	1006
2	rs769314	A	T	0.141153	1006
2	rs10174227	G	A	0.142147	1006
2	rs6727723	C	G	0.152087	1006
2	rs1836729	C	T	0.432406	1006
2	rs6742814	T	A	0.392644	1006
2	rs116468949	C	T	0.0218688	1006
2	rs1836728	T	G	0.141153	1006
2	rs1836727	G	A	0.142147	1006
2	rs13026752	A	G	0.152087	1006
2	rs7585359	G	A	0.390656	1006
2	rs9288429	A	G	0.257455	1006
2	rs112386482	C	T	0.00894632	1006
2	rs71422738	A	G	0.247515	1006
2	rs13019173	T	C	0.247515	1006
2	rs7569417	A	G	0.258449	1006
2	rs62180092	G	A	0.319085	1006
2	rs6706051	T	C	0.258449	1006
2	rs60791964	G	A	0.00894632	1006
2	rs7607022	A	G	0.00894632	1006
2	rs1992027	G	A	0.246521	1006
2	rs7598021	T	C	0.257455	1006
2	rs184752810	A	G	0.00497018	1006
2	rs140594063	G	A	0.0159046	1006
2	rs34719932	A	G	0.0487078	1006
2	rs1836726	G	A	0.239563	1006
2	rs11685580	C	T	0.247515	1006
2	rs72945591	C	T	0.317097	1006
2	rs1836725	C	G	0.239563	1006
2	rs7608946	T	G	0.247515	1006
2	rs12622547	T	C	0.327038	1006
2	rs73081744	G	A	0.00894632	1006
2	rs1865683	C	T	0.247515	1006
2	rs1865682	C	T	0.499006	1006
2	rs1579598	A	G	0.248509	1006
2	rs1579597	G	A	0.258449	1006
2	rs73081747	T	C	0.00894632	1006
2	rs76456079	A	G	0.0675944	1006
2	rs73081749	A	G	0.00994036	1006
2	rs35668563	T	G	0.241551	1006
2	rs35634324	C	T	0.241551	1006
2	rs35421831	C	T	0.240557	1006
2	rs1836723	G	A	0.246521	1006
2	rs10209497	C	T	0.256461	1006
2	rs1836722	T	C	0.240557	1006
2	rs61028848	G	A	0.242545	1006
2	rs76945143	T	C	0.00894632	1006
2	rs34289887	A	G	0.241551	1006
2	rs12621724	A	G	0.245527	1006
2	rs34535045	G	T	0.241551	1006
2	rs6707202	T	C	0.328032	1006
2	rs12621778	A	G	0.255467	1006
2	rs73081754	A	G	0.00994036	1006
2	rs4511663	T	C	0.579523	1006
2	rs13430690	A	G	0.831014	1006
2	rs191733059	G	T	0.0208748	1006
2	rs78126988	G	A	0.0218688	1006
2	rs12694232	T	C	0.845924	1006
2	rs78950197	C	G	0.00894632	1006
2	rs76915118	G	A	0.0129225	1006
2	rs36080736	C	T	0.16998	1006
2	rs116349694	C	A	0.028827	1006
2	rs139994203	C	T	0.0139165	1006
2	rs4673608	G	A	0.222664	1006
2	rs11694182	T	G	0.237575	1006
2	rs7563593	G	C	0.642147	1006
2	rs7563594	G	A	0.622266	1006
2	rs182386756	A	G	0.0328032	1006
2	rs10804193	A	G	0.298211	1006
2	rs1836733	C	T	0.642147	1006
2	rs12614288	A	C	0.101392	1006
2	rs13015581	A	G	0.281312	1006
2	rs11884737	T	C	0.317097	1006
2	rs62180093	G	A	0.0964215	1006
2	rs62180094	G	A	0.0964215	1006
2	rs112064196	A	T	0.0198807	1006
2	rs1821662	A	G	0.347913	1006
2	rs10932371	A	G	0.66998	1006
2	rs12469357	A	G	0.0337972	1006
2	rs10804194	C	T	0.33996	1006
2	rs1595068	T	C	0.338966	1006
2	rs114625638	A	C	0.0149105	1006
2	rs76746540	C	A	0.0159046	1006
2	rs7562566	G	A	0.626243	1006
2	rs7562574	G	A	0.642147	1006
2	rs71350745	G	A	0.281312	1006
2	rs115855004	C	T	0.0159046	1006
2	rs62180095	A	G	0.0139165	1006
2	rs113208064	A	T	0.0188867	1006
2	rs10210752	T	C	0.61829	1006
2	rs7566827	C	T	0.651093	1006
2	rs113471824	T	C	0.0188867	1006
2	rs11900018	C	G	0.624254	1006
2	rs11900094	G	A	0.641153	1006
2	rs55687168	G	T	0.342942	1006
2	rs16845916	T	A	0.342942	1006
2	rs16845918	C	T	0.0168986	1006
2	rs16845921	T	C	0.0984095	1006
2	rs76879028	A	G	0.0198807	1006
2	rs79473729	T	G	0.0188867	1006
2	rs7578085	G	C	0.631213	1006
2	rs7592118	T	C	0.666004	1006
2	rs1836748	G	T	0.955268	1006
2	rs1836747	T	C	0.648111	1006
2	rs4672610	A	G	0.666004	1006
2	rs113497803	C	T	0.0198807	1006
2	rs4672611	A	G	0.275348	1006
2	rs13385902	G	C	0.117296	1006
2	rs61031475	T	C	0.0994036	1006
2	rs7603166	T	C	0.351889	1006
2	rs8179762	C	A	0.270378	1006
2	rs1579600	A	G	0.351889	1006
2	rs13007126	A	G	0.292247	1006
2	rs78813060	C	G	0.0159046	1006
2	rs6747894	G	A	0.66004	1006
2	rs4673609	A	G	0.336978	1006
2	rs1836745	C	A	0.648111	1006
2	rs7601731	T	G	0.0178926	1006
2	rs76595551	A	G	0.0119284	1006
2	rs74738757	T	A	0.0178926	1006
2	rs6738982	G	A	0.353877	1006
2	rs116675889	A	G	0.0427435	1006
2	rs1836744	C	T	0.599404	1006
2	rs72947621	A	T	0.296223	1006
2	rs116046635	T	C	0.0159046	1006
2	rs1836743	C	T	0.617296	1006
2	rs13018246	C	G	0.294235	1006
2	rs12468497	C	T	0.238569	1006
2	rs7599288	G	A	0.621272	1006
2	rs113605578	C	G	0.133201	1006
2	rs150975450	C	T	0.0248509	1006
2	rs150416243	A	C	0.0198807	1006
2	rs1836742	T	C	0.627237	1006
2	rs78208734	G	T	0.0924453	1006
2	rs1836741	G	A	0.627237	1006
2	rs10932372	G	A	0.292247	1006
2	rs6435621	A	T	0.0178926	1006
2	rs10210294	A	C	0.0159046	1006
2	rs79073562	G	C	0.0238569	1006
2	rs17744573	A	G	0.0675944	1006
2	rs62180104	C	G	0.34493	1006
2	rs1821661	T	A	0.0854871	1006
2	rs1595067	T	C	0.28827	1006
2	rs2033644	T	G	0.260437	1006
2	rs2033643	C	A	0.261431	1006
2	rs16845944	T	C	0.0854871	1006
2	rs1836737	A	G	0.364811	1006
2	rs139218028	A	G	0.0139165	1006
2	rs114032581	C	A	0.0168986	1006
2	rs80344950	G	A	0.0705765	1006
2	rs1583483	T	C	0.645129	1006
2	rs7559343	C	T	0.363817	1006
2	rs12472934	C	G	0.261431	1006
2	rs11901831	T	C	0.106362	1006
2	rs6727172	T	C	0.60835	1006
2	rs80097694	A	G	0.0447316	1006
2	rs56172792	C	A	0.0119284	1006
2	rs6712652	G	A	0.241551	1006
2	rs58735954	A	G	0.100398	1006
2	rs115053792	G	A	0.0248509	1006
2	rs11888548	A	G	0.100398	1006
2	rs7571041	G	A	0.083499	1006
2	rs7571245	G	A	0.592445	1006
2	rs12992745	T	C	0.263419	1006
2	rs2371261	C	T	0.321074	1006
2	rs112331273	T	C	0.264414	1006
2	rs10427172	T	C	0.0934394	1006
2	rs73083810	A	G	0.0994036	1006
2	rs60254210	C	T	0.0805169	1006
2	rs60598560	A	C	0.27833	1006
2	rs72947639	T	C	0.0129225	1006
2	rs72947641	A	T	0.0119284	1006
2	rs73083812	C	T	0.0129225	1006
2	rs4673610	T	C	0.651093	1006
2	rs146010465	A	G	0.0168986	1006
2	rs60650708	A	G	0.286282	1006
2	rs66600814	T	C	0.0168986	1006
2	rs2033648	T	A	0.628231	1006
2	rs2371262	G	T	0.361829	1006
2	rs146037748	A	T	0.0218688	1006
2	rs2371263	T	C	0.340954	1006
2	rs1579599	A	G	0.33996	1006
2	rs77593502	A	T	0.0934394	1006
2	rs12992319	G	A	0.26839	1006
2	rs12992904	C	T	0.607356	1006
2	rs62180134	A	T	0.328032	1006
2	rs13025037	T	A	0.607356	1006
2	rs62180135	A	T	0.328032	1006
2	rs1971803	A	G	0.33996	1006
2	rs1971802	G	A	0.333996	1006
2	rs1821659	T	C	0.265408	1006
2	rs1821658	C	G	0.270378	1006
2	rs1836735	G	A	0.328032	1006
2	rs1836734	C	A	0.328032	1006
2	rs2887992	G	C	0.322068	1006
2	rs1971801	T	C	0.346918	1006
2	rs1595066	C	T	0.338966	1006
2	rs11895168	A	C	0.604374	1006
2	rs7565960	G	A	0.244533	1006
2	rs1595065	G	A	0.616302	1006
2	rs1595064	G	C	0.357853	1006
2	rs16845990	T	C	0.357853	1006
2	rs1972820	G	A	0.602386	1006
2	rs13003941	G	T	0.297217	1006
2	rs10932374	G	A	0.262425	1006
2	rs17744862	A	G	0.0884692	1006
2	rs12467225	C	T	0.287276	1006
2	rs115993927	T	A	0.0139165	1006
2	rs12471583	T	C	0.295229	1006
2	rs1836724	G	A	0.600398	1006
2	rs12475523	A	G	0.61332	1006
2	rs4672612	A	G	0.61332	1006
2	rs3748960	C	T	0.952286	1006
2	rs75565990	C	T	0.0159046	1006
2	rs3791682	T	C	0.302187	1006
2	rs10048757	G	A	0.605368	1006
2	rs113588189	C	T	0.0208748	1006
2	rs16846013	G	A	0.202783	1006
2	rs1816533	G	A	0.599404	1006
2	rs1595062	A	G	0.640159	1006
2	rs3748962	T	C	0.299205	1006
2	rs62180137	C	T	0.0755467	1006
2	rs1836721	A	T	0.135189	1006
2	rs934607	G	A	0.562624	1006
2	rs74488776	G	A	0.0149105	1006
2	rs934606	C	T	0.292247	1006
2	rs28515959	G	T	0.0208748	1006
2	rs113110221	G	A	0.0357853	1006
2	rs112835934	C	T	0.0159046	1006
2	rs1821656	G	T	0.611332	1006
2	rs77063651	T	C	0.0178926	1006
2	rs72947685	A	G	0.0149105	1006
2	rs12619707	G	C	0.0298211	1006
2	rs6749560	C	T	0.263419	1006
2	rs139118507	C	A	0.00695825	1006
2	rs1865681	A	G	0.491054	1006
2	rs3791686	T	C	0.324056	1006
2	rs3791687	A	T	0.237575	1006
2	rs1836720	C	G	0.331014	1006
2	rs3791689	C	T	0.54672	1006
2	rs1836719	A	G	0.306163	1006
2	rs34723916	C	T	0.0208748	1006
2	rs193259024	C	T	0.0139165	1006
2	rs2076818	C	T	0.930417	1006
2	rs16846048	G	C	0.275348	1006
2	rs13014117	G	T	0.559642	1006
2	rs12990779	T	A	0.303181	1006
2	rs6728196	A	T	0.577535	1006
2	rs16846049	T	C	0.270378	1006
2	rs3791691	C	T	0.236581	1006
2	rs3791692	G	A	0.559642	1006
2	rs4673613	T	C	0.294235	1006
2	rs4673614	A	T	0.284294	1006
2	rs7585000	A	C	0.275348	1006
2	rs4673615	C	T	0.54175	1006
2	rs12992515	A	C	0.262425	1006
2	rs12998535	C	T	0.248509	1006
2	rs1816532	A	C	0.262425	1006
2	rs148930061	C	G	0.00795229	1006
2	rs3791695	G	C	0.277336	1006
2	rs3791696	T	C	0.259443	1006
2	rs13431425	C	A	0.27833	1006
2	rs6710253	C	T	0.573559	1006
2	rs3791697	G	A	0.300199	1006
2	rs112122313	G	T	0.0864811	1006
2	rs76071509	C	A	0.0417495	1006
2	rs3791699	G	A	0.249503	1006
2	rs3828242	A	G	0.265408	1006
2	rs3791700	A	G	0.258449	1006
2	rs3791701	C	T	0.281312	1006
2	rs141751863	C	T	0.00994036	1006
2	rs112692572	C	T	0.0427435	1006
2	rs57506554	A	G	0.0636183	1006
2	rs3828243	C	A	0.55666	1006
2	rs181108849	G	T	0.0168986	1006
2	rs16846100	C	A	0.263419	1006
2	rs7561756	A	T	0.439364	1006
2	rs7591494	G	A	0.261431	1006
2	rs13409566	G	A	0.402584	1006
2	rs116788398	G	A	0.0248509	1006
2	rs3791702	T	C	0.299205	1006
2	rs4673616	T	G	0.2833	1006
2	rs1992026	G	A	0.0168986	1006
2	rs13030304	C	A	0.189861	1006
2	rs59043430	C	T	0.311133	1006
2	rs11900036	T	A	0.322068	1006
2	rs3791703	C	T	0.331014	1006
2	rs3791704	A	G	0.312127	1006
2	rs2289086	T	C	0.333996	1006
2	rs75004628	G	T	0.0168986	1006
2	rs16846127	G	A	0.301193	1006
2	rs16846128	C	G	0.296223	1006
2	rs3791705	G	A	0.32008	1006
2	rs3791706	T	C	0.302187	1006
2	rs3791707	T	C	0.304175	1006
2	rs3791708	T	A	0.308151	1006
2	rs3791709	A	T	0.284294	1006
2	rs17746271	T	C	0.0506958	1006
2	rs55901919	C	T	0.269384	1006
2	rs16846133	T	C	0.309145	1006
2	rs3791710	T	C	0.200795	1006
2	rs140674726	T	A	0.0139165	1006
2	rs4673617	C	T	0.267396	1006
2	rs143046106	T	A	0.0188867	1006
2	rs1836718	C	G	0.351889	1006
2	rs16846136	C	A	0.270378	1006
2	rs116698218	C	T	0.0198807	1006
2	rs113168128	G	A	0.0198807	1006
2	rs16846140	A	G	0.338966	1006
2	rs1836717	A	G	0.319085	1006
2	rs9288430	A	T	0.465209	1006
2	rs10497944	C	G	0.432406	1006
2	rs6710946	C	T	0.739563	1006
2	rs6435622	G	C	0.297217	1006
2	rs13414946	C	T	0.0377734	1006
2	rs111936316	T	C	0.0208748	1006
2	rs16846161	A	G	0.0864811	1006
2	rs145670222	T	C	0.104374	1006
2	rs112412919	G	C	0.0417495	1006
2	rs13384614	T	A	0.0755467	1006
2	rs73985439	A	C	0.297217	1006
2	rs28576623	T	C	0.054672	1006
2	rs17803087	T	C	0.0178926	1006
2	rs6727581	G	A	0.942346	1006
2	rs6742399	T	C	0.636183	1006
2	rs6435623	G	A	0.942346	1006
2	rs143955880	G	A	0.0337972	1006
2	rs62178762	A	T	0.307157	1006
2	rs6738323	A	G	0.600398	1006
2	rs17803152	T	C	0.0785288	1006
2	rs112849888	T	C	0.027833	1006
2	rs72949628	C	G	0.05666	1006
2	rs2033647	A	G	0.306163	1006
2	rs17803242	G	A	0.0745527	1006
2	rs79230362	G	A	0.027833	1006
2	rs13005841	A	T	0.259443	1006
2	rs7592174	A	G	0.329026	1006
2	rs115206767	T	C	0.0178926	1006
2	rs10165449	T	C	0.409543	1006
2	rs56677591	G	C	0.32505	1006
2	rs13395652	A	G	0.34493	1006
2	rs74718840	A	G	0.0178926	1006
2	rs16825005	G	A	0.270378	1006
2	rs16825008	A	G	0.311133	1006
2	rs10206846	C	G	0.538767	1006
2	rs16846184	C	T	0.0119284	1006
2	rs17803464	A	C	0.0178926	1006
2	rs9808028	T	C	0.449304	1006
2	rs139479636	G	A	0.0168986	1006
2	rs11887237	T	G	0.0308151	1006
2	rs1836715	G	A	0.771372	1006
2	rs60386382	G	T	0.100398	1006
2	rs192079204	T	C	0.00994036	1006
2	rs11676241	G	C	0.393638	1006
2	rs4100599	A	G	0.786282	1006
2	rs115278398	C	G	0.0198807	1006
2	rs1836713	A	T	0.786282	1006
2	rs7605095	T	G	0.213718	1006
2	rs4334429	A	G	0.786282	1006
2	rs1595061	G	T	0.786282	1006
2	rs17747141	C	G	0.0139165	1006
2	rs4673618	G	A	0.422465	1006
2	rs17803759	T	C	0.0198807	1006
2	rs17803801	C	G	0.0198807	1006
2	rs1816531	A	T	0.363817	1006
2	rs16846200	A	C	0.166998	1006
2	rs1836712	G	A	0.941352	1006
2	rs149406519	A	C	0.00894632	1006
2	rs1595069	G	C	0.780318	1006
2	rs17747388	T	C	0.0685885	1006
2	rs7601019	T	A	0.154076	1006
2	rs114210411	G	A	0.0407555	1006
2	rs149942782	C	A	0.0188867	1006
2	rs1836750	G	T	0.955268	1006
2	rs1992029	C	T	0.748509	1006
2	rs17804031	A	T	0.505964	1006
2	rs147096972	C	T	0.0198807	1006
2	rs2371271	T	C	0.511928	1006
2	rs75758114	T	C	0.0139165	1006
2	rs1992028	G	A	0.141153	1006
2	rs115862566	T	C	0.0139165	1006
2	rs6435628	C	T	0.812127	1006
2	rs13386439	A	T	0.143141	1006
2	rs142545112	C	G	0.00994036	1006
2	rs113261196	G	A	0.0139165	1006
2	rs76690544	G	A	0.140159	1006
2	rs113316697	C	G	0.0139165	1006
2	rs6748422	G	A	0.139165	1006
2	rs6748656	G	A	0.152087	1006
2	rs16846210	C	T	0.153082	1006
2	rs2033646	C	T	0.139165	1006
2	rs35420885	G	A	0.0228628	1006
2	rs143510144	T	C	0.0208748	1006
2	rs4597456	G	A	0.471173	1006
2	rs2033645	G	A	0.955268	1006
2	rs4525624	A	G	0.15507	1006
2	rs78366066	T	G	0.0666004	1006
2	rs12466446	A	C	0.791252	1006
2	rs17334585	A	G	0.0208748	1006
2	rs10804195	G	A	0.703777	1006
2	rs11695594	T	C	0.702783	1006
2	rs62178790	T	C	0.0904573	1006
2	rs12694233	G	C	0.309145	1006
2	rs1836749	C	G	0.701789	1006
2	rs13425064	G	A	0.806163	1006
2	rs2371272	C	T	0.663022	1006
2	rs2371273	G	A	0.663022	1006
2	rs2371274	G	T	0.663022	1006
2	rs140798334	A	C	0.0129225	1006
2	rs7577242	C	A	0.748509	1006
2	rs13391276	T	C	0.0129225	1006
2	rs6756178	A	G	0.0347913	1006
2	rs56019810	T	A	0.0208748	1006
2	rs55951500	C	T	0.0198807	1006
2	rs4569408	C	T	0.806163	1006
2	rs4490118	C	A	0.7833	1006
2	rs6713894	G	A	0.807157	1006
2	rs10176444	A	C	0.812127	1006
2	rs55654205	G	C	0.0208748	1006
2	rs4302167	G	T	0.812127	1006
2	rs4255906	G	C	0.808151	1006
2	rs75344028	G	A	0.0139165	1006
2	rs55712017	G	T	0.0228628	1006
2	rs13025469	C	T	0.191849	1006
2	rs6726567	G	T	0.795229	1006
2	rs13383927	G	T	0.342942	1006
2	rs149610945	T	G	0.0208748	1006
2	rs62178793	T	A	0.0357853	1006
2	rs78360984	C	T	0.0208748	1006
2	rs10196068	A	G	0.213718	1006
2	rs10932375	T	C	0.202783	1006
2	rs13029575	A	C	0.199801	1006
2	rs13030346	G	A	0.185885	1006
2	rs12988192	C	A	0.175944	1006
2	rs115261236	T	G	0.0208748	1006
2	rs114669321	C	T	0.0208748	1006
2	rs7571402	G	A	0.185885	1006
2	rs10195573	A	T	0.372763	1006
2	rs35115632	G	T	0.175944	1006
2	rs59962289	C	T	0.189861	1006
2	rs113070903	C	T	0.00894632	1006
2	rs10199212	A	G	0.00894632	1006
2	rs10199215	A	G	0.00994036	1006
2	rs10188349	T	G	0.00994036	1006
2	rs115525029	T	G	0.0298211	1006
2	rs114571941	A	T	0.0109344	1006
2	rs4321317	G	A	0.769384	1006
2	rs62178796	C	T	0.054672	1006
2	rs10932376	G	T	0.829026	1006
2	rs73069163	C	T	0.0109344	1006
2	rs67391867	C	T	0.171968	1006
2	rs12986860	C	T	0.171968	1006
2	rs75897542	A	T	0.00994036	1006
2	rs34613466	A	T	0.175944	1006
2	rs36022151	A	T	0.17495	1006
2	rs4672614	G	A	0.824056	1006
2	rs12994770	C	T	0.17495	1006
2	rs13021324	T	C	0.17495	1006
2	rs12995574	G	T	0.17495	1006
2	rs12995615	C	T	0.171968	1006
2	rs13021911	T	G	0.175944	1006
2	rs12989822	T	G	0.172962	1006
2	rs13013923	C	T	0.162028	1006
2	rs34631772	T	C	0.172962	1006
2	rs35330898	G	A	0.162028	1006
2	rs12476044	A	G	0.0367793	1006
2	rs9941626	T	G	0.172962	1006
2	rs67577312	G	A	0.164016	1006
2	rs75731114	T	C	0.0208748	1006
2	rs57886952	A	T	0.0666004	1006
2	rs34940919	T	C	0.157058	1006
2	rs7586077	G	A	0.0666004	1006
2	rs78569879	G	A	0.0944334	1006
2	rs76218832	G	C	0.0944334	1006
2	rs11904566	A	G	0.0248509	1006
2	rs4616415	T	C	0.265408	1006
2	rs12052273	A	G	0.265408	1006
2	rs111366816	T	C	0.0258449	1006
2	rs12053015	G	A	0.265408	1006
2	rs62178799	G	A	0.0675944	1006
2	rs12052288	A	G	0.154076	1006
2	rs35785239	A	G	0.333002	1006
2	rs35234212	A	G	0.264414	1006
2	rs12053361	T	C	0.266402	1006
2	rs12052398	A	G	0.264414	1006
2	rs62178801	G	A	0.0675944	1006
2	rs34777036	G	A	0.264414	1006
2	rs4561599	G	A	0.237575	1006
2	rs4305210	C	T	0.332008	1006
2	rs4672615	C	T	0.264414	1006
2	rs113263800	G	C	0.0258449	1006
2	rs111898659	T	C	0.0258449	1006
2	rs114081911	G	C	0.0337972	1006
2	rs4233983	G	A	0.264414	1006
2	rs4233984	G	A	0.264414	1006
2	rs77371432	G	A	0.0944334	1006
2	rs62178802	C	T	0.0685885	1006
2	rs73985451	T	G	0.0685885	1006
2	rs62178803	T	A	0.0685885	1006
2	rs62178804	A	G	0.0685885	1006
2	rs10427364	G	T	0.0685885	1006
2	rs11901429	C	T	0.27336	1006
2	rs142613018	G	A	0.00497018	1006
2	rs11890884	A	T	0.0248509	1006
2	rs62178805	T	C	0.0685885	1006
2	rs35145864	C	T	0.272366	1006
2	rs10172698	T	A	0.577535	1006
2	rs13028321	G	T	0.27336	1006
2	rs13028369	C	T	0.154076	1006
2	rs34856830	T	C	0.341948	1006
2	rs56843217	T	C	0.0685885	1006
2	rs6746949	G	T	0.335984	1006
2	rs4278873	A	G	0.166998	1006
2	rs79326600	G	A	0.0964215	1006
2	rs4321319	T	G	0.0695825	1006
2	rs6751135	C	T	0.318091	1006
2	rs10932377	T	C	0.333996	1006
2	rs12620169	C	T	0.247515	1006
2	rs13005140	C	T	0.247515	1006
2	rs10932378	C	G	0.319085	1006
2	rs34672401	G	A	0.316103	1006
2	rs80000855	T	C	0.0954274	1006
2	rs12621088	G	A	0.316103	1006
2	rs5028311	G	C	0.246521	1006
2	rs142677852	G	T	0.0467197	1006
2	rs4358067	G	A	0.316103	1006
2	rs12105807	G	A	0.316103	1006
2	rs12105797	C	T	0.316103	1006
2	rs12104670	T	C	0.0785288	1006
2	rs4672616	A	G	0.151093	1006
2	rs4672617	T	G	0.247515	1006
2	rs4672618	T	A	0.142147	1006
2	rs4131610	G	A	0.316103	1006
2	rs115810049	T	C	0.0387674	1006
2	rs13032894	G	A	0.151093	1006
2	rs13032896	G	T	0.151093	1006
2	rs13010155	T	G	0.318091	1006
2	rs62178814	T	C	0.0695825	1006
2	rs12989342	G	A	0.316103	1006
2	rs12988861	A	G	0.316103	1006
2	rs12989448	C	A	0.246521	1006
2	rs61516157	C	G	0.0695825	1006
2	rs59546274	T	C	0.0695825	1006
2	rs4673621	C	T	0.316103	1006
2	rs6435629	G	A	0.316103	1006
2	rs76345042	C	T	0.0954274	1006
2	rs4500888	G	T	0.0695825	1006
2	rs7569072	C	T	0.0168986	1006
2	rs62178817	G	T	0.0695825	1006
2	rs13003758	G	A	0.220676	1006
2	rs13003469	C	T	0.220676	1006
2	rs4494668	T	C	0.0695825	1006
2	rs6435631	A	G	0.0695825	1006
2	rs6741097	T	C	0.22167	1006
2	rs62178818	T	C	0.0695825	1006
2	rs62178819	C	T	0.0785288	1006
2	rs76429917	G	A	0.0705765	1006
2	rs62178820	G	A	0.0695825	1006
2	rs62178821	A	T	0.0695825	1006
2	rs111973292	C	T	0.152087	1006
2	rs62178822	A	G	0.318091	1006
2	rs62178823	A	G	0.0695825	1006
2	rs62178824	A	G	0.0695825	1006
2	rs62178825	C	A	0.0695825	1006
2	rs62178826	G	A	0.0695825	1006
2	rs62178827	A	T	0.0695825	1006
2	rs78314086	T	C	0.0964215	1006
2	rs1851186	G	A	0.33499	1006
2	rs4640327	A	G	0.248509	1006
2	rs59369434	T	A	0.0695825	1006
2	rs13382545	C	T	0.83002	1006
2	rs34880852	C	T	0.22167	1006
2	rs74878626	T	A	0.0159046	1006
2	rs62178828	T	C	0.317097	1006
2	rs62178829	A	G	0.32008	1006
2	rs141596862	A	T	0.317097	1006
2	rs138285822	A	T	0.0109344	1006
2	rs62178830	C	T	0.0735586	1006
2	rs34303637	G	A	0.243539	1006
2	rs149435355	G	A	0.0954274	1006
2	rs34686574	T	C	0.317097	1006
2	rs35502691	C	T	0.317097	1006
2	rs36125039	C	T	0.317097	1006
2	rs34155527	A	G	0.317097	1006
2	rs35695627	G	T	0.317097	1006
2	rs34478465	T	C	0.318091	1006
2	rs12996135	G	A	0.317097	1006
2	rs34306406	C	T	0.317097	1006
2	rs60178054	C	T	0.317097	1006
2	rs35085917	T	C	0.364811	1006
2	rs13002394	C	T	0.531809	1006
2	rs1851187	A	G	0.531809	1006
2	rs1851188	C	T	0.531809	1006
2	rs1851189	T	C	0.536779	1006
2	rs1818755	T	C	0.539761	1006
2	rs185467348	A	C	0.0198807	1006
2	rs6753811	A	G	0.0964215	1006
2	rs10932379	G	A	0.531809	1006
2	rs6725395	C	A	0.531809	1006
2	rs6728700	C	T	0.534791	1006
2	rs13015567	A	G	0.468191	1006
2	rs6743937	T	C	0.537773	1006
2	rs114126586	C	T	0.0397614	1006
2	rs2030457	A	G	0.543738	1006
2	rs2030458	T	C	0.542744	1006
2	rs2030459	C	G	0.442346	1006
2	rs57445671	T	C	0.100398	1006
2	rs60201104	G	T	0.0695825	1006
2	rs61631854	C	T	0.184891	1006
2	rs12623444	A	G	0.377734	1006
2	rs111368252	A	G	0.0198807	1006
2	rs16846352	C	T	0.0755467	1006
2	rs147828626	T	C	0.027833	1006
2	rs35159481	C	T	0.101392	1006
2	rs6435632	G	A	0.305169	1006
2	rs13382194	A	G	0.372763	1006
2	rs59446695	A	C	0.100398	1006
2	rs7604094	T	G	0.531809	1006
2	rs114572971	G	A	0.0168986	1006
2	rs10200942	T	C	0.314115	1006
2	rs77237560	G	A	0.0149105	1006
2	rs10164847	A	G	0.592445	1006
2	rs10188703	C	T	0.350895	1006
2	rs13408475	G	A	0.163022	1006
2	rs10191594	C	G	0.415507	1006
2	rs7594072	C	T	0.247515	1006
2	rs7567476	A	C	0.247515	1006
2	rs7594200	C	T	0.247515	1006
2	rs12995550	G	A	0.149105	1006
2	rs10189716	T	C	0.428429	1006
2	rs13395969	C	T	0.424453	1006
2	rs11900052	A	T	0.249503	1006
2	rs62178837	G	C	0.172962	1006
2	rs28602398	C	A	0.240557	1006
2	rs114990710	T	C	0.0159046	1006
2	rs11901482	A	C	0.245527	1006
2	rs11901525	A	G	0.245527	1006
2	rs7608189	A	G	0.170974	1006
2	rs76630323	G	A	0.0745527	1006
2	rs10193855	T	C	0.246521	1006
2	rs10196354	T	C	0.251491	1006
2	rs139147335	C	T	0.0188867	1006
2	rs149939228	C	A	0.0685885	1006
2	rs7599979	T	A	0.291252	1006
2	rs73073158	C	T	0.303181	1006
2	rs76168336	T	C	0.0516899	1006
2	rs6740117	C	T	0.614314	1006
2	rs7603778	T	C	0.0516899	1006
2	rs6743958	G	T	0.265408	1006
2	rs6743879	C	T	0.628231	1006
2	rs10804196	G	A	0.421471	1006
2	rs10203686	T	G	0.692843	1006
2	rs10804197	C	T	0.370775	1006
2	rs10804198	G	T	0.322068	1006
2	rs77762486	T	C	0.0506958	1006
2	rs115683961	A	G	0.0656064	1006
2	rs7597024	C	T	0.0506958	1006
2	rs12619559	C	T	0.321074	1006
2	rs2371282	C	G	0.0506958	1006
2	rs2371283	A	G	0.0506958	1006
2	rs11690814	C	A	0.326044	1006
2	rs11679704	A	G	0.323062	1006
2	rs60712970	T	C	0.0506958	1006
2	rs59466711	T	C	0.0506958	1006
2	rs116579011	G	A	0.0497018	1006
2	rs116594865	G	A	0.0516899	1006
2	rs151079290	G	A	0.0506958	1006
2	rs142578998	C	G	0.0516899	1006
2	rs147805942	T	C	0.0516899	1006
2	rs141111783	A	C	0.0516899	1006
2	rs114173253	G	C	0.0516899	1006
2	rs137906266	T	C	0.0516899	1006
2	rs143205606	T	C	0.0516899	1006
2	rs148245110	T	C	0.0516899	1006
2	rs12477039	G	C	0.324056	1006
2	rs12694235	G	C	0.636183	1006
2	rs116350780	T	C	0.0516899	1006
2	rs12694236	C	T	0.323062	1006
2	rs78047850	G	A	0.0516899	1006
2	rs75800025	T	A	0.0516899	1006
2	rs78550441	A	C	0.0516899	1006
2	rs79934307	T	C	0.0526839	1006
2	rs10932380	G	A	0.630219	1006
2	rs74638960	T	C	0.0516899	1006
2	rs76509106	C	G	0.0516899	1006
2	rs76982548	T	C	0.0516899	1006
2	rs76588219	G	A	0.0516899	1006
2	rs75495812	C	A	0.0516899	1006
2	rs7609447	T	C	0.0516899	1006
2	rs72939461	C	A	0.222664	1006
2	rs72939462	A	T	0.222664	1006
2	rs76445861	G	A	0.0526839	1006
2	rs76203877	T	A	0.0526839	1006
2	rs77226488	A	C	0.0526839	1006
2	rs114050160	T	C	0.0526839	1006
2	rs79532581	G	A	0.0526839	1006
2	rs10180073	C	A	0.375746	1006
2	rs4541194	A	G	0.257455	1006
2	rs10193035	T	C	0.421471	1006
2	rs6722908	A	G	0.258449	1006
2	rs114025002	G	T	0.0228628	1006
2	rs116417969	G	C	0.0526839	1006
2	rs9636332	A	G	0.423459	1006
2	rs9636333	G	A	0.422465	1006
2	rs7564115	T	C	0.422465	1006
2	rs7603356	C	A	0.422465	1006
2	rs115812324	A	G	0.0526839	1006
2	rs2371316	G	T	0.368787	1006
2	rs2371315	T	G	0.690855	1006
2	rs9636334	T	C	0.368787	1006
2	rs115537223	G	A	0.0129225	1006
2	rs1851172	C	T	0.367793	1006
2	rs1851173	C	T	0.367793	1006
2	rs1851174	C	T	0.684891	1006
2	rs4408664	T	C	0.367793	1006
2	rs114626480	G	A	0.0526839	1006
2	rs13384458	A	T	0.0119284	1006
2	rs11674732	A	T	0.181909	1006
2	rs10202787	T	A	0.367793	1006
2	rs10190795	G	C	0.367793	1006
2	rs2888005	T	C	0.685885	1006
2	rs2371314	C	T	0.367793	1006
2	rs10932382	C	T	0.22167	1006
2	rs10193647	C	T	0.366799	1006
2	rs10194002	G	A	0.326044	1006
2	rs116059021	C	T	0.0506958	1006
2	rs10173331	A	G	0.403579	1006
2	rs11898476	G	A	0.0685885	1006
2	rs10197225	C	G	0.436382	1006
2	rs7582551	T	C	0.365805	1006
2	rs7568740	C	G	0.693837	1006
2	rs72939497	G	A	0.248509	1006
2	rs1851179	C	T	0.321074	1006
2	rs1851180	T	C	0.321074	1006
2	rs1851181	C	A	0.321074	1006
2	rs11902471	G	C	0.635189	1006
2	rs2049158	G	A	0.309145	1006
2	rs112962945	A	G	0.00994036	1006
2	rs114188626	C	T	0.0397614	1006
2	rs114859081	C	T	0.0178926	1006
2	rs72941304	T	A	0.328032	1006
2	rs1818753	A	G	0.321074	1006
2	rs7567792	G	C	0.321074	1006
2	rs1818754	G	A	0.640159	1006
2	rs6435639	G	A	0.641153	1006
2	rs17406681	C	T	0.252485	1006
2	rs7594456	A	G	0.684891	1006
2	rs10202621	G	C	0.641153	1006
2	rs1851182	T	C	0.693837	1006
2	rs77810098	T	A	0.0457256	1006
2	rs1851183	A	T	0.696819	1006
2	rs6740652	T	C	0.693837	1006
2	rs12694240	T	C	0.693837	1006
2	rs72941323	G	A	0.257455	1006
2	rs7579007	G	A	0.694831	1006
2	rs7592933	T	C	0.693837	1006
2	rs141660686	T	A	0.00994036	1006
2	rs10185819	A	T	0.425447	1006
2	rs6747526	T	C	0.425447	1006
2	rs55663096	G	A	0.185885	1006
2	rs6747637	T	G	0.425447	1006
2	rs4411634	T	C	0.694831	1006
2	rs9288433	A	G	0.694831	1006
2	rs1972144	C	T	0.364811	1006
2	rs73073183	G	A	0.0675944	1006
2	rs17334842	C	A	0.245527	1006
2	rs10192302	A	C	0.362823	1006
2	rs11891212	T	A	0.0715706	1006
2	rs961593	T	C	0.326044	1006
2	rs2371312	G	A	0.327038	1006
2	rs72941338	T	C	0.0308151	1006
2	rs72941341	G	C	0.252485	1006
2	rs11887047	G	C	0.34493	1006
2	rs72941342	C	T	0.253479	1006
2	rs72941345	G	T	0.256461	1006
2	rs10932383	A	G	0.355865	1006
2	rs10932384	C	A	0.576541	1006
2	rs7591843	T	G	0.195825	1006
2	rs4622647	A	G	0.128231	1006
2	rs4435392	T	C	0.128231	1006
2	rs36040938	C	T	0.129225	1006
2	rs11895509	A	G	0.892644	1006
2	rs61526284	G	C	0.112326	1006
2	rs34991391	T	C	0.0159046	1006
2	rs34070359	G	C	0.0159046	1006
2	rs953956	C	A	0.112326	1006
2	rs12469929	T	A	0.128231	1006
2	rs12470849	T	C	0.149105	1006
2	rs12470850	T	G	0.145129	1006
2	rs62180214	C	T	0.0149105	1006
2	rs76119799	G	T	0.0636183	1006
2	rs79835683	C	T	0.0626243	1006
2	rs116054737	T	C	0.0616302	1006
2	rs13014132	C	G	0.209742	1006
2	rs12475861	A	G	0.164016	1006
2	rs13421680	A	G	0.237575	1006
2	rs76758214	C	T	0.0586481	1006
2	rs73985484	A	C	0.17992	1006
2	rs62180215	T	C	0.195825	1006
2	rs79077427	C	G	0.110338	1006
2	rs112898192	C	G	0.0586481	1006
2	rs113001444	A	G	0.0586481	1006
2	rs10497945	A	C	0.195825	1006
2	rs2371311	T	G	0.193837	1006
2	rs114988449	G	A	0.0497018	1006
2	rs17413177	T	C	0.0586481	1006
2	rs62180216	T	C	0.196819	1006
2	rs11899850	A	C	0.195825	1006
2	rs35633854	A	G	0.195825	1006
2	rs56696344	T	G	0.195825	1006
2	rs11894975	T	C	0.195825	1006
2	rs2371310	G	A	0.686879	1006
2	rs62180219	G	C	0.196819	1006
2	rs146003542	A	G	0.109344	1006
2	rs7576111	A	G	0.196819	1006
2	rs7576673	A	G	0.167992	1006
2	rs13402967	G	A	0.247515	1006
2	rs6759048	G	A	0.17992	1006
2	rs115692591	A	T	0.0159046	1006
2	rs1851200	A	T	0.178926	1006
2	rs10932385	C	G	0.167992	1006
2	rs16846435	T	G	0.0109344	1006
2	rs16846440	G	A	0.17992	1006
2	rs17334994	G	C	0.10835	1006
2	rs17335001	C	A	0.167992	1006
2	rs17413253	G	C	0.109344	1006
2	rs17335043	A	C	0.109344	1006
2	rs139728050	C	T	0.0407555	1006
2	rs17413281	T	C	0.190855	1006
2	rs17335057	T	G	0.191849	1006
2	rs189669617	T	C	0.0149105	1006
2	rs62180220	T	C	0.026839	1006
2	rs6733265	T	C	0.0924453	1006
2	rs11889107	A	G	0.109344	1006
2	rs7595473	A	G	0.202783	1006
2	rs61250365	T	C	0.201789	1006
2	rs80134639	C	G	0.109344	1006
2	rs150931415	T	C	0.0178926	1006
2	rs11886732	T	G	0.201789	1006
2	rs11896454	G	C	0.21173	1006
2	rs11885579	A	G	0.204771	1006
2	rs77847549	T	C	0.0159046	1006
2	rs138306086	G	A	0.00894632	1006
2	rs62180221	C	T	0.0149105	1006
2	rs16846465	T	C	0.0775348	1006
2	rs1829618	G	A	0.17495	1006
2	rs6735769	T	C	0.198807	1006
2	rs34467767	G	A	0.00894632	1006
2	rs143459655	C	T	0.0119284	1006
2	rs12622730	C	T	0.827038	1006
2	rs17413364	C	T	0.0536779	1006
2	rs10497947	G	T	0.803181	1006
2	rs72941357	C	T	0.0447316	1006
2	rs143864183	C	T	0.0387674	1006
2	rs11889520	T	G	0.842942	1006
2	rs6732969	C	T	0.804175	1006
2	rs17335169	C	T	0.0775348	1006
2	rs6737763	G	T	0.818091	1006
2	rs12694241	A	G	0.89662	1006
2	rs12694242	T	C	0.817097	1006
2	rs111821403	A	G	0.166998	1006
2	rs1879531	T	A	0.805169	1006
2	rs10174916	C	T	0.818091	1006
2	rs10198754	A	G	0.885686	1006
2	rs1009142	C	T	0.904573	1006
2	rs73076972	A	C	0.0208748	1006
2	rs1976834	A	T	0.883698	1006
2	rs16846519	C	T	0.0208748	1006
2	rs10176315	T	C	0.229622	1006
2	rs114275882	G	C	0.0218688	1006
2	rs2371305	G	A	0.878728	1006
2	rs2371304	C	T	0.878728	1006
2	rs2371303	G	A	0.903579	1006
2	rs6731454	T	C	0.903579	1006
2	rs73076976	T	C	0.0208748	1006
2	rs11687988	A	G	0.882704	1006
2	rs4488593	C	T	0.882704	1006
2	rs4599046	A	T	0.882704	1006
2	rs13007756	C	T	0.903579	1006
2	rs11679860	G	T	0.875746	1006
2	rs11679779	C	G	0.875746	1006
2	rs184166731	G	A	0.0218688	1006
2	rs189540116	G	C	0.0218688	1006
2	rs11691078	A	C	0.878728	1006
2	rs12694243	T	C	0.898608	1006
2	rs12619171	T	C	0.878728	1006
2	rs12694244	G	A	0.871769	1006
2	rs139695897	A	T	0.0119284	1006
2	rs7585825	C	T	0.871769	1006
2	rs7586137	C	T	0.871769	1006
2	rs7589006	G	A	0.871769	1006
2	rs7602757	T	C	0.89662	1006
2	rs7602850	T	A	0.892644	1006
2	rs11695852	A	C	0.873757	1006
2	rs11684753	G	C	0.873757	1006
2	rs111949960	C	T	0.0208748	1006
2	rs10932386	C	T	0.898608	1006
2	rs114620429	T	G	0.0337972	1006
2	rs12694245	A	G	0.898608	1006
2	rs7595207	T	C	0.877734	1006
2	rs7595223	T	C	0.877734	1006
2	rs939591	G	A	0.875746	1006
2	rs2888004	T	C	0.877734	1006
2	rs4640322	A	G	0.877734	1006
2	rs4530297	T	C	0.204771	1006
2	rs4539738	G	T	0.871769	1006
2	rs7561282	A	G	0.877734	1006
2	rs1818751	T	C	0.877734	1006
2	rs4673623	G	C	0.89662	1006
2	rs57670074	T	C	0.0208748	1006
2	rs6746549	C	A	0.892644	1006
2	rs116075871	T	C	0.00695825	1006
2	rs6721804	A	G	0.897614	1006
2	rs62180247	C	G	0.0328032	1006
2	rs7572669	A	G	0.895626	1006
2	rs4672619	C	A	0.895626	1006
2	rs4673624	A	G	0.884692	1006
2	rs12614500	A	G	0.885686	1006
2	rs10804199	A	T	0.908549	1006
2	rs10932387	G	A	0.908549	1006
2	rs62180248	T	C	0.0526839	1006
2	rs10203022	C	T	0.905567	1006
2	rs10204337	T	A	0.9334	1006
2	rs10932388	G	T	0.915507	1006
2	rs1829611	T	C	0.916501	1006
2	rs62180249	C	T	0.291252	1006
2	rs12465773	A	T	0.916501	1006
2	rs1972143	A	C	0.916501	1006
2	rs10210942	T	C	0.916501	1006
2	rs9288434	G	C	0.916501	1006
2	rs9288435	G	C	0.916501	1006
2	rs7602185	C	G	0.916501	1006
2	rs13015705	A	G	0.916501	1006
2	rs1965462	G	A	0.927435	1006
2	rs77200750	C	T	0.0745527	1006
2	rs7556879	C	T	0.900596	1006
2	rs75025736	G	C	0.027833	1006
2	rs7559734	C	T	0.913519	1006
2	rs111720542	T	C	0.0139165	1006
2	rs1851178	C	T	0.921471	1006
2	rs2371306	T	G	0.935388	1006
2	rs111538022	G	A	0.0139165	1006
2	rs2371307	T	A	0.924453	1006
2	rs116504288	C	T	0.0139165	1006
2	rs7585388	T	C	0.937376	1006
2	rs1851195	A	G	0.93837	1006
2	rs35426402	A	T	0.212724	1006
2	rs73078781	T	C	0.0208748	1006
2	rs1851196	G	A	0.915507	1006
2	rs73078782	G	C	0.0208748	1006
2	rs1851197	G	T	0.915507	1006
2	rs1851198	G	A	0.915507	1006
2	rs1851199	A	C	0.916501	1006
2	rs7559679	C	T	0.922465	1006
2	rs114993406	G	A	0.00894632	1006
2	rs9288436	T	G	0.915507	1006
2	rs7580963	T	C	0.915507	1006
2	rs12694246	C	T	0.936382	1006
2	rs12104775	C	A	0.915507	1006
2	rs10177258	G	C	0.915507	1006
2	rs10177211	C	A	0.915507	1006
2	rs72943053	A	T	0.0497018	1006
2	rs113878450	T	C	0.0149105	1006
2	rs1851190	C	G	0.929423	1006
2	rs7593315	G	A	0.929423	1006
2	rs112404052	G	T	0.0149105	1006
2	rs7565192	A	G	0.928429	1006
2	rs7349376	G	A	0.913519	1006
2	rs34278814	A	T	0.180915	1006
2	rs114620488	A	G	0.164016	1006
2	rs78220261	A	G	0.0149105	1006
2	rs10469656	T	C	0.906561	1006
2	rs138310762	A	C	0.0149105	1006
2	rs1829612	C	A	0.930417	1006
2	rs1829613	C	T	0.913519	1006
2	rs10804200	T	C	0.913519	1006
2	rs1851175	T	C	0.929423	1006
2	rs1851176	A	G	0.929423	1006
2	rs4672620	A	G	0.913519	1006
2	rs12616462	A	C	0.906561	1006
2	rs1851177	A	G	0.906561	1006
2	rs12694247	A	G	0.930417	1006
2	rs77536379	G	T	0.0695825	1006
2	rs10497948	T	C	0.238569	1006
2	rs6707492	T	A	0.984095	1006
2	rs12469375	G	A	0.911531	1006
2	rs7601664	G	A	0.911531	1006
2	rs140626732	C	T	0.00894632	1006
2	rs76147372	C	T	0.0854871	1006
2	rs12151786	T	C	0.054672	1006
2	rs145444040	A	C	0.0139165	1006
2	rs1851194	G	T	0.0705765	1006
2	rs149764974	C	G	0.0149105	1006
2	rs4673625	C	G	0.912525	1006
2	rs10497949	T	C	0.0715706	1006
2	rs7585956	T	A	0.985089	1006
2	rs10205275	C	A	0.983101	1006
2	rs10203821	T	C	0.976143	1006
2	rs75216508	A	G	0.0526839	1006
2	rs7576417	T	A	0.895626	1006
2	rs151242991	G	C	0.0149105	1006
2	rs192785183	G	A	0.0129225	1006
2	rs138902989	T	A	0.0109344	1006
2	rs17335483	G	C	0.0854871	1006
2	rs7369560	C	T	0.941352	1006
2	rs6435643	A	G	0.984095	1006
2	rs6435644	C	T	0.983101	1006
2	rs6435645	C	A	0.983101	1006
2	rs6435646	C	T	0.983101	1006
2	rs6435647	G	A	0.978131	1006
2	rs6435648	G	A	0.984095	1006
2	rs10180037	T	C	0.177932	1006
2	rs17413728	T	C	0.0805169	1006
2	rs6706854	A	G	0.977137	1006
2	rs10194698	A	T	0.200795	1006
2	rs114444378	T	C	0.0437376	1006
2	rs12694249	A	G	0.983101	1006
2	rs6435649	G	A	0.981113	1006
2	rs6435650	C	T	0.981113	1006
2	rs7422464	G	T	0.981113	1006
2	rs10932390	G	C	0.17992	1006
2	rs144860167	A	T	0.0337972	1006
2	rs114304818	T	C	0.0815109	1006
2	rs75333614	C	T	0.0377734	1006
2	rs75322540	G	C	0.0775348	1006
2	rs6708035	T	C	0.245527	1006
2	rs12996040	T	A	0.740557	1006
2	rs6730119	A	G	0.572565	1006
2	rs13032986	A	C	0.206759	1006
2	rs6759017	C	T	0.915507	1006
2	rs35237883	G	A	0.00795229	1006
2	rs10190533	G	A	0.775348	1006
2	rs13410206	C	T	0.109344	1006
2	rs13423577	T	C	0.12326	1006
2	rs146724772	T	C	0.00994036	1006
2	rs7567959	A	G	0.569583	1006
2	rs35497618	C	T	0.028827	1006
2	rs34621071	A	G	0.102386	1006
2	rs10932391	A	C	0.558648	1006
2	rs6435651	T	C	0.7833	1006
2	rs1851184	C	T	0.552684	1006
2	rs12328907	T	G	0.224652	1006
2	rs35551076	C	T	0.0626243	1006
2	rs34691845	T	C	0.00795229	1006
2	rs115910539	A	C	0.0318091	1006
2	rs13405349	G	T	0.109344	1006
2	rs6719645	T	C	0.787276	1006
2	rs6719664	T	C	0.111332	1006
2	rs17335518	A	G	0.464215	1006
2	rs4422103	G	A	0.7833	1006
2	rs62185367	C	A	0.462227	1006
2	rs12105874	T	C	0.782306	1006
2	rs182144135	G	A	0.0159046	1006
2	rs28593530	A	G	0.109344	1006
2	rs1851185	T	C	0.782306	1006
2	rs7567715	G	A	0.558648	1006
2	rs6732128	T	G	0.224652	1006
2	rs72945016	T	A	0.110338	1006
2	rs4672621	A	G	0.577535	1006
2	rs6725181	C	T	0.0904573	1006
2	rs72945020	T	C	0.109344	1006
2	rs72945021	T	A	0.101392	1006
2	rs13424871	T	A	0.209742	1006
2	rs113147221	A	G	0.00894632	1006
2	rs17413784	G	A	0.0974155	1006
2	rs72945023	G	A	0.109344	1006
2	rs10174084	A	G	0.110338	1006
2	rs16846701	A	G	0.0119284	1006
2	rs13418752	G	A	0.110338	1006
2	rs10166540	T	G	0.110338	1006
2	rs12476100	C	T	0.326044	1006
2	rs72945031	T	C	0.152087	1006
2	rs72945032	T	C	0.152087	1006
2	rs1851168	G	A	0.549702	1006
2	rs6752616	A	G	0.153082	1006
2	rs1851169	A	G	0.451292	1006
2	rs1851170	T	C	0.461233	1006
2	rs72945039	A	C	0.152087	1006
2	rs4423543	G	A	0.285288	1006
2	rs16846710	A	C	0.285288	1006
2	rs13019783	T	G	0.0984095	1006
2	rs61257038	A	G	0.0984095	1006
2	rs10183152	T	C	0.451292	1006
2	rs11893380	T	C	0.0984095	1006
2	rs11893474	T	C	0.0984095	1006
2	rs6714941	A	C	0.549702	1006
2	rs6759039	T	A	0.549702	1006
2	rs6759054	T	C	0.549702	1006
2	rs141108194	A	G	0.00994036	1006
2	rs60655490	C	A	0.286282	1006
2	rs58225230	A	T	0.439364	1006
2	rs13001867	T	G	0.439364	1006
2	rs6705698	C	T	0.549702	1006
2	rs13003212	T	C	0.285288	1006
2	rs10207288	C	T	0.702783	1006
2	rs2371308	A	T	0.451292	1006
2	rs12623935	C	T	0.0894632	1006
2	rs4016512	G	A	0.450298	1006
2	rs141380465	C	T	0.153082	1006
2	rs7588697	A	G	0.548708	1006
2	rs7562364	C	T	0.452286	1006
2	rs7562573	G	T	0.450298	1006
2	rs7579224	T	C	0.45328	1006
2	rs7565321	G	A	0.45328	1006
2	rs7565327	G	A	0.45328	1006
2	rs7591647	A	T	0.454274	1006
2	rs71422750	G	T	0.0954274	1006
2	rs6714837	G	C	0.455268	1006
2	rs6743138	A	G	0.455268	1006
2	rs10179476	T	C	0.550696	1006
2	rs10166875	C	T	0.455268	1006
2	rs10190554	A	G	0.550696	1006
2	rs4673628	A	G	0.455268	1006
2	rs10169970	G	A	0.456262	1006
2	rs2272024	T	C	0.0954274	1006
2	rs79007203	T	A	0.0139165	1006
2	rs3817429	T	C	0.55169	1006
2	rs34579531	T	C	0.437376	1006
2	rs1983399	G	A	0.452286	1006
2	rs6722300	G	A	0.285288	1006
2	rs12470629	T	C	0.437376	1006
2	rs114948111	T	C	0.0139165	1006
2	rs10173674	C	T	0.607356	1006
2	rs10173683	C	G	0.607356	1006
2	rs10176100	C	T	0.607356	1006
2	rs6741480	T	G	0.456262	1006
2	rs13395292	C	A	0.0407555	1006
2	rs6755268	A	T	0.456262	1006
2	rs13420886	A	T	0.892644	1006
2	rs35762488	C	T	0.892644	1006
2	rs10191972	T	C	0.892644	1006
2	rs35882647	T	G	0.285288	1006
2	rs34658976	T	C	0.0954274	1006
2	rs12694250	T	A	0.892644	1006
2	rs34678713	G	T	0.436382	1006
2	rs77016924	T	C	0.0347913	1006
2	rs10179515	C	G	0.607356	1006
2	rs13019022	G	C	0.43837	1006
2	rs13398913	C	T	0.450298	1006
2	rs34807898	C	G	0.285288	1006
2	rs35043628	T	A	0.27833	1006
2	rs1829615	C	T	0.550696	1006
2	rs6435654	A	G	0.550696	1006
2	rs1851191	T	C	0.435388	1006
2	rs13026360	A	G	0.0964215	1006
2	rs7425341	T	C	0.553678	1006
2	rs77597273	G	A	0.151093	1006
2	rs4493186	C	T	0.0964215	1006
2	rs6710649	A	T	0.55169	1006
2	rs72945086	C	T	0.151093	1006
2	rs13016387	T	A	0.0964215	1006
2	rs78121803	T	G	0.153082	1006
2	rs146307372	G	A	0.0228628	1006
2	rs9798120	G	A	0.434394	1006
2	rs114730379	T	C	0.0188867	1006
2	rs10932392	G	C	0.435388	1006
2	rs10181864	C	A	0.889662	1006
2	rs72945096	G	A	0.151093	1006
2	rs2371279	G	T	0.284294	1006
2	rs2887994	T	C	0.382704	1006
2	rs2371278	A	C	0.285288	1006
2	rs4315465	G	C	0.101392	1006
2	rs59853762	G	A	0.100398	1006
2	rs72945099	T	C	0.158052	1006
2	rs66619217	A	C	0.16004	1006
2	rs138770508	G	A	0.00695825	1006
2	rs113141248	G	A	0.122266	1006
2	rs2371277	A	G	0.183897	1006
2	rs9288437	G	C	0.402584	1006
2	rs2371276	T	C	0.517893	1006
2	rs2371275	C	T	0.601392	1006
2	rs78325609	G	A	0.083499	1006
2	rs7426203	T	C	0.709742	1006
2	rs71422751	A	G	0.00695825	1006
2	rs10192485	G	A	0.565606	1006
2	rs113785526	G	A	0.00894632	1006
2	rs115113393	A	G	0.0328032	1006
2	rs7421818	A	G	0.710736	1006
2	rs7425448	C	T	0.166998	1006
2	rs12992169	T	G	0.172962	1006
2	rs10205553	G	A	0.560636	1006
2	rs13024094	G	A	0.190855	1006
2	rs73082627	C	T	0.0606362	1006
2	rs34819491	G	A	0.171968	1006
2	rs12473455	C	A	0.533797	1006
2	rs10195194	G	A	0.2167	1006
2	rs7424835	G	A	0.204771	1006
2	rs6435655	G	A	0.553678	1006
2	rs10932393	G	T	0.422465	1006
2	rs7425195	C	T	0.421471	1006
2	rs11689676	G	A	0.421471	1006
2	rs11695614	T	C	0.421471	1006
2	rs11689652	C	T	0.422465	1006
2	rs7422053	A	T	0.33499	1006
2	rs6715164	T	C	0.154076	1006
2	rs6435656	G	T	0.435388	1006
2	rs6435657	A	T	0.435388	1006
2	rs6435659	T	C	0.435388	1006
2	rs13021712	C	T	0.295229	1006
2	rs72946524	G	A	0.149105	1006
2	rs73985808	G	A	0.0477137	1006
2	rs3883913	C	A	0.576541	1006
2	rs3923755	C	G	0.577535	1006
2	rs34915253	C	T	0.16998	1006
2	rs35641812	G	T	0.0994036	1006
2	rs35248812	A	C	0.109344	1006
2	rs185912109	T	C	0.00695825	1006
2	rs34478935	C	T	0.106362	1006
2	rs10221675	T	C	0.577535	1006
2	rs10183337	T	C	0.576541	1006
2	rs34447293	A	G	0.106362	1006
2	rs9288438	C	T	0.572565	1006
2	rs10221746	T	C	0.470179	1006
2	rs10221615	G	A	0.347913	1006
2	rs6723705	G	A	0.610338	1006
2	rs74395874	A	T	0.121272	1006
2	rs114774112	T	C	0.0119284	1006
2	rs10174412	C	T	0.347913	1006
2	rs10174518	C	T	0.222664	1006
2	rs7572096	T	G	0.473161	1006
2	rs190797336	A	C	0.0178926	1006
2	rs73985811	C	T	0.10338	1006
2	rs10175273	T	C	0.472167	1006
2	rs6725121	T	C	0.60338	1006
2	rs6435660	T	C	0.60338	1006
2	rs6435661	C	T	0.718688	1006
2	rs13384518	C	T	0.347913	1006
2	rs67044368	T	C	0.144135	1006
2	rs12469369	T	C	0.10338	1006
2	rs6747405	A	C	0.132207	1006
2	rs56350864	C	T	0.346918	1006
2	rs7599724	A	G	0.255467	1006
2	rs13031768	T	C	0.0854871	1006
2	rs7573723	G	A	0.368787	1006
2	rs6435663	T	C	0.719682	1006
2	rs71422752	T	C	0.0805169	1006
2	rs6754899	A	G	0.472167	1006
2	rs12994961	T	C	0.0934394	1006
2	rs72946542	A	G	0.111332	1006
2	rs6745717	T	C	0.156064	1006
2	rs34156842	T	G	0.212724	1006
2	rs111706739	A	G	0.0437376	1006
2	rs114653738	C	A	0.0437376	1006
2	rs115336419	C	A	0.0437376	1006
2	rs35123918	A	T	0.0805169	1006
2	rs13032249	C	G	0.135189	1006
2	rs13032114	A	C	0.567594	1006
2	rs76786588	C	G	0.0497018	1006
2	rs35474968	G	C	0.136183	1006
2	rs73985826	T	G	0.0129225	1006
2	rs11685450	G	C	0.5666	1006
2	rs12162287	A	C	0.729622	1006
2	rs62182968	T	G	0.142147	1006
2	rs72946553	C	G	0.0765408	1006
2	rs13409739	G	A	0.336978	1006
2	rs13423170	T	G	0.56163	1006
2	rs62182969	T	C	0.0626243	1006
2	rs13393587	C	T	0.725646	1006
2	rs55861254	G	A	0.0795229	1006
2	rs56186400	C	G	0.0785288	1006
2	rs62182978	A	T	0.0805169	1006
2	rs6729362	G	A	0.0815109	1006
2	rs72946560	G	A	0.0715706	1006
2	rs6758038	A	G	0.641153	1006
2	rs6758063	A	G	0.641153	1006
2	rs13411267	T	C	0.713718	1006
2	rs11895855	T	G	0.641153	1006
2	rs13398104	G	C	0.0457256	1006
2	rs138568418	G	A	0.0656064	1006
2	rs112956467	C	T	0.0815109	1006
2	rs13414505	T	C	0.419483	1006
2	rs57878911	T	C	0.0576541	1006
2	rs7422904	C	A	0.714712	1006
2	rs7422905	C	G	0.738569	1006
2	rs7419310	A	G	0.733598	1006
2	rs7425190	T	G	0.71173	1006
2	rs7425201	T	A	0.709742	1006
2	rs13418510	T	C	0.138171	1006
2	rs7419832	A	T	0.104374	1006
2	rs142791390	A	G	0.0715706	1006
2	rs7604206	T	G	0.710736	1006
2	rs7590438	G	A	0.547714	1006
2	rs7563762	A	T	0.709742	1006
2	rs6435664	G	C	0.730616	1006
2	rs72946572	C	T	0.0616302	1006
2	rs7591137	G	A	0.28827	1006
2	rs7564414	A	G	0.0705765	1006
2	rs7605169	T	C	0.600398	1006
2	rs62182981	T	G	0.0586481	1006
2	rs4673629	C	T	0.476143	1006
2	rs13412270	C	A	0.0705765	1006
2	rs13415171	C	T	0.0685885	1006
2	rs58905892	C	A	0.0477137	1006
2	rs13002712	G	A	0.550696	1006
2	rs34227840	T	C	0.377734	1006
2	rs56005945	G	A	0.0477137	1006
2	rs7421820	A	G	0.804175	1006
2	rs35778743	T	C	0.390656	1006
2	rs150619029	T	G	0.0139165	1006
2	rs10205612	C	A	0.520875	1006
2	rs7556896	C	T	0.272366	1006
2	rs56405287	T	C	0.272366	1006
2	rs80284712	A	G	0.0129225	1006
2	rs55897719	C	A	0.275348	1006
2	rs62182986	T	C	0.275348	1006
2	rs7593713	C	T	0.106362	1006
2	rs6435665	G	A	0.106362	1006
2	rs7597007	G	T	0.614314	1006
2	rs34269326	A	G	0.116302	1006
2	rs76444868	A	G	0.0168986	1006
2	rs34937662	T	G	0.116302	1006
2	rs62182989	T	C	0.266402	1006
2	rs4672624	T	C	0.0159046	1006
2	rs62182990	T	C	0.00994036	1006
2	rs4130781	T	C	0.266402	1006
2	rs4130782	T	C	0.266402	1006
2	rs62182991	T	C	0.266402	1006
2	rs76929247	G	C	0.0178926	1006
2	rs72946582	T	C	0.264414	1006
2	rs12622176	T	C	0.266402	1006
2	rs79623873	T	A	0.0168986	1006
2	rs13026255	T	C	0.393638	1006
2	rs6711487	G	A	0.614314	1006
2	rs6740215	A	G	0.107356	1006
2	rs12619698	G	A	0.266402	1006
2	rs12613337	A	G	0.265408	1006
2	rs6711999	C	T	0.616302	1006
2	rs11689581	G	C	0.217694	1006
2	rs10198466	C	T	0.593439	1006
2	rs79814523	G	A	0.0536779	1006
2	rs140871057	A	G	0.00894632	1006
2	rs13015253	G	T	0.134195	1006
2	rs62182993	G	A	0.274354	1006
2	rs62182994	T	C	0.274354	1006
2	rs190582721	C	T	0.0139165	1006
2	rs13015689	G	C	0.512922	1006
2	rs188400754	C	T	0.0129225	1006
2	rs142002890	G	A	0.0168986	1006
2	rs115070291	C	T	0.0168986	1006
2	rs10932395	G	A	0.616302	1006
2	rs12469039	A	G	0.624254	1006
2	rs113970208	T	A	0.266402	1006
2	rs6706030	G	A	0.616302	1006
2	rs6738219	A	G	0.106362	1006
2	rs115732929	G	A	0.0387674	1006
2	rs145737773	A	C	0.0149105	1006
2	rs55951977	C	T	0.39165	1006
2	rs12465301	A	T	0.0119284	1006
2	rs13025068	T	C	0.11829	1006
2	rs35761042	A	C	0.382704	1006
2	rs7422793	T	C	0.295229	1006
2	rs11690747	C	A	0.33996	1006
2	rs7421024	G	A	0.0258449	1006
2	rs6722322	G	A	0.336978	1006
2	rs6722824	G	A	0.602386	1006
2	rs113010893	C	A	0.229622	1006
2	rs13020626	G	A	0.336978	1006
2	rs62182999	T	C	0.265408	1006
2	rs34776422	A	G	0.337972	1006
2	rs75404170	T	C	0.127237	1006
2	rs13010892	T	G	0.510934	1006
2	rs73985830	C	T	0.0536779	1006
2	rs6749448	T	C	0.264414	1006
2	rs112577938	G	A	0.0129225	1006
2	rs6706010	A	G	0.805169	1006
2	rs71422755	G	T	0.106362	1006
2	rs34156641	C	T	0.105368	1006
2	rs35444377	C	T	0.265408	1006
2	rs13003936	C	A	0.345924	1006
2	rs72946600	A	G	0.00994036	1006
2	rs13004180	A	C	0.343936	1006
2	rs13004391	C	T	0.34493	1006
2	rs13030927	T	G	0.34493	1006
2	rs150718655	G	A	0.0248509	1006
2	rs13023789	A	C	0.517893	1006
2	rs13024502	G	A	0.115308	1006
2	rs13025192	C	T	0.342942	1006
2	rs13030667	G	A	0.601392	1006
2	rs62183021	G	A	0.258449	1006
2	rs11685063	A	G	0.517893	1006
2	rs77466243	T	C	0.00994036	1006
2	rs13022529	T	C	0.392644	1006
2	rs6738017	G	T	0.342942	1006
2	rs6757068	T	C	0.517893	1006
2	rs10175461	C	T	0.61829	1006
2	rs6749096	G	C	0.34493	1006
2	rs6707801	T	C	0.516899	1006
2	rs7601502	G	A	0.258449	1006
2	rs6435666	C	A	0.505964	1006
2	rs72948506	G	A	0.260437	1006
2	rs71422756	C	T	0.39165	1006
2	rs62183023	C	T	0.260437	1006
2	rs13030400	C	G	0.515905	1006
2	rs7605314	C	T	0.619284	1006
2	rs12052854	G	T	0.335984	1006
2	rs13032058	G	A	0.332008	1006
2	rs13032070	G	A	0.332008	1006
2	rs72948509	G	C	0.0675944	1006
2	rs74960547	G	A	0.00994036	1006
2	rs12987993	C	A	0.332008	1006
2	rs7419259	C	A	0.332008	1006
2	rs6743889	C	T	0.621272	1006
2	rs13008293	A	G	0.506958	1006
2	rs80114241	T	C	0.0139165	1006
2	rs61079605	A	T	0.257455	1006
2	rs11679952	C	T	0.392644	1006
2	rs11685867	T	C	0.508946	1006
2	rs113927562	C	T	0.0377734	1006
2	rs7558449	T	C	0.508946	1006
2	rs116647431	G	C	0.0149105	1006
2	rs7600261	C	T	0.267396	1006
2	rs10932396	A	G	0.508946	1006
2	rs10932397	G	A	0.115308	1006
2	rs35419573	A	G	0.107356	1006
2	rs72948516	A	C	0.0109344	1006
2	rs6731471	A	G	0.335984	1006
2	rs7582099	A	T	0.327038	1006
2	rs7572424	T	C	0.507952	1006
2	rs7558651	G	A	0.0984095	1006
2	rs7573116	T	C	0.5	1006
2	rs7588792	A	C	0.796223	1006
2	rs10932398	A	G	0.502982	1006
2	rs6435667	T	G	0.931412	1006
2	rs13013901	C	T	0.0994036	1006
2	rs10932399	A	G	0.445328	1006
2	rs79865352	C	T	0.0109344	1006
2	rs6734786	T	C	0.11829	1006
2	rs10932400	A	G	0.445328	1006
2	rs7570613	C	T	0.732604	1006
2	rs55758468	G	A	0.260437	1006
2	rs10180973	A	G	0.0119284	1006
2	rs34040017	G	A	0.107356	1006
2	rs7422996	A	G	0.116302	1006
2	rs6435668	C	G	0.107356	1006
2	rs62183028	G	T	0.271372	1006
2	rs6435669	G	A	0.107356	1006
2	rs79002186	T	G	0.337972	1006
2	rs36045110	A	G	0.10835	1006
2	rs35726292	C	T	0.107356	1006
2	rs35720933	C	G	0.116302	1006
2	rs62183029	G	A	0.270378	1006
2	rs115156198	C	T	0.0139165	1006
2	rs67838351	C	T	0.107356	1006
2	rs6746063	A	C	0.796223	1006
2	rs6733070	T	C	0.107356	1006
2	rs55769536	A	T	0.261431	1006
2	rs7583068	T	A	0.276342	1006
2	rs3923054	G	C	0.337972	1006
2	rs6722576	G	A	0.116302	1006
2	rs4132462	C	T	0.261431	1006
2	rs10432526	A	G	0.10835	1006
2	rs7576466	G	T	0.553678	1006
2	rs56017633	A	G	0.116302	1006
2	rs57367594	T	C	0.116302	1006
2	rs62183031	A	C	0.252485	1006
2	rs10432443	C	T	0.10835	1006
2	rs10432527	A	G	0.116302	1006
2	rs10432444	C	T	0.116302	1006
2	rs10432445	C	T	0.116302	1006
2	rs10432446	C	T	0.116302	1006
2	rs35623699	T	C	0.116302	1006
2	rs35870876	A	T	0.116302	1006
2	rs71350751	G	A	0.161034	1006
2	rs61019468	A	G	0.116302	1006
2	rs60763002	C	T	0.116302	1006
2	rs59714221	G	A	0.116302	1006
2	rs57846205	A	G	0.116302	1006
2	rs73069338	A	C	0.109344	1006
2	rs62183032	A	G	0.564612	1006
2	rs140892162	G	T	0.0258449	1006
2	rs74736687	A	G	0.116302	1006
2	rs73985858	T	C	0.116302	1006
2	rs73069345	A	C	0.116302	1006
2	rs73985861	A	G	0.116302	1006
2	rs73069347	G	A	0.116302	1006
2	rs60062721	G	T	0.116302	1006
2	rs61209927	A	T	0.10835	1006
2	rs73069350	A	G	0.117296	1006
2	rs73069352	T	C	0.116302	1006
2	rs59568831	T	G	0.116302	1006
2	rs73069355	T	C	0.116302	1006
2	rs72948526	T	C	0.00994036	1006
2	rs55988377	G	C	0.0685885	1006
2	rs60490270	G	A	0.115308	1006
2	rs116444130	T	C	0.0258449	1006
2	rs76351474	G	A	0.00994036	1006
2	rs72948529	A	C	0.176938	1006
2	rs73985870	G	A	0.115308	1006
2	rs62183033	C	T	0.372763	1006
2	rs13008313	T	C	0.372763	1006
2	rs76936076	C	A	0.32505	1006
2	rs13008370	T	G	0.373757	1006
2	rs59779307	T	C	0.378728	1006
2	rs59804958	G	C	0.119284	1006
2	rs58220751	T	C	0.153082	1006
2	rs62183034	T	G	0.236581	1006
2	rs72948535	C	T	0.0129225	1006
2	rs17878302	C	G	0.420477	1006
2	rs78517237	T	A	0.0636183	1006
2	rs7423708	T	G	0.340954	1006
2	rs73069363	G	A	0.147117	1006
2	rs7593089	T	G	0.0109344	1006
2	rs138105457	T	G	0.217694	1006
2	rs12620444	T	C	0.243539	1006
2	rs12620559	T	C	0.230616	1006
2	rs35894627	T	C	0.326044	1006
2	rs6756725	T	G	0.229622	1006
2	rs12988214	C	T	0.162028	1006
2	rs77126736	T	A	0.162028	1006
2	rs7588431	T	C	0.588469	1006
2	rs71422758	T	C	0.328032	1006
2	rs10932401	A	T	0.590457	1006
2	rs62184480	C	T	0.237575	1006
2	rs17878516	G	C	0.337972	1006
2	rs13034675	C	G	0.326044	1006
2	rs13035133	C	T	0.570577	1006
2	rs12476659	T	A	0.175944	1006
2	rs6435670	G	T	0.245527	1006
2	rs6435671	T	C	0.743539	1006
2	rs6435672	A	G	0.740557	1006
2	rs62184481	C	T	0.237575	1006
2	rs4673633	G	A	0.15507	1006
2	rs12104496	T	A	0.15507	1006
2	rs58352022	C	T	0.232604	1006
2	rs13388233	A	G	0.16501	1006
2	rs62184483	T	G	0.236581	1006
2	rs13005722	A	G	0.156064	1006
2	rs74383217	C	G	0.0149105	1006
2	rs62184485	A	C	0.0168986	1006
2	rs13032191	C	T	0.163022	1006
2	rs55888029	G	A	0.23161	1006
2	rs35735966	A	C	0.172962	1006
2	rs72948544	T	C	0.0506958	1006
2	rs55890667	T	G	0.234592	1006
2	rs72948546	G	C	0.0198807	1006
2	rs74504761	T	C	0.10338	1006
2	rs148816176	G	C	0.0119284	1006
2	rs114262003	A	G	0.0675944	1006
2	rs9808034	C	T	0.899602	1006
2	rs75178408	T	C	0.0785288	1006
2	rs73985878	A	G	0.0666004	1006
2	rs4672626	A	G	0.90159	1006
2	rs7422785	A	G	0.0149105	1006
2	rs13024631	A	G	0.266402	1006
2	rs114474965	C	T	0.0656064	1006
2	rs13030764	C	T	0.143141	1006
2	rs139111570	T	C	0.0178926	1006
2	rs13008342	T	G	0.898608	1006
2	rs148869800	C	T	0.349901	1006
2	rs112965667	T	C	0.351889	1006
2	rs148321622	C	T	0.00994036	1006
2	rs78576794	C	A	0.318091	1006
2	rs147526613	T	C	0.124254	1006
2	rs142775397	G	T	0.0387674	1006
2	rs6435673	C	T	0.740557	1006
2	rs59564944	C	A	0.354871	1006
2	rs192921155	G	A	0.00795229	1006
2	rs34240313	C	G	0.144135	1006
2	rs11678860	C	A	0.436382	1006
2	rs139220320	C	T	0.0904573	1006
2	rs145670777	G	A	0.0387674	1006
2	rs138218528	T	C	0.356859	1006
2	rs189252993	C	T	0.0139165	1006
2	rs185588699	C	T	0.0198807	1006
2	rs116019034	T	C	0.0387674	1006
2	rs11693031	A	G	0.353877	1006
2	rs74437094	T	C	0.0387674	1006
2	rs7583346	C	T	0.349901	1006
2	rs74578708	G	C	0.0656064	1006
2	rs72948554	A	C	0.0198807	1006
2	rs114587770	G	A	0.0397614	1006
2	rs2118891	T	C	0.055666	1006
2	rs76820615	A	G	0.0168986	1006
2	rs6757087	T	G	0.459245	1006
2	rs115707219	C	T	0.0656064	1006
2	rs114472352	T	A	0.0387674	1006
2	rs182573211	A	T	0.026839	1006
2	rs78524343	C	T	0.0685885	1006
2	rs57038689	T	C	0.100398	1006
2	rs76322764	C	T	0.138171	1006
2	rs79366460	A	G	0.0685885	1006
2	rs1371203	G	A	0.787276	1006
2	rs114068206	C	A	0.0666004	1006
2	rs55988979	T	C	0.184891	1006
2	rs56150461	T	C	0.183897	1006
2	rs12475566	T	G	0.143141	1006
2	rs55913582	T	C	0.184891	1006
2	rs75650847	C	T	0.0675944	1006
2	rs11901045	T	C	0.182903	1006
2	rs10203750	T	A	0.859841	1006
2	rs56083634	C	T	0.180915	1006
2	rs13019951	T	C	0.149105	1006
2	rs76489147	T	C	0.0675944	1006
2	rs77431063	T	G	0.0675944	1006
2	rs12999005	A	C	0.182903	1006
2	rs13025883	T	A	0.0298211	1006
2	rs1439248	T	C	0.33499	1006
2	rs1439247	A	G	0.477137	1006
2	rs16846873	G	A	0.182903	1006
2	rs67623637	A	C	0.181909	1006
2	rs72948566	C	A	0.181909	1006
2	rs6435675	T	A	0.857853	1006
2	rs13431031	T	C	0.333996	1006
2	rs34087388	T	C	0.181909	1006
2	rs7573807	A	C	0.790258	1006
2	rs34379058	G	A	0.181909	1006
2	rs1439246	G	C	0.332008	1006
2	rs7600511	C	T	0.132207	1006
2	rs67938035	T	C	0.181909	1006
2	rs1439245	T	G	0.143141	1006
2	rs75734424	C	G	0.0675944	1006
2	rs12475812	C	A	0.856859	1006
2	rs12464025	T	C	0.181909	1006
2	rs12467708	A	G	0.148111	1006
2	rs77087030	T	C	0.0675944	1006
2	rs35905194	C	A	0.181909	1006
2	rs7604677	C	A	0.855865	1006
2	rs4672628	G	A	0.859841	1006
2	rs114911527	G	T	0.0377734	1006
2	rs75929620	C	T	0.0675944	1006
2	rs4673635	T	C	0.331014	1006
2	rs13031164	T	A	0.181909	1006
2	rs13005396	C	T	0.181909	1006
2	rs76610747	A	T	0.33002	1006
2	rs1371202	T	C	0.181909	1006
2	rs1371201	G	C	0.181909	1006
2	rs1371200	G	T	0.181909	1006
2	rs72948577	A	T	0.0198807	1006
2	rs1371199	A	G	0.181909	1006
2	rs13006489	A	C	0.478131	1006
2	rs10497950	C	A	0.181909	1006
2	rs67873657	C	T	0.180915	1006
2	rs68029722	A	G	0.181909	1006
2	rs115587696	G	C	0.0675944	1006
2	rs59968041	A	G	0.181909	1006
2	rs113381604	T	C	0.028827	1006
2	rs77514313	G	A	0.0606362	1006
2	rs115997511	A	G	0.0675944	1006
2	rs36112432	G	T	0.181909	1006
2	rs67039924	T	A	0.181909	1006
2	rs35945815	C	T	0.181909	1006
2	rs1439243	T	C	0.181909	1006
2	rs115233901	T	C	0.0188867	1006
2	rs72931605	T	C	0.124254	1006
2	rs12616558	C	T	0.181909	1006
2	rs17335770	T	C	0.0298211	1006
2	rs76817542	A	T	0.0675944	1006
2	rs12470052	C	T	0.144135	1006
2	rs4606869	T	C	0.181909	1006
2	rs1439242	C	T	0.181909	1006
2	rs16846896	C	T	0.054672	1006
2	rs12624020	A	G	0.180915	1006
2	rs2371344	T	A	0.128231	1006
2	rs115714131	G	A	0.0377734	1006
2	rs1439241	T	C	0.181909	1006
2	rs11684546	G	A	0.143141	1006
2	rs1439240	G	A	0.181909	1006
2	rs78005792	A	T	0.127237	1006
2	rs1439239	A	T	0.852883	1006
2	rs116140256	T	C	0.0675944	1006
2	rs12990694	C	T	0.143141	1006
2	rs10190218	C	A	0.851889	1006
2	rs10932402	C	T	0.181909	1006
2	rs12618478	G	A	0.181909	1006
2	rs74374692	T	C	0.0675944	1006
2	rs13426904	T	G	0.332008	1006
2	rs4673636	C	A	0.852883	1006
2	rs12473270	C	T	0.181909	1006
2	rs75928573	G	A	0.0675944	1006
2	rs72931611	T	C	0.0149105	1006
2	rs36022387	G	C	0.145129	1006
2	rs16846917	G	T	0.249503	1006
2	rs11677638	A	G	0.33002	1006
2	rs714393	C	T	0.475149	1006
2	rs714394	T	A	0.180915	1006
2	rs1371198	C	G	0.854871	1006
2	rs79616155	G	A	0.0735586	1006
2	rs74870032	T	C	0.0675944	1006
2	rs74778976	C	T	0.0675944	1006
2	rs79483387	G	A	0.0675944	1006
2	rs13019270	C	T	0.181909	1006
2	rs11894784	C	G	0.181909	1006
2	rs11894876	G	T	0.181909	1006
2	rs10932403	A	G	0.149105	1006
2	rs12989469	G	A	0.181909	1006
2	rs115787865	T	G	0.0675944	1006
2	rs10932404	G	A	0.181909	1006
2	rs16846940	T	C	0.129225	1006
2	rs10932405	T	G	0.181909	1006
2	rs140719888	A	G	0.0357853	1006
2	rs11885309	A	G	0.181909	1006
2	rs1439238	G	C	0.181909	1006
2	rs116773726	G	C	0.0377734	1006
2	rs1439237	T	C	0.181909	1006
2	rs1561473	T	C	0.329026	1006
2	rs116668362	C	T	0.0377734	1006
2	rs11887033	A	G	0.181909	1006
2	rs11897941	C	T	0.181909	1006
2	rs10208623	T	C	0.478131	1006
2	rs991477	C	G	0.181909	1006
2	rs35602168	T	A	0.0367793	1006
2	rs991476	G	A	0.181909	1006
2	rs79341019	C	T	0.0387674	1006
2	rs1020126	T	G	0.856859	1006
2	rs7594604	A	G	0.331014	1006
2	rs4673637	T	C	0.181909	1006
2	rs2218106	C	G	0.852883	1006
2	rs12612277	T	C	0.181909	1006
2	rs12621800	C	T	0.181909	1006
2	rs12993811	T	C	0.182903	1006
2	rs62184493	C	T	0.127237	1006
2	rs78500649	G	T	0.0675944	1006
2	rs72931624	G	C	0.180915	1006
2	rs13018117	G	A	0.054672	1006
2	rs35390180	A	G	0.181909	1006
2	rs56153935	C	A	0.181909	1006
2	rs6435677	A	G	0.855865	1006
2	rs77084263	T	C	0.0666004	1006
2	rs80135859	C	T	0.0427435	1006
2	rs7589350	T	C	0.181909	1006
2	rs13000796	T	C	0.182903	1006
2	rs13024515	G	A	0.182903	1006
2	rs991496	A	G	0.181909	1006
2	rs991495	A	G	0.181909	1006
2	rs4673638	G	T	0.180915	1006
2	rs10497951	A	C	0.181909	1006
2	rs1439236	G	A	0.183897	1006
2	rs10932406	G	A	0.181909	1006
2	rs10932407	T	C	0.181909	1006
2	rs10932408	T	A	0.181909	1006
2	rs1439235	C	T	0.180915	1006
2	rs1439234	T	A	0.182903	1006
2	rs1439233	C	T	0.182903	1006
2	rs16847003	T	C	0.0904573	1006
2	rs13002463	G	A	0.182903	1006
2	rs11892696	T	C	0.182903	1006
2	rs77669244	T	C	0.0735586	1006
2	rs143149658	T	C	0.0188867	1006
2	rs79612564	T	C	0.33002	1006
2	rs6435678	G	C	0.127237	1006
2	rs11887198	C	T	0.182903	1006
2	rs13400161	A	G	0.33002	1006
2	rs13022395	A	G	0.182903	1006
2	rs13027991	C	T	0.182903	1006
2	rs11903196	C	T	0.182903	1006
2	rs34706082	G	A	0.112326	1006
2	rs10804201	C	T	0.182903	1006
2	rs10932409	G	A	0.182903	1006
2	rs10932410	G	C	0.181909	1006
2	rs80134874	A	G	0.0357853	1006
2	rs13407198	A	G	0.327038	1006
2	rs62184495	C	T	0.127237	1006
2	rs13035912	C	A	0.182903	1006
2	rs13012677	T	G	0.182903	1006
2	rs36103201	T	C	0.182903	1006
2	rs13013325	T	C	0.182903	1006
2	rs16847033	T	C	0.477137	1006
2	rs17335959	T	C	0.0129225	1006
2	rs12999352	A	G	0.182903	1006
2	rs1439254	G	T	0.182903	1006
2	rs768692	G	A	0.327038	1006
2	rs1159709	T	C	0.854871	1006
2	rs11897503	A	C	0.182903	1006
2	rs11887945	G	C	0.182903	1006
2	rs11888019	C	G	0.182903	1006
2	rs16825018	T	A	0.182903	1006
2	rs55705050	G	T	0.182903	1006
2	rs13409698	T	C	0.329026	1006
2	rs74621322	T	C	0.0377734	1006
2	rs7570078	A	G	0.182903	1006
2	rs1439253	G	A	0.455268	1006
2	rs4673639	T	C	0.182903	1006
2	rs16847063	G	A	0.328032	1006
2	rs57053115	G	A	0.127237	1006
2	rs16847065	A	G	0.182903	1006
2	rs60088784	C	T	0.127237	1006
2	rs11687449	T	C	0.328032	1006
2	rs12998554	T	C	0.182903	1006
2	rs13021925	A	G	0.182903	1006
2	rs71422760	C	T	0.05666	1006
2	rs13022306	C	T	0.181909	1006
2	rs16847079	T	C	0.182903	1006
2	rs16847082	T	C	0.181909	1006
2	rs13027737	C	T	0.181909	1006
2	rs13004671	T	C	0.182903	1006
2	rs35784340	T	C	0.182903	1006
2	rs35369140	G	A	0.182903	1006
2	rs16847087	A	G	0.182903	1006
2	rs7577632	A	G	0.0914513	1006
2	rs56090788	C	A	0.184891	1006
2	rs56252609	C	A	0.184891	1006
2	rs13028597	A	G	0.182903	1006
2	rs13029161	G	C	0.184891	1006
2	rs79578622	C	T	0.0675944	1006
2	rs13029024	C	T	0.181909	1006
2	rs11893981	C	T	0.181909	1006
2	rs13035188	A	G	0.148111	1006
2	rs13035407	A	C	0.148111	1006
2	rs72931675	T	C	0.180915	1006
2	rs72931678	C	T	0.180915	1006
2	rs62184497	C	T	0.127237	1006
2	rs12621282	T	A	0.182903	1006
2	rs12613767	C	T	0.181909	1006
2	rs71422761	T	C	0.147117	1006
2	rs11898491	A	G	0.180915	1006
2	rs7565912	A	C	0.180915	1006
2	rs7592726	G	A	0.180915	1006
2	rs7595501	G	T	0.180915	1006
2	rs7595439	C	T	0.17992	1006
2	rs112314250	C	A	0.0238569	1006
2	rs35096020	C	T	0.17992	1006
2	rs5006043	G	A	0.180915	1006
2	rs5006044	A	G	0.180915	1006
2	rs984776	G	A	0.180915	1006
2	rs984775	C	A	0.180915	1006
2	rs984774	C	G	0.180915	1006
2	rs1025753	G	T	0.327038	1006
2	rs16847102	G	A	0.129225	1006
2	rs984773	T	C	0.193837	1006
2	rs10497952	G	A	0.17992	1006
2	rs1025752	T	C	0.461233	1006
2	rs2017322	C	T	0.852883	1006
2	rs12615835	G	A	0.180915	1006
2	rs12615786	C	G	0.17992	1006
2	rs7564307	T	C	0.854871	1006
2	rs56099236	A	G	0.180915	1006
2	rs59950044	A	C	0.180915	1006
2	rs55840080	A	G	0.180915	1006
2	rs56405621	G	A	0.180915	1006
2	rs56040753	T	G	0.180915	1006
2	rs55811259	G	T	0.180915	1006
2	rs35746469	G	T	0.177932	1006
2	rs13033050	A	G	0.180915	1006
2	rs13033279	A	C	0.180915	1006
2	rs13034674	G	C	0.177932	1006
2	rs13011062	T	C	0.177932	1006
2	rs72933704	G	A	0.178926	1006
2	rs12991164	A	G	0.180915	1006
2	rs12991661	G	A	0.17992	1006
2	rs12992022	G	A	0.17992	1006
2	rs116239505	G	A	0.0616302	1006
2	rs12996976	A	G	0.180915	1006
2	rs62184498	C	T	0.0854871	1006
2	rs983562	G	A	0.184891	1006
2	rs983563	T	C	0.184891	1006
2	rs983564	G	A	0.853877	1006
2	rs983566	A	C	0.184891	1006
2	rs11896997	G	A	0.180915	1006
2	rs115613109	T	C	0.0168986	1006
2	rs1968533	A	C	0.331014	1006
2	rs149780438	T	C	0.0675944	1006
2	rs62184499	C	T	0.129225	1006
2	rs12694254	T	G	0.335984	1006
2	rs115119740	C	T	0.0675944	1006
2	rs13031717	T	C	0.33499	1006
2	rs7565414	C	A	0.125249	1006
2	rs13011709	G	C	0.333996	1006
2	rs11679499	A	T	0.328032	1006
2	rs75923403	G	A	0.0675944	1006
2	rs12995958	T	C	0.333996	1006
2	rs12471775	C	T	0.329026	1006
2	rs7609351	C	A	0.853877	1006
2	rs17414313	C	G	0.0675944	1006
2	rs16847122	C	T	0.178926	1006
2	rs12996321	G	A	0.178926	1006
2	rs77854795	T	C	0.0675944	1006
2	rs16847131	T	C	0.130219	1006
2	rs78374979	T	C	0.0675944	1006
2	rs13002674	A	G	0.17992	1006
2	rs13003524	C	T	0.178926	1006
2	rs115158014	G	A	0.0387674	1006
2	rs79093925	T	C	0.0675944	1006
2	rs13009426	C	T	0.0497018	1006
2	rs75214616	C	T	0.0646123	1006
2	rs75618069	A	G	0.0646123	1006
2	rs141717444	C	T	0.0149105	1006
2	rs16847152	T	C	0.635189	1006
2	rs1439252	G	A	0.408549	1006
2	rs12470608	A	G	0.16998	1006
2	rs12466874	T	C	0.449304	1006
2	rs16847157	A	T	0.0477137	1006
2	rs9288443	G	A	0.852883	1006
2	rs16847160	A	T	0.184891	1006
2	rs74503724	T	C	0.0894632	1006
2	rs13390226	G	A	0.0576541	1006
2	rs79378870	T	A	0.0894632	1006
2	rs79208599	A	G	0.0894632	1006
2	rs150842390	C	T	0.0188867	1006
2	rs72933724	G	A	0.0795229	1006
2	rs36103884	C	T	0.168986	1006
2	rs12986524	A	G	0.44831	1006
2	rs73071355	C	G	0.245527	1006
2	rs2068401	C	T	0.530815	1006
2	rs77206021	A	C	0.0397614	1006
2	rs1898844	C	G	0.131213	1006
2	rs34429569	T	C	0.101392	1006
2	rs1115940	C	T	0.408549	1006
2	rs72933726	C	T	0.0745527	1006
2	rs57164432	T	C	0.129225	1006
2	rs57566572	A	G	0.129225	1006
2	rs59340449	C	A	0.129225	1006
2	rs61582963	G	A	0.129225	1006
2	rs143680649	A	G	0.0129225	1006
2	rs58540760	T	C	0.129225	1006
2	rs35930310	G	A	0.0646123	1006
2	rs61641854	A	C	0.129225	1006
2	rs58975598	A	G	0.129225	1006
2	rs73073322	C	T	0.129225	1006
2	rs73073325	A	G	0.129225	1006
2	rs72933727	T	C	0.0805169	1006
2	rs73073329	A	G	0.128231	1006
2	rs7600260	T	A	0.129225	1006
2	rs147856476	A	G	0.0357853	1006
2	rs74338595	T	C	0.321074	1006
2	rs62184534	A	G	0.00894632	1006
2	rs7562817	A	C	0.128231	1006
2	rs76447018	G	A	0.126243	1006
2	rs73073331	T	C	0.127237	1006
2	rs73073332	A	T	0.127237	1006
2	rs73073333	C	T	0.127237	1006
2	rs73989225	G	C	0.0198807	1006
2	rs72933728	C	T	0.0248509	1006
2	rs6727114	C	T	0.316103	1006
2	rs73073334	C	T	0.127237	1006
2	rs73073338	T	C	0.127237	1006
2	rs73073339	A	G	0.0377734	1006
2	rs73073341	A	T	0.127237	1006
2	rs111388371	T	C	0.127237	1006
2	rs145015849	G	A	0.082505	1006
2	rs140741065	C	T	0.0417495	1006
2	rs74805996	C	T	0.0894632	1006
2	rs73073344	T	C	0.126243	1006
2	rs75981138	C	T	0.0884692	1006
2	rs4292044	A	G	0.0616302	1006
2	rs76752861	T	C	0.0168986	1006
2	rs78222059	C	T	0.0407555	1006
2	rs115146761	A	G	0.0109344	1006
2	rs72933730	A	G	0.0805169	1006
2	rs77406055	C	A	0.0884692	1006
2	rs79323481	A	T	0.0904573	1006
2	rs10207941	T	C	0.166998	1006
2	rs80037686	A	G	0.0904573	1006
2	rs77168851	G	A	0.0904573	1006
2	rs72933731	C	T	0.0745527	1006
2	rs17414355	G	A	0.0149105	1006
2	rs6754240	G	A	0.265408	1006
2	rs73073346	C	T	0.0377734	1006
2	rs16847170	C	A	0.0854871	1006
2	rs16847171	A	G	0.0884692	1006
2	rs1978873	G	A	0.0755467	1006
2	rs16847174	C	A	0.0854871	1006
2	rs111592550	C	T	0.0417495	1006
2	rs9653337	T	C	0.27833	1006
2	rs16847178	T	C	0.152087	1006
2	rs73073348	T	C	0.129225	1006
2	rs73073349	A	C	0.130219	1006
2	rs73073350	A	G	0.129225	1006
2	rs73073353	A	G	0.129225	1006
2	rs75556861	A	G	0.0914513	1006
2	rs2043888	T	C	0.181909	1006
2	rs73073354	G	A	0.0377734	1006
2	rs77680578	T	G	0.0874751	1006
2	rs13389940	C	T	0.145129	1006
2	rs72933734	T	C	0.0129225	1006
2	rs114788702	T	A	0.0864811	1006
2	rs73073360	G	A	0.124254	1006
2	rs72933735	T	A	0.082505	1006
2	rs9288444	G	A	0.0666004	1006
2	rs13391359	T	C	0.140159	1006
2	rs114792967	T	G	0.0884692	1006
2	rs73073363	T	C	0.126243	1006
2	rs73073366	T	C	0.126243	1006
2	rs73073370	C	T	0.126243	1006
2	rs73073372	C	A	0.124254	1006
2	rs10187387	A	G	0.260437	1006
2	rs79323300	G	A	0.126243	1006
2	rs56232132	T	G	0.084493	1006
2	rs115891916	A	G	0.0168986	1006
2	rs73077351	T	G	0.126243	1006
2	rs73077353	A	C	0.128231	1006
2	rs75472863	T	A	0.0864811	1006
2	rs6716706	G	A	0.124254	1006
2	rs6731736	T	G	0.0377734	1006
2	rs6719726	G	T	0.124254	1006
2	rs6719827	G	A	0.0377734	1006
2	rs112678979	G	A	0.0864811	1006
2	rs72933739	G	C	0.0765408	1006
2	rs72933741	T	C	0.0815109	1006
2	rs74748877	C	A	0.084493	1006
2	rs78568172	G	A	0.084493	1006
2	rs76705436	T	G	0.0238569	1006
2	rs11887994	G	C	0.281312	1006
2	rs77038005	G	A	0.0864811	1006
2	rs192327558	C	A	0.0129225	1006
2	rs72933742	C	A	0.082505	1006
2	rs115136253	T	C	0.0347913	1006
2	rs78334530	G	A	0.0874751	1006
2	rs77148840	T	A	0.0874751	1006
2	rs10204019	A	G	0.276342	1006
2	rs72933744	T	C	0.170974	1006
2	rs72933746	A	G	0.16998	1006
2	rs111282158	C	T	0.164016	1006
2	rs115459682	G	A	0.0765408	1006
2	rs10204636	A	G	0.234592	1006
2	rs10181131	C	T	0.158052	1006
2	rs13400321	C	T	0.236581	1006
2	rs72933751	C	A	0.0755467	1006
2	rs114648726	G	C	0.0168986	1006
2	rs73077363	C	T	0.0377734	1006
2	rs62184541	T	C	0.0705765	1006
2	rs79175103	A	G	0.0477137	1006
2	rs76399693	A	C	0.100398	1006
2	rs148238483	C	T	0.00994036	1006
2	rs72933754	T	C	0.0914513	1006
2	rs115621125	G	T	0.0467197	1006
2	rs62184542	C	T	0.150099	1006
2	rs115194127	G	T	0.0437376	1006
2	rs1347889	C	T	0.491054	1006
2	rs547813880	T	G	0.00695825	1006
2	rs79262007	T	A	0.084493	1006
2	rs77945037	A	G	0.0854871	1006
2	rs11900975	A	G	0.084493	1006
2	rs11896200	T	C	0.0377734	1006
2	rs114549502	G	T	0.0755467	1006
2	rs6435681	A	G	0.7833	1006
2	rs1439256	G	C	0.874751	1006
2	rs139881487	T	C	0.00795229	1006
2	rs7584438	G	C	0.719682	1006
2	rs75748624	C	T	0.0735586	1006
2	rs115597155	T	C	0.0735586	1006
2	rs114538759	T	A	0.0745527	1006
2	rs79849291	T	C	0.0328032	1006
2	rs147573181	A	G	0.0745527	1006
2	rs34765931	G	A	0.0785288	1006
2	rs13426627	T	C	0.027833	1006
2	rs115721827	G	A	0.0735586	1006
2	rs77869516	C	T	0.0328032	1006
2	rs12998591	G	A	0.0785288	1006
2	rs10172563	A	G	0.0228628	1006
2	rs10172967	A	G	0.547714	1006
2	rs144363146	C	T	0.0735586	1006
2	rs116722102	C	A	0.0248509	1006
2	rs7603039	G	A	0.827038	1006
2	rs114437491	G	T	0.0735586	1006
```
