## Supplementary material for "Characterization of shared and ancestry-specific signals driving complex traits using multi-ancestry fine-mapping": s2.afreq

```
#CHROM	ID	REF	ALT	ALT_FREQS	OBS_CT
2	rs35704389	G	A	0.179563	1008
2	rs13025732	G	A	0.0525794	1008
2	rs4458144	A	G	0.0684524	1008
2	rs4441401	C	T	0.393849	1008
2	rs4483977	A	C	0.862103	1008
2	rs34072013	A	G	0.0525794	1008
2	rs72947249	A	G	0.0744048	1008
2	rs78777082	C	T	0.0525794	1008
2	rs80216414	G	T	0.0525794	1008
2	rs76662960	A	C	0.0525794	1008
2	rs193204141	T	C	0.0109127	1008
2	rs56021240	C	A	0.0605159	1008
2	rs4461202	C	T	0.233135	1008
2	rs35576418	T	A	0.180556	1008
2	rs55896054	G	A	0.0605159	1008
2	rs72947265	G	A	0.0605159	1008
2	rs72947266	C	T	0.0684524	1008
2	rs4425028	A	G	0.304563	1008
2	rs192790064	G	A	0.0367063	1008
2	rs34118161	T	C	0.0525794	1008
2	rs72947274	A	T	0.0734127	1008
2	rs12465522	T	G	0.183532	1008
2	rs72947278	C	T	0.0674603	1008
2	rs7567005	T	A	0.0734127	1008
2	rs7567105	T	G	0.0753968	1008
2	rs4580326	C	T	0.295635	1008
2	rs6724333	T	G	0.308532	1008
2	rs13007741	A	G	0.0525794	1008
2	rs6746197	A	G	0.0813492	1008
2	rs4455102	A	G	0.174603	1008
2	rs74787227	G	A	0.0198413	1008
2	rs35291485	T	C	0.0525794	1008
2	rs12991447	C	T	0.0684524	1008
2	rs11687884	A	G	0.0813492	1008
2	rs13006681	C	T	0.173611	1008
2	rs13006521	A	G	0.296627	1008
2	rs72947298	C	T	0.0634921	1008
2	rs13007400	A	G	0.173611	1008
2	rs13012864	A	G	0.173611	1008
2	rs72949207	C	A	0.0644841	1008
2	rs13019612	C	T	0.225198	1008
2	rs368473002	C	T	0.0357143	1008
2	rs544150586	G	A	0.0138889	1008
2	rs189116606	C	A	0.0515873	1008
2	rs72949216	A	G	0.0694444	1008
2	rs11695853	A	G	0.0843254	1008
2	rs796246	C	T	0.691468	1008
2	rs319744	T	G	0.993056	1008
2	rs71422719	C	T	0.0515873	1008
2	rs796245	A	G	0.993056	1008
2	rs75292305	A	T	0.0128968	1008
2	rs78316866	C	G	0.0585317	1008
2	rs1437371	A	G	0.179563	1008
2	rs72949233	A	T	0.0664683	1008
2	rs713461	T	C	0.127976	1008
2	rs713462	A	C	0.179563	1008
2	rs1437370	C	T	0.179563	1008
2	rs72949236	A	G	0.0674603	1008
2	rs34361141	A	G	0.179563	1008
2	rs796244	C	T	0.685516	1008
2	rs66506242	A	G	0.0515873	1008
2	rs62204085	G	T	0.179563	1008
2	rs1437369	G	A	0.686508	1008
2	rs138102624	C	T	0.00793651	1008
2	rs186471	G	A	0.761905	1008
2	rs809949	C	T	0.6875	1008
2	rs2719962	C	G	0.686508	1008
2	rs13008056	A	G	0.180556	1008
2	rs319742	C	G	0.992063	1008
2	rs77786979	T	C	0.0724206	1008
2	rs1023750	C	G	0.0515873	1008
2	rs75925655	T	C	0.014881	1008
2	rs2195575	T	A	0.0515873	1008
2	rs71422720	G	A	0.0515873	1008
2	rs71422721	C	A	0.0515873	1008
2	rs62204087	G	T	0.180556	1008
2	rs809482	T	G	0.708333	1008
2	rs72949255	C	G	0.0605159	1008
2	rs1437376	C	A	0.00793651	1008
2	rs60978506	C	T	0.0128968	1008
2	rs13007957	A	T	0.0515873	1008
2	rs60102635	A	T	0.0684524	1008
2	rs76047318	C	T	0.0248016	1008
2	rs74712783	G	A	0.0605159	1008
2	rs392911	T	C	0.694444	1008
2	rs12105013	G	T	0.00694444	1008
2	rs35263644	T	C	0.124008	1008
2	rs17740874	T	C	0.00694444	1008
2	rs2719966	A	C	0.818452	1008
2	rs796243	T	C	0.81746	1008
2	rs12991443	C	G	0.116071	1008
2	rs12991650	C	A	0.0515873	1008
2	rs796242	T	C	0.698413	1008
2	rs12993590	G	T	0.0515873	1008
2	rs12998420	C	T	0.0515873	1008
2	rs117178970	C	T	0.0337302	1008
2	rs319739	C	T	0.818452	1008
2	rs319738	C	T	0.818452	1008
2	rs319737	A	T	0.818452	1008
2	rs2719967	T	A	0.706349	1008
2	rs2576617	A	G	0.706349	1008
2	rs78390769	T	G	0.0555556	1008
2	rs796241	G	C	0.818452	1008
2	rs430463	T	A	0.818452	1008
2	rs223278	C	T	0.818452	1008
2	rs796237	G	A	0.818452	1008
2	rs72949282	A	G	0.00694444	1008
2	rs4338917	T	G	0.818452	1008
2	rs139217446	T	A	0.00694444	1008
2	rs383035	T	C	0.706349	1008
2	rs453985	C	T	0.818452	1008
2	rs435300	G	T	0.818452	1008
2	rs397737	G	A	0.699405	1008
2	rs34574868	A	G	0.0515873	1008
2	rs430942	G	A	0.818452	1008
2	rs410290	T	C	0.818452	1008
2	rs34331869	C	T	0.0515873	1008
2	rs565508	C	T	0.818452	1008
2	rs566586	A	G	0.818452	1008
2	rs1087971	C	G	0.818452	1008
2	rs113275340	C	T	0.0515873	1008
2	rs1087970	C	A	0.694444	1008
2	rs58165969	A	G	0.0724206	1008
2	rs1087957	A	T	0.818452	1008
2	rs1087955	A	G	0.818452	1008
2	rs1087954	G	C	0.818452	1008
2	rs13006862	C	T	0.180556	1008
2	rs452066	C	T	0.818452	1008
2	rs56122619	A	G	0.0515873	1008
2	rs438679	C	T	0.818452	1008
2	rs35183328	A	G	0.818452	1008
2	rs436521	G	A	0.818452	1008
2	rs72931510	A	C	0.0724206	1008
2	rs454027	C	T	0.818452	1008
2	rs427298	G	A	0.818452	1008
2	rs417043	T	A	0.135913	1008
2	rs36079173	G	T	0.0515873	1008
2	rs796234	G	A	0.818452	1008
2	rs796233	C	T	0.818452	1008
2	rs796232	C	T	0.693452	1008
2	rs3098294	C	G	0.818452	1008
2	rs513610	C	T	0.818452	1008
2	rs430623	C	T	0.818452	1008
2	rs444159	A	C	0.818452	1008
2	rs420516	T	A	0.818452	1008
2	rs1652326	C	T	0.818452	1008
2	rs395844	G	A	0.818452	1008
2	rs389035	C	T	0.69246	1008
2	rs72931523	C	T	0.0525794	1008
2	rs431617	T	A	0.818452	1008
2	rs34322344	A	C	0.0525794	1008
2	rs12996484	C	G	0.180556	1008
2	rs481361	C	T	0.818452	1008
2	rs385877	G	A	0.818452	1008
2	rs384219	G	T	0.818452	1008
2	rs395606	A	G	0.818452	1008
2	rs367808	G	T	0.818452	1008
2	rs1632720	A	G	0.818452	1008
2	rs4673577	G	A	0.693452	1008
2	rs34452436	G	T	0.0515873	1008
2	rs35525757	C	T	0.818452	1008
2	rs68009307	A	G	0.818452	1008
2	rs10196523	G	A	0.693452	1008
2	rs10172731	A	G	0.820437	1008
2	rs6708642	T	G	0.818452	1008
2	rs1652323	T	G	0.818452	1008
2	rs1652322	G	A	0.818452	1008
2	rs72931550	T	A	0.0694444	1008
2	rs1652321	T	A	0.818452	1008
2	rs523817	A	G	0.818452	1008
2	rs524652	A	G	0.818452	1008
2	rs550508	G	C	0.818452	1008
2	rs651797	G	A	0.818452	1008
2	rs651289	C	A	0.818452	1008
2	rs1346711	T	C	0.818452	1008
2	rs56141456	T	C	0.0525794	1008
2	rs1652320	G	A	0.818452	1008
2	rs1657865	T	A	0.818452	1008
2	rs1652319	A	G	0.818452	1008
2	rs395345	A	G	0.818452	1008
2	rs72931558	T	C	0.0734127	1008
2	rs398665	A	G	0.818452	1008
2	rs2164709	G	C	0.818452	1008
2	rs1652318	T	A	0.818452	1008
2	rs1437374	C	T	0.818452	1008
2	rs1370349	C	T	0.818452	1008
2	rs1370348	C	T	0.818452	1008
2	rs1370347	A	G	0.818452	1008
2	rs1652314	C	G	0.757937	1008
2	rs1652313	C	G	0.818452	1008
2	rs1657863	T	G	0.757937	1008
2	rs62177969	C	T	0.180556	1008
2	rs319709	A	G	0.818452	1008
2	rs319708	G	A	0.818452	1008
2	rs319707	C	T	0.818452	1008
2	rs319706	C	T	0.818452	1008
2	rs319705	T	A	0.818452	1008
2	rs319704	T	A	0.818452	1008
2	rs188853	A	G	0.818452	1008
2	rs172769	T	G	0.706349	1008
2	rs72931586	C	T	0.0605159	1008
2	rs1657862	T	C	0.766865	1008
2	rs680737	C	T	0.823413	1008
2	rs570384	G	A	0.820437	1008
2	rs570388	T	G	0.823413	1008
2	rs1657861	T	C	0.699405	1008
2	rs1367053	T	C	0.818452	1008
2	rs1652312	T	C	0.818452	1008
2	rs1542009	C	T	0.0525794	1008
2	rs57782786	A	G	0.0515873	1008
2	rs319703	G	C	0.818452	1008
2	rs192926	A	C	0.818452	1008
2	rs548912	G	A	0.766865	1008
2	rs1652311	G	A	0.766865	1008
2	rs147861978	C	T	0.0347222	1008
2	rs11895699	A	T	0.047619	1008
2	rs72931596	T	A	0.0684524	1008
2	rs1347661	T	C	0.217262	1008
2	rs7571526	G	T	0.291667	1008
2	rs28863582	G	A	0.291667	1008
2	rs58530002	G	A	0.291667	1008
2	rs56227613	C	T	0.217262	1008
2	rs12991049	T	C	0.0525794	1008
2	rs12991234	T	A	0.291667	1008
2	rs72933606	C	A	0.0734127	1008
2	rs74658442	A	G	0.0515873	1008
2	rs7582963	G	A	0.217262	1008
2	rs6730350	T	G	0.297619	1008
2	rs375865454	C	A	0.00396825	1008
2	rs7567073	G	A	0.218254	1008
2	rs34454501	T	C	0.179563	1008
2	rs796224	T	C	0.809524	1008
2	rs11684145	T	G	0.219246	1008
2	rs35679012	A	G	0.225198	1008
2	rs4673578	A	G	0.224206	1008
2	rs920212	A	G	0.225198	1008
2	rs920211	T	C	0.228175	1008
2	rs707270	T	A	0.772817	1008
2	rs13020784	A	G	0.22619	1008
2	rs17735984	T	C	0.228175	1008
2	rs796220	C	T	0.198413	1008
2	rs167648	A	C	0.774802	1008
2	rs797072	A	G	0.78373	1008
2	rs11688017	T	C	0.22619	1008
2	rs372526003	G	A	0.00198413	1008
2	rs66799850	T	G	0.229167	1008
2	rs319697	A	T	0.771825	1008
2	rs34536378	T	C	0.229167	1008
2	rs79228416	A	G	0.0843254	1008
2	rs62177991	G	A	0.738095	1008
2	rs35427460	T	G	0.0853175	1008
2	rs1088222	C	T	0.793651	1008
2	rs1087949	A	T	0.792659	1008
2	rs77411615	A	C	0.219246	1008
2	rs112332713	G	A	0.205357	1008
2	rs141074904	A	G	0.046627	1008
2	rs35455807	G	A	0.205357	1008
2	rs11683805	A	T	0.225198	1008
2	rs12623879	G	A	0.22619	1008
2	rs139881182	C	T	0.0287698	1008
2	rs1087945	C	T	0.771825	1008
2	rs13015456	T	C	0.22619	1008
2	rs6756941	C	G	0.210317	1008
2	rs6715026	T	C	0.22619	1008
2	rs78557073	C	T	0.00198413	1008
2	rs1991562	T	A	0.224206	1008
2	rs796230	G	A	0.782738	1008
2	rs2043710	A	G	0.212302	1008
2	rs167650	A	G	0.787698	1008
2	rs11695890	T	A	0.217262	1008
2	rs10804187	C	T	0.786706	1008
2	rs11692975	C	T	0.208333	1008
2	rs418123	A	C	0.780754	1008
2	rs56371952	T	G	0.227183	1008
2	rs192927	C	T	0.772817	1008
2	rs191180	T	C	0.810516	1008
2	rs167649	C	T	0.777778	1008
2	rs7577965	C	T	0.213294	1008
2	rs147426041	A	G	0.0138889	1008
2	rs12613180	C	T	0.77381	1008
2	rs55642849	C	T	0.459325	1008
2	rs12614079	C	A	0.789683	1008
2	rs12471890	T	C	0.801587	1008
2	rs319712	A	G	0.155754	1008
2	rs319711	T	C	0.157738	1008
2	rs62178003	C	G	0.0575397	1008
2	rs12616291	T	A	0.80754	1008
2	rs1561228	T	C	0.0168651	1008
2	rs184709995	A	T	0.0218254	1008
2	rs1821825	C	T	0.763889	1008
2	rs1370352	G	A	0.831349	1008
2	rs76446555	G	A	0.0257937	1008
2	rs7602174	C	T	0.84127	1008
2	rs67639326	T	A	0.0436508	1008
2	rs12621544	T	G	0.502976	1008
2	rs78174194	C	T	0.0327381	1008
2	rs55828414	G	T	0.00198413	1008
2	rs116611141	T	C	0.0496032	1008
2	rs35075903	A	G	0.0654762	1008
2	rs117251292	A	G	0.0287698	1008
2	rs319723	A	C	0.168651	1008
2	rs35725209	T	C	0.0654762	1008
2	rs34665988	A	T	0.805556	1008
2	rs34212980	A	C	0.808532	1008
2	rs9917344	G	A	0.834325	1008
2	rs13016652	G	A	0.766865	1008
2	rs796218	G	A	0.137897	1008
2	rs145664034	G	A	0.00892857	1008
2	rs61579019	T	G	0.0664683	1008
2	rs184389	C	T	0.144841	1008
2	rs72933669	T	C	0.492063	1008
2	rs707271	T	C	0.150794	1008
2	rs707272	T	C	0.14881	1008
2	rs319721	T	A	0.138889	1008
2	rs13013556	G	A	0.710317	1008
2	rs13014657	C	A	0.0416667	1008
2	rs7604015	A	G	0.0664683	1008
2	rs140489488	C	T	0.229167	1008
2	rs6731117	G	A	0.0664683	1008
2	rs151201075	A	G	0.453373	1008
2	rs2043789	A	G	0.0664683	1008
2	rs140555100	C	T	0.0267857	1008
2	rs189302326	G	T	0.00793651	1008
2	rs12464316	C	T	0.781746	1008
2	rs874082	C	G	0.0426587	1008
2	rs182656	C	T	0.141865	1008
2	rs6739390	C	T	0.0674603	1008
2	rs61148037	T	C	0.806548	1008
2	rs707273	A	G	0.958333	1008
2	rs62178025	C	T	0.0436508	1008
2	rs58884388	G	A	0.302579	1008
2	rs726343	G	T	0.0644841	1008
2	rs707274	A	T	0.27877	1008
2	rs9678014	T	C	0.0664683	1008
2	rs697663	A	C	0.958333	1008
2	rs13011419	C	T	0.0406746	1008
2	rs319710	C	T	0.958333	1008
2	rs12621883	A	G	0.689484	1008
2	rs190714310	C	T	0.0128968	1008
2	rs6435599	A	G	0.0654762	1008
2	rs74397991	G	A	0.159722	1008
2	rs1370346	C	A	0.297619	1008
2	rs6738260	C	T	0.0357143	1008
2	rs1370618	A	G	0.353175	1008
2	rs117089472	C	T	0.0704365	1008
2	rs61181335	C	A	0.0436508	1008
2	rs62178028	A	G	0.0168651	1008
2	rs11682145	G	T	0.295635	1008
2	rs62178029	A	G	0.00297619	1008
2	rs12987542	C	T	0.0416667	1008
2	rs11685259	G	A	0.641865	1008
2	rs12993490	C	T	0.0426587	1008
2	rs10497942	G	A	0.299603	1008
2	rs10932366	G	T	0.635913	1008
2	rs1561311	G	C	0.636905	1008
2	rs796211	A	G	0.958333	1008
2	rs80173131	C	A	0.0198413	1008
2	rs35058190	T	C	0.0436508	1008
2	rs34779036	G	A	0.0436508	1008
2	rs72933687	G	A	0.423611	1008
2	rs75707469	C	T	0.0119048	1008
2	rs10497941	G	A	0.0436508	1008
2	rs707276	T	C	0.27381	1008
2	rs178586	T	G	0.296627	1008
2	rs13005623	A	C	0.802579	1008
2	rs1583633	T	C	0.815476	1008
2	rs319730	T	C	0.956349	1008
2	rs62178030	A	T	0.0446429	1008
2	rs77614032	C	T	0.0228175	1008
2	rs2371125	G	A	0.810516	1008
2	rs188856	C	T	0.143849	1008
2	rs35281390	C	T	0.0446429	1008
2	rs223276	G	A	0.142857	1008
2	rs35864820	T	C	0.0446429	1008
2	rs16845297	C	T	0.681548	1008
2	rs2115775	A	G	0.6875	1008
2	rs34387691	T	C	0.0426587	1008
2	rs34089844	G	A	0.0406746	1008
2	rs1469926	A	G	0.683532	1008
2	rs319729	T	C	0.959325	1008
2	rs16845301	A	G	0.0406746	1008
2	rs1077077	G	T	0.712302	1008
2	rs12622060	A	T	0.674603	1008
2	rs12615695	G	C	0.369048	1008
2	rs1030876	A	G	0.732143	1008
2	rs561895545	T	C	0.030754	1008
2	rs707280	G	T	0.268849	1008
2	rs319728	T	A	0.958333	1008
2	rs319726	A	G	0.274802	1008
2	rs1370344	G	C	0.0426587	1008
2	rs178585	T	C	0.318452	1008
2	rs79542841	T	C	0.201389	1008
2	rs319725	A	G	0.318452	1008
2	rs182657	A	C	0.274802	1008
2	rs72935610	C	T	0.322421	1008
2	rs796208	T	C	0.321429	1008
2	rs796207	A	T	0.321429	1008
2	rs707281	A	G	0.276786	1008
2	rs319724	A	G	0.344246	1008
2	rs62178057	G	A	0.0426587	1008
2	rs707282	A	G	0.343254	1008
2	rs56393454	C	T	0.0416667	1008
2	rs61141408	C	G	0.0416667	1008
2	rs12622046	A	T	0.417659	1008
2	rs12694214	C	T	0.33631	1008
2	rs12694215	T	C	0.340278	1008
2	rs59712773	A	T	0.350198	1008
2	rs10497940	G	A	0.35119	1008
2	rs144492952	G	A	0.00793651	1008
2	rs13409181	G	T	0.295635	1008
2	rs2371126	C	G	0.297619	1008
2	rs12618320	G	A	0.173611	1008
2	rs12618282	C	T	0.046627	1008
2	rs1370343	G	C	0.34127	1008
2	rs7595005	G	A	0.156746	1008
2	rs7608912	T	C	0.156746	1008
2	rs35885433	G	A	0.156746	1008
2	rs72935627	A	G	0.342262	1008
2	rs17737064	T	A	0.709325	1008
2	rs10208692	A	G	0.723214	1008
2	rs10197796	T	C	0.350198	1008
2	rs4672605	A	G	0.37996	1008
2	rs7589906	C	A	0.339286	1008
2	rs1437929	A	G	0.84623	1008
2	rs1437930	T	C	0.708333	1008
2	rs11901419	T	C	0.126984	1008
2	rs10497939	G	A	0.290675	1008
2	rs10191919	G	A	0.709325	1008
2	rs10168208	A	G	0.709325	1008
2	rs56002634	G	T	0.364087	1008
2	rs13389697	A	T	0.34623	1008
2	rs1437373	G	T	0.337302	1008
2	rs12619728	G	A	0.15377	1008
2	rs75449702	A	G	0.0267857	1008
2	rs1816609	C	T	0.277778	1008
2	rs12694216	G	A	0.34127	1008
2	rs10174373	A	G	0.84623	1008
2	rs10198500	G	C	0.128968	1008
2	rs10932367	G	A	0.15377	1008
2	rs7421089	T	C	0.84623	1008
2	rs1437372	G	C	0.84127	1008
2	rs35652091	C	A	0.15377	1008
2	rs10804189	A	G	0.84623	1008
2	rs12478390	G	T	0.378968	1008
2	rs11694662	C	T	0.15377	1008
2	rs10084326	A	G	0.127976	1008
2	rs12105986	G	A	0.33631	1008
2	rs148434432	T	C	0.0168651	1008
2	rs13407489	A	C	0.378968	1008
2	rs1370620	A	T	0.338294	1008
2	rs12151374	G	A	0.15873	1008
2	rs1370619	G	A	0.338294	1008
2	rs17799315	G	A	0.368056	1008
2	rs67776983	T	C	0.34623	1008
2	rs16824982	A	C	0.34623	1008
2	rs6723493	A	G	0.345238	1008
2	rs13400493	C	A	0.369048	1008
2	rs7574280	A	T	0.47123	1008
2	rs7564709	T	C	0.344246	1008
2	rs6435600	C	T	0.839286	1008
2	rs6760475	G	C	0.339286	1008
2	rs6731805	A	G	0.340278	1008
2	rs10190808	G	C	0.127976	1008
2	rs10203100	T	G	0.127976	1008
2	rs10166833	A	G	0.127976	1008
2	rs1469927	A	T	0.290675	1008
2	rs1469928	A	G	0.15873	1008
2	rs1469929	C	A	0.529762	1008
2	rs34840656	G	A	0.500992	1008
2	rs35661215	A	G	0.501984	1008
2	rs72935675	T	G	0.34127	1008
2	rs17737553	G	A	0.161706	1008
2	rs55778200	G	A	0.712302	1008
2	rs56153748	C	G	0.343254	1008
2	rs13013813	G	A	0.50496	1008
2	rs142356942	C	T	0.0267857	1008
2	rs72935680	T	C	0.344246	1008
2	rs10177585	A	G	0.493056	1008
2	rs10201265	C	T	0.838294	1008
2	rs10201572	G	C	0.130952	1008
2	rs117899783	G	A	0.0595238	1008
2	rs10204060	C	T	0.492063	1008
2	rs12622440	G	A	0.161706	1008
2	rs12612958	T	A	0.161706	1008
2	rs115600173	C	T	0.00198413	1008
2	rs13402780	A	G	0.369048	1008
2	rs59333562	C	T	0.506944	1008
2	rs10439342	T	C	0.373016	1008
2	rs1116467	T	C	0.458333	1008
2	rs10439343	T	C	0.373016	1008
2	rs13430611	T	A	0.458333	1008
2	rs13391698	A	G	0.458333	1008
2	rs78147905	C	T	0.125	1008
2	rs6745824	A	G	0.626984	1008
2	rs4673579	A	G	0.626984	1008
2	rs4673580	C	A	0.626984	1008
2	rs4673581	G	A	0.125	1008
2	rs57066439	A	G	0.458333	1008
2	rs2164707	C	T	0.374008	1008
2	rs62179779	T	C	0.167659	1008
2	rs2371127	C	T	0.374008	1008
2	rs35597908	T	G	0.625992	1008
2	rs67284966	A	G	0.458333	1008
2	rs11681093	A	G	0.167659	1008
2	rs2887949	C	A	0.167659	1008
2	rs59214701	T	C	0.333333	1008
2	rs1837054	T	C	0.832341	1008
2	rs1595322	C	A	0.125	1008
2	rs6726901	G	A	0.832341	1008
2	rs6744625	T	C	0.167659	1008
2	rs12478781	C	T	0.374008	1008
2	rs141444763	C	T	0.0119048	1008
2	rs66685355	T	G	0.458333	1008
2	rs13009135	T	C	0.167659	1008
2	rs7594167	T	C	0.499008	1008
2	rs55634207	T	C	0.333333	1008
2	rs10210622	G	A	0.125	1008
2	rs1837055	C	T	0.831349	1008
2	rs10166020	C	T	0.373016	1008
2	rs77233257	A	T	0.0367063	1008
2	rs35259140	G	A	0.168651	1008
2	rs10170004	G	A	0.666667	1008
2	rs13413538	A	G	0.458333	1008
2	rs13404657	T	A	0.458333	1008
2	rs1837137	T	C	0.124008	1008
2	rs55997007	T	G	0.333333	1008
2	rs56313456	G	T	0.333333	1008
2	rs1816649	T	G	0.457341	1008
2	rs140780742	T	C	0.0248016	1008
2	rs12614668	C	A	0.542659	1008
2	rs72937616	A	C	0.332341	1008
2	rs9677922	G	C	0.666667	1008
2	rs11901164	A	C	0.457341	1008
2	rs67557079	A	G	0.333333	1008
2	rs13013863	T	C	0.372024	1008
2	rs73073631	G	T	0.457341	1008
2	rs10191921	A	G	0.125	1008
2	rs11885348	G	A	0.124008	1008
2	rs72937623	C	T	0.333333	1008
2	rs79491330	T	C	0.0605159	1008
2	rs72937630	T	C	0.333333	1008
2	rs67388675	A	G	0.333333	1008
2	rs13008825	C	G	0.541667	1008
2	rs6745255	G	A	0.541667	1008
2	rs72941610	G	A	0.334325	1008
2	rs61290059	T	C	0.333333	1008
2	rs1344905	G	A	0.124008	1008
2	rs2887950	G	A	0.825397	1008
2	rs1816651	T	C	0.830357	1008
2	rs72941619	C	T	0.333333	1008
2	rs141713255	G	A	0.0277778	1008
2	rs10192527	G	C	0.705357	1008
2	rs118170815	A	G	0.131944	1008
2	rs36018701	T	C	0.169643	1008
2	rs180897903	G	A	0.0138889	1008
2	rs76901808	C	T	0.154762	1008
2	rs6435604	G	A	0.124008	1008
2	rs57148045	C	T	0.331349	1008
2	rs11683081	G	C	0.374008	1008
2	rs2164839	T	C	0.832341	1008
2	rs13407023	C	T	0.126984	1008
2	rs1437912	T	C	0.832341	1008
2	rs4673584	A	T	0.207341	1008
2	rs6714948	G	C	0.832341	1008
2	rs13392643	A	G	0.703373	1008
2	rs76010270	A	C	0.0575397	1008
2	rs10176880	A	G	0.832341	1008
2	rs72941629	T	C	0.126984	1008
2	rs72941630	C	T	0.320437	1008
2	rs72941633	C	T	0.126984	1008
2	rs12477134	G	C	0.172619	1008
2	rs73073657	G	A	0.166667	1008
2	rs2371128	G	T	0.706349	1008
2	rs62179805	T	G	0.166667	1008
2	rs11679051	T	C	0.463294	1008
2	rs11679168	T	A	0.166667	1008
2	rs77216212	A	C	0.31746	1008
2	rs72941636	T	C	0.126984	1008
2	rs1347712	G	T	0.705357	1008
2	rs1347711	T	G	0.872024	1008
2	rs6435605	A	G	0.705357	1008
2	rs6713384	C	A	0.705357	1008
2	rs6713683	G	A	0.705357	1008
2	rs6713757	C	T	0.705357	1008
2	rs6714230	G	C	0.705357	1008
2	rs6714020	C	T	0.705357	1008
2	rs13430830	T	A	0.706349	1008
2	rs12694220	G	A	0.373016	1008
2	rs12694221	T	A	0.705357	1008
2	rs12694222	A	G	0.705357	1008
2	rs12694223	T	C	0.705357	1008
2	rs12694224	G	C	0.705357	1008
2	rs34006594	A	C	0.193452	1008
2	rs2371168	A	G	0.705357	1008
2	rs5016807	A	T	0.832341	1008
2	rs10153557	T	G	0.706349	1008
2	rs6750533	A	G	0.832341	1008
2	rs6750534	A	C	0.832341	1008
2	rs6722337	G	C	0.832341	1008
2	rs6750898	A	T	0.832341	1008
2	rs6725545	C	T	0.832341	1008
2	rs6754172	A	G	0.705357	1008
2	rs6435606	A	G	0.832341	1008
2	rs72941653	A	G	0.126984	1008
2	rs6435607	T	A	0.832341	1008
2	rs138879018	C	A	0.0337302	1008
2	rs200855440	C	G	0.0188492	1008
2	rs4673585	C	T	0.833333	1008
2	rs4673586	G	T	0.833333	1008
2	rs6745494	T	C	0.833333	1008
2	rs6730790	G	A	0.819444	1008
2	rs35007377	T	C	0.166667	1008
2	rs79074569	A	G	0.113095	1008
2	rs1370614	T	C	0.833333	1008
2	rs1370617	G	T	0.833333	1008
2	rs10432525	C	T	0.833333	1008
2	rs1437933	T	C	0.834325	1008
2	rs4277463	C	A	0.834325	1008
2	rs4508538	T	G	0.834325	1008
2	rs1344912	A	T	0.833333	1008
2	rs4577227	G	A	0.833333	1008
2	rs4422100	T	C	0.833333	1008
2	rs4271704	T	G	0.818452	1008
2	rs4591289	T	C	0.832341	1008
2	rs2164840	A	G	0.720238	1008
2	rs6435608	A	C	0.833333	1008
2	rs1344906	A	C	0.829365	1008
2	rs12475356	A	T	0.113095	1008
2	rs6435609	G	A	0.835317	1008
2	rs4672606	A	T	0.834325	1008
2	rs4673587	T	C	0.820437	1008
2	rs4672607	G	T	0.113095	1008
2	rs4673588	T	A	0.821429	1008
2	rs4673589	G	A	0.821429	1008
2	rs35647425	G	T	0.165675	1008
2	rs57547487	C	T	0.165675	1008
2	rs10177360	T	A	0.821429	1008
2	rs12463546	G	A	0.113095	1008
2	rs10932369	G	A	0.821429	1008
2	rs2371169	C	T	0.820437	1008
2	rs1866196	T	G	0.834325	1008
2	rs1370613	A	G	0.834325	1008
2	rs1370612	G	C	0.834325	1008
2	rs1370611	T	A	0.834325	1008
2	rs6716813	C	G	0.834325	1008
2	rs10168717	C	A	0.834325	1008
2	rs34684280	G	C	0.165675	1008
2	rs6720898	G	A	0.834325	1008
2	rs6720925	G	A	0.833333	1008
2	rs12105447	A	C	0.835317	1008
2	rs12105448	A	G	0.835317	1008
2	rs12105101	T	A	0.835317	1008
2	rs80264739	A	G	0.113095	1008
2	rs62178182	T	C	0.834325	1008
2	rs62178183	C	G	0.821429	1008
2	rs75851588	G	A	0.113095	1008
2	rs78669958	G	A	0.113095	1008
2	rs7572040	C	T	0.820437	1008
2	rs7575042	G	A	0.821429	1008
2	rs7588890	T	G	0.375992	1008
2	rs4673591	A	T	0.114087	1008
2	rs4673592	G	C	0.114087	1008
2	rs4673593	G	A	0.114087	1008
2	rs13015726	G	A	0.165675	1008
2	rs59871753	A	G	0.114087	1008
2	rs57962173	T	C	0.114087	1008
2	rs59202676	A	G	0.114087	1008
2	rs4356605	T	C	0.885913	1008
2	rs1344910	T	A	0.375992	1008
2	rs74965763	A	T	0.114087	1008
2	rs73075664	A	G	0.114087	1008
2	rs4673594	C	G	0.113095	1008
2	rs1866195	A	G	0.114087	1008
2	rs58740402	T	G	0.125	1008
2	rs4673595	G	A	0.446429	1008
2	rs17799854	C	T	0.376984	1008
2	rs4673596	G	C	0.446429	1008
2	rs10191856	C	T	0.375992	1008
2	rs13412251	G	T	0.375992	1008
2	rs1437928	T	A	0.837302	1008
2	rs1437927	A	G	0.837302	1008
2	rs56918176	T	C	0.0138889	1008
2	rs35795112	C	A	0.149802	1008
2	rs12694226	G	T	0.162698	1008
2	rs62178186	G	A	0.0138889	1008
2	rs13035922	G	T	0.14881	1008
2	rs149424878	T	C	0.0138889	1008
2	rs16845514	G	A	0.331349	1008
2	rs1370606	G	A	0.150794	1008
2	rs1370604	C	T	0.850198	1008
2	rs9917220	A	G	0.33631	1008
2	rs4016603	G	A	0.149802	1008
2	rs12694227	A	G	0.501984	1008
2	rs77224808	C	G	0.335317	1008
2	rs62178189	C	T	0.0138889	1008
2	rs71422732	C	T	0.149802	1008
2	rs1583631	A	C	0.838294	1008
2	rs78144753	G	A	0.111111	1008
2	rs1437914	T	C	0.85119	1008
2	rs6713493	C	T	0.126984	1008
2	rs4673598	C	T	0.125	1008
2	rs10166030	C	T	0.712302	1008
2	rs17800431	C	A	0.111111	1008
2	rs62178190	A	T	0.0138889	1008
2	rs12466101	G	A	0.446429	1008
2	rs3910518	G	A	0.539683	1008
2	rs12620896	A	G	0.150794	1008
2	rs10188775	T	C	0.375992	1008
2	rs4673601	C	T	0.875992	1008
2	rs13398354	C	G	0.37996	1008
2	rs75644847	C	T	0.0446429	1008
2	rs2043790	G	A	0.858135	1008
2	rs10192226	A	C	0.141865	1008
2	rs57962753	G	A	0.367063	1008
2	rs7609319	A	G	0.874008	1008
2	rs7596986	T	A	0.496032	1008
2	rs78760630	A	G	0.00198413	1008
2	rs12478428	A	G	0.372024	1008
2	rs35329394	C	A	0.125992	1008
2	rs57129948	T	C	0.015873	1008
2	rs4672608	G	A	0.858135	1008
2	rs10497937	C	T	0.125	1008
2	rs68008818	C	A	0.015873	1008
2	rs7608361	A	T	0.015873	1008
2	rs6435610	C	T	0.873016	1008
2	rs62178211	C	T	0.014881	1008
2	rs117246783	C	T	0.0615079	1008
2	rs1370608	C	T	0.874008	1008
2	rs1370609	C	T	0.858135	1008
2	rs141229476	C	T	0.0684524	1008
2	rs12992434	G	A	0.125992	1008
2	rs1465827	C	T	0.873016	1008
2	rs71422736	C	T	0.126984	1008
2	rs75448257	G	A	0.109127	1008
2	rs6720902	T	G	0.496032	1008
2	rs12611962	A	T	0.858135	1008
2	rs10200287	G	A	0.362103	1008
2	rs78820574	A	G	0.0634921	1008
2	rs1465828	C	T	0.857143	1008
2	rs150226096	C	T	0.0615079	1008
2	rs10497936	C	G	0.126984	1008
2	rs183637301	A	G	0.015873	1008
2	rs12479008	G	C	0.499008	1008
2	rs9808372	C	T	0.355159	1008
2	rs4673602	T	C	0.375	1008
2	rs182864151	G	A	0.015873	1008
2	rs12620783	C	A	0.126984	1008
2	rs6732540	T	C	0.359127	1008
2	rs16845672	G	A	0.124008	1008
2	rs16845674	G	A	0.125	1008
2	rs72943499	G	A	0.374008	1008
2	rs72943501	A	T	0.374008	1008
2	rs2371172	A	C	0.514881	1008
2	rs35375830	T	C	0.5	1008
2	rs35085360	A	G	0.127976	1008
2	rs750576	A	G	0.499008	1008
2	rs2014634	C	A	0.126984	1008
2	rs1437919	G	A	0.25	1008
2	rs12612185	C	T	0.127976	1008
2	rs1437917	G	A	0.621032	1008
2	rs16845716	G	A	0.126984	1008
2	rs115778887	A	G	0.0128968	1008
2	rs74903535	A	G	0.014881	1008
2	rs13413197	T	G	0.396825	1008
2	rs1437916	T	G	0.12996	1008
2	rs13428730	A	G	0.349206	1008
2	rs71422737	A	G	0.130952	1008
2	rs201348354	C	G	0.0585317	1008
2	rs117014431	T	A	0.031746	1008
2	rs80064721	G	C	0.0436508	1008
2	rs13025739	C	T	0.127976	1008
2	rs17742513	T	C	0.349206	1008
2	rs12990542	A	T	0.127976	1008
2	rs12991439	G	T	0.251984	1008
2	rs1898565	T	C	0.748016	1008
2	rs16845743	A	G	0.127976	1008
2	rs55943938	T	G	0.511905	1008
2	rs13420410	G	A	0.349206	1008
2	rs28875800	T	C	0.877976	1008
2	rs4673604	T	C	0.516865	1008
2	rs12623753	G	A	0.349206	1008
2	rs12623814	C	A	0.491071	1008
2	rs62178252	G	A	0.12996	1008
2	rs35840909	T	C	0.386905	1008
2	rs59557467	C	T	0.123016	1008
2	rs187541151	A	G	0.0178571	1008
2	rs145994431	C	T	0.0188492	1008
2	rs116984471	T	C	0.114087	1008
2	rs13035575	T	C	0.871032	1008
2	rs190022424	A	C	0.0218254	1008
2	rs62178254	G	C	0.349206	1008
2	rs75339535	C	G	0.350198	1008
2	rs62178255	A	G	0.350198	1008
2	rs72945537	C	A	0.385913	1008
2	rs57579472	A	G	0.385913	1008
2	rs117191514	G	T	0.0109127	1008
2	rs10460327	C	T	0.387897	1008
2	rs10460328	G	A	0.386905	1008
2	rs7596672	T	G	0.876984	1008
2	rs187205690	G	T	0.0168651	1008
2	rs10171472	G	A	0.361111	1008
2	rs17691926	A	G	0.349206	1008
2	rs10183762	T	C	0.361111	1008
2	rs10171524	C	T	0.361111	1008
2	rs10171596	C	T	0.361111	1008
2	rs4619539	A	G	0.361111	1008
2	rs9636331	A	G	0.361111	1008
2	rs4581837	C	G	0.876984	1008
2	rs4441402	G	T	0.375992	1008
2	rs77710538	T	C	0.0813492	1008
2	rs4442936	G	A	0.747024	1008
2	rs4611590	A	C	0.376984	1008
2	rs4566308	C	G	0.736111	1008
2	rs10497933	G	A	0.383929	1008
2	rs13385562	G	A	0.128968	1008
2	rs13385372	C	A	0.12996	1008
2	rs72945560	G	A	0.384921	1008
2	rs35021689	C	G	0.383929	1008
2	rs6720402	G	C	0.746032	1008
2	rs10174026	G	T	0.361111	1008
2	rs6723532	G	A	0.361111	1008
2	rs10186496	T	C	0.128968	1008
2	rs13393076	G	A	0.362103	1008
2	rs6752795	A	G	0.383929	1008
2	rs4597455	C	T	0.875992	1008
2	rs4471829	G	T	0.361111	1008
2	rs4380169	T	C	0.362103	1008
2	rs4287713	G	A	0.362103	1008
2	rs4449072	T	C	0.875992	1008
2	rs4449073	G	C	0.362103	1008
2	rs4608461	C	A	0.875992	1008
2	rs7599399	T	C	0.362103	1008
2	rs6435616	G	A	0.363095	1008
2	rs4233982	T	A	0.875992	1008
2	rs76174076	G	T	0.0734127	1008
2	rs12992133	A	G	0.384921	1008
2	rs62178259	T	G	0.363095	1008
2	rs4270293	T	G	0.877976	1008
2	rs4571003	T	C	0.12996	1008
2	rs12615606	C	T	0.362103	1008
2	rs12618997	T	C	0.12996	1008
2	rs34719525	G	A	0.384921	1008
2	rs13402076	G	A	0.362103	1008
2	rs13031691	C	T	0.383929	1008
2	rs7560981	A	T	0.362103	1008
2	rs7601600	T	A	0.876984	1008
2	rs35890165	G	A	0.384921	1008
2	rs144505612	T	C	0.0168651	1008
2	rs16845824	A	T	0.384921	1008
2	rs6435618	T	C	0.876984	1008
2	rs7595864	G	A	0.362103	1008
2	rs10169723	A	C	0.128968	1008
2	rs4591290	G	T	0.127976	1008
2	rs10196458	G	A	0.876984	1008
2	rs4632271	T	C	0.876984	1008
2	rs4462737	A	G	0.130952	1008
2	rs12475525	C	A	0.00396825	1008
2	rs6758595	C	T	0.362103	1008
2	rs35413623	A	G	0.12996	1008
2	rs6758830	C	T	0.876984	1008
2	rs7557116	C	T	0.876984	1008
2	rs17692625	A	G	0.0287698	1008
2	rs4673607	G	A	0.876984	1008
2	rs10209471	C	A	0.746032	1008
2	rs12694229	C	T	0.876984	1008
2	rs12694230	T	C	0.128968	1008
2	rs13389611	A	C	0.128968	1008
2	rs4076828	G	T	0.748016	1008
2	rs78360353	C	A	0.0287698	1008
2	rs4387721	C	A	0.876984	1008
2	rs13419011	G	A	0.128968	1008
2	rs13432611	T	A	0.128968	1008
2	rs13432618	T	A	0.128968	1008
2	rs10199316	C	G	0.876984	1008
2	rs7605116	C	A	0.748016	1008
2	rs4550605	T	C	0.747024	1008
2	rs7606138	G	A	0.747024	1008
2	rs10497932	T	C	0.384921	1008
2	rs17692845	T	A	0.350198	1008
2	rs12694231	T	C	0.514881	1008
2	rs35085371	A	G	0.384921	1008
2	rs13007747	T	C	0.516865	1008
2	rs1836732	C	T	0.127976	1008
2	rs117277674	A	T	0.031746	1008
2	rs4330051	T	C	0.128968	1008
2	rs1595063	A	G	0.889881	1008
2	rs10195210	A	G	0.126984	1008
2	rs12619699	A	G	0.127976	1008
2	rs1821657	T	A	0.864087	1008
2	rs10175682	G	A	0.126984	1008
2	rs6435619	G	T	0.736111	1008
2	rs6728697	C	A	0.864087	1008
2	rs4672609	G	C	0.736111	1008
2	rs13016173	A	G	0.126984	1008
2	rs1836731	A	G	0.356151	1008
2	rs10190934	A	G	0.12996	1008
2	rs79045601	A	T	0.0654762	1008
2	rs11682624	T	A	0.127976	1008
2	rs769314	A	T	0.126984	1008
2	rs10174227	G	A	0.126984	1008
2	rs6727723	C	G	0.127976	1008
2	rs1836729	C	T	0.350198	1008
2	rs6742814	T	A	0.513889	1008
2	rs1836728	T	G	0.125992	1008
2	rs1836727	G	A	0.127976	1008
2	rs13026752	A	G	0.127976	1008
2	rs7585359	G	A	0.516865	1008
2	rs141976840	A	G	0.0257937	1008
2	rs9288429	A	G	0.127976	1008
2	rs12053342	T	C	0.232143	1008
2	rs71422738	A	G	0.126984	1008
2	rs13019173	T	C	0.127976	1008
2	rs7569417	A	G	0.127976	1008
2	rs62180092	G	A	0.35119	1008
2	rs6706051	T	C	0.127976	1008
2	rs1992027	G	A	0.126984	1008
2	rs7598021	T	C	0.127976	1008
2	rs116881697	T	C	0.031746	1008
2	rs1836726	G	A	0.382937	1008
2	rs11685580	C	T	0.127976	1008
2	rs72945591	C	T	0.350198	1008
2	rs1836725	C	G	0.383929	1008
2	rs7608946	T	G	0.127976	1008
2	rs12622547	T	C	0.386905	1008
2	rs1865683	C	T	0.126984	1008
2	rs1865682	C	T	0.475198	1008
2	rs1579598	A	G	0.127976	1008
2	rs1579597	G	A	0.127976	1008
2	rs35668563	T	G	0.352183	1008
2	rs35634324	C	T	0.352183	1008
2	rs35421831	C	T	0.353175	1008
2	rs1836723	G	A	0.113095	1008
2	rs10209497	C	T	0.114087	1008
2	rs146578263	T	C	0.0248016	1008
2	rs1836722	T	C	0.353175	1008
2	rs61028848	G	A	0.353175	1008
2	rs34289887	A	G	0.349206	1008
2	rs12621724	A	G	0.114087	1008
2	rs34535045	G	T	0.349206	1008
2	rs6707202	T	C	0.399802	1008
2	rs12621778	A	G	0.115079	1008
2	rs79659352	G	C	0.193452	1008
2	rs4511663	T	C	0.75	1008
2	rs13430690	A	G	0.865079	1008
2	rs12694232	T	C	0.855159	1008
2	rs36080736	C	T	0.154762	1008
2	rs4673608	G	A	0.272817	1008
2	rs11694182	T	G	0.234127	1008
2	rs139228572	C	T	0.0863095	1008
2	rs7563593	G	C	0.62996	1008
2	rs7563594	G	A	0.62996	1008
2	rs10804193	A	G	0.308532	1008
2	rs1836733	C	T	0.626984	1008
2	rs12614288	A	C	0.0843254	1008
2	rs13015581	A	G	0.305556	1008
2	rs11884737	T	C	0.308532	1008
2	rs62180093	G	A	0.0863095	1008
2	rs62180094	G	A	0.0863095	1008
2	rs77717565	C	A	0.0238095	1008
2	rs1821662	A	G	0.393849	1008
2	rs10932371	A	G	0.697421	1008
2	rs10804194	C	T	0.329365	1008
2	rs1595068	T	C	0.386905	1008
2	rs7562566	G	A	0.627976	1008
2	rs7562574	G	A	0.627976	1008
2	rs71350745	G	A	0.301587	1008
2	rs10210752	T	C	0.634921	1008
2	rs7566827	C	T	0.633929	1008
2	rs11900018	C	G	0.632937	1008
2	rs11900094	G	A	0.632937	1008
2	rs55687168	G	T	0.324405	1008
2	rs16845916	T	A	0.330357	1008
2	rs16845921	T	C	0.0863095	1008
2	rs7578085	G	C	0.666667	1008
2	rs7592118	T	C	0.728175	1008
2	rs1836748	G	T	0.910714	1008
2	rs1836747	T	C	0.727183	1008
2	rs4672610	A	G	0.732143	1008
2	rs4672611	A	G	0.309524	1008
2	rs13385902	G	C	0.0873016	1008
2	rs61031475	T	C	0.0863095	1008
2	rs7603166	T	C	0.426587	1008
2	rs76017766	C	A	0.0238095	1008
2	rs8179762	C	A	0.304563	1008
2	rs1579600	A	G	0.418651	1008
2	rs13007126	A	G	0.3125	1008
2	rs78253693	A	C	0.030754	1008
2	rs6747894	G	A	0.671627	1008
2	rs76703781	C	T	0.0287698	1008
2	rs4673609	A	G	0.421627	1008
2	rs1836745	C	A	0.728175	1008
2	rs6738982	G	A	0.357143	1008
2	rs1836744	C	T	0.665675	1008
2	rs72947621	A	T	0.184524	1008
2	rs1836743	C	T	0.666667	1008
2	rs13018246	C	G	0.308532	1008
2	rs12468497	C	T	0.27877	1008
2	rs7599288	G	A	0.666667	1008
2	rs1836742	T	C	0.671627	1008
2	rs78208734	G	T	0.274802	1008
2	rs1836741	G	A	0.668651	1008
2	rs145026063	A	T	0.0109127	1008
2	rs1836739	C	T	0.078373	1008
2	rs10932372	G	A	0.313492	1008
2	rs62180104	C	G	0.422619	1008
2	rs1821661	T	A	0.0902778	1008
2	rs1595067	T	C	0.345238	1008
2	rs2033644	T	G	0.285714	1008
2	rs2033643	C	A	0.286706	1008
2	rs16845944	T	C	0.0892857	1008
2	rs1836737	A	G	0.43254	1008
2	rs80344950	G	A	0.00793651	1008
2	rs1583483	T	C	0.718254	1008
2	rs7559343	C	T	0.431548	1008
2	rs12472934	C	G	0.285714	1008
2	rs11901831	T	C	0.0892857	1008
2	rs6727172	T	C	0.65873	1008
2	rs144119416	A	G	0.0347222	1008
2	rs56172792	C	A	0.0873016	1008
2	rs6712652	G	A	0.281746	1008
2	rs58735954	A	G	0.0882937	1008
2	rs11888548	A	G	0.0892857	1008
2	rs7571041	G	A	0.0882937	1008
2	rs7571245	G	A	0.660714	1008
2	rs12992745	T	C	0.292659	1008
2	rs2371261	C	T	0.179563	1008
2	rs112331273	T	C	0.286706	1008
2	rs10427172	T	C	0.0892857	1008
2	rs73083810	A	G	0.0892857	1008
2	rs60254210	C	T	0.0873016	1008
2	rs60598560	A	C	0.34623	1008
2	rs72947639	T	C	0.0863095	1008
2	rs72947641	A	T	0.0863095	1008
2	rs73083812	C	T	0.0863095	1008
2	rs66471203	A	T	0.0863095	1008
2	rs4673610	T	C	0.71627	1008
2	rs60650708	A	G	0.425595	1008
2	rs66600814	T	C	0.0873016	1008
2	rs67103742	T	C	0.0863095	1008
2	rs2033648	T	A	0.661706	1008
2	rs2371262	G	T	0.375	1008
2	rs2371263	T	C	0.438492	1008
2	rs1579599	A	G	0.438492	1008
2	rs12992319	G	A	0.274802	1008
2	rs12992904	C	T	0.712302	1008
2	rs73083833	G	T	0.0833333	1008
2	rs62180134	A	T	0.352183	1008
2	rs13025037	T	A	0.712302	1008
2	rs62180135	A	T	0.352183	1008
2	rs80227708	A	G	0.0505952	1008
2	rs1971803	A	G	0.435516	1008
2	rs1971802	G	A	0.34623	1008
2	rs59224996	A	C	0.0843254	1008
2	rs1821659	T	C	0.28373	1008
2	rs1821658	C	G	0.285714	1008
2	rs1836735	G	A	0.344246	1008
2	rs1836734	C	A	0.344246	1008
2	rs2887992	G	C	0.34623	1008
2	rs34588906	A	C	0.0853175	1008
2	rs1971801	T	C	0.350198	1008
2	rs74352699	C	T	0.046627	1008
2	rs1595066	C	T	0.349206	1008
2	rs11895168	A	C	0.714286	1008
2	rs7565960	G	A	0.27381	1008
2	rs151291658	C	T	0.0337302	1008
2	rs1595065	G	A	0.714286	1008
2	rs1595064	G	C	0.435516	1008
2	rs16845990	T	C	0.441468	1008
2	rs1972820	G	A	0.714286	1008
2	rs13003941	G	T	0.274802	1008
2	rs72947669	T	C	0.0853175	1008
2	rs10932374	G	A	0.339286	1008
2	rs12467225	C	T	0.34127	1008
2	rs12471583	T	C	0.353175	1008
2	rs1836724	G	A	0.71627	1008
2	rs12475523	A	G	0.717262	1008
2	rs4672612	A	G	0.719246	1008
2	rs75424581	C	T	0.0327381	1008
2	rs3748960	C	T	0.89881	1008
2	rs3791682	T	C	0.438492	1008
2	rs10048757	G	A	0.709325	1008
2	rs16846013	G	A	0.337302	1008
2	rs1816533	G	A	0.707341	1008
2	rs1595062	A	G	0.710317	1008
2	rs3748962	T	C	0.28869	1008
2	rs934607	G	A	0.707341	1008
2	rs934606	C	T	0.277778	1008
2	rs1821656	G	T	0.713294	1008
2	rs148928995	C	A	0.015873	1008
2	rs72947685	A	G	0.0863095	1008
2	rs12619707	G	C	0.0853175	1008
2	rs6749560	C	T	0.342262	1008
2	rs1865681	A	G	0.578373	1008
2	rs3791686	T	C	0.286706	1008
2	rs3791687	A	T	0.337302	1008
2	rs1836720	C	G	0.285714	1008
2	rs3791689	C	T	0.623016	1008
2	rs1836719	A	G	0.285714	1008
2	rs16846036	A	C	0.0664683	1008
2	rs2076818	C	T	0.895833	1008
2	rs16846048	G	C	0.434524	1008
2	rs13014117	G	T	0.706349	1008
2	rs12990779	T	A	0.356151	1008
2	rs6728196	A	T	0.710317	1008
2	rs16846049	T	C	0.356151	1008
2	rs3791691	C	T	0.34127	1008
2	rs3791692	G	A	0.709325	1008
2	rs4673613	T	C	0.353175	1008
2	rs77175994	C	T	0.0813492	1008
2	rs4673614	A	T	0.357143	1008
2	rs7585000	A	C	0.354167	1008
2	rs138775307	C	G	0.0446429	1008
2	rs4673615	C	T	0.707341	1008
2	rs12992515	A	C	0.371032	1008
2	rs12998535	C	T	0.263889	1008
2	rs1816532	A	C	0.37004	1008
2	rs3791694	C	T	0.237103	1008
2	rs3791695	G	C	0.357143	1008
2	rs3791696	T	C	0.357143	1008
2	rs13431425	C	A	0.345238	1008
2	rs6710253	C	T	0.71131	1008
2	rs3791697	G	A	0.335317	1008
2	rs3791699	G	A	0.340278	1008
2	rs3828242	A	G	0.282738	1008
2	rs3791700	A	G	0.349206	1008
2	rs3791701	C	T	0.357143	1008
2	rs3828243	C	A	0.72123	1008
2	rs16846100	C	A	0.350198	1008
2	rs7561756	A	T	0.271825	1008
2	rs7591494	G	A	0.34127	1008
2	rs13409566	G	A	0.272817	1008
2	rs116788398	G	A	0.0753968	1008
2	rs3791702	T	C	0.356151	1008
2	rs4673616	T	G	0.349206	1008
2	rs1992026	G	A	0.0694444	1008
2	rs13030304	C	A	0.0416667	1008
2	rs59043430	C	T	0.417659	1008
2	rs11900036	T	A	0.416667	1008
2	rs186422556	A	C	0.0198413	1008
2	rs3791703	C	T	0.421627	1008
2	rs3791704	A	G	0.360119	1008
2	rs2289086	T	C	0.430556	1008
2	rs75004628	G	T	0.0694444	1008
2	rs16846127	G	A	0.357143	1008
2	rs16846128	C	G	0.353175	1008
2	rs3791705	G	A	0.426587	1008
2	rs3791706	T	C	0.360119	1008
2	rs3791707	T	C	0.359127	1008
2	rs3791708	T	A	0.358135	1008
2	rs3791709	A	T	0.343254	1008
2	rs55901919	C	T	0.353175	1008
2	rs16846133	T	C	0.353175	1008
2	rs3791710	T	C	0.343254	1008
2	rs4673617	C	T	0.353175	1008
2	rs1836718	C	G	0.428571	1008
2	rs16846136	C	A	0.354167	1008
2	rs16846140	A	G	0.359127	1008
2	rs1836717	A	G	0.358135	1008
2	rs4672613	C	T	0.0734127	1008
2	rs539736587	T	A	0.0198413	1008
2	rs9288430	A	T	0.357143	1008
2	rs114113574	A	T	0.0704365	1008
2	rs10497944	C	G	0.27381	1008
2	rs6710946	C	T	0.695437	1008
2	rs6435622	G	C	0.353175	1008
2	rs13414946	C	T	0.0724206	1008
2	rs16846161	A	G	0.170635	1008
2	rs145670222	T	C	0.170635	1008
2	rs13384614	T	A	0.170635	1008
2	rs73985439	A	C	0.364087	1008
2	rs6727581	G	A	0.802579	1008
2	rs6742399	T	C	0.444444	1008
2	rs6435623	G	A	0.797619	1008
2	rs62178762	A	T	0.365079	1008
2	rs6738323	A	G	0.430556	1008
2	rs72949628	C	G	0.184524	1008
2	rs2033647	A	G	0.368056	1008
2	rs13005841	A	T	0.279762	1008
2	rs7592174	A	G	0.151786	1008
2	rs10165449	T	C	0.154762	1008
2	rs56677591	G	C	0.150794	1008
2	rs13395652	A	G	0.15377	1008
2	rs16825005	G	A	0.400794	1008
2	rs16825008	A	G	0.411706	1008
2	rs10206846	C	G	0.725198	1008
2	rs16846184	C	T	0.0823413	1008
2	rs9808028	T	C	0.265873	1008
2	rs11887237	T	G	0.0823413	1008
2	rs1836715	G	A	0.715278	1008
2	rs60386382	G	T	0.0535714	1008
2	rs11676241	G	C	0.179563	1008
2	rs4100599	A	G	0.717262	1008
2	rs77488258	T	C	0.0843254	1008
2	rs1836713	A	T	0.717262	1008
2	rs7605095	T	G	0.152778	1008
2	rs4334429	A	G	0.717262	1008
2	rs1595061	G	T	0.71627	1008
2	rs16846197	G	T	0.0595238	1008
2	rs4673618	G	A	0.171627	1008
2	rs1816531	A	T	0.326389	1008
2	rs16846200	A	C	0.302579	1008
2	rs1836712	G	A	0.880952	1008
2	rs1595069	G	C	0.714286	1008
2	rs7601019	T	A	0.381944	1008
2	rs1836750	G	T	0.875992	1008
2	rs1992029	C	T	0.713294	1008
2	rs17804031	A	T	0.27877	1008
2	rs2371271	T	C	0.285714	1008
2	rs1992028	G	A	0.295635	1008
2	rs6435628	C	T	0.71627	1008
2	rs13386439	A	T	0.298611	1008
2	rs76690544	G	A	0.292659	1008
2	rs6748422	G	A	0.292659	1008
2	rs6748656	G	A	0.375992	1008
2	rs16846210	C	T	0.376984	1008
2	rs2033646	C	T	0.292659	1008
2	rs4597456	G	A	0.696429	1008
2	rs2033645	G	A	0.876984	1008
2	rs4525624	A	G	0.376984	1008
2	rs12466446	A	C	0.640873	1008
2	rs4673620	G	A	0.078373	1008
2	rs10804195	G	A	0.64881	1008
2	rs11695594	T	C	0.64881	1008
2	rs62178790	T	C	0.0625	1008
2	rs12694233	G	C	0.33631	1008
2	rs1836749	C	G	0.649802	1008
2	rs13425064	G	A	0.71131	1008
2	rs2371272	C	T	0.64881	1008
2	rs2371273	G	A	0.64881	1008
2	rs2371274	G	T	0.64881	1008
2	rs7577242	C	A	0.626984	1008
2	rs4569408	C	T	0.712302	1008
2	rs4490118	C	A	0.710317	1008
2	rs79682808	T	C	0.0565476	1008
2	rs6713894	G	A	0.710317	1008
2	rs4429407	G	C	0.848214	1008
2	rs10176444	A	C	0.713294	1008
2	rs4302167	G	T	0.71131	1008
2	rs4255906	G	C	0.709325	1008
2	rs13025469	C	T	0.269841	1008
2	rs6726567	G	T	0.714286	1008
2	rs72931848	C	T	0.077381	1008
2	rs13383927	G	T	0.168651	1008
2	rs10196068	A	G	0.145833	1008
2	rs10932375	T	C	0.142857	1008
2	rs13029575	A	C	0.142857	1008
2	rs13030346	G	A	0.138889	1008
2	rs12988192	C	A	0.138889	1008
2	rs7571402	G	A	0.138889	1008
2	rs10195573	A	T	0.180556	1008
2	rs35115632	G	T	0.138889	1008
2	rs59962289	C	T	0.269841	1008
2	rs77370623	C	T	0.0565476	1008
2	rs76584684	C	T	0.0228175	1008
2	rs4321317	G	A	0.697421	1008
2	rs373634425	G	A	0.00992063	1008
2	rs10932376	G	T	0.794643	1008
2	rs67391867	C	T	0.28869	1008
2	rs12986860	C	T	0.28869	1008
2	rs34613466	A	T	0.289683	1008
2	rs36022151	A	T	0.289683	1008
2	rs4672614	G	A	0.699405	1008
2	rs77922482	T	G	0.030754	1008
2	rs12994770	C	T	0.289683	1008
2	rs13021324	T	C	0.289683	1008
2	rs12995574	G	T	0.289683	1008
2	rs12995615	C	T	0.287698	1008
2	rs13021911	T	G	0.289683	1008
2	rs12989822	T	G	0.289683	1008
2	rs13013923	C	T	0.289683	1008
2	rs34631772	T	C	0.289683	1008
2	rs35330898	G	A	0.289683	1008
2	rs9941626	T	G	0.28869	1008
2	rs67577312	G	A	0.28869	1008
2	rs57886952	A	T	0.0267857	1008
2	rs34940919	T	C	0.373016	1008
2	rs7586077	G	A	0.0267857	1008
2	rs4616415	T	C	0.357143	1008
2	rs12052273	A	G	0.382937	1008
2	rs12053015	G	A	0.382937	1008
2	rs62178799	G	A	0.0267857	1008
2	rs12052288	A	G	0.37996	1008
2	rs35785239	A	G	0.40873	1008
2	rs35234212	A	G	0.381944	1008
2	rs12053361	T	C	0.381944	1008
2	rs12052398	A	G	0.382937	1008
2	rs62178801	G	A	0.0277778	1008
2	rs34777036	G	A	0.381944	1008
2	rs4561599	G	A	0.407738	1008
2	rs4305210	C	T	0.40873	1008
2	rs4672615	C	T	0.382937	1008
2	rs4233983	G	A	0.382937	1008
2	rs4233984	G	A	0.382937	1008
2	rs62178802	C	T	0.0267857	1008
2	rs73985451	T	G	0.0267857	1008
2	rs62178803	T	A	0.0277778	1008
2	rs62178804	A	G	0.0277778	1008
2	rs10427364	G	T	0.0277778	1008
2	rs11901429	C	T	0.37996	1008
2	rs62178805	T	C	0.0277778	1008
2	rs35145864	C	T	0.378968	1008
2	rs10172698	T	A	0.762897	1008
2	rs13028321	G	T	0.378968	1008
2	rs13028369	C	T	0.377976	1008
2	rs34856830	T	C	0.40873	1008
2	rs56843217	T	C	0.0277778	1008
2	rs6746949	G	T	0.407738	1008
2	rs4278873	A	G	0.0287698	1008
2	rs4321319	T	G	0.0277778	1008
2	rs6751135	C	T	0.405754	1008
2	rs10932377	T	C	0.404762	1008
2	rs12620169	C	T	0.378968	1008
2	rs13005140	C	T	0.380952	1008
2	rs10932378	C	G	0.407738	1008
2	rs34672401	G	A	0.405754	1008
2	rs12621088	G	A	0.406746	1008
2	rs5028311	G	C	0.377976	1008
2	rs4358067	G	A	0.406746	1008
2	rs12105807	G	A	0.406746	1008
2	rs12105797	C	T	0.406746	1008
2	rs12104670	T	C	0.0267857	1008
2	rs4672616	A	G	0.380952	1008
2	rs4672617	T	G	0.380952	1008
2	rs4672618	T	A	0.380952	1008
2	rs76548234	C	T	0.0416667	1008
2	rs4131610	G	A	0.405754	1008
2	rs13032894	G	A	0.377976	1008
2	rs13032896	G	T	0.377976	1008
2	rs13010155	T	G	0.409722	1008
2	rs62178814	T	C	0.0267857	1008
2	rs12989342	G	A	0.406746	1008
2	rs12988861	A	G	0.406746	1008
2	rs12989448	C	A	0.377976	1008
2	rs61516157	C	G	0.0267857	1008
2	rs59546274	T	C	0.0267857	1008
2	rs4673621	C	T	0.406746	1008
2	rs6435629	G	A	0.407738	1008
2	rs4500888	G	T	0.0277778	1008
2	rs62178817	G	T	0.0267857	1008
2	rs13003758	G	A	0.407738	1008
2	rs13003469	C	T	0.407738	1008
2	rs4494668	T	C	0.0277778	1008
2	rs6435631	A	G	0.0277778	1008
2	rs6741097	T	C	0.415675	1008
2	rs62178818	T	C	0.0277778	1008
2	rs62178819	C	T	0.0287698	1008
2	rs62178820	G	A	0.0277778	1008
2	rs62178821	A	T	0.0277778	1008
2	rs111973292	C	T	0.385913	1008
2	rs62178822	A	G	0.415675	1008
2	rs148769297	C	T	0.0416667	1008
2	rs62178823	A	G	0.0277778	1008
2	rs62178824	A	G	0.0277778	1008
2	rs62178825	C	A	0.0277778	1008
2	rs62178826	G	A	0.0267857	1008
2	rs62178827	A	T	0.0277778	1008
2	rs1851186	G	A	0.415675	1008
2	rs4640327	A	G	0.387897	1008
2	rs59369434	T	A	0.0277778	1008
2	rs13382545	C	T	0.641865	1008
2	rs34880852	C	T	0.412698	1008
2	rs62178828	T	C	0.414683	1008
2	rs62178829	A	G	0.415675	1008
2	rs141596862	A	T	0.414683	1008
2	rs62178830	C	T	0.0277778	1008
2	rs34303637	G	A	0.385913	1008
2	rs34686574	T	C	0.41369	1008
2	rs35502691	C	T	0.412698	1008
2	rs36125039	C	T	0.412698	1008
2	rs34155527	A	G	0.412698	1008
2	rs35695627	G	T	0.412698	1008
2	rs34478465	T	C	0.412698	1008
2	rs12996135	G	A	0.412698	1008
2	rs34306406	C	T	0.412698	1008
2	rs60178054	C	T	0.412698	1008
2	rs35085917	T	C	0.386905	1008
2	rs13002394	C	T	0.41369	1008
2	rs1851187	A	G	0.415675	1008
2	rs1851188	C	T	0.412698	1008
2	rs1851189	T	C	0.412698	1008
2	rs1818755	T	C	0.41369	1008
2	rs10932379	G	A	0.381944	1008
2	rs6725395	C	A	0.37996	1008
2	rs6728700	C	T	0.382937	1008
2	rs13015567	A	G	0.358135	1008
2	rs6743937	T	C	0.385913	1008
2	rs114126586	C	T	0.00198413	1008
2	rs117222914	A	G	0.0406746	1008
2	rs2030457	A	G	0.418651	1008
2	rs2030458	T	C	0.422619	1008
2	rs2030459	C	G	0.418651	1008
2	rs60201104	G	T	0.0248016	1008
2	rs61631854	C	T	0.0257937	1008
2	rs12623444	A	G	0.406746	1008
2	rs35159481	C	T	0.152778	1008
2	rs6435632	G	A	0.502976	1008
2	rs13382194	A	G	0.145833	1008
2	rs59446695	A	C	0.272817	1008
2	rs7604094	T	G	0.650794	1008
2	rs10200942	T	C	0.234127	1008
2	rs10164847	A	G	0.581349	1008
2	rs10188703	C	T	0.519841	1008
2	rs13408475	G	A	0.0912698	1008
2	rs10191594	C	G	0.454365	1008
2	rs7594072	C	T	0.338294	1008
2	rs7567476	A	C	0.338294	1008
2	rs7594200	C	T	0.338294	1008
2	rs12995550	G	A	0.119048	1008
2	rs10189716	T	C	0.457341	1008
2	rs187802825	G	A	0.265873	1008
2	rs59504625	G	A	0.272817	1008
2	rs13395969	C	T	0.449405	1008
2	rs11900052	A	T	0.339286	1008
2	rs62178837	G	C	0.122024	1008
2	rs28602398	C	A	0.0664683	1008
2	rs11889643	G	A	0.261905	1008
2	rs6743565	T	C	0.259921	1008
2	rs11901482	A	C	0.0674603	1008
2	rs11901525	A	G	0.0674603	1008
2	rs7608189	A	G	0.15377	1008
2	rs56000365	C	T	0.259921	1008
2	rs13413659	T	G	0.271825	1008
2	rs10193855	T	C	0.0684524	1008
2	rs10196354	T	C	0.338294	1008
2	rs115668315	G	A	0.0198413	1008
2	rs6736404	G	A	0.122024	1008
2	rs7599979	T	A	0.196429	1008
2	rs73073158	C	T	0.197421	1008
2	rs76168336	T	C	0.0694444	1008
2	rs6740117	C	T	0.276786	1008
2	rs7603778	T	C	0.0684524	1008
2	rs6743958	G	T	0.102183	1008
2	rs6743879	C	T	0.34623	1008
2	rs10804196	G	A	0.691468	1008
2	rs10203686	T	G	0.824405	1008
2	rs10804197	C	T	0.624008	1008
2	rs10804198	G	T	0.622024	1008
2	rs77762486	T	C	0.0684524	1008
2	rs7597024	C	T	0.0684524	1008
2	rs12619559	C	T	0.621032	1008
2	rs2371282	C	G	0.0684524	1008
2	rs2371283	A	G	0.0684524	1008
2	rs11690814	C	A	0.622024	1008
2	rs11679704	A	G	0.622024	1008
2	rs60712970	T	C	0.0684524	1008
2	rs59466711	T	C	0.0684524	1008
2	rs116579011	G	A	0.0664683	1008
2	rs116594865	G	A	0.0684524	1008
2	rs151079290	G	A	0.0684524	1008
2	rs142578998	C	G	0.0684524	1008
2	rs147805942	T	C	0.0684524	1008
2	rs141111783	A	C	0.0684524	1008
2	rs114173253	G	C	0.0684524	1008
2	rs137906266	T	C	0.0684524	1008
2	rs143205606	T	C	0.0684524	1008
2	rs148245110	T	C	0.0684524	1008
2	rs12477039	G	C	0.625992	1008
2	rs12694235	G	C	0.791667	1008
2	rs116350780	T	C	0.0684524	1008
2	rs12694236	C	T	0.619048	1008
2	rs78047850	G	A	0.0684524	1008
2	rs75800025	T	A	0.0684524	1008
2	rs78550441	A	C	0.0684524	1008
2	rs79934307	T	C	0.0694444	1008
2	rs10932380	G	A	0.791667	1008
2	rs74638960	T	C	0.0684524	1008
2	rs76509106	C	G	0.0684524	1008
2	rs76982548	T	C	0.0684524	1008
2	rs76588219	G	A	0.0684524	1008
2	rs75495812	C	A	0.0684524	1008
2	rs7609447	T	C	0.0684524	1008
2	rs72939461	C	A	0.475198	1008
2	rs72939462	A	T	0.475198	1008
2	rs76445861	G	A	0.0684524	1008
2	rs76203877	T	A	0.0684524	1008
2	rs77226488	A	C	0.0684524	1008
2	rs114050160	T	C	0.0684524	1008
2	rs12615605	G	C	0.030754	1008
2	rs79532581	G	A	0.0684524	1008
2	rs10180073	C	A	0.691468	1008
2	rs4541194	A	G	0.104167	1008
2	rs10193035	T	C	0.69246	1008
2	rs6722908	A	G	0.103175	1008
2	rs116417969	G	C	0.0684524	1008
2	rs9636332	A	G	0.722222	1008
2	rs9636333	G	A	0.722222	1008
2	rs191499028	G	A	0.00396825	1008
2	rs7564115	T	C	0.722222	1008
2	rs7603356	C	A	0.722222	1008
2	rs115812324	A	G	0.0674603	1008
2	rs2371316	G	T	0.625992	1008
2	rs2371315	T	G	0.824405	1008
2	rs9636334	T	C	0.627976	1008
2	rs1851172	C	T	0.626984	1008
2	rs1851173	C	T	0.627976	1008
2	rs1851174	C	T	0.793651	1008
2	rs4408664	T	C	0.627976	1008
2	rs114626480	G	A	0.0684524	1008
2	rs11674732	A	T	0.470238	1008
2	rs10202787	T	A	0.626984	1008
2	rs10190795	G	C	0.626984	1008
2	rs2888005	T	C	0.795635	1008
2	rs2371314	C	T	0.626984	1008
2	rs10932382	C	T	0.470238	1008
2	rs10193647	C	T	0.625992	1008
2	rs10194002	G	A	0.654762	1008
2	rs116059021	C	T	0.0674603	1008
2	rs10173331	A	G	0.72619	1008
2	rs11898476	G	A	0.0615079	1008
2	rs10197225	C	G	0.727183	1008
2	rs7582551	T	C	0.654762	1008
2	rs7568740	C	G	0.827381	1008
2	rs72939497	G	A	0.106151	1008
2	rs1851179	C	T	0.646825	1008
2	rs1851180	T	C	0.646825	1008
2	rs1851181	C	A	0.645833	1008
2	rs11902471	G	C	0.801587	1008
2	rs2049158	G	A	0.644841	1008
2	rs79426471	T	C	0.0436508	1008
2	rs144148947	C	G	0.0218254	1008
2	rs72941304	T	A	0.180556	1008
2	rs1818753	A	G	0.655754	1008
2	rs7567792	G	C	0.174603	1008
2	rs1818754	G	A	0.793651	1008
2	rs6435639	G	A	0.793651	1008
2	rs17406681	C	T	0.106151	1008
2	rs7594456	A	G	0.794643	1008
2	rs10202621	G	C	0.799603	1008
2	rs1851182	T	C	0.831349	1008
2	rs1851183	A	T	0.831349	1008
2	rs6740652	T	C	0.832341	1008
2	rs12694240	T	C	0.832341	1008
2	rs72941323	G	A	0.107143	1008
2	rs7579007	G	A	0.832341	1008
2	rs7592933	T	C	0.832341	1008
2	rs10185819	A	T	0.723214	1008
2	rs6747526	T	C	0.724206	1008
2	rs55663096	G	A	0.465278	1008
2	rs6747637	T	G	0.723214	1008
2	rs4411634	T	C	0.833333	1008
2	rs9288433	A	G	0.832341	1008
2	rs1972144	C	T	0.64881	1008
2	rs73073183	G	A	0.0724206	1008
2	rs17334842	C	A	0.106151	1008
2	rs10192302	A	C	0.618056	1008
2	rs11891212	T	A	0.0734127	1008
2	rs961593	T	C	0.183532	1008
2	rs2371312	G	A	0.611111	1008
2	rs72941341	G	C	0.110119	1008
2	rs11887047	G	C	0.174603	1008
2	rs72941342	C	T	0.105159	1008
2	rs72941345	G	T	0.104167	1008
2	rs10932383	A	G	0.646825	1008
2	rs10932384	C	A	0.728175	1008
2	rs7591843	T	G	0.0456349	1008
2	rs4622647	A	G	0.0357143	1008
2	rs4435392	T	C	0.0357143	1008
2	rs36040938	C	T	0.0337302	1008
2	rs11895509	A	G	0.507937	1008
2	rs61526284	G	C	0.0327381	1008
2	rs953956	C	A	0.0337302	1008
2	rs12469929	T	A	0.0367063	1008
2	rs12470849	T	C	0.0367063	1008
2	rs12470850	T	G	0.0376984	1008
2	rs116897059	A	T	0.00793651	1008
2	rs76119799	G	T	0.0803571	1008
2	rs79835683	C	T	0.0833333	1008
2	rs116054737	T	C	0.0803571	1008
2	rs13014132	C	G	0.0575397	1008
2	rs12475861	A	G	0.0565476	1008
2	rs13421680	A	G	0.19246	1008
2	rs73985484	A	C	0.0575397	1008
2	rs117556235	G	A	0.0257937	1008
2	rs62180215	T	C	0.114087	1008
2	rs79077427	C	G	0.014881	1008
2	rs78247177	C	T	0.0357143	1008
2	rs10497945	A	C	0.0585317	1008
2	rs10497946	G	A	0.0357143	1008
2	rs2371311	T	G	0.0228175	1008
2	rs28380748	G	C	0.0347222	1008
2	rs150759621	G	A	0.0347222	1008
2	rs62180216	T	C	0.0585317	1008
2	rs11899850	A	C	0.0575397	1008
2	rs35633854	A	G	0.0585317	1008
2	rs56696344	T	G	0.0585317	1008
2	rs11894975	T	C	0.0585317	1008
2	rs2371310	G	A	0.24504	1008
2	rs62180219	G	C	0.0585317	1008
2	rs146003542	A	G	0.015873	1008
2	rs7576111	A	G	0.0585317	1008
2	rs7576673	A	G	0.0218254	1008
2	rs13402967	G	A	0.179563	1008
2	rs117493903	A	G	0.014881	1008
2	rs16846427	C	T	0.0357143	1008
2	rs6759048	G	A	0.0565476	1008
2	rs1851200	A	T	0.0565476	1008
2	rs117514570	C	T	0.0347222	1008
2	rs10932385	C	G	0.0208333	1008
2	rs16846435	T	G	0.0357143	1008
2	rs16846440	G	A	0.0565476	1008
2	rs17334994	G	C	0.014881	1008
2	rs16846443	T	C	0.0347222	1008
2	rs17335001	C	A	0.0208333	1008
2	rs17413253	G	C	0.014881	1008
2	rs17335043	A	C	0.014881	1008
2	rs17413281	T	C	0.0208333	1008
2	rs17335057	T	G	0.0208333	1008
2	rs372579777	G	A	0.0347222	1008
2	rs117700894	C	A	0.0347222	1008
2	rs78018644	T	C	0.0347222	1008
2	rs11889107	A	G	0.0496032	1008
2	rs7595473	A	G	0.0575397	1008
2	rs61250365	T	C	0.0228175	1008
2	rs80134639	C	G	0.014881	1008
2	rs79444342	G	A	0.0357143	1008
2	rs11886732	T	G	0.0585317	1008
2	rs185121661	G	A	0.0347222	1008
2	rs76152132	C	T	0.0347222	1008
2	rs73075194	G	A	0.0347222	1008
2	rs75789151	A	G	0.0347222	1008
2	rs11896454	G	C	0.0605159	1008
2	rs16846460	A	C	0.0367063	1008
2	rs11885579	A	G	0.0605159	1008
2	rs144086471	C	T	0.0357143	1008
2	rs16846476	T	C	0.0357143	1008
2	rs76228860	T	C	0.0357143	1008
2	rs1829618	G	A	0.0545635	1008
2	rs6735769	T	C	0.0555556	1008
2	rs12622730	C	T	0.882937	1008
2	rs16846489	T	C	0.0436508	1008
2	rs10497947	G	T	0.881944	1008
2	rs75370231	G	A	0.0436508	1008
2	rs16846496	A	G	0.0426587	1008
2	rs11889520	T	G	0.923611	1008
2	rs6732969	C	T	0.871032	1008
2	rs6737763	G	T	0.914683	1008
2	rs12694241	A	G	0.920635	1008
2	rs12694242	T	C	0.916667	1008
2	rs58679637	G	A	0.0436508	1008
2	rs111821403	A	G	0.00198413	1008
2	rs1879531	T	A	0.871032	1008
2	rs10174916	C	T	0.892857	1008
2	rs10198754	A	G	0.902778	1008
2	rs1009142	C	T	0.881944	1008
2	rs1976834	A	T	0.881944	1008
2	rs10176315	T	C	0.289683	1008
2	rs2371305	G	A	0.877976	1008
2	rs2371304	C	T	0.876984	1008
2	rs141661576	A	G	0.0267857	1008
2	rs2371303	G	A	0.876984	1008
2	rs6731454	T	C	0.877976	1008
2	rs11687988	A	G	0.880952	1008
2	rs4488593	C	T	0.880952	1008
2	rs4599046	A	T	0.880952	1008
2	rs13007756	C	T	0.880952	1008
2	rs11679860	G	T	0.881944	1008
2	rs11679779	C	G	0.882937	1008
2	rs11691078	A	C	0.881944	1008
2	rs12694243	T	C	0.878968	1008
2	rs12619171	T	C	0.878968	1008
2	rs12694244	G	A	0.857143	1008
2	rs79225913	T	C	0.00992063	1008
2	rs7585825	C	T	0.857143	1008
2	rs7586137	C	T	0.855159	1008
2	rs7589006	G	A	0.857143	1008
2	rs7602757	T	C	0.858135	1008
2	rs7602850	T	A	0.858135	1008
2	rs11695852	A	C	0.876984	1008
2	rs11684753	G	C	0.862103	1008
2	rs145180519	C	T	0.047619	1008
2	rs10932386	C	T	0.881944	1008
2	rs12694245	A	G	0.881944	1008
2	rs118000735	T	C	0.0376984	1008
2	rs7595207	T	C	0.877976	1008
2	rs7595223	T	C	0.877976	1008
2	rs939591	G	A	0.856151	1008
2	rs2888004	T	C	0.877976	1008
2	rs4640322	A	G	0.877976	1008
2	rs4530297	T	C	0.304563	1008
2	rs4539738	G	T	0.854167	1008
2	rs7561282	A	G	0.881944	1008
2	rs1818751	T	C	0.877976	1008
2	rs4673623	G	C	0.877976	1008
2	rs6746549	C	A	0.855159	1008
2	rs6721804	A	G	0.881944	1008
2	rs7572669	A	G	0.880952	1008
2	rs4672619	C	A	0.880952	1008
2	rs4673624	A	G	0.880952	1008
2	rs12614500	A	G	0.87996	1008
2	rs10804199	A	T	0.880952	1008
2	rs10932387	G	A	0.857143	1008
2	rs10203022	C	T	0.856151	1008
2	rs10204337	T	A	0.859127	1008
2	rs10932388	G	T	0.859127	1008
2	rs1829611	T	C	0.882937	1008
2	rs62180249	C	T	0.0138889	1008
2	rs12465773	A	T	0.882937	1008
2	rs1972143	A	C	0.883929	1008
2	rs10210942	T	C	0.883929	1008
2	rs9288434	G	C	0.87996	1008
2	rs9288435	G	C	0.883929	1008
2	rs7602185	C	G	0.861111	1008
2	rs13015705	A	G	0.882937	1008
2	rs1965462	G	A	0.877976	1008
2	rs7556879	C	T	0.856151	1008
2	rs7559734	C	T	0.857143	1008
2	rs147556739	C	T	0.0257937	1008
2	rs79637394	G	A	0.0694444	1008
2	rs1851178	C	T	0.811508	1008
2	rs2371306	T	G	0.8125	1008
2	rs2371307	T	A	0.811508	1008
2	rs76680100	T	C	0.0486111	1008
2	rs7585388	T	C	0.8125	1008
2	rs1851195	A	G	0.837302	1008
2	rs35426402	A	T	0.00496032	1008
2	rs1851196	G	A	0.827381	1008
2	rs1851197	G	T	0.827381	1008
2	rs1851198	G	A	0.828373	1008
2	rs1851199	A	C	0.837302	1008
2	rs7559679	C	T	0.829365	1008
2	rs9288436	T	G	0.831349	1008
2	rs7580963	T	C	0.809524	1008
2	rs148308282	T	C	0.0376984	1008
2	rs12694246	C	T	0.797619	1008
2	rs12104775	C	A	0.770833	1008
2	rs10177258	G	C	0.772817	1008
2	rs10177211	C	A	0.768849	1008
2	rs141118997	C	T	0.0406746	1008
2	rs1851190	C	G	0.779762	1008
2	rs7593315	G	A	0.779762	1008
2	rs7565192	A	G	0.791667	1008
2	rs7349376	G	A	0.767857	1008
2	rs34278814	A	T	0.207341	1008
2	rs114620488	A	G	0.00198413	1008
2	rs10469656	T	C	0.791667	1008
2	rs77429365	T	A	0.030754	1008
2	rs147028590	G	A	0.0496032	1008
2	rs1829612	C	A	0.769841	1008
2	rs1829613	C	T	0.768849	1008
2	rs10804200	T	C	0.790675	1008
2	rs1851175	T	C	0.804563	1008
2	rs1851176	A	G	0.805556	1008
2	rs4672620	A	G	0.804563	1008
2	rs12616462	A	C	0.795635	1008
2	rs1851177	A	G	0.77381	1008
2	rs12694247	A	G	0.822421	1008
2	rs77536379	G	T	0.170635	1008
2	rs10497948	T	C	0.00198413	1008
2	rs12469375	G	A	0.765873	1008
2	rs7601664	G	A	0.765873	1008
2	rs148474023	A	T	0.0228175	1008
2	rs1851194	G	T	0.167659	1008
2	rs4673625	C	G	0.798611	1008
2	rs10497949	T	C	0.206349	1008
2	rs7576417	T	A	0.998016	1008
2	rs118005680	A	G	0.0525794	1008
2	rs146624392	T	C	0.0505952	1008
2	rs10180037	T	C	0.204365	1008
2	rs10194698	A	T	0.239087	1008
2	rs10932390	G	C	0.640873	1008
2	rs6708035	T	C	0.00198413	1008
2	rs12996040	T	A	0.997024	1008
2	rs6730119	A	G	0.132937	1008
2	rs13032986	A	C	0.387897	1008
2	rs10190533	G	A	0.315476	1008
2	rs7567959	A	G	0.290675	1008
2	rs34621071	A	G	0.0962302	1008
2	rs10932391	A	C	0.241071	1008
2	rs6435651	T	C	0.343254	1008
2	rs1851184	C	T	0.233135	1008
2	rs12328907	T	G	0.0992063	1008
2	rs35551076	C	T	0.213294	1008
2	rs6719645	T	C	0.345238	1008
2	rs75006556	C	T	0.0198413	1008
2	rs17335518	A	G	0.0396825	1008
2	rs4422103	G	A	0.318452	1008
2	rs62185367	C	A	0.0198413	1008
2	rs12105874	T	C	0.340278	1008
2	rs1851185	T	C	0.340278	1008
2	rs7567715	G	A	0.246032	1008
2	rs6732128	T	G	0.0982143	1008
2	rs117685761	A	G	0.0525794	1008
2	rs4672621	A	G	0.296627	1008
2	rs6725181	C	T	0.093254	1008
2	rs13424871	T	A	0.0952381	1008
2	rs17413784	G	A	0.0873016	1008
2	rs78768378	T	G	0.046627	1008
2	rs12476100	C	T	0.881944	1008
2	rs1851168	G	A	0.116071	1008
2	rs1851169	A	G	0.00297619	1008
2	rs1851170	T	C	0.00297619	1008
2	rs4423543	G	A	0.880952	1008
2	rs16846710	A	C	0.880952	1008
2	rs117323697	G	T	0.0505952	1008
2	rs13019783	T	G	0.0863095	1008
2	rs61257038	A	G	0.0863095	1008
2	rs10183152	T	C	0.00892857	1008
2	rs11893380	T	C	0.0863095	1008
2	rs11893474	T	C	0.0863095	1008
2	rs6714941	A	C	0.0952381	1008
2	rs6759039	T	A	0.0952381	1008
2	rs6759054	T	C	0.0952381	1008
2	rs60655490	C	A	0.902778	1008
2	rs58225230	A	T	0.905754	1008
2	rs13001867	T	G	0.905754	1008
2	rs6705698	C	T	0.0952381	1008
2	rs13003212	T	C	0.901786	1008
2	rs10207288	C	T	0.0972222	1008
2	rs2371308	A	T	0.00892857	1008
2	rs12623935	C	T	0.205357	1008
2	rs4016512	G	A	0.00892857	1008
2	rs7588697	A	G	0.0952381	1008
2	rs7562364	C	T	0.00892857	1008
2	rs7562573	G	T	0.00892857	1008
2	rs7579224	T	C	0.00992063	1008
2	rs7565321	G	A	0.00992063	1008
2	rs7565327	G	A	0.00892857	1008
2	rs7591647	A	T	0.00892857	1008
2	rs71422750	G	T	0.0853175	1008
2	rs6714837	G	C	0.00892857	1008
2	rs6743138	A	G	0.00892857	1008
2	rs10179476	T	C	0.0952381	1008
2	rs10166875	C	T	0.00892857	1008
2	rs10190554	A	G	0.0952381	1008
2	rs4673628	A	G	0.00892857	1008
2	rs10169970	G	A	0.00892857	1008
2	rs2272024	T	C	0.0863095	1008
2	rs3817429	T	C	0.0952381	1008
2	rs34579531	T	C	0.907738	1008
2	rs1983399	G	A	0.00297619	1008
2	rs6722300	G	A	0.902778	1008
2	rs12470629	T	C	0.906746	1008
2	rs74461533	A	G	0.0605159	1008
2	rs10173674	C	T	0.0119048	1008
2	rs10173683	C	G	0.0119048	1008
2	rs78181683	G	C	0.0277778	1008
2	rs10176100	C	T	0.0119048	1008
2	rs6741480	T	G	0.00892857	1008
2	rs6755268	A	T	0.00892857	1008
2	rs13420886	A	T	0.91369	1008
2	rs35762488	C	T	0.911706	1008
2	rs10191972	T	C	0.915675	1008
2	rs35882647	T	G	0.90377	1008
2	rs34658976	T	C	0.0843254	1008
2	rs12694250	T	A	0.914683	1008
2	rs34678713	G	T	0.905754	1008
2	rs10179515	C	G	0.0119048	1008
2	rs13019022	G	C	0.905754	1008
2	rs13398913	C	T	0.00297619	1008
2	rs34807898	C	G	0.900794	1008
2	rs35043628	T	A	0.880952	1008
2	rs1829615	C	T	0.0952381	1008
2	rs6435654	A	G	0.0912698	1008
2	rs117647785	T	C	0.0615079	1008
2	rs1851191	T	C	0.904762	1008
2	rs13026360	A	G	0.0873016	1008
2	rs7425341	T	C	0.0962302	1008
2	rs4493186	C	T	0.0873016	1008
2	rs6710649	A	T	0.0952381	1008
2	rs13016387	T	A	0.0873016	1008
2	rs182682303	A	G	0.0208333	1008
2	rs148744883	A	G	0.0109127	1008
2	rs9798120	G	A	0.902778	1008
2	rs10932392	G	C	0.90377	1008
2	rs10181864	C	A	0.911706	1008
2	rs2371279	G	T	0.90377	1008
2	rs2887994	T	C	0.988095	1008
2	rs2371278	A	C	0.905754	1008
2	rs4315465	G	C	0.0873016	1008
2	rs59853762	G	A	0.0873016	1008
2	rs66619217	A	C	0.00793651	1008
2	rs76650458	C	T	0.175595	1008
2	rs2371277	A	G	0.173611	1008
2	rs9288437	G	C	0.988095	1008
2	rs2371276	T	C	0.135913	1008
2	rs2371275	C	T	0.482143	1008
2	rs78325609	G	A	0.0902778	1008
2	rs7426203	T	C	0.166667	1008
2	rs10192485	G	A	0.166667	1008
2	rs7421818	A	G	0.166667	1008
2	rs7425448	C	T	0.030754	1008
2	rs12992169	T	G	0.031746	1008
2	rs10205553	G	A	0.134921	1008
2	rs13024094	G	A	0.0337302	1008
2	rs73082627	C	T	0.00496032	1008
2	rs34819491	G	A	0.0347222	1008
2	rs12473455	C	A	0.344246	1008
2	rs10195194	G	A	0.0208333	1008
2	rs7424835	G	A	0.195437	1008
2	rs6435655	G	A	0.343254	1008
2	rs10932393	G	T	0.335317	1008
2	rs7425195	C	T	0.332341	1008
2	rs11689676	G	A	0.331349	1008
2	rs11695614	T	C	0.331349	1008
2	rs11689652	C	T	0.342262	1008
2	rs7422053	A	T	0.00595238	1008
2	rs6715164	T	C	0.00198413	1008
2	rs6435656	G	T	0.348214	1008
2	rs6435657	A	T	0.348214	1008
2	rs6435659	T	C	0.348214	1008
2	rs13021712	C	T	0.135913	1008
2	rs72946524	G	A	0.00198413	1008
2	rs73985808	G	A	0.0109127	1008
2	rs3883913	C	A	0.202381	1008
2	rs3923755	C	G	0.203373	1008
2	rs34915253	C	T	0.0763889	1008
2	rs35641812	G	T	0.100198	1008
2	rs35248812	A	C	0.12996	1008
2	rs34478935	C	T	0.112103	1008
2	rs10221675	T	C	0.12004	1008
2	rs10183337	T	C	0.122024	1008
2	rs34447293	A	G	0.113095	1008
2	rs9288438	C	T	0.0753968	1008
2	rs10221746	T	C	0.00992063	1008
2	rs10221615	G	A	0.00793651	1008
2	rs6723705	G	A	0.10119	1008
2	rs74395874	A	T	0.00198413	1008
2	rs10174412	C	T	0.00694444	1008
2	rs10174518	C	T	0.00496032	1008
2	rs7572096	T	G	0.00892857	1008
2	rs73985811	C	T	0.112103	1008
2	rs10175273	T	C	0.00892857	1008
2	rs6725121	T	C	0.0912698	1008
2	rs6435660	T	C	0.0902778	1008
2	rs6435661	C	T	0.21627	1008
2	rs13384518	C	T	0.00694444	1008
2	rs67044368	T	C	0.0992063	1008
2	rs12469369	T	C	0.110119	1008
2	rs117728118	G	A	0.030754	1008
2	rs6747405	A	C	0.0823413	1008
2	rs56350864	C	T	0.00694444	1008
2	rs7599724	A	G	0.0823413	1008
2	rs13031768	T	C	0.117063	1008
2	rs7573723	G	A	0.00694444	1008
2	rs6435663	T	C	0.22123	1008
2	rs71422752	T	C	0.113095	1008
2	rs6754899	A	G	0.474206	1008
2	rs12994961	T	C	0.0793651	1008
2	rs6745717	T	C	0.0426587	1008
2	rs34156842	T	G	0.286706	1008
2	rs111706739	A	G	0.0238095	1008
2	rs114653738	C	A	0.0238095	1008
2	rs115336419	C	A	0.0238095	1008
2	rs77949200	T	C	0.100198	1008
2	rs35123918	A	T	0.19246	1008
2	rs75927397	G	C	0.0257937	1008
2	rs13032249	C	G	0.19246	1008
2	rs13032114	A	C	0.547619	1008
2	rs76786588	C	G	0.0287698	1008
2	rs35474968	G	C	0.193452	1008
2	rs73985826	T	G	0.0803571	1008
2	rs11685450	G	C	0.545635	1008
2	rs12162287	A	C	0.549603	1008
2	rs62182968	T	G	0.238095	1008
2	rs72946553	C	G	0.237103	1008
2	rs13409739	G	A	0.270833	1008
2	rs13423170	T	G	0.27381	1008
2	rs13393587	C	T	0.546627	1008
2	rs55861254	G	A	0.243056	1008
2	rs56186400	C	G	0.241071	1008
2	rs6729362	G	A	0.189484	1008
2	rs6758038	A	G	0.458333	1008
2	rs6758063	A	G	0.458333	1008
2	rs13411267	T	C	0.459325	1008
2	rs11895855	T	G	0.458333	1008
2	rs13398104	G	C	0.0287698	1008
2	rs112956467	C	T	0.190476	1008
2	rs13414505	T	C	0.0357143	1008
2	rs7422904	C	A	0.458333	1008
2	rs7422905	C	G	0.541667	1008
2	rs7419310	A	G	0.541667	1008
2	rs7425190	T	G	0.459325	1008
2	rs7425201	T	A	0.458333	1008
2	rs13418510	T	C	0.232143	1008
2	rs7419832	A	T	0.0297619	1008
2	rs76876355	G	A	0.0228175	1008
2	rs7604206	T	G	0.457341	1008
2	rs7590438	G	A	0.451389	1008
2	rs140801817	T	C	0.0138889	1008
2	rs7563762	A	T	0.453373	1008
2	rs6435664	G	C	0.496032	1008
2	rs72946572	C	T	0.185516	1008
2	rs7591137	G	A	0.44246	1008
2	rs7564414	A	G	0.0287698	1008
2	rs7605169	T	C	0.287698	1008
2	rs62182981	T	G	0.0128968	1008
2	rs4673629	C	T	0.462302	1008
2	rs13412270	C	A	0.031746	1008
2	rs13415171	C	T	0.0287698	1008
2	rs140659565	G	A	0.0228175	1008
2	rs58905892	C	A	0.0128968	1008
2	rs13002712	G	A	0.491071	1008
2	rs34227840	T	C	0.00892857	1008
2	rs56005945	G	A	0.0128968	1008
2	rs7421820	A	G	0.560516	1008
2	rs118124470	T	C	0.0327381	1008
2	rs35778743	T	C	0.00396825	1008
2	rs10205612	C	A	0.290675	1008
2	rs7556896	C	T	0.0446429	1008
2	rs56405287	T	C	0.0446429	1008
2	rs80284712	A	G	0.230159	1008
2	rs55897719	C	A	0.272817	1008
2	rs62182986	T	C	0.0446429	1008
2	rs7593713	C	T	0.279762	1008
2	rs6435665	G	A	0.279762	1008
2	rs7597007	G	T	0.521825	1008
2	rs34269326	A	G	0.282738	1008
2	rs76444868	A	G	0.233135	1008
2	rs34937662	T	G	0.282738	1008
2	rs62182989	T	C	0.0436508	1008
2	rs4672624	T	C	0.232143	1008
2	rs7426163	G	T	0.190476	1008
2	rs4130781	T	C	0.0436508	1008
2	rs4130782	T	C	0.0436508	1008
2	rs62182991	T	C	0.0436508	1008
2	rs72946582	T	C	0.0436508	1008
2	rs12622176	T	C	0.0446429	1008
2	rs79623873	T	A	0.234127	1008
2	rs13026255	T	C	0.00396825	1008
2	rs6711487	G	A	0.529762	1008
2	rs75516634	C	T	0.189484	1008
2	rs6740215	A	G	0.28373	1008
2	rs12619698	G	A	0.0436508	1008
2	rs12613337	A	G	0.0436508	1008
2	rs6711999	C	T	0.526786	1008
2	rs11689581	G	C	0.00198413	1008
2	rs10198466	C	T	0.337302	1008
2	rs79814523	G	A	0.077381	1008
2	rs13015253	G	T	0.481151	1008
2	rs62182993	G	A	0.0436508	1008
2	rs62182994	T	C	0.0436508	1008
2	rs13015689	G	C	0.295635	1008
2	rs78582732	G	A	0.191468	1008
2	rs142002890	G	A	0.231151	1008
2	rs115070291	C	T	0.232143	1008
2	rs113173611	A	G	0.0406746	1008
2	rs10932395	G	A	0.337302	1008
2	rs12469039	A	G	0.574405	1008
2	rs139540983	C	A	0.0406746	1008
2	rs113970208	T	A	0.0446429	1008
2	rs6706030	G	A	0.334325	1008
2	rs6738219	A	G	0.282738	1008
2	rs55951977	C	T	0.00396825	1008
2	rs12465301	A	T	0.195437	1008
2	rs13025068	T	C	0.282738	1008
2	rs35761042	A	C	0.324405	1008
2	rs7422793	T	C	0.247024	1008
2	rs11690747	C	A	0.281746	1008
2	rs7421024	G	A	0.241071	1008
2	rs6722322	G	A	0.284722	1008
2	rs6722824	G	A	0.329365	1008
2	rs113010893	C	A	0.00198413	1008
2	rs13020626	G	A	0.284722	1008
2	rs62182999	T	C	0.0446429	1008
2	rs34776422	A	G	0.284722	1008
2	rs13010892	T	G	0.28373	1008
2	rs74958320	T	C	0.0238095	1008
2	rs73985830	C	T	0.0744048	1008
2	rs6749448	T	C	0.0446429	1008
2	rs6706010	A	G	0.574405	1008
2	rs71422755	G	T	0.279762	1008
2	rs34156641	C	T	0.280754	1008
2	rs35444377	C	T	0.0575397	1008
2	rs13003936	C	A	0.28373	1008
2	rs13004180	A	C	0.284722	1008
2	rs13004391	C	T	0.284722	1008
2	rs13030927	T	G	0.287698	1008
2	rs118184910	T	C	0.031746	1008
2	rs13023789	A	C	0.291667	1008
2	rs13024502	G	A	0.285714	1008
2	rs142364416	C	T	0.00297619	1008
2	rs79768409	G	A	0.191468	1008
2	rs13025192	C	T	0.284722	1008
2	rs13030667	G	A	0.342262	1008
2	rs62183021	G	A	0.0575397	1008
2	rs11685063	A	G	0.289683	1008
2	rs13022529	T	C	0.00496032	1008
2	rs6738017	G	T	0.284722	1008
2	rs6757068	T	C	0.287698	1008
2	rs10175461	C	T	0.53869	1008
2	rs6749096	G	C	0.285714	1008
2	rs6707801	T	C	0.290675	1008
2	rs7601502	G	A	0.0565476	1008
2	rs6435666	C	A	0.289683	1008
2	rs72948506	G	A	0.0565476	1008
2	rs71422756	C	T	0.00496032	1008
2	rs62183023	C	T	0.0565476	1008
2	rs13030400	C	G	0.286706	1008
2	rs7605314	C	T	0.53869	1008
2	rs12052854	G	T	0.284722	1008
2	rs145499723	C	A	0.0416667	1008
2	rs13032058	G	A	0.284722	1008
2	rs13032070	G	A	0.284722	1008
2	rs12987993	C	A	0.284722	1008
2	rs7419259	C	A	0.285714	1008
2	rs6743889	C	T	0.53869	1008
2	rs13008293	A	G	0.290675	1008
2	rs80114241	T	C	0.232143	1008
2	rs61079605	A	T	0.0565476	1008
2	rs11679952	C	T	0.00496032	1008
2	rs11685867	T	C	0.290675	1008
2	rs79619334	T	C	0.140873	1008
2	rs7558449	T	C	0.291667	1008
2	rs7600261	C	T	0.0287698	1008
2	rs10932396	A	G	0.290675	1008
2	rs10932397	G	A	0.285714	1008
2	rs76681131	A	C	0.0178571	1008
2	rs35419573	A	G	0.285714	1008
2	rs6731471	A	G	0.285714	1008
2	rs76686474	A	G	0.0277778	1008
2	rs7582099	A	T	0.286706	1008
2	rs7572424	T	C	0.287698	1008
2	rs7558651	G	A	0.282738	1008
2	rs7573116	T	C	0.287698	1008
2	rs7588792	A	C	0.595238	1008
2	rs10932398	A	G	0.290675	1008
2	rs13013901	C	T	0.285714	1008
2	rs10932399	A	G	0.290675	1008
2	rs79865352	C	T	0.1875	1008
2	rs6734786	T	C	0.00198413	1008
2	rs10932400	A	G	0.290675	1008
2	rs7570613	C	T	0.542659	1008
2	rs55758468	G	A	0.0565476	1008
2	rs10180973	A	G	0.230159	1008
2	rs34040017	G	A	0.282738	1008
2	rs7422996	A	G	0.285714	1008
2	rs80002126	C	A	0.137897	1008
2	rs6435668	C	G	0.286706	1008
2	rs62183028	G	T	0.0565476	1008
2	rs6435669	G	A	0.285714	1008
2	rs79002186	T	G	0.00496032	1008
2	rs36045110	A	G	0.285714	1008
2	rs35726292	C	T	0.285714	1008
2	rs12473355	C	T	0.0634921	1008
2	rs35720933	C	G	0.285714	1008
2	rs62183029	G	A	0.0565476	1008
2	rs12473495	G	A	0.228175	1008
2	rs67838351	C	T	0.285714	1008
2	rs6746063	A	C	0.546627	1008
2	rs6733070	T	C	0.285714	1008
2	rs75644458	C	T	0.1875	1008
2	rs55769536	A	T	0.0565476	1008
2	rs7583068	T	A	0.0644841	1008
2	rs78869002	C	T	0.1875	1008
2	rs12475709	G	T	0.1875	1008
2	rs3923054	G	C	0.00496032	1008
2	rs12464931	T	A	0.1875	1008
2	rs6722576	G	A	0.285714	1008
2	rs4132462	C	T	0.0565476	1008
2	rs10432526	A	G	0.302579	1008
2	rs7576466	G	T	0.540675	1008
2	rs56017633	A	G	0.285714	1008
2	rs57367594	T	C	0.285714	1008
2	rs62183031	A	C	0.0575397	1008
2	rs10432443	C	T	0.285714	1008
2	rs10432527	A	G	0.285714	1008
2	rs10432444	C	T	0.285714	1008
2	rs10432445	C	T	0.286706	1008
2	rs10432446	C	T	0.285714	1008
2	rs35623699	T	C	0.285714	1008
2	rs35870876	A	T	0.285714	1008
2	rs71350751	G	A	0.00297619	1008
2	rs61019468	A	G	0.284722	1008
2	rs60763002	C	T	0.284722	1008
2	rs79759597	T	G	0.138889	1008
2	rs59714221	G	A	0.284722	1008
2	rs57846205	A	G	0.284722	1008
2	rs73069338	A	C	0.284722	1008
2	rs62183032	A	G	0.543651	1008
2	rs74736687	A	G	0.265873	1008
2	rs73985858	T	C	0.265873	1008
2	rs73069345	A	C	0.265873	1008
2	rs73985861	A	G	0.265873	1008
2	rs73069347	G	A	0.265873	1008
2	rs77419345	C	T	0.0386905	1008
2	rs60062721	G	T	0.265873	1008
2	rs61209927	A	T	0.265873	1008
2	rs73069350	A	G	0.265873	1008
2	rs143662840	T	C	0.015873	1008
2	rs73069352	T	C	0.265873	1008
2	rs59568831	T	G	0.267857	1008
2	rs73069355	T	C	0.265873	1008
2	rs60490270	G	A	0.262897	1008
2	rs117955182	G	T	0.015873	1008
2	rs72948529	A	C	0.00396825	1008
2	rs73985870	G	A	0.262897	1008
2	rs62183033	C	T	0.318452	1008
2	rs13008313	T	C	0.318452	1008
2	rs76936076	C	A	0.00496032	1008
2	rs13008370	T	G	0.331349	1008
2	rs59779307	T	C	0.318452	1008
2	rs59804958	G	C	0.260913	1008
2	rs58220751	T	C	0.497024	1008
2	rs62183034	T	G	0.0585317	1008
2	rs17878302	C	G	0.242063	1008
2	rs7423708	T	G	0.185516	1008
2	rs73069363	G	A	0.260913	1008
2	rs149245632	A	G	0.0208333	1008
2	rs139424524	C	T	0.0376984	1008
2	rs138105457	T	G	0.00198413	1008
2	rs12620444	T	C	0.0684524	1008
2	rs12620559	T	C	0.0575397	1008
2	rs35894627	T	C	0.00496032	1008
2	rs6756725	T	G	0.0575397	1008
2	rs7588431	T	C	0.252976	1008
2	rs71422758	T	C	0.00496032	1008
2	rs10932401	A	T	0.253968	1008
2	rs62184480	C	T	0.0674603	1008
2	rs17878516	G	C	0.184524	1008
2	rs13034675	C	G	0.00496032	1008
2	rs13035133	C	T	0.0734127	1008
2	rs12476659	T	A	0.18254	1008
2	rs6435670	G	T	0.0674603	1008
2	rs6435671	T	C	0.522817	1008
2	rs117201452	A	G	0.0386905	1008
2	rs6435672	A	G	0.521825	1008
2	rs12473706	C	T	0.179563	1008
2	rs62184481	C	T	0.0575397	1008
2	rs4673633	G	A	0.265873	1008
2	rs116970611	C	T	0.0277778	1008
2	rs12104496	T	A	0.262897	1008
2	rs58352022	C	T	0.0575397	1008
2	rs62184483	T	G	0.0575397	1008
2	rs13005722	A	G	0.271825	1008
2	rs74383217	C	G	0.164683	1008
2	rs138370474	C	T	0.031746	1008
2	rs55888029	G	A	0.0575397	1008
2	rs35735966	A	C	0.165675	1008
2	rs74266960	G	A	0.0178571	1008
2	rs55890667	T	G	0.0684524	1008
2	rs74504761	T	C	0.0565476	1008
2	rs117179156	C	T	0.0565476	1008
2	rs9808034	C	T	0.944444	1008
2	rs75178408	T	C	0.00198413	1008
2	rs4672626	A	G	0.946429	1008
2	rs13024631	A	G	0.356151	1008
2	rs13030764	C	T	0.0257937	1008
2	rs13008342	T	G	0.945437	1008
2	rs148869800	C	T	0.396825	1008
2	rs112965667	T	C	0.399802	1008
2	rs78576794	C	A	0.27877	1008
2	rs147526613	T	C	0.271825	1008
2	rs6435673	C	T	0.675595	1008
2	rs59564944	C	A	0.39881	1008
2	rs34240313	C	G	0.0257937	1008
2	rs143564209	C	T	0.0347222	1008
2	rs186714135	C	A	0.0238095	1008
2	rs11678860	C	A	0.542659	1008
2	rs139220320	C	T	0.104167	1008
2	rs138218528	T	C	0.404762	1008
2	rs141600511	C	T	0.0208333	1008
2	rs11693031	A	G	0.405754	1008
2	rs7583346	C	T	0.39881	1008
2	rs2118891	T	C	0.251984	1008
2	rs76862659	T	C	0.0277778	1008
2	rs6757087	T	G	0.465278	1008
2	rs1439249	A	C	0.967262	1008
2	rs57038689	T	C	0.0615079	1008
2	rs1371203	G	A	0.707341	1008
2	rs55988979	T	C	0.256944	1008
2	rs56150461	T	C	0.256944	1008
2	rs55913582	T	C	0.256944	1008
2	rs11901045	T	C	0.256944	1008
2	rs10203750	T	A	0.71627	1008
2	rs56083634	C	T	0.256944	1008
2	rs12999005	A	C	0.256944	1008
2	rs1439248	T	C	0.40873	1008
2	rs1439247	A	G	0.407738	1008
2	rs16846873	G	A	0.257937	1008
2	rs67623637	A	C	0.257937	1008
2	rs72948566	C	A	0.256944	1008
2	rs6435675	T	A	0.722222	1008
2	rs13431031	T	C	0.40873	1008
2	rs34087388	T	C	0.256944	1008
2	rs7573807	A	C	0.722222	1008
2	rs34379058	G	A	0.256944	1008
2	rs1439246	G	C	0.40873	1008
2	rs7600511	C	T	0.0555556	1008
2	rs67938035	T	C	0.256944	1008
2	rs146275782	A	G	0.0178571	1008
2	rs12475812	C	A	0.710317	1008
2	rs12464025	T	C	0.256944	1008
2	rs35905194	C	A	0.256944	1008
2	rs139252790	A	T	0.0188492	1008
2	rs7604677	C	A	0.713294	1008
2	rs4672628	G	A	0.731151	1008
2	rs4673635	T	C	0.400794	1008
2	rs13031164	T	A	0.256944	1008
2	rs13005396	C	T	0.256944	1008
2	rs76610747	A	T	0.400794	1008
2	rs1371202	T	C	0.256944	1008
2	rs1371201	G	C	0.256944	1008
2	rs1371200	G	T	0.256944	1008
2	rs1371199	A	G	0.256944	1008
2	rs13006489	A	C	0.407738	1008
2	rs56847605	A	T	0.203373	1008
2	rs10497950	C	A	0.253968	1008
2	rs67873657	C	T	0.255952	1008
2	rs68029722	A	G	0.255952	1008
2	rs59968041	A	G	0.255952	1008
2	rs36112432	G	T	0.255952	1008
2	rs67039924	T	A	0.255952	1008
2	rs35945815	C	T	0.255952	1008
2	rs1439243	T	C	0.255952	1008
2	rs72931605	T	C	0.00297619	1008
2	rs12616558	C	T	0.255952	1008
2	rs4606869	T	C	0.256944	1008
2	rs1439242	C	T	0.255952	1008
2	rs16846896	C	T	0.1875	1008
2	rs12624020	A	G	0.255952	1008
2	rs2371344	T	A	0.0436508	1008
2	rs1439241	T	C	0.255952	1008
2	rs1439240	G	A	0.255952	1008
2	rs78005792	A	T	0.0436508	1008
2	rs1439239	A	T	0.715278	1008
2	rs10190218	C	A	0.71131	1008
2	rs10932402	C	T	0.255952	1008
2	rs12618478	G	A	0.255952	1008
2	rs13426904	T	G	0.410714	1008
2	rs4673636	C	A	0.719246	1008
2	rs12473270	C	T	0.255952	1008
2	rs16846917	G	T	0.255952	1008
2	rs11677638	A	G	0.409722	1008
2	rs714393	C	T	0.40873	1008
2	rs714394	T	A	0.255952	1008
2	rs140834640	A	T	0.0218254	1008
2	rs1371198	C	G	0.71131	1008
2	rs79616155	G	A	0.00198413	1008
2	rs13019270	C	T	0.255952	1008
2	rs117115541	T	G	0.0218254	1008
2	rs11894784	C	G	0.255952	1008
2	rs11894876	G	T	0.255952	1008
2	rs12989469	G	A	0.255952	1008
2	rs10932404	G	A	0.255952	1008
2	rs16846940	T	C	0.0446429	1008
2	rs10932405	T	G	0.255952	1008
2	rs11885309	A	G	0.255952	1008
2	rs1439238	G	C	0.255952	1008
2	rs1439237	T	C	0.255952	1008
2	rs1561473	T	C	0.409722	1008
2	rs182455799	G	A	0.0168651	1008
2	rs11887033	A	G	0.255952	1008
2	rs11897941	C	T	0.255952	1008
2	rs10208623	T	C	0.418651	1008
2	rs991477	C	G	0.255952	1008
2	rs991476	G	A	0.255952	1008
2	rs1020127	A	G	0.94246	1008
2	rs1020126	T	G	0.718254	1008
2	rs7594604	A	G	0.409722	1008
2	rs4673637	T	C	0.255952	1008
2	rs2218106	C	G	0.718254	1008
2	rs12612277	T	C	0.255952	1008
2	rs12621800	C	T	0.255952	1008
2	rs12993811	T	C	0.255952	1008
2	rs142169247	G	A	0.014881	1008
2	rs62184493	C	T	0.0396825	1008
2	rs72931624	G	C	0.255952	1008
2	rs35390180	A	G	0.255952	1008
2	rs56153935	C	A	0.255952	1008
2	rs6435677	A	G	0.718254	1008
2	rs7589350	T	C	0.255952	1008
2	rs13000796	T	C	0.256944	1008
2	rs13024515	G	A	0.256944	1008
2	rs991496	A	G	0.255952	1008
2	rs991495	A	G	0.255952	1008
2	rs4673638	G	T	0.256944	1008
2	rs10497951	A	C	0.255952	1008
2	rs1439236	G	A	0.255952	1008
2	rs16846990	C	T	0.0168651	1008
2	rs10932406	G	A	0.25496	1008
2	rs10932407	T	C	0.25496	1008
2	rs10932408	T	A	0.25496	1008
2	rs1439235	C	T	0.255952	1008
2	rs1439234	T	A	0.255952	1008
2	rs1439233	C	T	0.255952	1008
2	rs16847003	T	C	0.0456349	1008
2	rs13002463	G	A	0.255952	1008
2	rs11892696	T	C	0.255952	1008
2	rs77669244	T	C	0.00198413	1008
2	rs79612564	T	C	0.411706	1008
2	rs6435678	G	C	0.0406746	1008
2	rs11887198	C	T	0.255952	1008
2	rs13400161	A	G	0.41369	1008
2	rs13022395	A	G	0.25496	1008
2	rs13027991	C	T	0.255952	1008
2	rs11903196	C	T	0.255952	1008
2	rs10804201	C	T	0.255952	1008
2	rs10932409	G	A	0.255952	1008
2	rs10932410	G	C	0.256944	1008
2	rs13407198	A	G	0.411706	1008
2	rs62184495	C	T	0.0396825	1008
2	rs13035912	C	A	0.257937	1008
2	rs13012677	T	G	0.255952	1008
2	rs36103201	T	C	0.255952	1008
2	rs13013325	T	C	0.255952	1008
2	rs16847033	T	C	0.418651	1008
2	rs12999352	A	G	0.255952	1008
2	rs1439254	G	T	0.255952	1008
2	rs768692	G	A	0.406746	1008
2	rs1159709	T	C	0.71627	1008
2	rs11897503	A	C	0.255952	1008
2	rs10932411	T	C	0.0456349	1008
2	rs11887945	G	C	0.255952	1008
2	rs11888019	C	G	0.255952	1008
2	rs16825018	T	A	0.255952	1008
2	rs55705050	G	T	0.255952	1008
2	rs13409698	T	C	0.411706	1008
2	rs7570078	A	G	0.255952	1008
2	rs1439253	G	A	0.450397	1008
2	rs4673639	T	C	0.255952	1008
2	rs16847063	G	A	0.411706	1008
2	rs57053115	G	A	0.0426587	1008
2	rs16847065	A	G	0.255952	1008
2	rs60088784	C	T	0.0396825	1008
2	rs11687449	T	C	0.412698	1008
2	rs12998554	T	C	0.255952	1008
2	rs13021925	A	G	0.255952	1008
2	rs13022306	C	T	0.203373	1008
2	rs16847079	T	C	0.255952	1008
2	rs16847082	T	C	0.255952	1008
2	rs13027737	C	T	0.203373	1008
2	rs13004671	T	C	0.255952	1008
2	rs35784340	T	C	0.255952	1008
2	rs35369140	G	A	0.255952	1008
2	rs16847087	A	G	0.255952	1008
2	rs7577632	A	G	0.0674603	1008
2	rs56090788	C	A	0.25496	1008
2	rs56252609	C	A	0.25496	1008
2	rs13028597	A	G	0.255952	1008
2	rs13029161	G	C	0.25496	1008
2	rs13029024	C	T	0.203373	1008
2	rs11893981	C	T	0.203373	1008
2	rs72931675	T	C	0.203373	1008
2	rs72931678	C	T	0.203373	1008
2	rs62184497	C	T	0.0396825	1008
2	rs12621282	T	A	0.256944	1008
2	rs12613767	C	T	0.204365	1008
2	rs11898491	A	G	0.256944	1008
2	rs7565912	A	C	0.256944	1008
2	rs7592726	G	A	0.256944	1008
2	rs7595501	G	T	0.256944	1008
2	rs7595439	C	T	0.204365	1008
2	rs35096020	C	T	0.203373	1008
2	rs5006043	G	A	0.257937	1008
2	rs5006044	A	G	0.257937	1008
2	rs984776	G	A	0.256944	1008
2	rs984775	C	A	0.256944	1008
2	rs984774	C	G	0.256944	1008
2	rs1025753	G	T	0.401786	1008
2	rs16847102	G	A	0.0416667	1008
2	rs984773	T	C	0.256944	1008
2	rs10497952	G	A	0.220238	1008
2	rs1025752	T	C	0.501984	1008
2	rs2017322	C	T	0.713294	1008
2	rs12615835	G	A	0.203373	1008
2	rs12615786	C	G	0.203373	1008
2	rs7564307	T	C	0.715278	1008
2	rs56099236	A	G	0.256944	1008
2	rs59950044	A	C	0.257937	1008
2	rs55840080	A	G	0.257937	1008
2	rs56405621	G	A	0.256944	1008
2	rs56040753	T	G	0.257937	1008
2	rs55811259	G	T	0.257937	1008
2	rs35746469	G	T	0.256944	1008
2	rs13033050	A	G	0.256944	1008
2	rs13033279	A	C	0.256944	1008
2	rs13034674	G	C	0.256944	1008
2	rs13011062	T	C	0.204365	1008
2	rs72933704	G	A	0.203373	1008
2	rs12991164	A	G	0.255952	1008
2	rs12991661	G	A	0.203373	1008
2	rs12992022	G	A	0.203373	1008
2	rs12996976	A	G	0.255952	1008
2	rs62184498	C	T	0.0396825	1008
2	rs983562	G	A	0.255952	1008
2	rs983563	T	C	0.256944	1008
2	rs983564	G	A	0.712302	1008
2	rs983566	A	C	0.25496	1008
2	rs11896997	G	A	0.256944	1008
2	rs115613109	T	C	0.00198413	1008
2	rs1968533	A	C	0.405754	1008
2	rs62184499	C	T	0.0396825	1008
2	rs12694254	T	G	0.268849	1008
2	rs13031717	T	C	0.271825	1008
2	rs7565414	C	A	0.0406746	1008
2	rs13011709	G	C	0.269841	1008
2	rs11679499	A	T	0.21627	1008
2	rs12995958	T	C	0.215278	1008
2	rs12471775	C	T	0.210317	1008
2	rs7609351	C	A	0.709325	1008
2	rs186160098	T	C	0.0218254	1008
2	rs16847122	C	T	0.197421	1008
2	rs144276817	G	A	0.0218254	1008
2	rs12996321	G	A	0.197421	1008
2	rs16847131	T	C	0.0436508	1008
2	rs13002674	A	G	0.257937	1008
2	rs13003524	C	T	0.198413	1008
2	rs16847152	T	C	0.535714	1008
2	rs78025869	C	T	0.014881	1008
2	rs16847154	T	C	0.25	1008
2	rs1439252	G	A	0.496032	1008
2	rs12470608	A	G	0.0486111	1008
2	rs12466874	T	C	0.239087	1008
2	rs16847157	A	T	0.169643	1008
2	rs9288443	G	A	0.717262	1008
2	rs16847160	A	T	0.25	1008
2	rs13390226	G	A	0.0327381	1008
2	rs114431479	A	T	0.0228175	1008
2	rs148021406	T	C	0.0228175	1008
2	rs138426024	G	A	0.0228175	1008
2	rs147258054	C	T	0.0168651	1008
2	rs36103884	C	T	0.047619	1008
2	rs12986524	A	G	0.331349	1008
2	rs73071355	C	G	0.0684524	1008
2	rs2068401	C	T	0.265873	1008
2	rs73989224	T	G	0.0218254	1008
2	rs1898844	C	G	0.0218254	1008
2	rs34429569	T	C	0.248016	1008
2	rs116649367	T	C	0.0208333	1008
2	rs1115940	C	T	0.393849	1008
2	rs35930310	G	A	0.00198413	1008
2	rs144915093	A	C	0.015873	1008
2	rs74338595	T	C	0.429563	1008
2	rs151272743	G	A	0.0228175	1008
2	rs117681667	C	T	0.0357143	1008
2	rs73989225	G	C	0.0198413	1008
2	rs6727114	C	T	0.365079	1008
2	rs145015849	G	A	0.1875	1008
2	rs140741065	C	T	0.0198413	1008
2	rs4292044	A	G	0.00198413	1008
2	rs76752861	T	C	0.0208333	1008
2	rs10207941	T	C	0.208333	1008
2	rs141037101	G	A	0.030754	1008
2	rs6754240	G	A	0.183532	1008
2	rs78506553	G	A	0.0367063	1008
2	rs9653337	T	C	0.21131	1008
2	rs16847178	T	C	0.21131	1008
2	rs2043888	T	C	0.00198413	1008
2	rs13389940	C	T	0.208333	1008
2	rs9288444	G	A	0.185516	1008
2	rs13391359	T	C	0.141865	1008
2	rs10187387	A	G	0.140873	1008
2	rs138639820	T	A	0.0525794	1008
2	rs115891916	A	G	0.0198413	1008
2	rs76592295	C	T	0.0198413	1008
2	rs11887994	G	C	0.208333	1008
2	rs10204019	A	G	0.207341	1008
2	rs72933744	T	C	0.00198413	1008
2	rs72933746	A	G	0.00198413	1008
2	rs111282158	C	T	0.00198413	1008
2	rs10204636	A	G	0.249008	1008
2	rs10181131	C	T	0.247024	1008
2	rs13400321	C	T	0.25	1008
2	rs183554844	G	T	0.0188492	1008
2	rs114648726	G	C	0.0178571	1008
2	rs138127188	T	C	0.0496032	1008
2	rs62184541	T	C	0.234127	1008
2	rs76399693	A	C	0.0198413	1008
2	rs72933754	T	C	0.00297619	1008
2	rs62184542	C	T	0.00396825	1008
2	rs1347889	C	T	0.644841	1008
2	rs6435681	A	G	0.914683	1008
2	rs1439256	G	C	0.916667	1008
2	rs7584438	G	C	0.916667	1008
2	rs117070351	T	C	0.0188492	1008
2	rs140314510	T	C	0.00892857	1008
2	rs34765931	G	A	0.106151	1008
2	rs117654759	T	C	0.0625	1008
2	rs12998591	G	A	0.106151	1008
2	rs10172967	A	G	0.500992	1008
2	rs7603039	G	A	0.602183	1008
```
