## Supplementary material for "Characterization of shared and ancestry-specific signals driving complex traits using multi-ancestry fine-mapping": s2_ref.bim

```
2	rs35704389	0	211790821	G	A
2	rs13025732	0	211790928	G	A
2	rs4458144	0	211791556	A	G
2	rs4441401	0	211792022	C	T
2	rs4483977	0	211792142	A	C
2	rs34072013	0	211792666	A	G
2	rs72947249	0	211792971	A	G
2	rs78777082	0	211793229	C	T
2	rs80216414	0	211793304	G	T
2	rs76662960	0	211794030	A	C
2	rs193204141	0	211794630	T	C
2	rs56021240	0	211795891	C	A
2	rs4461202	0	211795919	C	T
2	rs35576418	0	211796425	T	A
2	rs55896054	0	211797420	G	A
2	rs72947265	0	211797613	G	A
2	rs72947266	0	211797843	C	T
2	rs4425028	0	211799738	A	G
2	rs192790064	0	211800653	G	A
2	rs34118161	0	211802936	T	C
2	rs72947274	0	211803126	A	T
2	rs12465522	0	211803160	T	G
2	rs72947278	0	211803277	C	T
2	rs7567005	0	211803982	T	A
2	rs7567105	0	211804073	T	G
2	rs4580326	0	211804851	C	T
2	rs6724333	0	211806183	T	G
2	rs13007741	0	211807729	A	G
2	rs6746197	0	211808629	A	G
2	rs4455102	0	211808697	A	G
2	rs74787227	0	211810215	G	A
2	rs35291485	0	211810506	T	C
2	rs12991447	0	211810668	C	T
2	rs11687884	0	211812489	A	G
2	rs13006681	0	211813090	C	T
2	rs13006521	0	211813132	A	G
2	rs72947298	0	211813210	C	T
2	rs13007400	0	211813549	A	G
2	rs13012864	0	211813685	A	G
2	rs72949207	0	211813761	C	A
2	rs13019612	0	211814610	C	T
2	rs368473002	0	211815356	C	T
2	rs544150586	0	211815587	G	A
2	rs189116606	0	211815853	C	A
2	rs72949216	0	211816404	A	G
2	rs11695853	0	211817334	A	G
2	rs796246	0	211820423	C	T
2	rs319744	0	211820798	T	G
2	rs71422719	0	211821044	C	T
2	rs796245	0	211821282	A	G
2	rs75292305	0	211822257	A	T
2	rs78316866	0	211822614	C	G
2	rs1437371	0	211823480	A	G
2	rs72949233	0	211824288	A	T
2	rs713461	0	211824378	T	C
2	rs713462	0	211824453	A	C
2	rs1437370	0	211826215	C	T
2	rs72949236	0	211826770	A	G
2	rs34361141	0	211827032	A	G
2	rs796244	0	211827706	C	T
2	rs66506242	0	211827907	A	G
2	rs62204085	0	211827920	G	T
2	rs1437369	0	211829228	G	A
2	rs138102624	0	211829333	C	T
2	rs186471	0	211829497	G	A
2	rs809949	0	211830196	C	T
2	rs2719962	0	211830448	C	G
2	rs13008056	0	211830751	A	G
2	rs319742	0	211832329	C	G
2	rs77786979	0	211832556	T	C
2	rs1023750	0	211832580	C	G
2	rs75925655	0	211832676	T	C
2	rs2195575	0	211832982	T	A
2	rs71422720	0	211834536	G	A
2	rs71422721	0	211834539	C	A
2	rs62204087	0	211834768	G	T
2	rs809482	0	211835012	T	G
2	rs72949255	0	211835122	C	G
2	rs1437376	0	211835979	C	A
2	rs60978506	0	211836582	C	T
2	rs13007957	0	211837930	A	T
2	rs60102635	0	211838270	A	T
2	rs76047318	0	211838644	C	T
2	rs74712783	0	211839069	G	A
2	rs392911	0	211839986	T	C
2	rs12105013	0	211840091	G	T
2	rs35263644	0	211840099	T	C
2	rs17740874	0	211840292	T	C
2	rs2719966	0	211840389	A	C
2	rs796243	0	211840565	T	C
2	rs12991443	0	211840750	C	G
2	rs12991650	0	211840828	C	A
2	rs796242	0	211841524	T	C
2	rs12993590	0	211841581	G	T
2	rs12998420	0	211841668	C	T
2	rs117178970	0	211842187	C	T
2	rs319739	0	211842269	C	T
2	rs319738	0	211842369	C	T
2	rs319737	0	211842399	A	T
2	rs2719967	0	211842548	T	A
2	rs2576617	0	211842557	A	G
2	rs78390769	0	211843007	T	G
2	rs796241	0	211843310	G	C
2	rs430463	0	211843625	T	A
2	rs223278	0	211843978	C	T
2	rs796237	0	211844059	G	A
2	rs72949282	0	211844093	A	G
2	rs4338917	0	211844388	T	G
2	rs139217446	0	211844535	T	A
2	rs383035	0	211844833	T	C
2	rs453985	0	211844945	C	T
2	rs435300	0	211845032	G	T
2	rs397737	0	211845154	G	A
2	rs34574868	0	211845219	A	G
2	rs430942	0	211845228	G	A
2	rs410290	0	211845323	T	C
2	rs34331869	0	211845477	C	T
2	rs565508	0	211846647	C	T
2	rs566586	0	211846823	A	G
2	rs1087971	0	211847242	C	G
2	rs113275340	0	211847418	C	T
2	rs1087970	0	211847469	C	A
2	rs58165969	0	211849890	A	G
2	rs1087957	0	211850205	A	T
2	rs1087955	0	211850437	A	G
2	rs1087954	0	211850510	G	C
2	rs13006862	0	211850563	C	T
2	rs452066	0	211850655	C	T
2	rs56122619	0	211850761	A	G
2	rs438679	0	211850786	C	T
2	rs35183328	0	211850964	A	G
2	rs436521	0	211850982	G	A
2	rs72931510	0	211851127	A	C
2	rs454027	0	211851472	C	T
2	rs427298	0	211851722	G	A
2	rs417043	0	211851743	T	A
2	rs36079173	0	211851833	G	T
2	rs796234	0	211851873	G	A
2	rs796233	0	211851974	C	T
2	rs796232	0	211852139	C	T
2	rs3098294	0	211852603	C	G
2	rs513610	0	211852789	C	T
2	rs430623	0	211853032	C	T
2	rs444159	0	211853051	A	C
2	rs420516	0	211853054	T	A
2	rs1652326	0	211853203	C	T
2	rs395844	0	211853305	G	A
2	rs389035	0	211853395	C	T
2	rs72931523	0	211853584	C	T
2	rs431617	0	211853846	T	A
2	rs34322344	0	211853910	A	C
2	rs12996484	0	211853934	C	G
2	rs481361	0	211853985	C	T
2	rs385877	0	211854076	G	A
2	rs384219	0	211854174	G	T
2	rs395606	0	211854201	A	G
2	rs367808	0	211854211	G	T
2	rs1632720	0	211854387	A	G
2	rs4673577	0	211854611	G	A
2	rs34452436	0	211854725	G	T
2	rs35525757	0	211854819	C	T
2	rs68009307	0	211854962	A	G
2	rs10196523	0	211855079	G	A
2	rs10172731	0	211855118	A	G
2	rs6708642	0	211855298	T	G
2	rs1652323	0	211855678	T	G
2	rs1652322	0	211855721	G	A
2	rs72931550	0	211855867	T	A
2	rs1652321	0	211855900	T	A
2	rs523817	0	211856057	A	G
2	rs524652	0	211856131	A	G
2	rs550508	0	211856684	G	C
2	rs651797	0	211856725	G	A
2	rs651289	0	211856852	C	A
2	rs1346711	0	211856907	T	C
2	rs56141456	0	211856995	T	C
2	rs1652320	0	211857004	G	A
2	rs1657865	0	211857081	T	A
2	rs1652319	0	211857168	A	G
2	rs395345	0	211857817	A	G
2	rs72931558	0	211857851	T	C
2	rs398665	0	211857921	A	G
2	rs2164709	0	211858303	G	C
2	rs1652318	0	211858574	T	A
2	rs1437374	0	211858752	C	T
2	rs1370349	0	211858956	C	T
2	rs1370348	0	211859000	C	T
2	rs1370347	0	211859038	A	G
2	rs1652314	0	211859540	C	G
2	rs1652313	0	211859662	C	G
2	rs1657863	0	211859726	T	G
2	rs62177969	0	211859753	C	T
2	rs319709	0	211859896	A	G
2	rs319708	0	211860111	G	A
2	rs319707	0	211860246	C	T
2	rs319706	0	211860733	C	T
2	rs319705	0	211860846	T	A
2	rs319704	0	211860901	T	A
2	rs188853	0	211860980	A	G
2	rs172769	0	211861025	T	G
2	rs72931586	0	211861123	C	T
2	rs1657862	0	211861197	T	C
2	rs680737	0	211861487	C	T
2	rs570384	0	211861520	G	A
2	rs570388	0	211861522	T	G
2	rs1657861	0	211861871	T	C
2	rs1367053	0	211862097	T	C
2	rs1652312	0	211862218	T	C
2	rs1542009	0	211862899	C	T
2	rs57782786	0	211863640	A	G
2	rs319703	0	211863699	G	C
2	rs192926	0	211864272	A	C
2	rs548912	0	211864336	G	A
2	rs1652311	0	211864403	G	A
2	rs147861978	0	211864722	C	T
2	rs11895699	0	211865593	A	T
2	rs72931596	0	211866197	T	A
2	rs1347661	0	211866491	T	C
2	rs7571526	0	211867271	G	T
2	rs28863582	0	211868187	G	A
2	rs58530002	0	211868397	G	A
2	rs56227613	0	211868467	C	T
2	rs12991049	0	211868715	T	C
2	rs12991234	0	211868787	T	A
2	rs72933606	0	211868920	C	A
2	rs74658442	0	211869762	A	G
2	rs7582963	0	211870430	G	A
2	rs6730350	0	211870954	T	G
2	rs375865454	0	211871202	C	A
2	rs7567073	0	211871631	G	A
2	rs34454501	0	211872518	T	C
2	rs796224	0	211873239	T	C
2	rs11684145	0	211873461	T	G
2	rs35679012	0	211873996	A	G
2	rs4673578	0	211874258	A	G
2	rs920212	0	211874950	A	G
2	rs920211	0	211874991	T	C
2	rs707270	0	211875321	T	A
2	rs13020784	0	211875433	A	G
2	rs17735984	0	211875545	T	C
2	rs796220	0	211877648	C	T
2	rs167648	0	211878255	A	C
2	rs797072	0	211880564	A	G
2	rs11688017	0	211880639	T	C
2	rs372526003	0	211880791	G	A
2	rs66799850	0	211882044	T	G
2	rs319697	0	211882209	A	T
2	rs34536378	0	211882265	T	C
2	rs79228416	0	211882904	A	G
2	rs62177991	0	211884231	G	A
2	rs35427460	0	211886595	T	G
2	rs1088222	0	211886638	C	T
2	rs1087949	0	211886664	A	T
2	rs77411615	0	211886904	A	C
2	rs112332713	0	211887192	G	A
2	rs141074904	0	211887593	A	G
2	rs35455807	0	211888128	G	A
2	rs11683805	0	211889239	A	T
2	rs12623879	0	211889477	G	A
2	rs139881182	0	211889516	C	T
2	rs1087945	0	211889886	C	T
2	rs13015456	0	211890069	T	C
2	rs6756941	0	211891680	C	G
2	rs6715026	0	211891850	T	C
2	rs78557073	0	211892226	C	T
2	rs1991562	0	211892560	T	A
2	rs796230	0	211893257	G	A
2	rs2043710	0	211895096	A	G
2	rs167650	0	211895267	A	G
2	rs11695890	0	211896018	T	A
2	rs10804187	0	211897179	C	T
2	rs11692975	0	211897927	C	T
2	rs418123	0	211898042	A	C
2	rs56371952	0	211898472	T	G
2	rs192927	0	211900425	C	T
2	rs191180	0	211903193	T	C
2	rs167649	0	211904320	C	T
2	rs7577965	0	211904482	C	T
2	rs147426041	0	211906776	A	G
2	rs12613180	0	211907289	C	T
2	rs55642849	0	211907867	C	T
2	rs12614079	0	211908389	C	A
2	rs12471890	0	211908631	T	C
2	rs319712	0	211908731	A	G
2	rs319711	0	211909456	T	C
2	rs62178003	0	211911334	C	G
2	rs12616291	0	211912354	T	A
2	rs1561228	0	211912878	T	C
2	rs184709995	0	211913675	A	T
2	rs1821825	0	211914804	C	T
2	rs1370352	0	211914938	G	A
2	rs76446555	0	211915338	G	A
2	rs7602174	0	211915829	C	T
2	rs67639326	0	211915929	T	A
2	rs12621544	0	211917667	T	G
2	rs78174194	0	211918129	C	T
2	rs55828414	0	211919461	G	T
2	rs116611141	0	211919534	T	C
2	rs35075903	0	211921888	A	G
2	rs117251292	0	211922090	A	G
2	rs319723	0	211922419	A	C
2	rs35725209	0	211922813	T	C
2	rs34665988	0	211924265	A	T
2	rs34212980	0	211924379	A	C
2	rs9917344	0	211926602	G	A
2	rs13016652	0	211927188	G	A
2	rs796218	0	211927261	G	A
2	rs145664034	0	211927288	G	A
2	rs61579019	0	211927314	T	G
2	rs184389	0	211928540	C	T
2	rs72933669	0	211929051	T	C
2	rs707271	0	211929164	T	C
2	rs707272	0	211929933	T	C
2	rs319721	0	211930868	T	A
2	rs13013556	0	211931686	G	A
2	rs13014657	0	211932396	C	A
2	rs7604015	0	211934370	A	G
2	rs140489488	0	211934688	C	T
2	rs6731117	0	211934718	G	A
2	rs151201075	0	211934739	A	G
2	rs2043789	0	211935218	A	G
2	rs140555100	0	211935228	C	T
2	rs189302326	0	211935916	G	T
2	rs12464316	0	211935990	C	T
2	rs874082	0	211936551	C	G
2	rs182656	0	211936979	C	T
2	rs6739390	0	211937214	C	T
2	rs61148037	0	211937633	T	C
2	rs707273	0	211938628	A	G
2	rs62178025	0	211939379	C	T
2	rs58884388	0	211940847	G	A
2	rs726343	0	211941301	G	T
2	rs707274	0	211941439	A	T
2	rs9678014	0	211941809	T	C
2	rs697663	0	211943622	A	C
2	rs13011419	0	211944178	C	T
2	rs319710	0	211944662	C	T
2	rs12621883	0	211944950	A	G
2	rs190714310	0	211945290	C	T
2	rs6435599	0	211946057	A	G
2	rs74397991	0	211946440	G	A
2	rs1370346	0	211946655	C	A
2	rs6738260	0	211946995	C	T
2	rs1370618	0	211947530	A	G
2	rs117089472	0	211948319	C	T
2	rs61181335	0	211949682	C	A
2	rs62178028	0	211951124	A	G
2	rs11682145	0	211951445	G	T
2	rs62178029	0	211952385	A	G
2	rs12987542	0	211953092	C	T
2	rs11685259	0	211953453	G	A
2	rs12993490	0	211953629	C	T
2	rs10497942	0	211953919	G	A
2	rs10932366	0	211954880	G	T
2	rs1561311	0	211955369	G	C
2	rs796211	0	211955897	A	G
2	rs80173131	0	211957047	C	A
2	rs35058190	0	211957108	T	C
2	rs34779036	0	211957158	G	A
2	rs72933687	0	211957858	G	A
2	rs75707469	0	211958122	C	T
2	rs10497941	0	211958858	G	A
2	rs707276	0	211959628	T	C
2	rs178586	0	211960688	T	G
2	rs13005623	0	211960740	A	C
2	rs1583633	0	211961724	T	C
2	rs319730	0	211962115	T	C
2	rs62178030	0	211962549	A	T
2	rs77614032	0	211962788	C	T
2	rs2371125	0	211963172	G	A
2	rs188856	0	211963273	C	T
2	rs35281390	0	211963457	C	T
2	rs223276	0	211963501	G	A
2	rs35864820	0	211964211	T	C
2	rs16845297	0	211965343	C	T
2	rs2115775	0	211965944	A	G
2	rs34387691	0	211966015	T	C
2	rs34089844	0	211966316	G	A
2	rs1469926	0	211966616	A	G
2	rs319729	0	211969078	T	C
2	rs16845301	0	211969338	A	G
2	rs1077077	0	211969462	G	T
2	rs12622060	0	211969624	A	T
2	rs12615695	0	211969763	G	C
2	rs1030876	0	211970680	A	G
2	rs561895545	0	211970864	T	C
2	rs707280	0	211970975	G	T
2	rs319728	0	211971852	T	A
2	rs319726	0	211971957	A	G
2	rs1370344	0	211972129	G	C
2	rs178585	0	211972467	T	C
2	rs79542841	0	211972477	T	C
2	rs319725	0	211972553	A	G
2	rs182657	0	211972676	A	C
2	rs72935610	0	211972716	C	T
2	rs796208	0	211973066	T	C
2	rs796207	0	211973158	A	T
2	rs707281	0	211973389	A	G
2	rs319724	0	211973600	A	G
2	rs62178057	0	211973670	G	A
2	rs707282	0	211974191	A	G
2	rs56393454	0	211974739	C	T
2	rs61141408	0	211974790	C	G
2	rs12622046	0	211975560	A	T
2	rs12694214	0	211976386	C	T
2	rs12694215	0	211976631	T	C
2	rs59712773	0	211977227	A	T
2	rs10497940	0	211977328	G	A
2	rs144492952	0	211977628	G	A
2	rs13409181	0	211977939	G	T
2	rs2371126	0	211978075	C	G
2	rs12618320	0	211978317	G	A
2	rs12618282	0	211978384	C	T
2	rs1370343	0	211978816	G	C
2	rs7595005	0	211978879	G	A
2	rs7608912	0	211978884	T	C
2	rs35885433	0	211979437	G	A
2	rs72935627	0	211980261	A	G
2	rs17737064	0	211981461	T	A
2	rs10208692	0	211982126	A	G
2	rs10197796	0	211982162	T	C
2	rs4672605	0	211982760	A	G
2	rs7589906	0	211982807	C	A
2	rs1437929	0	211983316	A	G
2	rs1437930	0	211983787	T	C
2	rs11901419	0	211983861	T	C
2	rs10497939	0	211983943	G	A
2	rs10191919	0	211983979	G	A
2	rs10168208	0	211984110	A	G
2	rs56002634	0	211984949	G	T
2	rs13389697	0	211985055	A	T
2	rs1437373	0	211985141	G	T
2	rs12619728	0	211985153	G	A
2	rs75449702	0	211985238	A	G
2	rs1816609	0	211985425	C	T
2	rs12694216	0	211985437	G	A
2	rs10174373	0	211985679	A	G
2	rs10198500	0	211985884	G	C
2	rs10932367	0	211988377	G	A
2	rs7421089	0	211988412	T	C
2	rs1437372	0	211988639	G	C
2	rs35652091	0	211988857	C	A
2	rs10804189	0	211988980	A	G
2	rs12478390	0	211989022	G	T
2	rs11694662	0	211989218	C	T
2	rs10084326	0	211989727	A	G
2	rs12105986	0	211989749	G	A
2	rs148434432	0	211989864	T	C
2	rs13407489	0	211989906	A	C
2	rs1370620	0	211990034	A	T
2	rs12151374	0	211990099	G	A
2	rs1370619	0	211990188	G	A
2	rs17799315	0	211990354	G	A
2	rs67776983	0	211990579	T	C
2	rs16824982	0	211990625	A	C
2	rs6723493	0	211991229	A	G
2	rs13400493	0	211991518	C	A
2	rs7574280	0	211991553	A	T
2	rs7564709	0	211991737	T	C
2	rs6435600	0	211991878	C	T
2	rs6760475	0	211993212	G	C
2	rs6731805	0	211993297	A	G
2	rs10190808	0	211993631	G	C
2	rs10203100	0	211993656	T	G
2	rs10166833	0	211993683	A	G
2	rs1469927	0	211993950	A	T
2	rs1469928	0	211994192	A	G
2	rs1469929	0	211994230	C	A
2	rs34840656	0	211994495	G	A
2	rs35661215	0	211994509	A	G
2	rs72935675	0	211994954	T	G
2	rs17737553	0	211995085	G	A
2	rs55778200	0	211996353	G	A
2	rs56153748	0	211996626	C	G
2	rs13013813	0	211996803	G	A
2	rs142356942	0	211997086	C	T
2	rs72935680	0	211997243	T	C
2	rs10177585	0	211997276	A	G
2	rs10201265	0	211997308	C	T
2	rs10201572	0	211997455	G	C
2	rs117899783	0	211997664	G	A
2	rs10204060	0	211997775	C	T
2	rs12622440	0	211998482	G	A
2	rs12612958	0	211998488	T	A
2	rs115600173	0	211998610	C	T
2	rs13402780	0	211998645	A	G
2	rs59333562	0	211999010	C	T
2	rs10439342	0	212000578	T	C
2	rs1116467	0	212000765	T	C
2	rs10439343	0	212000770	T	C
2	rs13430611	0	212001209	T	A
2	rs13391698	0	212001344	A	G
2	rs78147905	0	212001529	C	T
2	rs6745824	0	212001696	A	G
2	rs4673579	0	212001815	A	G
2	rs4673580	0	212001890	C	A
2	rs4673581	0	212002269	G	A
2	rs57066439	0	212002819	A	G
2	rs2164707	0	212003215	C	T
2	rs62179779	0	212003244	T	C
2	rs2371127	0	212003312	C	T
2	rs35597908	0	212003316	T	G
2	rs67284966	0	212003434	A	G
2	rs11681093	0	212003495	A	G
2	rs2887949	0	212003759	C	A
2	rs59214701	0	212003838	T	C
2	rs1837054	0	212004328	T	C
2	rs1595322	0	212004504	C	A
2	rs6726901	0	212004565	G	A
2	rs6744625	0	212004701	T	C
2	rs12478781	0	212004719	C	T
2	rs141444763	0	212004774	C	T
2	rs66685355	0	212004900	T	G
2	rs13009135	0	212004947	T	C
2	rs7594167	0	212005205	T	C
2	rs55634207	0	212005466	T	C
2	rs10210622	0	212005492	G	A
2	rs1837055	0	212005541	C	T
2	rs10166020	0	212005919	C	T
2	rs77233257	0	212006398	A	T
2	rs35259140	0	212006512	G	A
2	rs10170004	0	212007337	G	A
2	rs13413538	0	212007525	A	G
2	rs13404657	0	212008025	T	A
2	rs1837137	0	212008360	T	C
2	rs55997007	0	212008394	T	G
2	rs56313456	0	212008406	G	T
2	rs1816649	0	212008473	T	G
2	rs140780742	0	212008664	T	C
2	rs12614668	0	212009440	C	A
2	rs72937616	0	212009942	A	C
2	rs9677922	0	212010228	G	C
2	rs11901164	0	212010493	A	C
2	rs67557079	0	212010509	A	G
2	rs13013863	0	212010707	T	C
2	rs73073631	0	212011052	G	T
2	rs10191921	0	212011871	A	G
2	rs11885348	0	212012024	G	A
2	rs72937623	0	212012102	C	T
2	rs79491330	0	212012922	T	C
2	rs72937630	0	212013704	T	C
2	rs67388675	0	212013802	A	G
2	rs13008825	0	212013961	C	G
2	rs6745255	0	212014213	G	A
2	rs72941610	0	212014840	G	A
2	rs61290059	0	212015420	T	C
2	rs1344905	0	212016056	G	A
2	rs2887950	0	212016439	G	A
2	rs1816651	0	212016587	T	C
2	rs72941619	0	212017130	C	T
2	rs141713255	0	212019244	G	A
2	rs10192527	0	212019474	G	C
2	rs118170815	0	212019848	A	G
2	rs36018701	0	212020548	T	C
2	rs180897903	0	212020549	G	A
2	rs76901808	0	212021024	C	T
2	rs6435604	0	212021755	G	A
2	rs57148045	0	212021933	C	T
2	rs11683081	0	212022000	G	C
2	rs2164839	0	212022959	T	C
2	rs13407023	0	212023062	C	T
2	rs1437912	0	212023722	T	C
2	rs4673584	0	212023828	A	T
2	rs6714948	0	212025890	G	C
2	rs13392643	0	212026295	A	G
2	rs76010270	0	212026356	A	C
2	rs10176880	0	212026623	A	G
2	rs72941629	0	212026824	T	C
2	rs72941630	0	212026905	C	T
2	rs72941633	0	212027229	C	T
2	rs12477134	0	212028441	G	C
2	rs73073657	0	212028644	G	A
2	rs2371128	0	212028722	G	T
2	rs62179805	0	212029267	T	G
2	rs11679051	0	212029656	T	C
2	rs11679168	0	212029892	T	A
2	rs77216212	0	212030032	A	C
2	rs72941636	0	212030378	T	C
2	rs1347712	0	212030540	G	T
2	rs1347711	0	212030733	T	G
2	rs6435605	0	212030817	A	G
2	rs6713384	0	212030850	C	A
2	rs6713683	0	212030873	G	A
2	rs6713757	0	212031126	C	T
2	rs6714230	0	212031305	G	C
2	rs6714020	0	212031323	C	T
2	rs13430830	0	212031535	T	A
2	rs12694220	0	212031698	G	A
2	rs12694221	0	212031832	T	A
2	rs12694222	0	212031837	A	G
2	rs12694223	0	212031854	T	C
2	rs12694224	0	212031914	G	C
2	rs34006594	0	212032254	A	C
2	rs2371168	0	212032581	A	G
2	rs5016807	0	212032753	A	T
2	rs10153557	0	212032875	T	G
2	rs6750533	0	212033317	A	G
2	rs6750534	0	212033323	A	C
2	rs6722337	0	212033327	G	C
2	rs6750898	0	212033592	A	T
2	rs6725545	0	212033815	C	T
2	rs6754172	0	212033884	A	G
2	rs6435606	0	212034079	A	G
2	rs72941653	0	212034094	A	G
2	rs6435607	0	212034182	T	A
2	rs138879018	0	212034721	C	A
2	rs200855440	0	212034909	C	G
2	rs4673585	0	212035162	C	T
2	rs4673586	0	212035193	G	T
2	rs6745494	0	212035545	T	C
2	rs6730790	0	212035546	G	A
2	rs35007377	0	212035806	T	C
2	rs79074569	0	212035827	A	G
2	rs1370614	0	212036090	T	C
2	rs1370617	0	212036465	G	T
2	rs10432525	0	212036651	C	T
2	rs1437933	0	212036675	T	C
2	rs4277463	0	212036720	C	A
2	rs4508538	0	212036722	T	G
2	rs1344912	0	212037048	A	T
2	rs4577227	0	212037918	G	A
2	rs4422100	0	212037928	T	C
2	rs4271704	0	212037952	T	G
2	rs4591289	0	212038050	T	C
2	rs2164840	0	212038217	A	G
2	rs6435608	0	212038327	A	C
2	rs1344906	0	212038675	A	C
2	rs12475356	0	212039056	A	T
2	rs6435609	0	212039080	G	A
2	rs4672606	0	212039559	A	T
2	rs4673587	0	212039636	T	C
2	rs4672607	0	212039873	G	T
2	rs4673588	0	212039956	T	A
2	rs4673589	0	212039979	G	A
2	rs35647425	0	212040208	G	T
2	rs57547487	0	212040570	C	T
2	rs10177360	0	212040744	T	A
2	rs12463546	0	212040749	G	A
2	rs10932369	0	212040887	G	A
2	rs2371169	0	212041403	C	T
2	rs1866196	0	212041639	T	G
2	rs1370613	0	212041678	A	G
2	rs1370612	0	212041750	G	C
2	rs1370611	0	212041814	T	A
2	rs6716813	0	212042001	C	G
2	rs10168717	0	212042309	C	A
2	rs34684280	0	212042358	G	C
2	rs6720898	0	212042890	G	A
2	rs6720925	0	212042952	G	A
2	rs12105447	0	212043093	A	C
2	rs12105448	0	212043100	A	G
2	rs12105101	0	212043156	T	A
2	rs80264739	0	212043244	A	G
2	rs62178182	0	212043266	T	C
2	rs62178183	0	212043369	C	G
2	rs75851588	0	212043371	G	A
2	rs78669958	0	212043448	G	A
2	rs7572040	0	212043578	C	T
2	rs7575042	0	212043676	G	A
2	rs7588890	0	212043724	T	G
2	rs4673591	0	212044494	A	T
2	rs4673592	0	212044526	G	C
2	rs4673593	0	212044630	G	A
2	rs13015726	0	212044685	G	A
2	rs59871753	0	212044789	A	G
2	rs57962173	0	212045024	T	C
2	rs59202676	0	212045121	A	G
2	rs4356605	0	212045199	T	C
2	rs1344910	0	212045428	T	A
2	rs74965763	0	212045477	A	T
2	rs73075664	0	212045490	A	G
2	rs4673594	0	212045710	C	G
2	rs1866195	0	212045919	A	G
2	rs58740402	0	212046514	T	G
2	rs4673595	0	212047246	G	A
2	rs17799854	0	212047759	C	T
2	rs4673596	0	212048456	G	C
2	rs10191856	0	212049003	C	T
2	rs13412251	0	212049388	G	T
2	rs1437928	0	212050976	T	A
2	rs1437927	0	212051150	A	G
2	rs56918176	0	212051480	T	C
2	rs35795112	0	212052444	C	A
2	rs12694226	0	212052804	G	T
2	rs62178186	0	212053035	G	A
2	rs13035922	0	212053326	G	T
2	rs149424878	0	212053484	T	C
2	rs16845514	0	212054647	G	A
2	rs1370606	0	212054811	G	A
2	rs1370604	0	212056503	C	T
2	rs9917220	0	212058193	A	G
2	rs4016603	0	212058621	G	A
2	rs12694227	0	212060318	A	G
2	rs77224808	0	212060343	C	G
2	rs62178189	0	212060915	C	T
2	rs71422732	0	212061368	C	T
2	rs1583631	0	212062811	A	C
2	rs78144753	0	212064531	G	A
2	rs1437914	0	212065767	T	C
2	rs6713493	0	212065771	C	T
2	rs4673598	0	212066117	C	T
2	rs10166030	0	212066129	C	T
2	rs17800431	0	212067327	C	A
2	rs62178190	0	212067549	A	T
2	rs12466101	0	212067792	G	A
2	rs3910518	0	212068615	G	A
2	rs12620896	0	212069094	A	G
2	rs10188775	0	212069185	T	C
2	rs4673601	0	212069927	C	T
2	rs13398354	0	212070199	C	G
2	rs75644847	0	212070621	C	T
2	rs2043790	0	212071527	G	A
2	rs10192226	0	212072323	A	C
2	rs57962753	0	212072464	G	A
2	rs7609319	0	212076352	A	G
2	rs7596986	0	212076394	T	A
2	rs78760630	0	212076891	A	G
2	rs12478428	0	212077276	A	G
2	rs35329394	0	212078499	C	A
2	rs57129948	0	212078686	T	C
2	rs4672608	0	212078938	G	A
2	rs10497937	0	212079450	C	T
2	rs68008818	0	212080604	C	A
2	rs7608361	0	212081424	A	T
2	rs6435610	0	212081512	C	T
2	rs62178211	0	212081819	C	T
2	rs117246783	0	212082747	C	T
2	rs1370608	0	212083667	C	T
2	rs1370609	0	212083747	C	T
2	rs141229476	0	212084108	C	T
2	rs12992434	0	212084183	G	A
2	rs1465827	0	212090820	C	T
2	rs71422736	0	212092528	C	T
2	rs75448257	0	212094092	G	A
2	rs6720902	0	212094151	T	G
2	rs12611962	0	212094416	A	T
2	rs10200287	0	212097218	G	A
2	rs78820574	0	212097532	A	G
2	rs1465828	0	212097711	C	T
2	rs150226096	0	212098912	C	T
2	rs10497936	0	212100099	C	G
2	rs183637301	0	212100206	A	G
2	rs12479008	0	212100299	G	C
2	rs9808372	0	212101436	C	T
2	rs4673602	0	212101698	T	C
2	rs182864151	0	212101893	G	A
2	rs12620783	0	212102278	C	A
2	rs6732540	0	212102610	T	C
2	rs16845672	0	212104814	G	A
2	rs16845674	0	212104829	G	A
2	rs72943499	0	212104947	G	A
2	rs72943501	0	212104948	A	T
2	rs2371172	0	212105386	A	C
2	rs35375830	0	212105696	T	C
2	rs35085360	0	212105905	A	G
2	rs750576	0	212106926	A	G
2	rs2014634	0	212107400	C	A
2	rs1437919	0	212110840	G	A
2	rs12612185	0	212112022	C	T
2	rs1437917	0	212112490	G	A
2	rs16845716	0	212113283	G	A
2	rs115778887	0	212113939	A	G
2	rs74903535	0	212115901	A	G
2	rs13413197	0	212115918	T	G
2	rs1437916	0	212116099	T	G
2	rs13428730	0	212116987	A	G
2	rs71422737	0	212118781	A	G
2	rs201348354	0	212120046	C	G
2	rs117014431	0	212122005	T	A
2	rs80064721	0	212122065	G	C
2	rs13025739	0	212122081	C	T
2	rs17742513	0	212122128	T	C
2	rs12990542	0	212124308	A	T
2	rs12991439	0	212124559	G	T
2	rs1898565	0	212125090	T	C
2	rs16845743	0	212126069	A	G
2	rs55943938	0	212126424	T	G
2	rs13420410	0	212126925	G	A
2	rs28875800	0	212128787	T	C
2	rs4673604	0	212129176	T	C
2	rs12623753	0	212129606	G	A
2	rs12623814	0	212130016	C	A
2	rs62178252	0	212130225	G	A
2	rs35840909	0	212131053	T	C
2	rs59557467	0	212131167	C	T
2	rs187541151	0	212131554	A	G
2	rs145994431	0	212131586	C	T
2	rs116984471	0	212131729	T	C
2	rs13035575	0	212132012	T	C
2	rs190022424	0	212132608	A	C
2	rs62178254	0	212132713	G	C
2	rs75339535	0	212132803	C	G
2	rs62178255	0	212133729	A	G
2	rs72945537	0	212134282	C	A
2	rs57579472	0	212134671	A	G
2	rs117191514	0	212135203	G	T
2	rs10460327	0	212135431	C	T
2	rs10460328	0	212135435	G	A
2	rs7596672	0	212136349	T	G
2	rs187205690	0	212137385	G	T
2	rs10171472	0	212137611	G	A
2	rs17691926	0	212137665	A	G
2	rs10183762	0	212137673	T	C
2	rs10171524	0	212137884	C	T
2	rs10171596	0	212137917	C	T
2	rs4619539	0	212138104	A	G
2	rs9636331	0	212138662	A	G
2	rs4581837	0	212138918	C	G
2	rs4441402	0	212138986	G	T
2	rs77710538	0	212139101	T	C
2	rs4442936	0	212139537	G	A
2	rs4611590	0	212139644	A	C
2	rs4566308	0	212140298	C	G
2	rs10497933	0	212141680	G	A
2	rs13385562	0	212142132	G	A
2	rs13385372	0	212142133	C	A
2	rs72945560	0	212143148	G	A
2	rs35021689	0	212143509	C	G
2	rs6720402	0	212143528	G	C
2	rs10174026	0	212143823	G	T
2	rs6723532	0	212143831	G	A
2	rs10186496	0	212143900	T	C
2	rs13393076	0	212144393	G	A
2	rs6752795	0	212144650	A	G
2	rs4597455	0	212145608	C	T
2	rs4471829	0	212145719	G	T
2	rs4380169	0	212145768	T	C
2	rs4287713	0	212145769	G	A
2	rs4449072	0	212146485	T	C
2	rs4449073	0	212146487	G	C
2	rs4608461	0	212146978	C	A
2	rs7599399	0	212147153	T	C
2	rs6435616	0	212148271	G	A
2	rs4233982	0	212148437	T	A
2	rs76174076	0	212149017	G	T
2	rs12992133	0	212149264	A	G
2	rs62178259	0	212150516	T	G
2	rs4270293	0	212150532	T	G
2	rs4571003	0	212150662	T	C
2	rs12615606	0	212151198	C	T
2	rs12618997	0	212151252	T	C
2	rs34719525	0	212151438	G	A
2	rs13402076	0	212151753	G	A
2	rs13031691	0	212152640	C	T
2	rs7560981	0	212152794	A	T
2	rs7601600	0	212152801	T	A
2	rs35890165	0	212153230	G	A
2	rs144505612	0	212153289	T	C
2	rs16845824	0	212155101	A	T
2	rs6435618	0	212155252	T	C
2	rs7595864	0	212155334	G	A
2	rs10169723	0	212155364	A	C
2	rs4591290	0	212155538	G	T
2	rs10196458	0	212155861	G	A
2	rs4632271	0	212157104	T	C
2	rs4462737	0	212157200	A	G
2	rs12475525	0	212157332	C	A
2	rs6758595	0	212157842	C	T
2	rs35413623	0	212158041	A	G
2	rs6758830	0	212158045	C	T
2	rs7557116	0	212158670	C	T
2	rs17692625	0	212158902	A	G
2	rs4673607	0	212159106	G	A
2	rs10209471	0	212159787	C	A
2	rs12694229	0	212160259	C	T
2	rs12694230	0	212160355	T	C
2	rs13389611	0	212160605	A	C
2	rs4076828	0	212161004	G	T
2	rs78360353	0	212161055	C	A
2	rs4387721	0	212161262	C	A
2	rs13419011	0	212161732	G	A
2	rs13432611	0	212162020	T	A
2	rs13432618	0	212162051	T	A
2	rs10199316	0	212162567	C	G
2	rs7605116	0	212162678	C	A
2	rs4550605	0	212163141	T	C
2	rs7606138	0	212163426	G	A
2	rs10497932	0	212163453	T	C
2	rs17692845	0	212163763	T	A
2	rs12694231	0	212163914	T	C
2	rs35085371	0	212164362	A	G
2	rs13007747	0	212165522	T	C
2	rs1836732	0	212166379	C	T
2	rs117277674	0	212166502	A	T
2	rs4330051	0	212167092	T	C
2	rs1595063	0	212167904	A	G
2	rs10195210	0	212168103	A	G
2	rs12619699	0	212168190	A	G
2	rs1821657	0	212168303	T	A
2	rs10175682	0	212169547	G	A
2	rs6435619	0	212169755	G	T
2	rs6728697	0	212169952	C	A
2	rs4672609	0	212170289	G	C
2	rs13016173	0	212170384	A	G
2	rs1836731	0	212171106	A	G
2	rs10190934	0	212172094	A	G
2	rs79045601	0	212173293	A	T
2	rs11682624	0	212173367	T	A
2	rs769314	0	212173550	A	T
2	rs10174227	0	212174104	G	A
2	rs6727723	0	212175104	C	G
2	rs1836729	0	212175149	C	T
2	rs6742814	0	212175205	T	A
2	rs1836728	0	212176287	T	G
2	rs1836727	0	212176499	G	A
2	rs13026752	0	212176829	A	G
2	rs7585359	0	212176967	G	A
2	rs141976840	0	212177078	A	G
2	rs9288429	0	212178062	A	G
2	rs12053342	0	212178821	T	C
2	rs71422738	0	212179051	A	G
2	rs13019173	0	212179542	T	C
2	rs7569417	0	212179718	A	G
2	rs62180092	0	212180113	G	A
2	rs6706051	0	212180538	T	C
2	rs1992027	0	212181355	G	A
2	rs7598021	0	212182057	T	C
2	rs116881697	0	212183801	T	C
2	rs1836726	0	212184018	G	A
2	rs11685580	0	212184097	C	T
2	rs72945591	0	212184108	C	T
2	rs1836725	0	212184148	C	G
2	rs7608946	0	212184700	T	G
2	rs12622547	0	212184834	T	C
2	rs1865683	0	212186227	C	T
2	rs1865682	0	212186600	C	T
2	rs1579598	0	212187644	A	G
2	rs1579597	0	212187886	G	A
2	rs35668563	0	212189648	T	G
2	rs35634324	0	212189677	C	T
2	rs35421831	0	212189779	C	T
2	rs1836723	0	212189840	G	A
2	rs10209497	0	212189946	C	T
2	rs146578263	0	212190161	T	C
2	rs1836722	0	212190339	T	C
2	rs61028848	0	212190574	G	A
2	rs34289887	0	212190961	A	G
2	rs12621724	0	212190965	A	G
2	rs34535045	0	212190978	G	T
2	rs6707202	0	212191113	T	C
2	rs12621778	0	212191157	A	G
2	rs79659352	0	212191937	G	C
2	rs4511663	0	212192832	T	C
2	rs13430690	0	212193442	A	G
2	rs12694232	0	212194222	T	C
2	rs36080736	0	212194775	C	T
2	rs4673608	0	212195182	G	A
2	rs11694182	0	212195610	T	G
2	rs139228572	0	212195726	C	T
2	rs7563593	0	212195834	G	C
2	rs7563594	0	212195836	G	A
2	rs10804193	0	212196284	A	G
2	rs1836733	0	212196304	C	T
2	rs12614288	0	212196908	A	C
2	rs13015581	0	212197700	A	G
2	rs11884737	0	212197720	T	C
2	rs62180093	0	212198526	G	A
2	rs62180094	0	212198542	G	A
2	rs77717565	0	212198905	C	A
2	rs1821662	0	212198935	A	G
2	rs10932371	0	212199158	A	G
2	rs10804194	0	212199636	C	T
2	rs1595068	0	212199994	T	C
2	rs7562566	0	212200881	G	A
2	rs7562574	0	212200898	G	A
2	rs71350745	0	212201066	G	A
2	rs10210752	0	212202480	T	C
2	rs7566827	0	212202491	C	T
2	rs11900018	0	212202727	C	G
2	rs11900094	0	212202775	G	A
2	rs55687168	0	212203087	G	T
2	rs16845916	0	212203146	T	A
2	rs16845921	0	212203600	T	C
2	rs7578085	0	212205292	G	C
2	rs7592118	0	212205493	T	C
2	rs1836748	0	212205896	G	T
2	rs1836747	0	212206069	T	C
2	rs4672610	0	212207028	A	G
2	rs4672611	0	212207337	A	G
2	rs13385902	0	212207405	G	C
2	rs61031475	0	212207580	T	C
2	rs7603166	0	212208463	T	C
2	rs76017766	0	212208713	C	A
2	rs8179762	0	212208854	C	A
2	rs1579600	0	212209269	A	G
2	rs13007126	0	212209381	A	G
2	rs78253693	0	212209961	A	C
2	rs6747894	0	212210170	G	A
2	rs76703781	0	212212021	C	T
2	rs4673609	0	212212418	A	G
2	rs1836745	0	212212744	C	A
2	rs6738982	0	212213408	G	A
2	rs1836744	0	212214642	C	T
2	rs72947621	0	212214783	A	T
2	rs1836743	0	212215405	C	T
2	rs13018246	0	212215815	C	G
2	rs12468497	0	212215944	C	T
2	rs7599288	0	212216178	G	A
2	rs1836742	0	212216931	T	C
2	rs78208734	0	212217075	G	T
2	rs1836741	0	212217128	G	A
2	rs145026063	0	212217156	A	T
2	rs1836739	0	212217667	C	T
2	rs10932372	0	212217857	G	A
2	rs62180104	0	212220597	C	G
2	rs1821661	0	212221462	T	A
2	rs1595067	0	212221824	T	C
2	rs2033644	0	212221868	T	G
2	rs2033643	0	212221870	C	A
2	rs16845944	0	212221931	T	C
2	rs1836737	0	212222358	A	G
2	rs80344950	0	212224474	G	A
2	rs1583483	0	212224689	T	C
2	rs7559343	0	212224699	C	T
2	rs12472934	0	212225453	C	G
2	rs11901831	0	212225520	T	C
2	rs6727172	0	212225745	T	C
2	rs144119416	0	212226064	A	G
2	rs56172792	0	212226102	C	A
2	rs6712652	0	212226177	G	A
2	rs58735954	0	212227157	A	G
2	rs11888548	0	212227447	A	G
2	rs7571041	0	212227957	G	A
2	rs7571245	0	212228096	G	A
2	rs12992745	0	212228115	T	C
2	rs2371261	0	212228209	C	T
2	rs112331273	0	212228257	T	C
2	rs10427172	0	212228438	T	C
2	rs73083810	0	212229201	A	G
2	rs60254210	0	212229396	C	T
2	rs60598560	0	212230359	A	C
2	rs72947639	0	212230558	T	C
2	rs72947641	0	212230560	A	T
2	rs73083812	0	212230621	C	T
2	rs66471203	0	212230868	A	T
2	rs4673610	0	212231024	T	C
2	rs60650708	0	212231779	A	G
2	rs66600814	0	212232053	T	C
2	rs67103742	0	212232909	T	C
2	rs2033648	0	212233853	T	A
2	rs2371262	0	212235017	G	T
2	rs2371263	0	212236088	T	C
2	rs1579599	0	212236141	A	G
2	rs12992319	0	212236888	G	A
2	rs12992904	0	212237340	C	T
2	rs73083833	0	212237443	G	T
2	rs62180134	0	212237705	A	T
2	rs13025037	0	212237767	T	A
2	rs62180135	0	212237829	A	T
2	rs80227708	0	212237834	A	G
2	rs1971803	0	212238366	A	G
2	rs1971802	0	212238541	G	A
2	rs59224996	0	212238592	A	C
2	rs1821659	0	212238982	T	C
2	rs1821658	0	212239070	C	G
2	rs1836735	0	212239075	G	A
2	rs1836734	0	212239076	C	A
2	rs2887992	0	212239435	G	C
2	rs34588906	0	212239935	A	C
2	rs1971801	0	212240337	T	C
2	rs74352699	0	212240940	C	T
2	rs1595066	0	212241725	C	T
2	rs11895168	0	212242192	A	C
2	rs7565960	0	212242434	G	A
2	rs151291658	0	212242521	C	T
2	rs1595065	0	212242641	G	A
2	rs1595064	0	212242745	G	C
2	rs16845990	0	212243011	T	C
2	rs1972820	0	212243422	G	A
2	rs13003941	0	212243703	G	T
2	rs72947669	0	212244033	T	C
2	rs10932374	0	212244403	G	A
2	rs12467225	0	212244657	C	T
2	rs12471583	0	212244718	T	C
2	rs1836724	0	212244952	G	A
2	rs12475523	0	212245284	A	G
2	rs4672612	0	212245489	A	G
2	rs75424581	0	212246253	C	T
2	rs3748960	0	212247834	C	T
2	rs3791682	0	212249706	T	C
2	rs10048757	0	212249836	G	A
2	rs16846013	0	212250195	G	A
2	rs1816533	0	212250625	G	A
2	rs1595062	0	212251070	A	G
2	rs3748962	0	212251864	T	C
2	rs934607	0	212252809	G	A
2	rs934606	0	212252955	C	T
2	rs1821656	0	212254247	G	T
2	rs148928995	0	212254659	C	A
2	rs72947685	0	212255062	A	G
2	rs12619707	0	212255851	G	C
2	rs6749560	0	212256192	C	T
2	rs1865681	0	212257285	A	G
2	rs3791686	0	212258353	T	C
2	rs3791687	0	212258767	A	T
2	rs1836720	0	212259174	C	G
2	rs3791689	0	212259223	C	T
2	rs1836719	0	212259228	A	G
2	rs16846036	0	212259818	A	C
2	rs2076818	0	212261968	C	T
2	rs16846048	0	212262215	G	C
2	rs13014117	0	212262935	G	T
2	rs12990779	0	212263271	T	A
2	rs6728196	0	212263408	A	T
2	rs16846049	0	212263838	T	C
2	rs3791691	0	212264560	C	T
2	rs3791692	0	212264598	G	A
2	rs4673613	0	212264642	T	C
2	rs77175994	0	212264646	C	T
2	rs4673614	0	212264802	A	T
2	rs7585000	0	212264818	A	C
2	rs138775307	0	212265243	C	G
2	rs4673615	0	212266860	C	T
2	rs12992515	0	212267373	A	C
2	rs12998535	0	212267719	C	T
2	rs1816532	0	212268240	A	C
2	rs3791694	0	212270331	C	T
2	rs3791695	0	212270563	G	C
2	rs3791696	0	212270839	T	C
2	rs13431425	0	212271176	C	A
2	rs6710253	0	212271244	C	T
2	rs3791697	0	212272614	G	A
2	rs3791699	0	212274447	G	A
2	rs3828242	0	212274937	A	G
2	rs3791700	0	212275020	A	G
2	rs3791701	0	212275221	C	T
2	rs3828243	0	212276710	C	A
2	rs16846100	0	212278218	C	A
2	rs7561756	0	212278579	A	T
2	rs7591494	0	212278940	G	A
2	rs13409566	0	212279162	G	A
2	rs116788398	0	212279170	G	A
2	rs3791702	0	212280780	T	C
2	rs4673616	0	212281381	T	G
2	rs1992026	0	212281672	G	A
2	rs13030304	0	212283146	C	A
2	rs59043430	0	212283669	C	T
2	rs11900036	0	212283911	T	A
2	rs186422556	0	212284015	A	C
2	rs3791703	0	212284353	C	T
2	rs3791704	0	212284621	A	G
2	rs2289086	0	212285103	T	C
2	rs75004628	0	212285755	G	T
2	rs16846127	0	212285785	G	A
2	rs16846128	0	212285816	C	G
2	rs3791705	0	212285902	G	A
2	rs3791706	0	212285914	T	C
2	rs3791707	0	212286037	T	C
2	rs3791708	0	212286121	T	A
2	rs3791709	0	212286934	A	T
2	rs55901919	0	212289451	C	T
2	rs16846133	0	212289728	T	C
2	rs3791710	0	212290048	T	C
2	rs4673617	0	212290579	C	T
2	rs1836718	0	212291308	C	G
2	rs16846136	0	212291371	C	A
2	rs16846140	0	212292521	A	G
2	rs1836717	0	212292699	A	G
2	rs4672613	0	212293044	C	T
2	rs539736587	0	212293750	T	A
2	rs9288430	0	212293751	A	T
2	rs114113574	0	212293752	A	T
2	rs10497944	0	212294425	C	G
2	rs6710946	0	212295875	C	T
2	rs6435622	0	212296094	G	C
2	rs13414946	0	212296470	C	T
2	rs16846161	0	212297838	A	G
2	rs145670222	0	212298148	T	C
2	rs13384614	0	212298311	T	A
2	rs73985439	0	212299249	A	C
2	rs6727581	0	212299979	G	A
2	rs6742399	0	212300055	T	C
2	rs6435623	0	212300372	G	A
2	rs62178762	0	212300809	A	T
2	rs6738323	0	212300961	A	G
2	rs72949628	0	212302122	C	G
2	rs2033647	0	212302127	A	G
2	rs13005841	0	212302573	A	T
2	rs7592174	0	212302643	A	G
2	rs10165449	0	212303073	T	C
2	rs56677591	0	212303143	G	C
2	rs13395652	0	212303506	A	G
2	rs16825005	0	212304565	G	A
2	rs16825008	0	212304841	A	G
2	rs10206846	0	212305035	C	G
2	rs16846184	0	212305199	C	T
2	rs9808028	0	212305314	T	C
2	rs11887237	0	212305570	T	G
2	rs1836715	0	212307077	G	A
2	rs60386382	0	212307580	G	T
2	rs11676241	0	212308141	G	C
2	rs4100599	0	212308372	A	G
2	rs77488258	0	212308490	T	C
2	rs1836713	0	212308606	A	T
2	rs7605095	0	212308833	T	G
2	rs4334429	0	212308917	A	G
2	rs1595061	0	212309183	G	T
2	rs16846197	0	212310592	G	T
2	rs4673618	0	212310843	G	A
2	rs1816531	0	212311733	A	T
2	rs16846200	0	212311744	A	C
2	rs1836712	0	212312191	G	A
2	rs1595069	0	212312656	G	C
2	rs7601019	0	212313536	T	A
2	rs1836750	0	212313926	G	T
2	rs1992029	0	212314132	C	T
2	rs17804031	0	212314308	A	T
2	rs2371271	0	212316688	T	C
2	rs1992028	0	212318238	G	A
2	rs6435628	0	212319043	C	T
2	rs13386439	0	212320111	A	T
2	rs76690544	0	212320986	G	A
2	rs6748422	0	212321306	G	A
2	rs6748656	0	212321488	G	A
2	rs16846210	0	212322255	C	T
2	rs2033646	0	212322858	C	T
2	rs4597456	0	212325228	G	A
2	rs2033645	0	212325378	G	A
2	rs4525624	0	212325495	A	G
2	rs12466446	0	212326642	A	C
2	rs4673620	0	212326783	G	A
2	rs10804195	0	212327353	G	A
2	rs11695594	0	212327432	T	C
2	rs62178790	0	212327460	T	C
2	rs12694233	0	212327896	G	C
2	rs1836749	0	212327990	C	G
2	rs13425064	0	212328743	G	A
2	rs2371272	0	212329352	C	T
2	rs2371273	0	212329416	G	A
2	rs2371274	0	212329457	G	T
2	rs7577242	0	212329897	C	A
2	rs4569408	0	212330564	C	T
2	rs4490118	0	212330865	C	A
2	rs79682808	0	212330978	T	C
2	rs6713894	0	212331897	G	A
2	rs4429407	0	212332182	G	C
2	rs10176444	0	212333042	A	C
2	rs4302167	0	212333423	G	T
2	rs4255906	0	212334101	G	C
2	rs13025469	0	212334905	C	T
2	rs6726567	0	212335333	G	T
2	rs72931848	0	212336097	C	T
2	rs13383927	0	212336730	G	T
2	rs10196068	0	212338628	A	G
2	rs10932375	0	212340022	T	C
2	rs13029575	0	212340656	A	C
2	rs13030346	0	212340740	G	A
2	rs12988192	0	212342129	C	A
2	rs7571402	0	212343736	G	A
2	rs10195573	0	212344135	A	T
2	rs35115632	0	212344205	G	T
2	rs59962289	0	212344277	C	T
2	rs77370623	0	212344377	C	T
2	rs76584684	0	212346138	C	T
2	rs4321317	0	212346739	G	A
2	rs373634425	0	212347440	G	A
2	rs10932376	0	212347855	G	T
2	rs67391867	0	212348565	C	T
2	rs12986860	0	212348741	C	T
2	rs34613466	0	212349279	A	T
2	rs36022151	0	212350037	A	T
2	rs4672614	0	212350088	G	A
2	rs77922482	0	212350141	T	G
2	rs12994770	0	212350146	C	T
2	rs13021324	0	212350245	T	C
2	rs12995574	0	212350341	G	T
2	rs12995615	0	212350489	C	T
2	rs13021911	0	212350497	T	G
2	rs12989822	0	212350641	T	G
2	rs13013923	0	212350863	C	T
2	rs34631772	0	212351185	T	C
2	rs35330898	0	212351335	G	A
2	rs9941626	0	212351667	T	G
2	rs67577312	0	212352061	G	A
2	rs57886952	0	212353081	A	T
2	rs34940919	0	212353140	T	C
2	rs7586077	0	212353299	G	A
2	rs4616415	0	212354482	T	C
2	rs12052273	0	212354672	A	G
2	rs12053015	0	212354715	G	A
2	rs62178799	0	212354987	G	A
2	rs12052288	0	212354995	A	G
2	rs35785239	0	212355255	A	G
2	rs35234212	0	212355292	A	G
2	rs12053361	0	212355500	T	C
2	rs12052398	0	212355840	A	G
2	rs62178801	0	212355972	G	A
2	rs34777036	0	212356093	G	A
2	rs4561599	0	212356281	G	A
2	rs4305210	0	212356436	C	T
2	rs4672615	0	212356992	C	T
2	rs4233983	0	212357308	G	A
2	rs4233984	0	212357502	G	A
2	rs62178802	0	212357884	C	T
2	rs73985451	0	212357889	T	G
2	rs62178803	0	212357958	T	A
2	rs62178804	0	212358064	A	G
2	rs10427364	0	212358839	G	T
2	rs11901429	0	212358884	C	T
2	rs62178805	0	212359302	T	C
2	rs35145864	0	212359600	C	T
2	rs10172698	0	212359741	T	A
2	rs13028321	0	212360246	G	T
2	rs13028369	0	212360399	C	T
2	rs34856830	0	212360506	T	C
2	rs56843217	0	212360671	T	C
2	rs6746949	0	212360994	G	T
2	rs4278873	0	212361074	A	G
2	rs4321319	0	212361511	T	G
2	rs6751135	0	212362183	C	T
2	rs10932377	0	212362263	T	C
2	rs12620169	0	212362328	C	T
2	rs13005140	0	212362352	C	T
2	rs10932378	0	212362620	C	G
2	rs34672401	0	212362668	G	A
2	rs12621088	0	212362987	G	A
2	rs5028311	0	212363969	G	C
2	rs4358067	0	212364484	G	A
2	rs12105807	0	212364641	G	A
2	rs12105797	0	212364654	C	T
2	rs12104670	0	212364696	T	C
2	rs4672616	0	212364795	A	G
2	rs4672617	0	212364807	T	G
2	rs4672618	0	212364818	T	A
2	rs76548234	0	212365209	C	T
2	rs4131610	0	212365610	G	A
2	rs13032894	0	212366014	G	A
2	rs13032896	0	212366015	G	T
2	rs13010155	0	212366429	T	G
2	rs62178814	0	212366480	T	C
2	rs12989342	0	212366596	G	A
2	rs12988861	0	212366665	A	G
2	rs12989448	0	212366830	C	A
2	rs61516157	0	212366834	C	G
2	rs59546274	0	212366838	T	C
2	rs4673621	0	212367741	C	T
2	rs6435629	0	212367912	G	A
2	rs4500888	0	212368188	G	T
2	rs62178817	0	212368624	G	T
2	rs13003758	0	212368802	G	A
2	rs13003469	0	212368856	C	T
2	rs4494668	0	212369446	T	C
2	rs6435631	0	212369703	A	G
2	rs6741097	0	212369896	T	C
2	rs62178818	0	212370172	T	C
2	rs62178819	0	212370193	C	T
2	rs62178820	0	212370338	G	A
2	rs62178821	0	212370359	A	T
2	rs111973292	0	212370411	C	T
2	rs62178822	0	212370412	A	G
2	rs148769297	0	212370423	C	T
2	rs62178823	0	212370526	A	G
2	rs62178824	0	212370716	A	G
2	rs62178825	0	212370742	C	A
2	rs62178826	0	212370790	G	A
2	rs62178827	0	212370866	A	T
2	rs1851186	0	212371257	G	A
2	rs4640327	0	212371404	A	G
2	rs59369434	0	212371682	T	A
2	rs13382545	0	212371733	C	T
2	rs34880852	0	212371904	C	T
2	rs62178828	0	212372464	T	C
2	rs62178829	0	212372482	A	G
2	rs141596862	0	212372589	A	T
2	rs62178830	0	212372989	C	T
2	rs34303637	0	212373007	G	A
2	rs34686574	0	212373056	T	C
2	rs35502691	0	212373209	C	T
2	rs36125039	0	212373275	C	T
2	rs34155527	0	212373330	A	G
2	rs35695627	0	212373408	G	T
2	rs34478465	0	212373433	T	C
2	rs12996135	0	212373473	G	A
2	rs34306406	0	212373484	C	T
2	rs60178054	0	212373727	C	T
2	rs35085917	0	212373990	T	C
2	rs13002394	0	212374344	C	T
2	rs1851187	0	212374448	A	G
2	rs1851188	0	212374571	C	T
2	rs1851189	0	212374725	T	C
2	rs1818755	0	212375171	T	C
2	rs10932379	0	212375348	G	A
2	rs6725395	0	212375386	C	A
2	rs6728700	0	212375681	C	T
2	rs13015567	0	212375855	A	G
2	rs6743937	0	212375963	T	C
2	rs114126586	0	212376501	C	T
2	rs117222914	0	212376681	A	G
2	rs2030457	0	212376745	A	G
2	rs2030458	0	212376761	T	C
2	rs2030459	0	212377032	C	G
2	rs60201104	0	212377257	G	T
2	rs61631854	0	212377672	C	T
2	rs12623444	0	212377759	A	G
2	rs35159481	0	212378456	C	T
2	rs6435632	0	212378524	G	A
2	rs13382194	0	212378743	A	G
2	rs59446695	0	212378848	A	C
2	rs7604094	0	212378925	T	G
2	rs10200942	0	212378991	T	C
2	rs10164847	0	212379145	A	G
2	rs10188703	0	212379150	C	T
2	rs13408475	0	212379238	G	A
2	rs10191594	0	212379721	C	G
2	rs7594072	0	212380125	C	T
2	rs7567476	0	212380129	A	C
2	rs7594200	0	212380226	C	T
2	rs12995550	0	212380385	G	A
2	rs10189716	0	212380586	T	C
2	rs187802825	0	212380663	G	A
2	rs59504625	0	212380797	G	A
2	rs13395969	0	212380847	C	T
2	rs11900052	0	212381035	A	T
2	rs62178837	0	212381115	G	C
2	rs28602398	0	212381182	C	A
2	rs11889643	0	212381204	G	A
2	rs6743565	0	212381610	T	C
2	rs11901482	0	212381919	A	C
2	rs11901525	0	212382015	A	G
2	rs7608189	0	212382106	A	G
2	rs56000365	0	212382286	C	T
2	rs13413659	0	212382319	T	G
2	rs10193855	0	212382485	T	C
2	rs10196354	0	212382646	T	C
2	rs115668315	0	212383040	G	A
2	rs6736404	0	212383309	G	A
2	rs7599979	0	212383520	T	A
2	rs73073158	0	212383724	C	T
2	rs76168336	0	212384219	T	C
2	rs6740117	0	212384231	C	T
2	rs7603778	0	212384650	T	C
2	rs6743958	0	212384950	G	T
2	rs6743879	0	212385056	C	T
2	rs10804196	0	212385303	G	A
2	rs10203686	0	212385327	T	G
2	rs10804197	0	212385344	C	T
2	rs10804198	0	212385409	G	T
2	rs77762486	0	212385664	T	C
2	rs7597024	0	212386461	C	T
2	rs12619559	0	212386537	C	T
2	rs2371282	0	212386588	C	G
2	rs2371283	0	212386868	A	G
2	rs11690814	0	212387974	C	A
2	rs11679704	0	212388043	A	G
2	rs60712970	0	212388171	T	C
2	rs59466711	0	212388179	T	C
2	rs116579011	0	212388290	G	A
2	rs116594865	0	212388342	G	A
2	rs151079290	0	212388413	G	A
2	rs142578998	0	212388461	C	G
2	rs147805942	0	212388627	T	C
2	rs141111783	0	212388661	A	C
2	rs114173253	0	212388743	G	C
2	rs137906266	0	212388917	T	C
2	rs143205606	0	212388966	T	C
2	rs148245110	0	212388978	T	C
2	rs12477039	0	212389202	G	C
2	rs12694235	0	212389467	G	C
2	rs116350780	0	212389471	T	C
2	rs12694236	0	212389627	C	T
2	rs78047850	0	212389664	G	A
2	rs75800025	0	212389699	T	A
2	rs78550441	0	212389982	A	C
2	rs79934307	0	212390268	T	C
2	rs10932380	0	212390350	G	A
2	rs74638960	0	212390407	T	C
2	rs76509106	0	212390431	C	G
2	rs76982548	0	212390439	T	C
2	rs76588219	0	212390786	G	A
2	rs75495812	0	212390787	C	A
2	rs7609447	0	212390899	T	C
2	rs72939461	0	212391134	C	A
2	rs72939462	0	212391135	A	T
2	rs76445861	0	212391297	G	A
2	rs76203877	0	212391322	T	A
2	rs77226488	0	212391351	A	C
2	rs114050160	0	212391679	T	C
2	rs12615605	0	212391690	G	C
2	rs79532581	0	212392032	G	A
2	rs10180073	0	212392040	C	A
2	rs4541194	0	212392187	A	G
2	rs10193035	0	212392472	T	C
2	rs6722908	0	212392611	A	G
2	rs116417969	0	212392961	G	C
2	rs9636332	0	212393040	A	G
2	rs9636333	0	212393065	G	A
2	rs191499028	0	212393073	G	A
2	rs7564115	0	212393114	T	C
2	rs7603356	0	212393412	C	A
2	rs115812324	0	212393451	A	G
2	rs2371316	0	212393798	G	T
2	rs2371315	0	212393907	T	G
2	rs9636334	0	212394083	T	C
2	rs1851172	0	212394564	C	T
2	rs1851173	0	212394776	C	T
2	rs1851174	0	212394812	C	T
2	rs4408664	0	212394941	T	C
2	rs114626480	0	212395099	G	A
2	rs11674732	0	212395222	A	T
2	rs10202787	0	212395225	T	A
2	rs10190795	0	212395501	G	C
2	rs2888005	0	212395783	T	C
2	rs2371314	0	212395791	C	T
2	rs10932382	0	212395971	C	T
2	rs10193647	0	212396232	C	T
2	rs10194002	0	212396413	G	A
2	rs116059021	0	212396817	C	T
2	rs10173331	0	212397191	A	G
2	rs11898476	0	212397409	G	A
2	rs10197225	0	212397412	C	G
2	rs7582551	0	212397801	T	C
2	rs7568740	0	212397992	C	G
2	rs72939497	0	212398390	G	A
2	rs1851179	0	212399084	C	T
2	rs1851180	0	212399087	T	C
2	rs1851181	0	212399162	C	A
2	rs11902471	0	212399631	G	C
2	rs2049158	0	212399974	G	A
2	rs79426471	0	212401573	T	C
2	rs144148947	0	212401824	C	G
2	rs72941304	0	212401852	T	A
2	rs1818753	0	212402956	A	G
2	rs7567792	0	212402964	G	C
2	rs1818754	0	212403199	G	A
2	rs6435639	0	212403323	G	A
2	rs17406681	0	212403387	C	T
2	rs7594456	0	212403434	A	G
2	rs10202621	0	212404034	G	C
2	rs1851182	0	212404384	T	C
2	rs1851183	0	212404522	A	T
2	rs6740652	0	212405590	T	C
2	rs12694240	0	212405796	T	C
2	rs72941323	0	212405797	G	A
2	rs7579007	0	212405914	G	A
2	rs7592933	0	212406032	T	C
2	rs10185819	0	212406402	A	T
2	rs6747526	0	212406700	T	C
2	rs55663096	0	212406723	G	A
2	rs6747637	0	212406789	T	G
2	rs4411634	0	212406978	T	C
2	rs9288433	0	212407077	A	G
2	rs1972144	0	212407152	C	T
2	rs73073183	0	212407500	G	A
2	rs17334842	0	212407857	C	A
2	rs10192302	0	212408179	A	C
2	rs11891212	0	212408320	T	A
2	rs961593	0	212408554	T	C
2	rs2371312	0	212408905	G	A
2	rs72941341	0	212409146	G	C
2	rs11887047	0	212409199	G	C
2	rs72941342	0	212409532	C	T
2	rs72941345	0	212409600	G	T
2	rs10932383	0	212409676	A	G
2	rs10932384	0	212409848	C	A
2	rs7591843	0	212411052	T	G
2	rs4622647	0	212411610	A	G
2	rs4435392	0	212411658	T	C
2	rs36040938	0	212412272	C	T
2	rs11895509	0	212412738	A	G
2	rs61526284	0	212412814	G	C
2	rs953956	0	212413675	C	A
2	rs12469929	0	212414289	T	A
2	rs12470849	0	212414613	T	C
2	rs12470850	0	212414621	T	G
2	rs116897059	0	212414752	A	T
2	rs76119799	0	212415241	G	T
2	rs79835683	0	212415477	C	T
2	rs116054737	0	212415506	T	C
2	rs13014132	0	212415917	C	G
2	rs12475861	0	212415948	A	G
2	rs13421680	0	212416029	A	G
2	rs73985484	0	212416314	A	C
2	rs117556235	0	212416543	G	A
2	rs62180215	0	212416850	T	C
2	rs79077427	0	212417088	C	G
2	rs78247177	0	212417439	C	T
2	rs10497945	0	212418110	A	C
2	rs10497946	0	212418162	G	A
2	rs2371311	0	212419186	T	G
2	rs28380748	0	212419352	G	C
2	rs150759621	0	212420102	G	A
2	rs62180216	0	212420199	T	C
2	rs11899850	0	212421401	A	C
2	rs35633854	0	212421476	A	G
2	rs56696344	0	212421487	T	G
2	rs11894975	0	212421534	T	C
2	rs2371310	0	212421552	G	A
2	rs62180219	0	212421969	G	C
2	rs146003542	0	212422715	A	G
2	rs7576111	0	212422822	A	G
2	rs7576673	0	212423302	A	G
2	rs13402967	0	212423340	G	A
2	rs117493903	0	212423382	A	G
2	rs16846427	0	212423613	C	T
2	rs6759048	0	212424019	G	A
2	rs1851200	0	212424239	A	T
2	rs117514570	0	212424854	C	T
2	rs10932385	0	212424949	C	G
2	rs16846435	0	212425365	T	G
2	rs16846440	0	212425554	G	A
2	rs17334994	0	212425835	G	C
2	rs16846443	0	212425873	T	C
2	rs17335001	0	212425887	C	A
2	rs17413253	0	212426241	G	C
2	rs17335043	0	212426466	A	C
2	rs17413281	0	212427262	T	C
2	rs17335057	0	212427389	T	G
2	rs372579777	0	212427520	G	A
2	rs117700894	0	212428262	C	A
2	rs78018644	0	212428310	T	C
2	rs11889107	0	212428335	A	G
2	rs7595473	0	212428439	A	G
2	rs61250365	0	212428646	T	C
2	rs80134639	0	212428656	C	G
2	rs79444342	0	212429391	G	A
2	rs11886732	0	212429649	T	G
2	rs185121661	0	212430018	G	A
2	rs76152132	0	212430365	C	T
2	rs73075194	0	212430369	G	A
2	rs75789151	0	212430887	A	G
2	rs11896454	0	212431292	G	C
2	rs16846460	0	212431498	A	C
2	rs11885579	0	212431529	A	G
2	rs144086471	0	212432486	C	T
2	rs16846476	0	212433052	T	C
2	rs76228860	0	212433296	T	C
2	rs1829618	0	212433325	G	A
2	rs6735769	0	212434037	T	C
2	rs12622730	0	212435213	C	T
2	rs16846489	0	212435272	T	C
2	rs10497947	0	212435516	G	T
2	rs75370231	0	212436186	G	A
2	rs16846496	0	212436498	A	G
2	rs11889520	0	212436904	T	G
2	rs6732969	0	212437072	C	T
2	rs6737763	0	212438661	G	T
2	rs12694241	0	212438853	A	G
2	rs12694242	0	212438861	T	C
2	rs58679637	0	212438862	G	A
2	rs111821403	0	212438865	A	G
2	rs1879531	0	212439056	T	A
2	rs10174916	0	212439695	C	T
2	rs10198754	0	212440041	A	G
2	rs1009142	0	212440500	C	T
2	rs1976834	0	212440790	A	T
2	rs10176315	0	212441596	T	C
2	rs2371305	0	212442386	G	A
2	rs2371304	0	212442822	C	T
2	rs141661576	0	212443024	A	G
2	rs2371303	0	212443357	G	A
2	rs6731454	0	212443436	T	C
2	rs11687988	0	212444505	A	G
2	rs4488593	0	212444762	C	T
2	rs4599046	0	212444871	A	T
2	rs13007756	0	212445417	C	T
2	rs11679860	0	212445851	G	T
2	rs11679779	0	212445865	C	G
2	rs11691078	0	212446351	A	C
2	rs12694243	0	212446806	T	C
2	rs12619171	0	212446818	T	C
2	rs12694244	0	212447718	G	A
2	rs79225913	0	212447793	T	C
2	rs7585825	0	212448342	C	T
2	rs7586137	0	212448578	C	T
2	rs7589006	0	212448736	G	A
2	rs7602757	0	212448759	T	C
2	rs7602850	0	212448824	T	A
2	rs11695852	0	212449118	A	C
2	rs11684753	0	212449318	G	C
2	rs145180519	0	212449842	C	T
2	rs10932386	0	212450199	C	T
2	rs12694245	0	212451290	A	G
2	rs118000735	0	212451357	T	C
2	rs7595207	0	212452598	T	C
2	rs7595223	0	212452649	T	C
2	rs939591	0	212453105	G	A
2	rs2888004	0	212453484	T	C
2	rs4640322	0	212453597	A	G
2	rs4530297	0	212453661	T	C
2	rs4539738	0	212453789	G	T
2	rs7561282	0	212453901	A	G
2	rs1818751	0	212454405	T	C
2	rs4673623	0	212454583	G	C
2	rs6746549	0	212455907	C	A
2	rs6721804	0	212456721	A	G
2	rs7572669	0	212457001	A	G
2	rs4672619	0	212457195	C	A
2	rs4673624	0	212457300	A	G
2	rs12614500	0	212457695	A	G
2	rs10804199	0	212458059	A	T
2	rs10932387	0	212458206	G	A
2	rs10203022	0	212458790	C	T
2	rs10204337	0	212460589	T	A
2	rs10932388	0	212460596	G	T
2	rs1829611	0	212461291	T	C
2	rs62180249	0	212461582	C	T
2	rs12465773	0	212461763	A	T
2	rs1972143	0	212462122	A	C
2	rs10210942	0	212462626	T	C
2	rs9288434	0	212462897	G	C
2	rs9288435	0	212463224	G	C
2	rs7602185	0	212463306	C	G
2	rs13015705	0	212463770	A	G
2	rs1965462	0	212464224	G	A
2	rs7556879	0	212465328	C	T
2	rs7559734	0	212465664	C	T
2	rs147556739	0	212466519	C	T
2	rs79637394	0	212466998	G	A
2	rs1851178	0	212467572	C	T
2	rs2371306	0	212467736	T	G
2	rs2371307	0	212467958	T	A
2	rs76680100	0	212468615	T	C
2	rs7585388	0	212468889	T	C
2	rs1851195	0	212469052	A	G
2	rs35426402	0	212470227	A	T
2	rs1851196	0	212470620	G	A
2	rs1851197	0	212470717	G	T
2	rs1851198	0	212470740	G	A
2	rs1851199	0	212470866	A	C
2	rs7559679	0	212471642	C	T
2	rs9288436	0	212471756	T	G
2	rs7580963	0	212473266	T	C
2	rs148308282	0	212474234	T	C
2	rs12694246	0	212474812	C	T
2	rs12104775	0	212475311	C	A
2	rs10177258	0	212475632	G	C
2	rs10177211	0	212475771	C	A
2	rs141118997	0	212477532	C	T
2	rs1851190	0	212479557	C	G
2	rs7593315	0	212480293	G	A
2	rs7565192	0	212485117	A	G
2	rs7349376	0	212485478	G	A
2	rs34278814	0	212485736	A	T
2	rs114620488	0	212485820	A	G
2	rs10469656	0	212486350	T	C
2	rs77429365	0	212486632	T	A
2	rs147028590	0	212486701	G	A
2	rs1829612	0	212487433	C	A
2	rs1829613	0	212487461	C	T
2	rs10804200	0	212487649	T	C
2	rs1851175	0	212489190	T	C
2	rs1851176	0	212489350	A	G
2	rs4672620	0	212489679	A	G
2	rs12616462	0	212490272	A	C
2	rs1851177	0	212491086	A	G
2	rs12694247	0	212491536	A	G
2	rs77536379	0	212492021	G	T
2	rs10497948	0	212492126	T	C
2	rs12469375	0	212492708	G	A
2	rs7601664	0	212492764	G	A
2	rs148474023	0	212496692	A	T
2	rs1851194	0	212498038	G	T
2	rs4673625	0	212498744	C	G
2	rs10497949	0	212498859	T	C
2	rs7576417	0	212501712	T	A
2	rs118005680	0	212502423	A	G
2	rs146624392	0	212502598	T	C
2	rs10180037	0	212508067	T	C
2	rs10194698	0	212509321	A	T
2	rs10932390	0	212512446	G	C
2	rs6708035	0	212516742	T	C
2	rs12996040	0	212517278	T	A
2	rs6730119	0	212519028	A	G
2	rs13032986	0	212519135	A	C
2	rs10190533	0	212520406	G	A
2	rs7567959	0	212521325	A	G
2	rs34621071	0	212522651	A	G
2	rs10932391	0	212523114	A	C
2	rs6435651	0	212523167	T	C
2	rs1851184	0	212523424	C	T
2	rs12328907	0	212523484	T	G
2	rs35551076	0	212523615	C	T
2	rs6719645	0	212524973	T	C
2	rs75006556	0	212525946	C	T
2	rs17335518	0	212526025	A	G
2	rs4422103	0	212526145	G	A
2	rs62185367	0	212526358	C	A
2	rs12105874	0	212527374	T	C
2	rs1851185	0	212527729	T	C
2	rs7567715	0	212528105	G	A
2	rs6732128	0	212528298	T	G
2	rs117685761	0	212529458	A	G
2	rs4672621	0	212529506	A	G
2	rs6725181	0	212530466	C	T
2	rs13424871	0	212531352	T	A
2	rs17413784	0	212531592	G	A
2	rs78768378	0	212534200	T	G
2	rs12476100	0	212534520	C	T
2	rs1851168	0	212535145	G	A
2	rs1851169	0	212535735	A	G
2	rs1851170	0	212535932	T	C
2	rs4423543	0	212536046	G	A
2	rs16846710	0	212536497	A	C
2	rs117323697	0	212536704	G	T
2	rs13019783	0	212538415	T	G
2	rs61257038	0	212538837	A	G
2	rs10183152	0	212538940	T	C
2	rs11893380	0	212539702	T	C
2	rs11893474	0	212539934	T	C
2	rs6714941	0	212539997	A	C
2	rs6759039	0	212540205	T	A
2	rs6759054	0	212540238	T	C
2	rs60655490	0	212540545	C	A
2	rs58225230	0	212540576	A	T
2	rs13001867	0	212540587	T	G
2	rs6705698	0	212540746	C	T
2	rs13003212	0	212541226	T	C
2	rs10207288	0	212541377	C	T
2	rs2371308	0	212541989	A	T
2	rs12623935	0	212542011	C	T
2	rs4016512	0	212542196	G	A
2	rs7588697	0	212542556	A	G
2	rs7562364	0	212542567	C	T
2	rs7562573	0	212542636	G	T
2	rs7579224	0	212542728	T	C
2	rs7565321	0	212542729	G	A
2	rs7565327	0	212542748	G	A
2	rs7591647	0	212542832	A	T
2	rs71422750	0	212542930	G	T
2	rs6714837	0	212543176	G	C
2	rs6743138	0	212543278	A	G
2	rs10179476	0	212543510	T	C
2	rs10166875	0	212543560	C	T
2	rs10190554	0	212543572	A	G
2	rs4673628	0	212543924	A	G
2	rs10169970	0	212544024	G	A
2	rs2272024	0	212544080	T	C
2	rs3817429	0	212544193	T	C
2	rs34579531	0	212544477	T	C
2	rs1983399	0	212544586	G	A
2	rs6722300	0	212544685	G	A
2	rs12470629	0	212545165	T	C
2	rs74461533	0	212545437	A	G
2	rs10173674	0	212545533	C	T
2	rs10173683	0	212545562	C	G
2	rs78181683	0	212545570	G	C
2	rs10176100	0	212545621	C	T
2	rs6741480	0	212545877	T	G
2	rs6755268	0	212546206	A	T
2	rs13420886	0	212546422	A	T
2	rs35762488	0	212546559	C	T
2	rs10191972	0	212546612	T	C
2	rs35882647	0	212546631	T	G
2	rs34658976	0	212546664	T	C
2	rs12694250	0	212546706	T	A
2	rs34678713	0	212546717	G	T
2	rs10179515	0	212546762	C	G
2	rs13019022	0	212547058	G	C
2	rs13398913	0	212547244	C	T
2	rs34807898	0	212547286	C	G
2	rs35043628	0	212547314	T	A
2	rs1829615	0	212547777	C	T
2	rs6435654	0	212547935	A	G
2	rs117647785	0	212548236	T	C
2	rs1851191	0	212548372	T	C
2	rs13026360	0	212548482	A	G
2	rs7425341	0	212548690	T	C
2	rs4493186	0	212549004	C	T
2	rs6710649	0	212549629	A	T
2	rs13016387	0	212549904	T	A
2	rs182682303	0	212550356	A	G
2	rs148744883	0	212550469	A	G
2	rs9798120	0	212551928	G	A
2	rs10932392	0	212552679	G	C
2	rs10181864	0	212552733	C	A
2	rs2371279	0	212553703	G	T
2	rs2887994	0	212553753	T	C
2	rs2371278	0	212553761	A	C
2	rs4315465	0	212553785	G	C
2	rs59853762	0	212553934	G	A
2	rs66619217	0	212554395	A	C
2	rs76650458	0	212554646	C	T
2	rs2371277	0	212554979	A	G
2	rs9288437	0	212555009	G	C
2	rs2371276	0	212555085	T	C
2	rs2371275	0	212555154	C	T
2	rs78325609	0	212555195	G	A
2	rs7426203	0	212555823	T	C
2	rs10192485	0	212556137	G	A
2	rs7421818	0	212558506	A	G
2	rs7425448	0	212558540	C	T
2	rs12992169	0	212558805	T	G
2	rs10205553	0	212559948	G	A
2	rs13024094	0	212560354	G	A
2	rs73082627	0	212560626	C	T
2	rs34819491	0	212561232	G	A
2	rs12473455	0	212561652	C	A
2	rs10195194	0	212562500	G	A
2	rs7424835	0	212562506	G	A
2	rs6435655	0	212562538	G	A
2	rs10932393	0	212562774	G	T
2	rs7425195	0	212562807	C	T
2	rs11689676	0	212563321	G	A
2	rs11695614	0	212563334	T	C
2	rs11689652	0	212563481	C	T
2	rs7422053	0	212563738	A	T
2	rs6715164	0	212564602	T	C
2	rs6435656	0	212564850	G	T
2	rs6435657	0	212564851	A	T
2	rs6435659	0	212564895	T	C
2	rs13021712	0	212565358	C	T
2	rs72946524	0	212565360	G	A
2	rs73985808	0	212565932	G	A
2	rs3883913	0	212566034	C	A
2	rs3923755	0	212566071	C	G
2	rs34915253	0	212566256	C	T
2	rs35641812	0	212566354	G	T
2	rs35248812	0	212567389	A	C
2	rs34478935	0	212568199	C	T
2	rs10221675	0	212568257	T	C
2	rs10183337	0	212569241	T	C
2	rs34447293	0	212569310	A	G
2	rs9288438	0	212569828	C	T
2	rs10221746	0	212569879	T	C
2	rs10221615	0	212569924	G	A
2	rs6723705	0	212569983	G	A
2	rs74395874	0	212569994	A	T
2	rs10174412	0	212570416	C	T
2	rs10174518	0	212570507	C	T
2	rs7572096	0	212571235	T	G
2	rs73985811	0	212571407	C	T
2	rs10175273	0	212571694	T	C
2	rs6725121	0	212571813	T	C
2	rs6435660	0	212571939	T	C
2	rs6435661	0	212572127	C	T
2	rs13384518	0	212573365	C	T
2	rs67044368	0	212573895	T	C
2	rs12469369	0	212574019	T	C
2	rs117728118	0	212574474	G	A
2	rs6747405	0	212574618	A	C
2	rs56350864	0	212574767	C	T
2	rs7599724	0	212575437	A	G
2	rs13031768	0	212575521	T	C
2	rs7573723	0	212575633	G	A
2	rs6435663	0	212575671	T	C
2	rs71422752	0	212575971	T	C
2	rs6754899	0	212576043	A	G
2	rs12994961	0	212576980	T	C
2	rs6745717	0	212577231	T	C
2	rs34156842	0	212577264	T	G
2	rs111706739	0	212577605	A	G
2	rs114653738	0	212577609	C	A
2	rs115336419	0	212577611	C	A
2	rs77949200	0	212577763	T	C
2	rs35123918	0	212578519	A	T
2	rs75927397	0	212578546	G	C
2	rs13032249	0	212578924	C	G
2	rs13032114	0	212578978	A	C
2	rs76786588	0	212579393	C	G
2	rs35474968	0	212579488	G	C
2	rs73985826	0	212579530	T	G
2	rs11685450	0	212579599	G	C
2	rs12162287	0	212579897	A	C
2	rs62182968	0	212579954	T	G
2	rs72946553	0	212580143	C	G
2	rs13409739	0	212580184	G	A
2	rs13423170	0	212580352	T	G
2	rs13393587	0	212580718	C	T
2	rs55861254	0	212581371	G	A
2	rs56186400	0	212581382	C	G
2	rs6729362	0	212581902	G	A
2	rs6758038	0	212582171	A	G
2	rs6758063	0	212582246	A	G
2	rs13411267	0	212582280	T	C
2	rs11895855	0	212582329	T	G
2	rs13398104	0	212582477	G	C
2	rs112956467	0	212582797	C	T
2	rs13414505	0	212582901	T	C
2	rs7422904	0	212583540	C	A
2	rs7422905	0	212583543	C	G
2	rs7419310	0	212583563	A	G
2	rs7425190	0	212583756	T	G
2	rs7425201	0	212583814	T	A
2	rs13418510	0	212584337	T	C
2	rs7419832	0	212584383	A	T
2	rs76876355	0	212584743	G	A
2	rs7604206	0	212584780	T	G
2	rs7590438	0	212584806	G	A
2	rs140801817	0	212584849	T	C
2	rs7563762	0	212584911	A	T
2	rs6435664	0	212585065	G	C
2	rs72946572	0	212585204	C	T
2	rs7591137	0	212585422	G	A
2	rs7564414	0	212585498	A	G
2	rs7605169	0	212585636	T	C
2	rs62182981	0	212585878	T	G
2	rs4673629	0	212586244	C	T
2	rs13412270	0	212586298	C	A
2	rs13415171	0	212586744	C	T
2	rs140659565	0	212586838	G	A
2	rs58905892	0	212586970	C	A
2	rs13002712	0	212587321	G	A
2	rs34227840	0	212587885	T	C
2	rs56005945	0	212588153	G	A
2	rs7421820	0	212588627	A	G
2	rs118124470	0	212589224	T	C
2	rs35778743	0	212589986	T	C
2	rs10205612	0	212590258	C	A
2	rs7556896	0	212590505	C	T
2	rs56405287	0	212590785	T	C
2	rs80284712	0	212590831	A	G
2	rs55897719	0	212590841	C	A
2	rs62182986	0	212591283	T	C
2	rs7593713	0	212591484	C	T
2	rs6435665	0	212591641	G	A
2	rs7597007	0	212592044	G	T
2	rs34269326	0	212593527	A	G
2	rs76444868	0	212593542	A	G
2	rs34937662	0	212593570	T	G
2	rs62182989	0	212593953	T	C
2	rs4672624	0	212593965	T	C
2	rs7426163	0	212594673	G	T
2	rs4130781	0	212594948	T	C
2	rs4130782	0	212595107	T	C
2	rs62182991	0	212595435	T	C
2	rs72946582	0	212595905	T	C
2	rs12622176	0	212596157	T	C
2	rs79623873	0	212596733	T	A
2	rs13026255	0	212596915	T	C
2	rs6711487	0	212597041	G	A
2	rs75516634	0	212597160	C	T
2	rs6740215	0	212597387	A	G
2	rs12619698	0	212597487	G	A
2	rs12613337	0	212597507	A	G
2	rs6711999	0	212597572	C	T
2	rs11689581	0	212598084	G	C
2	rs10198466	0	212598474	C	T
2	rs79814523	0	212598692	G	A
2	rs13015253	0	212599229	G	T
2	rs62182993	0	212599288	G	A
2	rs62182994	0	212599303	T	C
2	rs13015689	0	212599430	G	C
2	rs78582732	0	212599438	G	A
2	rs142002890	0	212599504	G	A
2	rs115070291	0	212599616	C	T
2	rs113173611	0	212599739	A	G
2	rs10932395	0	212599768	G	A
2	rs12469039	0	212600224	A	G
2	rs139540983	0	212600472	C	A
2	rs113970208	0	212600769	T	A
2	rs6706030	0	212601058	G	A
2	rs6738219	0	212601679	A	G
2	rs55951977	0	212602010	C	T
2	rs12465301	0	212602279	A	T
2	rs13025068	0	212602308	T	C
2	rs35761042	0	212602819	A	C
2	rs7422793	0	212603778	T	C
2	rs11690747	0	212604287	C	A
2	rs7421024	0	212604663	G	A
2	rs6722322	0	212604921	G	A
2	rs6722824	0	212605282	G	A
2	rs113010893	0	212605484	C	A
2	rs13020626	0	212605509	G	A
2	rs62182999	0	212605745	T	C
2	rs34776422	0	212605856	A	G
2	rs13010892	0	212607429	T	G
2	rs74958320	0	212607489	T	C
2	rs73985830	0	212607788	C	T
2	rs6749448	0	212607990	T	C
2	rs6706010	0	212608476	A	G
2	rs71422755	0	212608568	G	T
2	rs34156641	0	212608978	C	T
2	rs35444377	0	212609214	C	T
2	rs13003936	0	212609698	C	A
2	rs13004180	0	212609905	A	C
2	rs13004391	0	212609927	C	T
2	rs13030927	0	212610016	T	G
2	rs118184910	0	212610847	T	C
2	rs13023789	0	212610966	A	C
2	rs13024502	0	212611079	G	A
2	rs142364416	0	212611374	C	T
2	rs79768409	0	212611510	G	A
2	rs13025192	0	212611517	C	T
2	rs13030667	0	212611649	G	A
2	rs62183021	0	212611713	G	A
2	rs11685063	0	212612693	A	G
2	rs13022529	0	212614337	T	C
2	rs6738017	0	212614488	G	T
2	rs6757068	0	212615516	T	C
2	rs10175461	0	212615935	C	T
2	rs6749096	0	212616720	G	C
2	rs6707801	0	212617599	T	C
2	rs7601502	0	212617805	G	A
2	rs6435666	0	212617946	C	A
2	rs72948506	0	212618440	G	A
2	rs71422756	0	212618743	C	T
2	rs62183023	0	212618746	C	T
2	rs13030400	0	212618902	C	G
2	rs7605314	0	212619025	C	T
2	rs12052854	0	212619095	G	T
2	rs145499723	0	212619488	C	A
2	rs13032058	0	212619529	G	A
2	rs13032070	0	212619552	G	A
2	rs12987993	0	212620063	C	A
2	rs7419259	0	212620510	C	A
2	rs6743889	0	212620872	C	T
2	rs13008293	0	212621443	A	G
2	rs80114241	0	212621502	T	C
2	rs61079605	0	212621761	A	T
2	rs11679952	0	212621848	C	T
2	rs11685867	0	212622056	T	C
2	rs79619334	0	212622516	T	C
2	rs7558449	0	212622627	T	C
2	rs7600261	0	212622818	C	T
2	rs10932396	0	212623396	A	G
2	rs10932397	0	212623425	G	A
2	rs76681131	0	212623845	A	C
2	rs35419573	0	212624172	A	G
2	rs6731471	0	212624821	A	G
2	rs76686474	0	212625039	A	G
2	rs7582099	0	212625600	A	T
2	rs7572424	0	212625731	T	C
2	rs7558651	0	212625789	G	A
2	rs7573116	0	212626342	T	C
2	rs7588792	0	212626917	A	C
2	rs10932398	0	212627259	A	G
2	rs13013901	0	212628816	C	T
2	rs10932399	0	212628884	A	G
2	rs79865352	0	212628950	C	T
2	rs6734786	0	212629290	T	C
2	rs10932400	0	212629379	A	G
2	rs7570613	0	212629579	C	T
2	rs55758468	0	212629822	G	A
2	rs10180973	0	212630129	A	G
2	rs34040017	0	212630150	G	A
2	rs7422996	0	212631072	A	G
2	rs80002126	0	212631441	C	A
2	rs6435668	0	212631446	C	G
2	rs62183028	0	212631483	G	T
2	rs6435669	0	212631614	G	A
2	rs79002186	0	212631982	T	G
2	rs36045110	0	212632265	A	G
2	rs35726292	0	212632293	C	T
2	rs12473355	0	212632345	C	T
2	rs35720933	0	212632441	C	G
2	rs62183029	0	212632452	G	A
2	rs12473495	0	212632576	G	A
2	rs67838351	0	212633290	C	T
2	rs6746063	0	212633716	A	C
2	rs6733070	0	212633797	T	C
2	rs75644458	0	212633967	C	T
2	rs55769536	0	212634084	A	T
2	rs7583068	0	212634108	T	A
2	rs78869002	0	212634112	C	T
2	rs12475709	0	212634276	G	T
2	rs3923054	0	212634553	G	C
2	rs12464931	0	212635109	T	A
2	rs6722576	0	212635208	G	A
2	rs4132462	0	212635589	C	T
2	rs10432526	0	212635719	A	G
2	rs7576466	0	212635881	G	T
2	rs56017633	0	212636098	A	G
2	rs57367594	0	212636222	T	C
2	rs62183031	0	212636271	A	C
2	rs10432443	0	212636541	C	T
2	rs10432527	0	212636753	A	G
2	rs10432444	0	212636818	C	T
2	rs10432445	0	212636915	C	T
2	rs10432446	0	212636964	C	T
2	rs35623699	0	212637275	T	C
2	rs35870876	0	212637345	A	T
2	rs71350751	0	212637441	G	A
2	rs61019468	0	212637858	A	G
2	rs60763002	0	212637896	C	T
2	rs79759597	0	212638126	T	G
2	rs59714221	0	212638159	G	A
2	rs57846205	0	212638243	A	G
2	rs73069338	0	212638674	A	C
2	rs62183032	0	212638862	A	G
2	rs74736687	0	212639437	A	G
2	rs73985858	0	212639548	T	C
2	rs73069345	0	212639681	A	C
2	rs73985861	0	212639867	A	G
2	rs73069347	0	212639889	G	A
2	rs77419345	0	212639981	C	T
2	rs60062721	0	212640299	G	T
2	rs61209927	0	212640371	A	T
2	rs73069350	0	212640660	A	G
2	rs143662840	0	212640709	T	C
2	rs73069352	0	212640831	T	C
2	rs59568831	0	212641011	T	G
2	rs73069355	0	212641040	T	C
2	rs60490270	0	212641601	G	A
2	rs117955182	0	212641715	G	T
2	rs72948529	0	212641990	A	C
2	rs73985870	0	212642002	G	A
2	rs62183033	0	212642227	C	T
2	rs13008313	0	212642288	T	C
2	rs76936076	0	212642339	C	A
2	rs13008370	0	212642374	T	G
2	rs59779307	0	212642775	T	C
2	rs59804958	0	212642845	G	C
2	rs58220751	0	212642968	T	C
2	rs62183034	0	212643644	T	G
2	rs17878302	0	212645246	C	G
2	rs7423708	0	212645885	T	G
2	rs73069363	0	212646020	G	A
2	rs149245632	0	212646022	A	G
2	rs139424524	0	212646293	C	T
2	rs138105457	0	212648667	T	G
2	rs12620444	0	212649112	T	C
2	rs12620559	0	212649531	T	C
2	rs35894627	0	212649607	T	C
2	rs6756725	0	212650162	T	G
2	rs7588431	0	212650985	T	C
2	rs71422758	0	212652224	T	C
2	rs10932401	0	212653429	A	T
2	rs62184480	0	212654200	C	T
2	rs17878516	0	212654554	G	C
2	rs13034675	0	212654661	C	G
2	rs13035133	0	212654817	C	T
2	rs12476659	0	212655800	T	A
2	rs6435670	0	212655885	G	T
2	rs6435671	0	212656107	T	C
2	rs117201452	0	212656938	A	G
2	rs6435672	0	212657026	A	G
2	rs12473706	0	212657400	C	T
2	rs62184481	0	212657792	C	T
2	rs4673633	0	212658297	G	A
2	rs116970611	0	212658330	C	T
2	rs12104496	0	212659540	T	A
2	rs58352022	0	212661193	C	T
2	rs62184483	0	212662619	T	G
2	rs13005722	0	212663542	A	G
2	rs74383217	0	212665192	C	G
2	rs138370474	0	212666205	C	T
2	rs55888029	0	212666847	G	A
2	rs35735966	0	212666905	A	C
2	rs74266960	0	212667321	G	A
2	rs55890667	0	212667493	T	G
2	rs74504761	0	212667892	T	C
2	rs117179156	0	212668833	C	T
2	rs9808034	0	212669702	C	T
2	rs75178408	0	212670299	T	C
2	rs4672626	0	212670425	A	G
2	rs13024631	0	212671545	A	G
2	rs13030764	0	212672039	C	T
2	rs13008342	0	212672418	T	G
2	rs148869800	0	212673550	C	T
2	rs112965667	0	212673849	T	C
2	rs78576794	0	212674329	C	A
2	rs147526613	0	212674565	T	C
2	rs6435673	0	212675244	C	T
2	rs59564944	0	212675299	C	A
2	rs34240313	0	212675346	C	G
2	rs143564209	0	212675360	C	T
2	rs186714135	0	212675518	C	A
2	rs11678860	0	212676106	C	A
2	rs139220320	0	212676107	C	T
2	rs138218528	0	212676884	T	C
2	rs141600511	0	212677725	C	T
2	rs11693031	0	212677931	A	G
2	rs7583346	0	212678406	C	T
2	rs2118891	0	212679643	T	C
2	rs76862659	0	212679955	T	C
2	rs6757087	0	212680523	T	G
2	rs1439249	0	212682034	A	C
2	rs57038689	0	212682706	T	C
2	rs1371203	0	212683946	G	A
2	rs55988979	0	212684970	T	C
2	rs56150461	0	212684979	T	C
2	rs55913582	0	212685040	T	C
2	rs11901045	0	212685780	T	C
2	rs10203750	0	212686268	T	A
2	rs56083634	0	212686478	C	T
2	rs12999005	0	212686803	A	C
2	rs1439248	0	212687395	T	C
2	rs1439247	0	212687473	A	G
2	rs16846873	0	212687491	G	A
2	rs67623637	0	212687503	A	C
2	rs72948566	0	212687528	C	A
2	rs6435675	0	212687648	T	A
2	rs13431031	0	212687652	T	C
2	rs34087388	0	212687809	T	C
2	rs7573807	0	212687864	A	C
2	rs34379058	0	212687937	G	A
2	rs1439246	0	212687961	G	C
2	rs7600511	0	212688053	C	T
2	rs67938035	0	212688078	T	C
2	rs146275782	0	212688845	A	G
2	rs12475812	0	212688964	C	A
2	rs12464025	0	212688985	T	C
2	rs35905194	0	212689101	C	A
2	rs139252790	0	212689383	A	T
2	rs7604677	0	212689462	C	A
2	rs4672628	0	212689601	G	A
2	rs4673635	0	212689888	T	C
2	rs13031164	0	212690718	T	A
2	rs13005396	0	212690956	C	T
2	rs76610747	0	212691095	A	T
2	rs1371202	0	212691157	T	C
2	rs1371201	0	212691325	G	C
2	rs1371200	0	212691392	G	T
2	rs1371199	0	212691414	A	G
2	rs13006489	0	212691559	A	C
2	rs56847605	0	212691577	A	T
2	rs10497950	0	212691705	C	A
2	rs67873657	0	212692148	C	T
2	rs68029722	0	212692219	A	G
2	rs59968041	0	212692278	A	G
2	rs36112432	0	212693027	G	T
2	rs67039924	0	212693069	T	A
2	rs35945815	0	212693075	C	T
2	rs1439243	0	212693469	T	C
2	rs72931605	0	212693775	T	C
2	rs12616558	0	212693864	C	T
2	rs4606869	0	212694684	T	C
2	rs1439242	0	212694757	C	T
2	rs16846896	0	212695168	C	T
2	rs12624020	0	212695272	A	G
2	rs2371344	0	212695296	T	A
2	rs1439241	0	212695380	T	C
2	rs1439240	0	212695528	G	A
2	rs78005792	0	212695733	A	T
2	rs1439239	0	212695738	A	T
2	rs10190218	0	212695931	C	A
2	rs10932402	0	212695999	C	T
2	rs12618478	0	212696165	G	A
2	rs13426904	0	212696949	T	G
2	rs4673636	0	212696953	C	A
2	rs12473270	0	212697064	C	T
2	rs16846917	0	212697542	G	T
2	rs11677638	0	212697656	A	G
2	rs714393	0	212698718	C	T
2	rs714394	0	212698775	T	A
2	rs140834640	0	212698798	A	T
2	rs1371198	0	212698806	C	G
2	rs79616155	0	212699376	G	A
2	rs13019270	0	212700171	C	T
2	rs117115541	0	212700517	T	G
2	rs11894784	0	212701028	C	G
2	rs11894876	0	212701062	G	T
2	rs12989469	0	212701179	G	A
2	rs10932404	0	212701530	G	A
2	rs16846940	0	212701557	T	C
2	rs10932405	0	212701580	T	G
2	rs11885309	0	212701702	A	G
2	rs1439238	0	212701854	G	C
2	rs1439237	0	212702144	T	C
2	rs1561473	0	212702426	T	C
2	rs182455799	0	212702829	G	A
2	rs11887033	0	212703078	A	G
2	rs11897941	0	212703138	C	T
2	rs10208623	0	212703221	T	C
2	rs991477	0	212703261	C	G
2	rs991476	0	212703355	G	A
2	rs1020127	0	212703444	A	G
2	rs1020126	0	212703601	T	G
2	rs7594604	0	212704392	A	G
2	rs4673637	0	212704638	T	C
2	rs2218106	0	212704890	C	G
2	rs12612277	0	212704968	T	C
2	rs12621800	0	212705078	C	T
2	rs12993811	0	212705112	T	C
2	rs142169247	0	212705113	G	A
2	rs62184493	0	212705127	C	T
2	rs72931624	0	212705378	G	C
2	rs35390180	0	212705450	A	G
2	rs56153935	0	212705455	C	A
2	rs6435677	0	212705597	A	G
2	rs7589350	0	212706029	T	C
2	rs13000796	0	212706122	T	C
2	rs13024515	0	212706128	G	A
2	rs991496	0	212706290	A	G
2	rs991495	0	212706806	A	G
2	rs4673638	0	212707528	G	T
2	rs10497951	0	212708010	A	C
2	rs1439236	0	212708065	G	A
2	rs16846990	0	212708695	C	T
2	rs10932406	0	212708712	G	A
2	rs10932407	0	212708733	T	C
2	rs10932408	0	212708758	T	A
2	rs1439235	0	212709028	C	T
2	rs1439234	0	212709235	T	A
2	rs1439233	0	212709299	C	T
2	rs16847003	0	212709486	T	C
2	rs13002463	0	212709971	G	A
2	rs11892696	0	212710146	T	C
2	rs77669244	0	212710278	T	C
2	rs79612564	0	212710385	T	C
2	rs6435678	0	212710468	G	C
2	rs11887198	0	212710522	C	T
2	rs13400161	0	212710934	A	G
2	rs13022395	0	212711317	A	G
2	rs13027991	0	212711585	C	T
2	rs11903196	0	212711809	C	T
2	rs10804201	0	212712277	C	T
2	rs10932409	0	212712383	G	A
2	rs10932410	0	212712611	G	C
2	rs13407198	0	212712835	A	G
2	rs62184495	0	212712891	C	T
2	rs13035912	0	212712950	C	A
2	rs13012677	0	212712967	T	G
2	rs36103201	0	212713085	T	C
2	rs13013325	0	212713254	T	C
2	rs16847033	0	212714088	T	C
2	rs12999352	0	212714645	A	G
2	rs1439254	0	212714953	G	T
2	rs768692	0	212714988	G	A
2	rs1159709	0	212715410	T	C
2	rs11897503	0	212715569	A	C
2	rs10932411	0	212715592	T	C
2	rs11887945	0	212715651	G	C
2	rs11888019	0	212715961	C	G
2	rs16825018	0	212716180	T	A
2	rs55705050	0	212716539	G	T
2	rs13409698	0	212716689	T	C
2	rs7570078	0	212717032	A	G
2	rs1439253	0	212717215	G	A
2	rs4673639	0	212717654	T	C
2	rs16847063	0	212717757	G	A
2	rs57053115	0	212717793	G	A
2	rs16847065	0	212717999	A	G
2	rs60088784	0	212718138	C	T
2	rs11687449	0	212718144	T	C
2	rs12998554	0	212718277	T	C
2	rs13021925	0	212718367	A	G
2	rs13022306	0	212718480	C	T
2	rs16847079	0	212718609	T	C
2	rs16847082	0	212718670	T	C
2	rs13027737	0	212718757	C	T
2	rs13004671	0	212718879	T	C
2	rs35784340	0	212718916	T	C
2	rs35369140	0	212718919	G	A
2	rs16847087	0	212718976	A	G
2	rs7577632	0	212718984	A	G
2	rs56090788	0	212719187	C	A
2	rs56252609	0	212719188	C	A
2	rs13028597	0	212719203	A	G
2	rs13029161	0	212719231	G	C
2	rs13029024	0	212719368	C	T
2	rs11893981	0	212719850	C	T
2	rs72931675	0	212720039	T	C
2	rs72931678	0	212720041	C	T
2	rs62184497	0	212720182	C	T
2	rs12621282	0	212720581	T	A
2	rs12613767	0	212720739	C	T
2	rs11898491	0	212721408	A	G
2	rs7565912	0	212721578	A	C
2	rs7592726	0	212721645	G	A
2	rs7595501	0	212721817	G	T
2	rs7595439	0	212721941	C	T
2	rs35096020	0	212722617	C	T
2	rs5006043	0	212722625	G	A
2	rs5006044	0	212722633	A	G
2	rs984776	0	212722882	G	A
2	rs984775	0	212722901	C	A
2	rs984774	0	212722909	C	G
2	rs1025753	0	212722915	G	T
2	rs16847102	0	212722988	G	A
2	rs984773	0	212723026	T	C
2	rs10497952	0	212723358	G	A
2	rs1025752	0	212723459	T	C
2	rs2017322	0	212723516	C	T
2	rs12615835	0	212723571	G	A
2	rs12615786	0	212723579	C	G
2	rs7564307	0	212724241	T	C
2	rs56099236	0	212724256	A	G
2	rs59950044	0	212724285	A	C
2	rs55840080	0	212724566	A	G
2	rs56405621	0	212724670	G	A
2	rs56040753	0	212724744	T	G
2	rs55811259	0	212724758	G	T
2	rs35746469	0	212724924	G	T
2	rs13033050	0	212724938	A	G
2	rs13033279	0	212725021	A	C
2	rs13034674	0	212725431	G	C
2	rs13011062	0	212725458	T	C
2	rs72933704	0	212726188	G	A
2	rs12991164	0	212726369	A	G
2	rs12991661	0	212726383	G	A
2	rs12992022	0	212726510	G	A
2	rs12996976	0	212726694	A	G
2	rs62184498	0	212726962	C	T
2	rs983562	0	212726963	G	A
2	rs983563	0	212727053	T	C
2	rs983564	0	212727115	G	A
2	rs983566	0	212727178	A	C
2	rs11896997	0	212727379	G	A
2	rs115613109	0	212727397	T	C
2	rs1968533	0	212727841	A	C
2	rs62184499	0	212727908	C	T
2	rs12694254	0	212728185	T	G
2	rs13031717	0	212728324	T	C
2	rs7565414	0	212728334	C	A
2	rs13011709	0	212728764	G	C
2	rs11679499	0	212729377	A	T
2	rs12995958	0	212730211	T	C
2	rs12471775	0	212730932	C	T
2	rs7609351	0	212730936	C	A
2	rs186160098	0	212731084	T	C
2	rs16847122	0	212731514	C	T
2	rs144276817	0	212731675	G	A
2	rs12996321	0	212732128	G	A
2	rs16847131	0	212732582	T	C
2	rs13002674	0	212733164	A	G
2	rs13003524	0	212733454	C	T
2	rs16847152	0	212736394	T	C
2	rs78025869	0	212736593	C	T
2	rs16847154	0	212737105	T	C
2	rs1439252	0	212737144	G	A
2	rs12470608	0	212737233	A	G
2	rs12466874	0	212737418	T	C
2	rs16847157	0	212738678	A	T
2	rs9288443	0	212738902	G	A
2	rs16847160	0	212739554	A	T
2	rs13390226	0	212739861	G	A
2	rs114431479	0	212740817	A	T
2	rs148021406	0	212741087	T	C
2	rs138426024	0	212741282	G	A
2	rs147258054	0	212741643	C	T
2	rs36103884	0	212742029	C	T
2	rs12986524	0	212743299	A	G
2	rs73071355	0	212744099	C	G
2	rs2068401	0	212744186	C	T
2	rs73989224	0	212744401	T	G
2	rs1898844	0	212745388	C	G
2	rs34429569	0	212745587	T	C
2	rs116649367	0	212745729	T	C
2	rs1115940	0	212746350	C	T
2	rs35930310	0	212748274	G	A
2	rs144915093	0	212749529	A	C
2	rs74338595	0	212749786	T	C
2	rs151272743	0	212750374	G	A
2	rs117681667	0	212750430	C	T
2	rs73989225	0	212751492	G	C
2	rs6727114	0	212752193	C	T
2	rs145015849	0	212754237	G	A
2	rs140741065	0	212754255	C	T
2	rs4292044	0	212761152	A	G
2	rs76752861	0	212761394	T	C
2	rs10207941	0	212762770	T	C
2	rs141037101	0	212764124	G	A
2	rs6754240	0	212764141	G	A
2	rs78506553	0	212765024	G	A
2	rs9653337	0	212766614	T	C
2	rs16847178	0	212766642	T	C
2	rs2043888	0	212768779	T	C
2	rs13389940	0	212769813	C	T
2	rs9288444	0	212771131	G	A
2	rs13391359	0	212771670	T	C
2	rs10187387	0	212772588	A	G
2	rs138639820	0	212772590	T	A
2	rs115891916	0	212773273	A	G
2	rs76592295	0	212774125	C	T
2	rs11887994	0	212775922	G	C
2	rs10204019	0	212777601	A	G
2	rs72933744	0	212777775	T	C
2	rs72933746	0	212777973	A	G
2	rs111282158	0	212778095	C	T
2	rs10204636	0	212778229	A	G
2	rs10181131	0	212778244	C	T
2	rs13400321	0	212778417	C	T
2	rs183554844	0	212778421	G	T
2	rs114648726	0	212779152	G	C
2	rs138127188	0	212779581	T	C
2	rs62184541	0	212780282	T	C
2	rs76399693	0	212780518	A	C
2	rs72933754	0	212781536	T	C
2	rs62184542	0	212781787	C	T
2	rs1347889	0	212781914	C	T
2	rs6435681	0	212783175	A	G
2	rs1439256	0	212783364	G	C
2	rs7584438	0	212783931	G	C
2	rs117070351	0	212784828	T	C
2	rs140314510	0	212785211	T	C
2	rs34765931	0	212786455	G	A
2	rs117654759	0	212787118	T	C
2	rs12998591	0	212787427	G	A
2	rs10172967	0	212787989	A	G
2	rs7603039	0	212788895	G	A
```
