## Supplementary material for "Characterization of shared and ancestry-specific signals driving complex traits using multi-ancestry fine-mapping": susiex_nc3.cs80.cs

```
CS_ID	SNP	BP	REF_ALLELE	ALT_ALLELE	REF_FRQ	BETA	SE	-LOG10P	CS_PIP	OVRL_PIP
1	rs3791710	212290048	C,C	T,T	0.799205,0.656746	-0.0274211,-0.00376778	0.00493553,0.00900319	7.55869,0.170319	0.352472	0.352472
1	rs3791708	212286121	A,A	T,T	0.691849,0.641865	-0.0222301,-0.00589377	0.00428205,0.00891575	6.68057,0.293641	0.0908585	0.0908585
1	rs3791707	212286037	C,C	T,T	0.695825,0.640873	-0.0222194,-0.00663315	0.00429762,0.00891032	6.63102,0.340451	0.0883378	0.0883378
1	rs3791706	212285914	C,C	T,T	0.697813,0.639881	-0.0222076,-0.00672675	0.00430558,0.00890493	6.60243,0.346777	0.0820609	0.0820609
1	rs3791705	212285902	A,A	G,G	0.67992,0.573413	-0.0219221,-0.00539637	0.0042382,0.00864302	6.63641,0.27377	0.078358	0.078358
1	rs16846127	212285785	A,A	G,G	0.698807,0.642857	-0.0220469,-0.00669017	0.00430962,0.00892123	6.50517,0.343609	0.0662029	0.0662029
1	rs16846133	212289728	C,C	T,T	0.690855,0.646825	-0.0213903,-0.00548388	0.00427824,0.00894365	6.24116,0.267791	0.0339706	0.0339706
1	rs16846128	212285816	G,G	C,C	0.703777,0.646825	-0.0214703,-0.00701593	0.00433025,0.00894365	6.14786,0.363742	0.0312698	0.0312698
```
