## Supplementary material for "Characterization of shared and ancestry-specific signals driving complex traits using multi-ancestry fine-mapping": susiex_nc3.cs80.snp

```
BP	SNP	PIP(CS1)	LogBF(CS1,Pop1)	LogBF(CS1,Pop2)
211790259	rs141993832	2.8273e-06	0.351053	-1.59344e-10
211790821	rs35704389	3.45317e-07	-1.46037	-0.291188
211790928	rs13025732	5.23612e-07	-1.34661	0.0113362
211791556	rs4458144	8.77192e-07	0.272009	-1.09131
211792022	rs4441401	9.44477e-07	-0.557863	-0.187532
211792142	rs4483977	9.20809e-07	-1.20665e-10	-0.770773
211792666	rs34072013	4.13367e-07	-1.51803	-0.0536561
211792723	rs79459540	5.80421e-07	-1.23227	-1.59344e-10
211792971	rs72947249	2.06495e-07	-1.54885	-0.716903
211792978	rs11691508	1.59149e-06	-0.223598	-1.59344e-10
211793229	rs78777082	4.11182e-07	-1.52963	-0.0473598
211793304	rs80216414	4.38659e-07	-1.52465	0.0123458
211793544	rs115213716	3.52526e-07	-1.7309	-1.59344e-10
211794030	rs76662960	4.39424e-07	-1.50639	-0.00417122
211794513	rs564645309	3.90573e-07	-1.62841	-1.59344e-10
211794630	rs193204141	6.80521e-07	-1.20665e-10	-1.07317
211794796	rs73065970	7.21535e-06	1.28794	-1.59344e-10
211795751	rs147839962	5.35637e-07	-1.31257	-1.59344e-10
211795788	rs7595759	3.34393e-06	0.518877	-1.59344e-10
211795891	rs56021240	1.16595e-07	-1.70928	-1.12804
211795919	rs4461202	9.3913e-07	-1.55503	0.803954
211796425	rs35576418	3.63895e-07	-1.42838	-0.270783
211797366	rs4399667	3.11411e-06	0.447671	-1.59344e-10
211797420	rs55896054	1.17129e-07	-1.70045	-1.1323
211797613	rs72947265	1.18292e-07	-1.69509	-1.12778
211797843	rs72947266	2.04442e-07	-1.69939	-0.576353
211797892	rs74720727	3.77651e-07	-1.66206	-1.59344e-10
211797987	rs17740443	8.10616e-06	1.40435	-1.59344e-10
211799367	rs6759985	1.25005e-06	-0.465089	-1.59344e-10
211799738	rs4425028	3.18558e-07	-1.18786	-0.644364
211799951	rs57860172	2.71907e-06	0.312021	-1.59344e-10
211800653	rs192790064	7.47406e-07	-1.20665e-10	-0.979417
211800883	rs143836140	1.41281e-06	-0.342689	-1.59344e-10
211801077	rs7608884	1.58124e-06	-0.23006	-1.59344e-10
211801930	rs79460368	2.93586e-06	0.388731	-1.59344e-10
211801958	rs17740548	2.78782e-06	0.33699	-1.59344e-10
211802638	rs73065976	2.80556e-06	0.343333	-1.59344e-10
211802936	rs34118161	4.22559e-07	-1.44905	-0.100648
211803126	rs72947274	1.46299e-06	0.158862	-0.466648
211803143	rs149954195	6.29043e-07	-1.15183	-1.59344e-10
211803160	rs12465522	4.3938e-07	-1.19654	-0.31412
211803277	rs72947278	1.92399e-07	-1.70498	-0.631479
211803982	rs7567005	1.3848e-06	0.168984	-0.531701
211804073	rs7567105	1.43518e-06	0.207906	-0.534886
211804200	rs116496902	5.79303e-06	1.06839	-1.59344e-10
211804652	rs138329786	2.30131e-06	0.14521	-1.59344e-10
211804851	rs4580326	7.23285e-07	-0.88008	-0.132143
211806166	rs6709065	6.01465e-06	1.10593	-1.59344e-10
211806183	rs6724333	4.18993e-07	-0.868914	-0.689257
211806315	rs6737839	2.64437e-06	0.284162	-1.59344e-10
211807446	rs142807056	7.74193e-07	-0.944204	-1.59344e-10
211807729	rs13007741	6.00217e-07	-1.29964	0.10091
211807755	rs73065984	6.45532e-06	1.17663	-1.59344e-10
211808629	rs6746197	1.10758e-06	0.118791	-0.704882
211808697	rs4455102	4.6958e-07	-1.15601	-0.288177
211808917	rs72947292	3.02335e-06	0.418094	-1.59344e-10
211809236	rs4410224	6.39701e-07	-1.13502	-1.59344e-10
211809508	rs6736842	4.98135e-07	-1.38515	-1.59344e-10
211809968	rs4567872	9.81382e-07	-0.707064	-1.59344e-10
211810215	rs74787227	2.7426e-05	-1.20665e-10	2.62322
211810506	rs35291485	4.57238e-07	-1.47202	0.00120154
211810668	rs12991447	7.4455e-07	0.137675	-1.12092
211812489	rs11687884	1.13482e-06	0.165602	-0.727395
211813090	rs13006681	5.37628e-07	-1.01286	-0.296
211813132	rs13006521	7.09594e-07	-0.950428	-0.0809054
211813210	rs72947298	1.29762e-07	-1.5934	-1.13692
211813233	rs1346710	1.56798e-06	-0.238485	-1.59344e-10
211813332	rs1346709	1.45893e-06	-0.310566	-1.59344e-10
211813333	rs35395758	1.14792e-06	-0.550318	-1.59344e-10
211813549	rs13007400	5.21696e-07	-1.03798	-0.300956
211813685	rs13012864	5.2705e-07	-0.932961	-0.39577
211813761	rs72949207	1.2941e-07	-1.59613	-1.13691
211814297	rs56856797	1.50251e-06	-0.28113	-1.59344e-10
211814610	rs13019612	9.44804e-07	-1.54344	0.79839
211815356	rs368473002	7.28136e-07	-1.20665e-10	-1.00554
211815582	rs187010844	1.59259e-06	-0.222907	-1.59344e-10
211815587	rs544150586	7.88354e-07	-1.20665e-10	-0.926078
211815755	rs140713226	1.44851e-06	-0.317734	-1.59344e-10
211815848	rs184782552	5.91484e-07	-1.21339	-1.59344e-10
211815853	rs189116606	4.98839e-07	-1.32135	-0.0623931
211816404	rs72949216	1.18221e-07	-1.68918	-1.13429
211816846	rs114976876	8.08407e-07	-0.900961	-1.59344e-10
211816862	rs1080927	5.95012e-07	-1.20744	-1.59344e-10
211817015	rs116277319	7.1973e-07	-1.01715	-1.59344e-10
211817298	rs143077092	3.60254e-07	-1.70922	-1.59344e-10
211817334	rs11695853	1.07413e-06	0.167165	-0.783928
211819782	rs1821822	3.29759e-06	0.504921	-1.59344e-10
211820423	rs796246	4.22295e-07	-0.932125	-0.618196
211820610	rs115424530	1.76161e-06	-0.122041	-1.59344e-10
211820798	rs319744	1.3746e-07	-1.71673	-0.95596
211821044	rs71422719	4.27016e-07	-1.49171	-0.0474897
211821282	rs796245	1.71569e-07	-1.67711	-0.773928
211821689	rs149827406	3.91689e-07	-1.62556	-1.59344e-10
211821906	rs59242499	3.1623e-06	0.463029	-1.59344e-10
211822257	rs75292305	1.16749e-05	-1.20665e-10	1.76917
211822614	rs78316866	8.08318e-07	-1.20665e-10	-0.90107
211822702	rs11691356	3.10751e-06	0.44555	-1.59344e-10
211823480	rs1437371	4.07195e-07	-1.1869	-0.399838
211824223	rs34196274	7.14517e-07	-1.02442	-1.59344e-10
211824288	rs72949233	1.22957e-07	-1.70251	-1.08168
211824378	rs713461	1.55033e-07	-1.48304	-1.06935
211824453	rs713462	4.24592e-07	-1.15965	-0.385246
211824859	rs1992126	1.01087e-06	-0.677458	-1.59344e-10
211825996	rs1991564	1.05417e-06	-0.635518	-1.59344e-10
211826215	rs1437370	4.82976e-07	-0.920733	-0.495325
211826770	rs72949236	1.33007e-07	-1.60294	-1.10268
211827032	rs34361141	4.6082e-07	-0.940176	-0.522842
211827706	rs796244	2.03215e-07	-1.54696	-0.7348
211827767	rs73065997	5.54392e-06	1.02443	-1.59344e-10
211827907	rs66506242	9.14977e-07	-0.935189	0.158063
211827920	rs62204085	4.35595e-07	-1.0619	-0.457411
211828144	rs62204086	4.94413e-07	-1.39265	-1.59344e-10
211828299	rs9678073	5.54392e-06	1.02443	-1.59344e-10
211828576	rs13025939	7.31926e-07	-1.00035	-1.59344e-10
211829224	rs72949240	1.99588e-06	0.00281608	-1.59344e-10
211829228	rs1437369	2.08554e-07	-1.52991	-0.725913
211829333	rs138102624	3.6242e-06	-1.20665e-10	0.599364
211829497	rs186471	3.38168e-07	-1.55716	-0.215325
211829646	rs178589	4.64912e-06	0.848408	-1.59344e-10
211829850	rs319743	2.2384e-06	0.117493	-1.59344e-10
211830196	rs809949	2.08305e-07	-1.51832	-0.738707
211830264	rs1030871	9.39552e-06	1.55196	-1.59344e-10
211830448	rs2719962	2.04237e-07	-1.52898	-0.747759
211830751	rs13008056	3.23328e-07	-1.26184	-0.555522
211832329	rs319742	1.31151e-07	-1.67552	-1.04416
211832556	rs77786979	1.71788e-07	-1.60219	-0.847576
211832580	rs1023750	7.53852e-07	-1.17288	0.202047
211832676	rs75925655	7.93421e-07	-1.20665e-10	-0.919672
211832982	rs2195575	7.46098e-07	-1.18322	0.202047
211834322	rs11694851	2.8917e-06	0.373576	-1.59344e-10
211834536	rs71422720	9.29827e-07	-0.963075	0.202047
211834539	rs71422721	9.18589e-07	-0.975234	0.202047
211834768	rs62204087	3.406e-07	-1.20539	-0.55993
211835012	rs809482	1.52584e-06	-0.239872	-0.0258552
211835122	rs72949255	1.29638e-07	-1.59884	-1.13244
211835255	rs16845124	7.8088e-07	-0.935605	-1.59344e-10
211835979	rs1437376	2.6933e-07	-0.909004	-1.09108
211836348	rs116696338	4.24472e-07	-1.54518	-1.59344e-10
211836582	rs60978506	4.27445e-07	-0.420709	-1.11749
211837930	rs13007957	1.01064e-06	-0.997713	0.320028
211837942	rs112996008	7.11707e-07	-1.02836	-1.59344e-10
211837943	rs73066001	7.72492e-07	-0.946405	-1.59344e-10
211838270	rs60102635	1.55769e-07	-1.67917	-0.868477
211838548	rs16845128	7.59974e-07	-0.962742	-1.59344e-10
211838644	rs76047318	1.89172e-06	-1.20665e-10	-0.0507841
211839069	rs74712783	1.21785e-07	-1.66785	-1.12592
211839073	rs180890264	1.35187e-06	-0.386784	-1.59344e-10
211839986	rs392911	4.76755e-07	-0.840848	-0.588175
211840091	rs12105013	5.32751e-07	-0.253069	-1.0649
211840099	rs35263644	1.70071e-07	-1.48329	-0.97652
211840253	rs36098769	7.51012e-07	-0.974604	-1.59344e-10
211840292	rs17740874	6.21157e-07	-0.184027	-0.980414
211840389	rs2719966	1.77607e-07	-1.5525	-0.863957
211840565	rs796243	1.63584e-07	-1.62211	-0.876586
211840750	rs12991443	3.73829e-07	-1.43766	-0.234572
211840828	rs12991650	1.19965e-06	-0.988554	0.482315
211841524	rs796242	3.67082e-07	-1.54024	-0.150203
211841581	rs12993590	1.19514e-06	-1.00062	0.490618
211841668	rs12998420	1.2045e-06	-1.00062	0.498418
211842079	rs72949273	8.12448e-07	-0.895973	-1.59344e-10
211842187	rs117178970	1.1809e-06	-1.20665e-10	-0.521991
211842269	rs319739	1.86742e-07	-1.49814	-0.868154
211842369	rs319738	1.8638e-07	-1.50615	-0.862088
211842399	rs319737	1.8638e-07	-1.50615	-0.862088
211842548	rs2719967	2.2922e-06	0.0954535	0.0457892
211842557	rs2576617	2.36507e-06	0.133854	0.0386828
211843007	rs78390769	1.48658e-06	-1.20665e-10	-0.291792
211843310	rs796241	1.81351e-07	-1.52114	-0.874451
211843625	rs430463	1.80816e-07	-1.52409	-0.874451
211843978	rs223278	1.79032e-07	-1.53104	-0.877424
211844059	rs796237	1.83529e-07	-1.5092	-0.874451
211844093	rs72949282	1.33893e-06	0.613396	-1.00979
211844155	rs112431714	1.02724e-06	-0.661392	-1.59344e-10
211844388	rs4338917	1.84916e-07	-1.50167	-0.874451
211844535	rs139217446	1.32847e-06	0.613396	-1.01764
211844833	rs383035	2.24148e-06	0.0659509	0.0529164
211844945	rs453985	1.65514e-07	-1.60659	-0.880381
211845032	rs435300	1.62283e-07	-1.61753	-0.88915
211845154	rs397737	3.81397e-07	-1.54906	-0.103128
211845219	rs34574868	1.47776e-06	-0.760229	0.462487
211845228	rs430942	1.68936e-07	-1.58319	-0.883321
211845323	rs410290	1.65028e-07	-1.60659	-0.883321
211845477	rs34331869	1.68862e-06	-0.801425	0.637069
211845533	rs113015531	1.12548e-06	-0.570062	-1.59344e-10
211846444	rs149804553	3.12755e-06	0.451979	-1.59344e-10
211846532	rs115690904	9.50279e-07	-0.73927	-1.59344e-10
211846647	rs565508	1.61304e-07	-1.61753	-0.895199
211846795	rs145612428	3.55138e-06	0.579065	-1.59344e-10
211846823	rs566586	1.64069e-07	-1.60659	-0.88915
211847242	rs1087971	1.64006e-07	-1.60093	-0.895199
211847319	rs62204091	4.99869e-07	-1.38168	-1.59344e-10
211847418	rs113275340	1.72039e-06	-0.757891	0.612172
211847469	rs1087970	6.02833e-07	-0.589541	-0.604845
211847888	rs182399143	6.56054e-07	-1.10978	-1.59344e-10
211849890	rs58165969	1.75612e-07	-1.5609	-0.866846
211850205	rs1087957	1.64994e-07	-1.58923	-0.900892
211850437	rs1087955	1.61805e-07	-1.60311	-0.906518
211850510	rs1087954	1.63666e-07	-1.59731	-0.900892
211850563	rs13006862	3.81005e-07	-1.09268	-0.560536
211850655	rs452066	1.6131e-07	-1.60311	-0.909584
211850761	rs56122619	1.77695e-06	-0.705318	0.591944
211850786	rs438679	1.6131e-07	-1.60311	-0.909584
211850964	rs35183328	1.6141e-07	-1.60249	-0.909584
211850982	rs436521	1.60964e-07	-1.60249	-0.912354
211851127	rs72931510	1.67247e-07	-1.57027	-0.906286
211851472	rs454027	1.60397e-07	-1.60879	-0.909584
211851711	rs112605606	9.01083e-06	1.51016	-1.59344e-10
211851722	rs427298	1.58208e-07	-1.61976	-0.912354
211851743	rs417043	6.94745e-07	-1.20665e-10	-1.05248
211851833	rs36079173	2.0153e-06	-0.739211	0.751707
211851873	rs796234	1.63299e-07	-1.59086	-0.909584
211851974	rs796233	1.59068e-07	-1.61434	-0.912354
211852139	rs796232	6.78272e-07	-0.544926	-0.531551
211852272	rs79639185	3.52575e-07	-1.73076	-1.59344e-10
211852575	rs73067905	1.07406e-06	-0.616823	-1.59344e-10
211852603	rs3098294	1.57872e-07	-1.6164	-0.917843
211852789	rs513610	1.57872e-07	-1.6164	-0.917843
211853032	rs430623	1.59738e-07	-1.60465	-0.917843
211853051	rs444159	1.60652e-07	-1.59894	-0.917843
211853054	rs420516	1.60652e-07	-1.59894	-0.917843
211853203	rs1652326	1.6006e-07	-1.6109	-0.909584
211853305	rs395844	1.59617e-07	-1.6109	-0.912354
211853395	rs389035	6.9537e-07	-0.530289	-0.521293
211853584	rs72931523	2.19409e-06	-0.690992	0.788489
211853846	rs431617	1.58328e-07	-1.62177	-0.909584
211853910	rs34322344	2.32027e-06	-0.604412	0.757824
211853934	rs12996484	3.76087e-07	-1.00499	-0.661214
211853985	rs481361	1.57065e-07	-1.62701	-0.912354
211854076	rs385877	1.59295e-07	-1.61568	-0.909584
211854174	rs384219	1.54799e-07	-1.64154	-0.912354
211854201	rs395606	1.54799e-07	-1.64154	-0.912354
211854211	rs367808	1.54075e-07	-1.64623	-0.912354
211854387	rs1632720	1.57891e-07	-1.62177	-0.912354
211854611	rs4673577	1.29408e-06	0.0241887	-0.454662
211854725	rs34452436	2.07281e-06	-0.719544	0.76018
211854819	rs35525757	1.60166e-07	-1.61023	-0.909584
211854962	rs68009307	1.59723e-07	-1.61023	-0.912354
211855079	rs10196523	6.40739e-07	-0.607083	-0.52632
211855118	rs10172731	1.5936e-07	-1.61568	-0.909176
211855184	rs111244861	9.82812e-07	-0.705608	-1.59344e-10
211855298	rs6708642	1.57065e-07	-1.62701	-0.912354
211855678	rs1652323	1.56828e-07	-1.63129	-0.909584
211855721	rs1652322	1.56395e-07	-1.63129	-0.912354
211855867	rs72931550	1.35349e-07	-1.68261	-1.00556
211855900	rs1652321	1.56395e-07	-1.63129	-0.912354
211856057	rs523817	1.58449e-07	-1.62101	-0.909584
211856131	rs524652	1.55622e-07	-1.63624	-0.912354
211856155	rs73067911	9.35229e-07	-0.755234	-1.59344e-10
211856684	rs550508	1.56395e-07	-1.63129	-0.912354
211856725	rs651797	1.55622e-07	-1.63624	-0.912354
211856852	rs651289	1.56395e-07	-1.63129	-0.912354
211856907	rs1346711	1.59295e-07	-1.61568	-0.909584
211856974	rs55828037	3.6012e-07	-1.70959	-1.59344e-10
211856995	rs56141456	2.23779e-06	-0.662036	0.779256
211857004	rs1652320	1.56828e-07	-1.63129	-0.909584
211857081	rs1657865	1.59784e-07	-1.61568	-0.906518
211857168	rs1652319	1.56828e-07	-1.63129	-0.909584
211857397	rs138982455	4.5297e-07	-1.4802	-1.59344e-10
211857443	rs77229524	3.26343e-06	0.494508	-1.59344e-10
211857817	rs395345	1.59832e-07	-1.62101	-0.900892
211857829	rs58863341	7.21823e-06	1.28834	-1.59344e-10
211857851	rs72931558	1.63339e-07	-1.5934	-0.906798
211857921	rs398665	1.56973e-07	-1.63624	-0.903714
211858092	rs74913165	8.31234e-07	-0.873114	-1.59344e-10
211858303	rs2164709	1.57416e-07	-1.63624	-0.900892
211858574	rs1652318	1.57416e-07	-1.63624	-0.900892
211858752	rs1437374	1.60881e-07	-1.62621	-0.88915
211858956	rs1370349	1.56584e-07	-1.64154	-0.900892
211859000	rs1370348	1.5991e-07	-1.62621	-0.895199
211859038	rs1370347	1.57029e-07	-1.64154	-0.898054
211859371	rs1652315	7.51496e-06	1.32863	-1.59344e-10
211859540	rs1652314	1.6159e-07	-1.62227	-0.888689
211859662	rs1652313	1.60393e-07	-1.62696	-0.891432
211859726	rs1657863	1.64373e-07	-1.61155	-0.882336
211859753	rs62177969	4.25695e-07	-1.02098	-0.521319
211859896	rs319709	1.57787e-07	-1.64623	-0.888552
211860111	rs319708	1.60162e-07	-1.63129	-0.888552
211860246	rs319707	1.61444e-07	-1.62621	-0.885655
211860733	rs319706	1.5966e-07	-1.64024	-0.882742
211860846	rs319705	1.58908e-07	-1.64496	-0.882742
211860901	rs319704	1.58908e-07	-1.64496	-0.882742
211860980	rs188853	1.61461e-07	-1.6349	-0.876866
211861025	rs172769	2.38913e-06	0.0995818	0.0830766
211861123	rs72931586	1.21463e-07	-1.67861	-1.1178
211861197	rs1657862	1.9246e-06	-0.115146	0.0815963
211861487	rs680737	1.62809e-07	-1.63601	-0.867437
211861520	rs570384	1.62845e-07	-1.63601	-0.867215
211861522	rs570388	1.633e-07	-1.63601	-0.864422
211861871	rs1657861	3.05685e-07	-1.66598	-0.207493
211862097	rs1367053	1.62306e-07	-1.64496	-0.861583
211862218	rs1652312	1.64124e-07	-1.64024	-0.855166
211862899	rs1542009	1.49376e-06	-0.609035	0.322062
211863640	rs57782786	1.89184e-06	-0.638427	0.587709
211863699	rs319703	1.64166e-07	-1.64024	-0.854914
211863745	rs3097415	7.7789e-07	-0.939441	-1.59344e-10
211864272	rs192926	1.6916e-07	-1.61956	-0.845616
211864336	rs548912	1.79896e-06	-0.189977	0.0889139
211864403	rs1652311	1.81085e-06	-0.233359	0.138885
211864722	rs147861978	9.53029e-07	-1.20665e-10	-0.73638
211865593	rs11895699	4.91813e-07	-0.334965	-1.06296
211866197	rs72931596	1.17619e-07	-1.69228	-1.1363
211866297	rs79811280	7.45109e-07	-0.982495	-1.59344e-10
211866491	rs1347661	6.43415e-07	-1.65543	0.526193
211866918	rs73067918	1.41712e-06	-0.339643	-1.59344e-10
211867271	rs7571526	2.10771e-06	-0.225085	0.282418
211868187	rs28863582	1.87741e-06	-0.333794	0.275418
211868397	rs58530002	1.96078e-06	-0.274859	0.259933
211868467	rs56227613	8.072e-07	-1.63162	0.729165
211868715	rs12991049	1.86897e-06	-0.479569	0.416686
211868787	rs12991234	2.01068e-06	-0.265218	0.275418
211868920	rs72933606	1.14021e-07	-1.7307	-1.12895
211869762	rs74658442	6.38516e-07	-1.20665e-10	-1.13688
211870122	rs139738381	5.42394e-07	-1.30003	-1.59344e-10
211870430	rs7582963	7.76132e-07	-1.62137	0.679672
211870954	rs6730350	9.72607e-07	-0.744639	0.0285927
211871202	rs375865454	8.41517e-07	-1.20665e-10	-0.86082
211871631	rs7567073	7.52304e-07	-1.62011	0.647223
211872193	rs13402304	1.20133e-06	-0.50484	-1.59344e-10
211872518	rs34454501	2.17129e-07	-1.1738	-1.04173
211872740	rs142765258	1.19558e-06	-0.509638	-1.59344e-10
211872753	rs62177972	3.59237e-07	-1.71204	-1.59344e-10
211872804	rs139467484	3.52883e-07	-1.72989	-1.59344e-10
211873239	rs796224	4.74859e-06	0.230292	0.639286
211873445	rs76900299	5.91396e-07	-1.21354	-1.59344e-10
211873461	rs11684145	9.2447e-07	-0.154603	-0.612203
211873540	rs55965344	4.12502e-07	-1.57378	-1.59344e-10
211873996	rs35679012	9.12756e-07	-0.105614	-0.673943
211874063	rs13421200	4.0941e-07	-1.58131	-1.59344e-10
211874258	rs4673578	8.32153e-07	-0.158955	-0.713055
211874950	rs920212	9.77953e-07	-0.0534019	-0.657163
211874991	rs920211	1.07001e-06	-0.117533	-0.50307
211875321	rs707270	2.12084e-07	-1.45599	-0.783052
211875433	rs13020784	1.00521e-06	-0.0340884	-0.648988
211875545	rs17735984	1.08484e-06	-0.0340884	-0.572753
211876086	rs319702	1.5534e-05	2.05476	-1.59344e-10
211877092	rs7562199	1.69981e-05	2.14483	-1.59344e-10
211877648	rs796220	8.04138e-07	-1.20665e-10	-0.906255
211877992	rs79687909	2.32885e-06	0.157103	-1.59344e-10
211878120	rs76642187	6.01327e-07	-1.19689	-1.59344e-10
211878255	rs167648	1.87368e-06	0.578105	-0.63847
211878438	rs1864353	3.93307e-07	-1.62144	-1.59344e-10
211879484	rs10194245	3.85659e-07	-1.64107	-1.59344e-10
211879940	rs10197299	3.9066e-07	-1.62819	-1.59344e-10
211879959	rs10173429	1.72754e-05	2.16101	-1.59344e-10
211880564	rs797072	4.75899e-07	-1.4897	0.0588796
211880639	rs11688017	1.16938e-06	-0.199573	-0.33222
211880791	rs372526003	6.95182e-07	-1.20665e-10	-1.05185
211881774	rs412092	1.56276e-05	2.06077	-1.59344e-10
211881975	rs9288423	1.98326e-05	2.29905	-1.59344e-10
211882044	rs66799850	1.10941e-06	-0.202056	-0.382384
211882209	rs319697	2.35723e-07	-1.71624	-0.417126
211882265	rs34536378	9.24809e-07	-0.384054	-0.382384
211882904	rs79228416	6.39597e-07	-1.20665e-10	-1.13519
211883254	rs13422831	1.31633e-06	-0.413426	-1.59344e-10
211884231	rs62177991	6.53863e-06	-1.20665e-10	1.18946
211885907	rs62177993	1.8263e-06	-0.0859791	-1.59344e-10
211886595	rs35427460	3.09113e-07	-1.70551	-0.156807
211886638	rs1088222	5.38946e-07	-1.64942	0.343006
211886664	rs1087949	5.09715e-07	-1.64705	0.28488
211886904	rs77411615	1.37648e-06	-0.353945	-0.0147982
211887192	rs112332713	2.69545e-06	-0.327144	0.63044
211887373	rs62177994	1.67419e-06	-0.172939	-1.59344e-10
211887494	rs416389	1.28391e-06	-0.438358	-1.59344e-10
211887593	rs141074904	8.02401e-07	-1.20665e-10	-0.908417
211888128	rs35455807	2.43981e-06	-0.459144	0.662793
211888358	rs115790713	7.83533e-07	-0.932213	-1.59344e-10
211888454	rs114260831	6.75232e-07	-1.08097	-1.59344e-10
211888620	rs28607189	2.47545e-05	2.52074	-1.59344e-10
211888730	rs77863449	3.87255e-07	-1.63694	-1.59344e-10
211889239	rs11683805	7.8735e-07	-0.731735	-0.195618
211889301	rs28751054	1.41582e-06	-0.34056	-1.59344e-10
211889477	rs12623879	8.01047e-07	-0.727809	-0.182297
211889516	rs139881182	8.23604e-07	-1.20665e-10	-0.882336
211889665	rs1087946	1.36466e-06	-0.377364	-1.59344e-10
211889886	rs1087945	2.60573e-07	-1.70764	-0.325503
211890069	rs13015456	8.95529e-07	-0.661913	-0.136699
211890111	rs1087944	1.35732e-06	-0.382759	-1.59344e-10
211890358	rs111501689	1.12287e-06	-0.572386	-1.59344e-10
211891680	rs6756941	2.08428e-06	-0.636985	0.683136
211891699	rs6757151	3.72684e-07	-1.67529	-1.59344e-10
211891780	rs72933625	1.24945e-06	-0.46557	-1.59344e-10
211891850	rs6715026	9.77144e-07	-0.669026	-0.0423664
211892226	rs78557073	1.29011e-07	-1.61358	-1.12255
211892560	rs1991562	1.11923e-06	-0.625017	0.0493852
211893016	rs79897911	3.84652e-07	-1.64369	-1.59344e-10
211893257	rs796230	4.04786e-07	-1.71414	0.121469
211893388	rs319719	1.38153e-06	-0.365083	-1.59344e-10
211893469	rs187473875	3.71698e-07	-1.67794	-1.59344e-10
211894246	rs10192484	2.40542e-05	2.49204	-1.59344e-10
211895096	rs2043710	2.2596e-06	-0.438042	0.564961
211895267	rs167650	4.72731e-07	-1.67685	0.239353
211895586	rs181171506	4.50316e-07	-1.48608	-1.59344e-10
211896018	rs11695890	1.55263e-06	-0.714033	0.465711
211897113	rs28406274	3.64955e-07	-1.69625	-1.59344e-10
211897179	rs10804187	5.16437e-07	-1.7309	0.381827
211897927	rs11692975	5.92471e-07	-0.73814	-0.473584
211898042	rs418123	7.25236e-07	-0.698615	-0.310915
211898472	rs56371952	7.59866e-07	-0.700473	-0.262412
211899362	rs319716	1.43657e-06	-0.326012	-1.59344e-10
211900425	rs192927	1.83224e-07	-1.70546	-0.679859
211900434	rs112966128	3.59737e-07	-1.71065	-1.59344e-10
211900825	rs148400192	2.39728e-06	0.186062	-1.59344e-10
211903193	rs191180	1.8871e-07	-1.70566	-0.650149
211903881	rs319714	1.77333e-05	2.18717	-1.59344e-10
211904079	rs139758975	5.22474e-07	-1.33745	-1.59344e-10
211904320	rs167649	1.3087e-07	-1.69328	-1.02854
211904482	rs7577965	1.63635e-07	-1.59203	-0.90636
211904894	rs9917188	1.73766e-05	2.16686	-1.59344e-10
211905149	rs115517084	7.55127e-07	-0.96914	-1.59344e-10
211905204	rs6760005	4.07577e-07	-1.5858	-1.59344e-10
211905271	rs150012293	4.26016e-07	-1.54155	-1.59344e-10
211905972	rs139034097	1.57981e-06	-0.230965	-1.59344e-10
211906062	rs72933646	5.97922e-07	-1.20257	-1.59344e-10
211906776	rs147426041	1.08595e-06	-1.20665e-10	-0.605813
211907289	rs12613180	2.15441e-07	-1.10495	-1.11838
211907867	rs55642849	2.11782e-07	-1.52113	-0.719336
211908389	rs12614079	1.75094e-07	-1.38745	-1.04325
211908631	rs12471890	1.64787e-07	-1.42321	-1.06816
211908731	rs319712	1.31522e-07	-1.58404	-1.13281
211909456	rs319711	1.20578e-07	-1.67268	-1.13104
211910311	rs111665384	3.724e-07	-1.67606	-1.59344e-10
211911334	rs62178003	4.93351e-07	-0.49415	-0.900655
211912011	rs148508624	1.09799e-06	-0.594787	-1.59344e-10
211912354	rs12616291	2.47047e-07	-1.10253	-0.983916
211912878	rs1561228	2.87185e-05	2.7493	-0.0800255
211913645	rs139248184	2.84001e-06	0.355538	-1.59344e-10
211913675	rs184709995	6.40277e-07	-1.20665e-10	-1.13412
211914804	rs1821825	2.18387e-07	-1.11129	-1.09847
211914922	rs150967138	1.46393e-06	-0.307149	-1.59344e-10
211914938	rs1370352	1.23153e-07	-1.66714	-1.11545
211915338	rs76446555	7.39364e-07	-1.20665e-10	-0.990236
211915829	rs7602174	1.19962e-07	-1.67335	-1.1355
211915929	rs67639326	1.17996e-06	-0.400853	-0.121937
211917667	rs12621544	2.36044e-07	-1.63707	-0.494935
211918129	rs78174194	6.69175e-07	-1.20665e-10	-1.08998
211919461	rs55828414	5.86526e-07	-1.01316	-0.20865
211919534	rs116611141	1.39783e-07	-1.52557	-1.13036
211919683	rs114123432	1.15668e-06	-0.542714	-1.59344e-10
211920991	rs140259572	3.14741e-06	0.45831	-1.59344e-10
211921724	rs116631696	1.8024e-06	-0.0991524	-1.59344e-10
211921888	rs35075903	6.49086e-07	-0.323136	-0.797325
211922090	rs117251292	6.38527e-07	-1.20665e-10	-1.13686
211922419	rs319723	1.23752e-07	-1.67343	-1.10432
211922813	rs35725209	5.65289e-07	-0.434847	-0.823842
211924265	rs34665988	2.28928e-07	-1.13781	-1.02481
211924379	rs34212980	1.69317e-07	-1.44605	-1.01821
211925329	rs78687612	2.38434e-06	0.180651	-1.59344e-10
211926602	rs9917344	1.57631e-07	-1.44796	-1.08781
211927188	rs13016652	1.20468e-07	-1.66951	-1.13514
211927261	rs796218	1.4557e-07	-1.50679	-1.10858
211927288	rs145664034	7.37979e-07	-1.20665e-10	-0.99211
211927314	rs61579019	8.95414e-07	-0.103641	-0.695098
211928540	rs184389	1.6652e-07	-1.40632	-1.07459
211929051	rs72933669	2.43041e-07	-1.38295	-0.719841
211929164	rs707271	1.56138e-07	-1.4606	-1.08468
211929933	rs707272	1.44292e-07	-1.52147	-1.10271
211930868	rs319721	1.51143e-07	-1.48512	-1.09268
211931142	rs13431514	3.61331e-07	-1.70623	-1.59344e-10
211931554	rs116612560	4.85887e-07	-1.41005	-1.59344e-10
211931686	rs13013556	1.30051e-07	-1.71094	-1.01716
211932396	rs13014657	1.58278e-07	-1.69526	-0.836414
211934370	rs7604015	2.09199e-07	-1.49368	-0.759062
211934688	rs140489488	6.52339e-07	-1.20665e-10	-1.11546
211934718	rs6731117	2.17357e-07	-1.45037	-0.764113
211934739	rs151201075	2.37844e-07	-1.2667	-0.857706
211935218	rs2043789	1.32412e-07	-1.72873	-0.981383
211935228	rs140555100	1.21383e-06	-1.20665e-10	-0.49449
211935916	rs189302326	7.61821e-07	-1.20665e-10	-0.960315
211935990	rs12464316	1.31812e-07	-1.60601	-1.10864
211936551	rs874082	1.57383e-07	-1.72581	-0.811531
211936979	rs182656	1.43402e-07	-1.61429	-1.01609
211937141	rs114445412	5.68729e-06	1.04996	-1.59344e-10
211937214	rs6739390	1.91264e-07	-1.50822	-0.83415
211937633	rs61148037	1.17353e-07	-1.70819	-1.12265
211938628	rs707273	1.3542e-07	-1.7287	-0.958943
211938762	rs115656652	5.1629e-07	-1.34936	-1.59344e-10
211939129	rs76578661	4.68588e-07	-1.4463	-1.59344e-10
211939379	rs62178025	2.57124e-07	-1.53496	-0.511508
211939757	rs56295530	7.00869e-07	-1.0437	-1.59344e-10
211940847	rs58884388	1.98764e-07	-1.22751	-1.07639
211941301	rs726343	1.27709e-07	-1.72115	-1.02513
211941439	rs707274	1.61535e-07	-1.73012	-0.78118
211941809	rs9678014	2.11281e-07	-1.46945	-0.773387
211943622	rs697663	1.41381e-07	-1.72719	-0.917377
211944178	rs13011419	1.94978e-07	-1.54773	-0.775414
211944662	rs319710	2.87091e-07	-1.43959	-0.496638
211944950	rs12621883	1.49842e-07	-1.68296	-0.903481
211945290	rs190714310	1.86654e-06	-1.20665e-10	-0.0641864
211945625	rs145988753	1.1253e-06	-0.57022	-1.59344e-10
211946057	rs6435599	1.25804e-07	-1.72711	-1.03419
211946440	rs74397991	8.98554e-07	-1.20665e-10	-0.795239
211946655	rs1370346	3.17982e-07	-1.12273	-0.711297
211946995	rs6738260	1.81823e-07	-1.52025	-0.872742
211947530	rs1370618	2.1538e-07	-1.72449	-0.499132
211947535	rs1370345	3.61613e-07	-1.70545	-1.59344e-10
211948319	rs117089472	8.18844e-07	-1.20665e-10	-0.888132
211949682	rs61181335	1.81507e-07	-1.67922	-0.715513
211950922	rs78340212	4.49319e-07	-1.48829	-1.59344e-10
211951124	rs62178028	4.81401e-07	-0.388302	-1.03102
211951445	rs11682145	1.94025e-07	-1.72794	-0.600104
211952385	rs62178029	4.35791e-07	-0.432208	-1.08665
211953092	rs12987542	3.95559e-07	-0.977993	-0.637733
211953453	rs11685259	2.05964e-07	-1.35641	-0.911913
211953629	rs12993490	4.52696e-07	-0.885249	-0.595557
211953919	rs10497942	1.31313e-07	-1.6184	-1.10004
211954880	rs10932366	1.46796e-07	-1.73091	-0.876071
211955369	rs1561311	1.54185e-07	-1.64725	-0.910618
211955897	rs796211	2.01933e-07	-1.47464	-0.813453
211955973	rs184702292	3.94997e-07	-1.61715	-1.59344e-10
211956321	rs77838424	1.82684e-06	-0.0856849	-1.59344e-10
211956927	rs75116121	3.56023e-07	-1.72103	-1.59344e-10
211957047	rs80173131	6.69749e-07	-1.20665e-10	-1.08912
211957108	rs35058190	1.66511e-07	-1.68911	-0.791855
211957158	rs34779036	1.99581e-07	-1.63417	-0.665632
211957858	rs72933687	1.63689e-07	-1.62554	-0.872515
211958122	rs75707469	3.25567e-07	-1.6345	-0.175957
211958293	rs144863050	6.4231e-07	-1.13095	-1.59344e-10
211958858	rs10497941	4.33381e-07	-0.983115	-0.541293
211959628	rs707276	2.03228e-07	-1.69662	-0.585078
211960688	rs178586	2.13454e-07	-1.71708	-0.515525
211960740	rs13005623	1.30047e-07	-1.62388	-1.10426
211961724	rs1583633	1.34557e-07	-1.57821	-1.11583
211962115	rs319730	5.15362e-07	-0.827313	-0.523844
211962549	rs62178030	3.81856e-07	-1.26703	-0.383952
211962788	rs77614032	2.49895e-06	-1.20665e-10	0.227601
211963172	rs2371125	1.22611e-07	-1.66026	-1.12674
211963273	rs188856	2.67853e-07	-1.29455	-0.711041
211963457	rs35281390	3.57615e-07	-1.27605	-0.440513
211963501	rs223276	1.95875e-07	-1.59974	-0.718815
211963635	rs149746687	4.73708e-07	-1.43543	-1.59344e-10
211964211	rs35864820	3.68248e-07	-1.27566	-0.411606
211965343	rs16845297	1.51057e-07	-1.71842	-0.859942
211965944	rs2115775	1.78414e-07	-1.6948	-0.717119
211966015	rs34387691	1.74954e-07	-1.60975	-0.821749
211966316	rs34089844	1.68964e-07	-1.57721	-0.889134
211966616	rs1469926	1.75192e-07	-1.69979	-0.730351
211967163	rs116649057	4.55869e-07	-1.47382	-1.59344e-10
211969078	rs319729	1.68286e-07	-1.58194	-0.888417
211969338	rs16845301	1.9414e-07	-1.60899	-0.718459
211969462	rs1077077	3.32185e-07	-1.43426	-0.356071
211969624	rs12622060	1.68078e-07	-1.73004	-0.741554
211969763	rs12615695	1.88366e-07	-1.67641	-0.681226
211970330	rs77887517	9.0354e-06	1.51288	-1.59344e-10
211970680	rs1030876	3.62128e-07	-1.35614	-0.347891
211970864	rs561895545	6.93843e-07	-1.20665e-10	-1.05378
211970975	rs707280	2.74169e-07	-1.61511	-0.367169
211971852	rs319728	6.6457e-07	-0.867827	-0.229059
211971944	rs319727	6.59683e-06	1.19832	-1.59344e-10
211971957	rs319726	2.18571e-07	-1.72171	-0.487205
211972129	rs1370344	2.99084e-07	-1.53776	-0.357538
211972467	rs178585	1.70479e-07	-1.42374	-1.03368
211972477	rs79542841	6.40732e-07	-1.20665e-10	-1.13341
211972553	rs319725	1.63693e-07	-1.46668	-1.03136
211972676	rs182657	2.0153e-07	-1.71674	-0.573348
211972704	rs77531978	2.6517e-06	0.286931	-1.59344e-10
211972716	rs72935610	1.38706e-07	-1.55578	-1.10789
211973066	rs796208	1.62666e-07	-1.4909	-1.01343
211973158	rs796207	1.61793e-07	-1.4909	-1.01881
211973389	rs707281	2.1391e-07	-1.71691	-0.513565
211973600	rs319724	1.82139e-07	-1.44989	-0.941369
211973670	rs62178057	2.17142e-07	-1.51588	-0.699592
211973893	rs79326599	7.80455e-07	-0.936148	-1.59344e-10
211974191	rs707282	1.77372e-07	-1.48295	-0.934823
211974739	rs56393454	2.10413e-07	-1.55155	-0.695407
211974790	rs61141408	3.5997e-07	-1.64792	-0.0620793
211975560	rs12622046	1.39891e-07	-1.52276	-1.1324
211976386	rs12694214	2.39149e-07	-1.0399	-1.07904
211976631	rs12694215	2.56677e-07	-1.01997	-1.02824
211976968	rs114436437	3.56871e-07	-1.71865	-1.59344e-10
211977227	rs59712773	1.46906e-07	-1.53113	-1.0751
211977328	rs10497940	5.14582e-07	-0.31635	-1.03632
211977628	rs144492952	6.79965e-07	-1.20665e-10	-1.07399
211977706	rs12471863	3.76445e-06	0.637331	-1.59344e-10
211977939	rs13409181	1.14024e-07	-1.72627	-1.13335
211978075	rs2371126	2.39147e-07	-1.36261	-0.756339
211978317	rs12618320	1.64845e-07	-1.6991	-0.791922
211978384	rs12618282	7.23738e-07	-1.20665e-10	-1.0116
211978580	rs114733161	3.08685e-06	0.43888	-1.59344e-10
211978816	rs1370343	2.2397e-07	-1.07202	-1.11249
211978879	rs7595005	1.85719e-07	-1.701	-0.670796
211978884	rs7608912	1.86264e-07	-1.69419	-0.674676
211979437	rs35885433	1.84308e-07	-1.70508	-0.674334
211980261	rs72935627	1.5195e-07	-1.44386	-1.12861
211981461	rs17737064	1.15776e-07	-1.70811	-1.13626
211981649	rs78331544	3.5481e-07	-1.72444	-1.59344e-10
211982126	rs10208692	1.13646e-07	-1.72679	-1.13615
211982162	rs10197796	2.09593e-07	-1.18376	-1.0671
211982246	rs116065607	3.68202e-07	-1.68739	-1.59344e-10
211982760	rs4672605	1.43288e-07	-1.54032	-1.09084
211982807	rs7589906	2.21694e-07	-1.12725	-1.06748
211983262	rs182090023	3.87248e-07	-1.63696	-1.59344e-10
211983316	rs1437929	1.74613e-07	-1.70436	-0.729094
211983787	rs1437930	1.14318e-07	-1.72385	-1.13319
211983861	rs11901419	2.21559e-07	-1.6286	-0.566737
211983943	rs10497939	1.15255e-07	-1.71747	-1.13141
211983979	rs10191919	1.13918e-07	-1.72514	-1.13541
211984041	rs73071680	4.20476e-06	0.747947	-1.59344e-10
211984110	rs10168208	1.14401e-07	-1.72091	-1.13541
211984713	rs111461223	4.0175e-07	-1.60019	-1.59344e-10
211984760	rs73985138	4.2623e-06	0.761539	-1.59344e-10
211984949	rs56002634	1.54603e-07	-1.49578	-1.05939
211985055	rs13389697	2.34696e-07	-1.09969	-1.03805
211985141	rs1437373	1.50828e-07	-1.46093	-1.11895
211985153	rs12619728	1.68654e-07	-1.7004	-0.767771
211985238	rs75449702	6.75079e-07	-1.20665e-10	-1.0812
211985425	rs1816609	1.14067e-07	-1.73011	-1.12913
211985437	rs12694216	2.55806e-07	-1.03889	-1.01271
211985679	rs10174373	1.68676e-07	-1.70669	-0.761358
211985884	rs10198500	1.88997e-07	-1.64162	-0.712678
211986539	rs115592320	3.616e-06	0.597097	-1.59344e-10
211986715	rs78048373	3.55921e-07	-1.72132	-1.59344e-10
211987354	rs73071688	5.25085e-06	0.970119	-1.59344e-10
211988331	rs78600267	4.26513e-07	-1.54038	-1.59344e-10
211988377	rs10932367	1.88331e-07	-1.68066	-0.677172
211988412	rs7421089	2.0102e-07	-1.68719	-0.605433
211988639	rs1437372	1.88474e-07	-1.6674	-0.689665
211988857	rs35652091	1.98247e-07	-1.6843	-0.622217
211988980	rs10804189	2.03938e-07	-1.68128	-0.596932
211989022	rs12478390	2.43157e-07	-0.9784	-1.12392
211989218	rs11694662	1.88128e-07	-1.67774	-0.681163
211989235	rs58628561	4.22337e-06	0.752362	-1.59344e-10
211989727	rs10084326	2.04046e-07	-1.59376	-0.683919
211989749	rs12105986	3.99552e-07	-0.49708	-1.1086
211989864	rs148434432	7.28597e-07	-1.20665e-10	-1.00491
211989906	rs13407489	1.82496e-07	-1.25848	-1.13082
211990034	rs1370620	4.87483e-07	-0.293379	-1.11339
211990099	rs12151374	1.81255e-07	-1.68526	-0.710862
211990188	rs1370619	4.67416e-07	-0.33901	-1.1098
211990235	rs73071696	4.18486e-06	0.743203	-1.59344e-10
211990354	rs17799315	2.0604e-07	-1.15463	-1.11333
211990579	rs67776983	4.90822e-07	-0.293591	-1.10635
211990625	rs16824982	4.49308e-07	-0.360479	-1.12784
211991229	rs6723493	3.85086e-07	-0.51001	-1.13255
211991518	rs13400493	1.9498e-07	-1.19388	-1.12925
211991553	rs7574280	2.41115e-07	-1.27878	-0.831971
211991736	rs34386562	5.01112e-07	-1.3792	-1.59344e-10
211991737	rs7564709	4.06517e-07	-0.454344	-1.13406
211991878	rs6435600	1.64514e-07	-1.69855	-0.794483
211992368	rs71422727	4.55251e-07	-1.47518	-1.59344e-10
211993212	rs6760475	3.62775e-07	-0.571512	-1.13073
211993296	rs60308675	4.22337e-06	0.752362	-1.59344e-10
211993297	rs6731805	3.57617e-07	-0.585217	-1.13135
211993631	rs10190808	1.95298e-07	-1.67113	-0.650368
211993656	rs10203100	1.86222e-07	-1.66838	-0.700706
211993683	rs10166833	1.77201e-07	-1.67693	-0.741811
211993950	rs1469927	1.14704e-07	-1.71821	-1.13546
211994192	rs1469928	1.51435e-07	-1.70854	-0.867324
211994230	rs1469929	2.21298e-07	-1.31611	-0.880408
211994349	rs116121520	4.24782e-07	-1.54445	-1.59344e-10
211994495	rs34840656	2.86567e-07	-0.881443	-1.05661
211994509	rs35661215	2.84637e-07	-0.896462	-1.04835
211994641	rs77794341	3.82142e-06	0.652352	-1.59344e-10
211994954	rs72935675	1.30152e-07	-1.59151	-1.13582
211995085	rs17737553	1.45072e-07	-1.71069	-0.908113
211995185	rs114677625	3.48428e-06	0.55999	-1.59344e-10
211995557	rs73073608	3.54939e-06	0.578504	-1.59344e-10
211996353	rs55778200	1.14922e-07	-1.72105	-1.13072
211996449	rs77777081	4.98722e-07	-1.38398	-1.59344e-10
211996626	rs56153748	3.59352e-07	-0.585031	-1.12669
211996803	rs13013813	2.6464e-07	-0.945219	-1.07244
211997086	rs142356942	7.83806e-07	-1.20665e-10	-0.931865
211997243	rs72935680	1.26933e-07	-1.61563	-1.13674
211997276	rs10177585	2.61881e-07	-0.972879	-1.05526
211997308	rs10201265	1.44976e-07	-1.71072	-0.908738
211997455	rs10201572	2.17547e-07	-1.66497	-0.548639
211997480	rs114552551	3.38579e-06	0.531317	-1.59344e-10
211997664	rs117899783	6.56053e-07	-1.20665e-10	-1.10978
211997775	rs10204060	2.68248e-07	-0.972879	-1.03124
211998237	rs72935686	8.67151e-07	-0.830813	-1.59344e-10
211998482	rs12622440	1.47027e-07	-1.71069	-0.894724
211998488	rs12612958	1.46361e-07	-1.70948	-0.900468
211998610	rs115600173	1.39092e-07	-1.59741	-1.06348
211998645	rs13402780	1.90023e-07	-1.22449	-1.12439
211998724	rs189641971	6.9413e-07	-1.05337	-1.59344e-10
211999010	rs59333562	2.54639e-07	-1.01466	-1.04152
212000578	rs10439342	1.93098e-07	-1.19899	-1.13384
212000677	rs115881937	3.38771e-06	0.531882	-1.59344e-10
212000765	rs1116467	2.20053e-07	-1.23579	-0.96637
212000770	rs10439343	1.99784e-07	-1.16417	-1.13461
212001209	rs13430611	2.17039e-07	-1.24638	-0.969574
212001344	rs13391698	2.17039e-07	-1.24638	-0.969574
212001529	rs78147905	1.75983e-07	-1.70585	-0.719795
212001696	rs6745824	1.8833e-07	-1.22226	-1.13557
212001815	rs4673579	1.905e-07	-1.21081	-1.13557
212001890	rs4673580	1.905e-07	-1.21081	-1.13557
212001952	rs183066744	3.37438e-06	0.527941	-1.59344e-10
212002269	rs4673581	1.76271e-07	-1.70756	-0.716439
212002819	rs57066439	2.17223e-07	-1.23579	-0.979314
212003215	rs2164707	1.9271e-07	-1.19899	-1.13585
212003231	rs115728688	1.47984e-06	-0.296337	-1.59344e-10
212003244	rs62179779	1.44327e-07	-1.71769	-0.906255
212003259	rs2164708	5.04712e-07	-1.37204	-1.59344e-10
212003312	rs2371127	1.92665e-07	-1.19899	-1.13608
212003316	rs35597908	1.90495e-07	-1.21081	-1.13559
212003434	rs67284966	2.15896e-07	-1.23579	-0.985444
212003495	rs11681093	1.46386e-07	-1.71489	-0.894884
212003592	rs115604838	3.69735e-07	-1.68324	-1.59344e-10
212003759	rs2887949	1.4261e-07	-1.71769	-0.918222
212003838	rs59214701	3.22285e-07	-0.687269	-1.13332
212004328	rs1837054	1.44715e-07	-1.71409	-0.907172
212004504	rs1595322	1.78455e-07	-1.70922	-0.702472
212004565	rs6726901	1.45121e-07	-1.71409	-0.904369
212004701	rs6744625	1.44623e-07	-1.71769	-0.904206
212004719	rs12478781	1.73024e-07	-1.30587	-1.13672
212004774	rs141444763	7.93651e-07	-1.20665e-10	-0.919381
212004900	rs66685355	2.14602e-07	-1.23579	-0.991455
212004947	rs13009135	1.46184e-07	-1.71842	-0.892735
212005205	rs7594167	2.90705e-07	-1.00188	-0.921835
212005466	rs55634207	3.20712e-07	-0.69886	-1.12662
212005492	rs10210622	1.72675e-07	-1.71082	-0.733798
212005541	rs1837055	1.48778e-07	-1.71771	-0.875863
212005919	rs10166020	1.99059e-07	-1.16622	-1.1362
212006398	rs77233257	1.88109e-06	-1.20665e-10	-0.0564203
212006512	rs35259140	1.51507e-07	-1.70877	-0.866627
212007096	rs114732295	4.82782e-07	-1.41646	-1.59344e-10
212007332	rs115379060	1.54092e-06	-0.255892	-1.59344e-10
212007337	rs10170004	3.50066e-07	-0.6106	-1.12731
212007525	rs13413538	2.15709e-07	-1.21239	-1.0097
212007657	rs73073627	3.59474e-06	0.591202	-1.59344e-10
212008025	rs13404657	2.11543e-07	-1.24135	-1.00024
212008360	rs1837137	1.80491e-07	-1.71235	-0.687994
212008394	rs55997007	3.19837e-07	-0.69886	-1.12936
212008406	rs56313456	3.77929e-07	-0.533334	-1.12799
212008473	rs1816649	2.15792e-07	-1.21239	-1.00932
212008664	rs140780742	1.61538e-06	-1.20665e-10	-0.208701
212009440	rs12614668	2.15519e-07	-1.21959	-1.00339
212009942	rs72937616	3.25261e-07	-0.689064	-1.12234
212010228	rs9677922	3.4555e-07	-0.626752	-1.12414
212010493	rs11901164	2.10807e-07	-1.23576	-1.00932
212010509	rs67557079	3.49545e-07	-0.616197	-1.1232
212010707	rs13013863	2.04048e-07	-1.14149	-1.13618
212011052	rs73073631	2.1377e-07	-1.23059	-1.00053
212011871	rs10191921	1.82884e-07	-1.71382	-0.67335
212012024	rs11885348	1.81401e-07	-1.71082	-0.684502
212012102	rs72937623	3.40613e-07	-0.642981	-1.1223
212012922	rs79491330	1.86895e-06	-1.20665e-10	-0.0628958
212013494	rs114735207	3.38475e-06	0.531009	-1.59344e-10
212013704	rs72937630	1.28724e-07	-1.62304	-1.11532
212013802	rs67388675	3.38237e-07	-0.649982	-1.1223
212013961	rs13008825	2.07324e-07	-1.25288	-1.00886
212014032	rs13393922	3.81079e-07	-1.65302	-1.59344e-10
212014213	rs6745255	2.11582e-07	-1.23542	-1.006
212014261	rs111744053	3.30635e-06	0.507573	-1.59344e-10
212014840	rs72941610	1.28332e-07	-1.62957	-1.11184
212015420	rs61290059	3.13151e-07	-0.726146	-1.1232
212015847	rs76193952	1.42445e-06	-0.334488	-1.59344e-10
212016056	rs1344905	1.74978e-07	-1.71524	-0.716128
212016439	rs2887950	1.37972e-07	-1.71211	-0.956865
212016587	rs1816651	1.45406e-07	-1.70313	-0.913373
212017130	rs72941619	1.18227e-07	-1.71038	-1.11304
212017966	rs79925990	5.72335e-07	-1.2463	-1.59344e-10
212018266	rs12987654	4.67542e-07	-1.44854	-1.59344e-10
212018419	rs149111411	5.07456e-07	-1.36662	-1.59344e-10
212019244	rs141713255	9.26558e-07	-1.20665e-10	-0.764549
212019474	rs10192527	1.1526e-07	-1.72678	-1.12205
212019848	rs118170815	6.94076e-07	-1.20665e-10	-1.05344
212020548	rs36018701	1.45085e-07	-1.71671	-0.901995
212020549	rs180897903	1.54205e-06	-1.20665e-10	-0.255156
212020850	rs59880367	4.15643e-06	0.736386	-1.59344e-10
212020858	rs59537038	4.28491e-06	0.766828	-1.59344e-10
212021024	rs76901808	1.42257e-07	-1.71151	-0.926881
212021755	rs6435604	1.73685e-07	-1.67843	-0.760351
212021933	rs57148045	1.185e-07	-1.70575	-1.11536
212022000	rs11683081	1.66245e-07	-1.35248	-1.13009
212022486	rs113872838	5.17799e-07	-1.34644	-1.59344e-10
212022959	rs2164839	1.56524e-07	-1.71089	-0.831928
212023062	rs13407023	1.71163e-07	-1.70614	-0.747269
212023566	rs13407791	3.5788e-07	-1.71583	-1.59344e-10
212023653	rs74558500	2.78159e-06	0.334751	-1.59344e-10
212023722	rs1437912	1.60349e-07	-1.69356	-0.825115
212023828	rs4673584	6.49272e-07	-1.20665e-10	-1.12017
212025855	rs62179787	3.65865e-07	-1.69376	-1.59344e-10
212025890	rs6714948	1.59077e-07	-1.70479	-0.821845
212025996	rs60298764	3.10643e-06	0.445202	-1.59344e-10
212026295	rs13392643	1.58145e-07	-1.39803	-1.13448
212026356	rs76010270	6.78455e-07	-1.20665e-10	-1.07621
212026623	rs10176880	1.60828e-07	-1.69713	-0.818558
212026824	rs72941629	1.75316e-07	-1.7094	-0.72004
212026905	rs72941630	1.25209e-07	-1.7109	-1.05514
212027085	rs72941631	4.27099e-07	-1.53901	-1.59344e-10
212027229	rs72941633	1.74086e-07	-1.70604	-0.73044
212028441	rs12477134	1.66423e-07	-1.69705	-0.784438
212028644	rs73073657	1.58729e-07	-1.70102	-0.827807
212028722	rs2371128	1.13516e-07	-1.7272	-1.13688
212029267	rs62179805	1.59197e-07	-1.69137	-0.834513
212029563	rs73073659	2.9162e-06	0.382011	-1.59344e-10
212029656	rs11679051	1.27023e-07	-1.69744	-1.05422
212029892	rs11679168	1.57872e-07	-1.69973	-0.834513
212030032	rs77216212	2.73711e-07	-0.89131	-1.09264
212030080	rs115115761	2.682e-06	0.29829	-1.59344e-10
212030378	rs72941636	1.72668e-07	-1.70066	-0.743997
212030540	rs1347712	1.13186e-07	-1.73008	-1.13691
212030733	rs1347711	1.71022e-07	-1.71108	-0.743158
212030817	rs6435605	1.13141e-07	-1.73048	-1.13691
212030850	rs6713384	1.13323e-07	-1.7289	-1.13688
212030873	rs6713683	1.13185e-07	-1.73008	-1.13692
212031126	rs6713757	1.13144e-07	-1.73048	-1.13688
212031305	rs6714230	1.13144e-07	-1.73048	-1.13688
212031323	rs6714020	1.13141e-07	-1.73048	-1.13691
212031535	rs13430830	1.1311e-07	-1.73075	-1.13691
212031698	rs12694220	1.68754e-07	-1.34797	-1.11961
212031832	rs12694221	1.13239e-07	-1.73037	-1.13616
212031837	rs12694222	1.59367e-07	-1.39348	-1.13134
212031854	rs12694223	1.59965e-07	-1.3887	-1.13237
212031914	rs12694224	1.1311e-07	-1.73075	-1.13692
212032254	rs34006594	1.35611e-07	-1.69427	-0.991971
212032581	rs2371168	1.13185e-07	-1.73008	-1.13692
212032753	rs5016807	1.62638e-07	-1.68218	-0.822319
212032875	rs10153557	1.13186e-07	-1.73008	-1.13692
212033317	rs6750533	1.62361e-07	-1.67872	-0.827482
212033323	rs6750534	1.61247e-07	-1.68204	-0.831047
212033327	rs6722337	1.62339e-07	-1.67529	-0.831047
212033592	rs6750898	1.59454e-07	-1.68539	-0.838883
212033662	rs72941646	4.14676e-07	-1.56853	-1.59344e-10
212033744	rs141654690	2.82555e-06	0.350434	-1.59344e-10
212033815	rs6725545	1.58453e-07	-1.68849	-0.842079
212033884	rs6754172	1.13518e-07	-1.72715	-1.13691
212034079	rs6435606	1.5896e-07	-1.68849	-0.838883
212034094	rs72941653	1.68639e-07	-1.70452	-0.763751
212034182	rs6435607	1.58486e-07	-1.69148	-0.838883
212034243	rs2118464	7.00927e-07	-1.04362	-1.59344e-10
212034721	rs138879018	1.78773e-06	-1.20665e-10	-0.107323
212034909	rs200855440	8.23408e-07	-1.20665e-10	-0.882574
212035162	rs4673585	1.493e-07	-1.7199	-0.870163
212035193	rs4673586	1.493e-07	-1.7199	-0.870163
212035545	rs6745494	1.493e-07	-1.7199	-0.870163
212035546	rs6730790	1.32182e-07	-1.69438	-1.01746
212035806	rs35007377	1.47349e-07	-1.73067	-0.872554
212035817	rs35601865	3.64204e-07	-1.69831	-1.59344e-10
212035827	rs79074569	1.37758e-07	-1.68359	-0.986936
212036090	rs1370614	1.49843e-07	-1.72886	-0.857578
212036465	rs1370617	1.53359e-07	-1.72813	-0.83511
212036651	rs10432525	1.50219e-07	-1.72635	-0.857578
212036675	rs1437933	1.50667e-07	-1.72245	-0.858503
212036720	rs4277463	1.5123e-07	-1.72495	-0.852271
212036722	rs4508538	1.5123e-07	-1.72495	-0.852271
212037048	rs1344912	1.51973e-07	-1.7273	-0.845025
212037772	rs73073675	2.62719e-06	0.277643	-1.59344e-10
212037918	rs4577227	1.52411e-07	-1.7253	-0.844148
212037928	rs4422100	1.52022e-07	-1.72438	-0.847617
212037952	rs4271704	1.27127e-07	-1.72049	-1.03036
212038050	rs4591289	1.53041e-07	-1.7253	-0.840027
212038217	rs2164840	1.29607e-07	-1.61842	-1.11309
212038327	rs6435608	1.52411e-07	-1.7253	-0.844148
212038675	rs1344906	1.54816e-07	-1.72445	-0.829339
212039056	rs12475356	1.94291e-07	-1.33276	-0.993909
212039080	rs6435609	1.54436e-07	-1.7253	-0.83095
212039559	rs4672606	1.50289e-07	-1.72084	-0.862627
212039636	rs4673587	1.32386e-07	-1.72	-0.990309
212039868	rs11900842	4.31705e-07	-1.52828	-1.59344e-10
212039873	rs4672607	1.31285e-07	-1.73054	-0.988119
212039956	rs4673588	1.31284e-07	-1.72546	-0.993199
212039979	rs4673589	1.31586e-07	-1.72546	-0.9909
212040208	rs35647425	1.51294e-07	-1.72668	-0.850115
212040570	rs57547487	1.53208e-07	-1.72427	-0.839962
212040744	rs10177360	1.3218e-07	-1.72657	-0.985296
212040749	rs12463546	1.32903e-07	-1.73041	-0.975997
212040887	rs10932369	1.32491e-07	-1.72657	-0.982947
212040904	rs72941686	3.52781e-07	-1.73018	-1.59344e-10
212041403	rs2371169	1.33445e-07	-1.72161	-0.980723
212041639	rs1866196	1.5358e-07	-1.72454	-0.837268
212041678	rs1370613	1.53407e-07	-1.72567	-0.837268
212041750	rs1370612	1.53479e-07	-1.72255	-0.839914
212041797	rs140716651	2.46762e-06	0.214983	-1.59344e-10
212041814	rs1370611	1.5328e-07	-1.72385	-0.839914
212042001	rs6716813	1.54153e-07	-1.72454	-0.83354
212042309	rs10168717	1.5639e-07	-1.72668	-0.816985
212042358	rs34684280	1.52472e-07	-1.72908	-0.839962
212042890	rs6720898	1.53979e-07	-1.72567	-0.83354
212042952	rs6720925	1.56584e-07	-1.7233	-0.819128
212043093	rs12105447	1.60623e-07	-1.72335	-0.793614
212043100	rs12105448	1.61172e-07	-1.72335	-0.790202
212043156	rs12105101	1.61389e-07	-1.72201	-0.790202
212043244	rs80264739	1.35209e-07	-1.67745	-1.01176
212043266	rs62178182	1.5764e-07	-1.72567	-0.810043
212043331	rs72941695	3.53046e-07	-1.72943	-1.59344e-10
212043369	rs62178183	1.35068e-07	-1.70991	-0.980343
212043371	rs75851588	1.34298e-07	-1.68241	-1.01355
212043448	rs78669958	1.31652e-07	-1.7309	-0.984966
212043578	rs7572040	1.32276e-07	-1.72657	-0.984565
212043676	rs7575042	1.33971e-07	-1.70617	-0.992236
212043724	rs7588890	1.71102e-07	-1.3724	-1.08137
212044494	rs4673591	2.91961e-07	-0.937411	-0.981994
212044526	rs4673592	2.89671e-07	-0.945285	-0.981994
212044542	rs72943404	3.77475e-07	-1.66252	-1.59344e-10
212044630	rs4673593	2.84608e-07	-0.960914	-0.983999
212044685	rs13015726	1.52699e-07	-1.72759	-0.839962
212044742	rs142785456	3.21927e-06	0.480885	-1.59344e-10
212044789	rs59871753	2.8348e-07	-0.960914	-0.98797
212045024	rs57962173	2.92528e-07	-0.929496	-0.98797
212045121	rs59202676	2.90222e-07	-0.937411	-0.98797
212045199	rs4356605	2.80784e-07	-0.960555	-0.997883
212045428	rs1344910	1.74029e-07	-1.35201	-1.0848
212045477	rs74965763	1.93639e-07	-1.33601	-0.994024
212045490	rs73075664	1.92533e-07	-1.34173	-0.994024
212045710	rs4673594	1.66863e-07	-1.45729	-1.02156
212045919	rs1866195	3.81055e-07	-0.642002	-1.01108
212045965	rs140190220	1.4863e-06	-0.291983	-1.59344e-10
212046514	rs58740402	2.00936e-07	-1.406	-0.887044
212046932	rs1866194	3.58075e-06	0.587302	-1.59344e-10
212046933	rs1866193	3.68414e-06	0.615768	-1.59344e-10
212047120	rs16845473	3.77475e-07	-1.66252	-1.59344e-10
212047246	rs4673595	1.19988e-07	-1.67724	-1.1314
212047394	rs72943410	1.22588e-06	-0.484614	-1.59344e-10
212047759	rs17799854	1.71477e-07	-1.38671	-1.06486
212048091	rs16845480	3.73275e-07	-1.67371	-1.59344e-10
212048230	rs16845481	3.73275e-07	-1.67371	-1.59344e-10
212048332	rs16845482	3.80199e-07	-1.65533	-1.59344e-10
212048407	rs16845485	5.30354e-07	-1.32248	-1.59344e-10
212048456	rs4673596	1.18127e-07	-1.69617	-1.1281
212048922	rs115765069	7.35304e-07	-0.995742	-1.59344e-10
212049003	rs10191856	1.73955e-07	-1.38184	-1.05539
212049388	rs13412251	1.7385e-07	-1.38671	-1.05112
212050340	rs78367421	2.85695e-06	0.361485	-1.59344e-10
212050976	rs1437928	1.20131e-07	-1.71431	-1.09313
212051089	rs147783428	3.90132e-07	-1.62954	-1.59344e-10
212051092	rs77824034	2.57263e-06	0.256658	-1.59344e-10
212051150	rs1437927	1.2019e-07	-1.71622	-1.09073
212051188	rs1437926	3.70757e-07	-1.68048	-1.59344e-10
212051480	rs56918176	1.87367e-07	-1.24927	-1.11368
212051799	rs73075667	2.71002e-06	0.308686	-1.59344e-10
212051840	rs73075670	2.89053e-06	0.373169	-1.59344e-10
212052018	rs73075672	3.22266e-06	0.481935	-1.59344e-10
212052444	rs35795112	1.47105e-07	-1.63832	-0.966562
212052804	rs12694226	1.20753e-07	-1.71403	-1.08824
212052937	rs7588980	3.92342e-06	0.678692	-1.59344e-10
212053035	rs62178186	1.16681e-07	-1.70546	-1.13113
212053162	rs7603131	4.04154e-06	0.708356	-1.59344e-10
212053326	rs13035922	1.47394e-07	-1.6349	-0.968017
212053484	rs149424878	7.04049e-07	-1.20665e-10	-1.03918
212053712	rs1437925	3.75543e-07	-1.66765	-1.59344e-10
212054328	rs6759447	3.73888e-07	-1.67207	-1.59344e-10
212054579	rs6744685	3.73888e-07	-1.67207	-1.59344e-10
212054647	rs16845514	1.24528e-07	-1.70237	-1.06913
212054811	rs1370606	1.3449e-07	-1.73091	-0.96363
212055337	rs56848867	3.03226e-06	0.421038	-1.59344e-10
212055916	rs10197627	3.77344e-07	-1.66287	-1.59344e-10
212055966	rs10197471	3.69856e-07	-1.68291	-1.59344e-10
212056503	rs1370604	1.34737e-07	-1.72863	-0.964076
212056808	rs11884117	3.71529e-07	-1.6784	-1.59344e-10
212058193	rs9917220	5.64743e-07	-0.20011	-1.05955
212058563	rs6732090	3.73888e-07	-1.67207	-1.59344e-10
212058621	rs4016603	1.37223e-07	-1.72551	-0.948909
212058630	rs62178187	3.59713e-07	-1.71072	-1.59344e-10
212059171	rs1595417	3.70039e-07	-1.68242	-1.59344e-10
212059837	rs10186998	3.72866e-07	-1.67481	-1.59344e-10
212059889	rs58743911	3.533e-06	0.573877	-1.59344e-10
212060318	rs12694227	1.3444e-07	-1.71012	-0.984786
212060343	rs77224808	1.26184e-07	-1.69237	-1.06592
212060915	rs62178189	1.88344e-07	-1.24439	-1.11337
212060932	rs113587048	3.12307e-06	0.450545	-1.59344e-10
212061368	rs71422732	1.49274e-07	-1.60594	-0.984308
212061486	rs1437922	3.68447e-07	-1.68673	-1.59344e-10
212061885	rs56291226	3.60187e-07	-1.7094	-1.59344e-10
212062303	rs1821870	3.70776e-07	-1.68043	-1.59344e-10
212062811	rs1583631	1.51348e-07	-1.49717	-1.07928
212062961	rs1583630	3.74468e-07	-1.67052	-1.59344e-10
212064287	rs146396923	3.61422e-07	-1.70598	-1.59344e-10
212064531	rs78144753	1.28935e-07	-1.62764	-1.10908
212064539	rs6734844	3.98517e-07	-1.60828	-1.59344e-10
212065103	rs73075688	3.66989e-06	0.611891	-1.59344e-10
212065255	rs16845538	3.74359e-07	-1.67081	-1.59344e-10
212065415	rs11888574	3.68447e-07	-1.68673	-1.59344e-10
212065620	rs59876684	3.70699e-06	0.621949	-1.59344e-10
212065767	rs1437914	1.48428e-07	-1.6275	-0.968424
212065771	rs6713493	1.18135e-07	-1.68738	-1.13681
212065960	rs73075695	3.74077e-06	0.631021	-1.59344e-10
212066117	rs4673598	1.19904e-07	-1.68738	-1.12195
212066129	rs10166030	1.28044e-07	-1.61559	-1.12806
212067327	rs17800431	1.2757e-07	-1.62974	-1.11762
212067549	rs62178190	1.61729e-07	-1.38274	-1.12737
212067654	rs17738493	5.76831e-07	-1.23848	-1.59344e-10
212067792	rs12466101	1.27308e-07	-1.62367	-1.12575
212068615	rs3910518	1.66271e-07	-1.35843	-1.12398
212068840	rs138553406	3.59136e-07	-1.71233	-1.59344e-10
212069094	rs12620896	1.26236e-07	-1.72957	-1.0283
212069185	rs10188775	1.93987e-07	-1.26868	-1.05956
212069645	rs72943455	3.66313e-07	-1.69254	-1.59344e-10
212069846	rs13398086	3.78481e-07	-1.65986	-1.59344e-10
212069927	rs4673601	1.33059e-07	-1.67751	-1.02772
212070199	rs13398354	2.19765e-07	-1.15712	-1.04635
212070296	rs11901007	3.84398e-07	-1.64435	-1.59344e-10
212070621	rs75644847	6.77442e-07	-1.20665e-10	-1.0777
212071406	rs58406453	3.0231e-06	0.418012	-1.59344e-10
212071527	rs2043790	1.44052e-07	-1.51912	-1.10674
212072114	rs73077605	3.28621e-06	0.501465	-1.59344e-10
212072323	rs10192226	1.46893e-07	-1.50659	-1.09973
212072464	rs57962753	1.16624e-07	-1.70293	-1.13414
212072920	rs114163373	4.59103e-07	-1.46675	-1.59344e-10
212073524	rs55723495	6.82111e-07	-1.07083	-1.59344e-10
212073719	rs115198190	5.0581e-06	0.93272	-1.59344e-10
212074580	rs73077609	4.16116e-06	0.737523	-1.59344e-10
212074873	rs150841435	3.94511e-07	-1.61838	-1.59344e-10
212074885	rs113136830	3.98593e-06	0.694501	-1.59344e-10
212075184	rs11900493	4.80208e-07	-1.42181	-1.59344e-10
212075489	rs73077621	3.40823e-06	0.537922	-1.59344e-10
212076352	rs7609319	3.54781e-07	-0.728139	-0.996386
212076394	rs7596986	1.23756e-07	-1.6409	-1.13682
212076891	rs78760630	1.34258e-07	-1.6593	-1.03696
212076907	rs10197491	4.72193e-07	-1.43864	-1.59344e-10
212077276	rs12478428	1.20192e-07	-1.67134	-1.1356
212077381	rs75512360	3.77392e-07	-1.66274	-1.59344e-10
212078239	rs7563692	3.91054e-07	-1.62718	-1.59344e-10
212078277	rs57345885	3.78795e-06	0.643555	-1.59344e-10
212078499	rs35329394	1.908e-07	-1.3247	-1.0201
212078686	rs57129948	1.8447e-07	-1.40352	-0.975015
212078938	rs4672608	5.47029e-07	-0.248313	-1.04321
212079438	rs35607445	4.40044e-07	-1.50915	-1.59344e-10
212079450	rs10497937	1.97592e-07	-1.30493	-1.0049
212080295	rs73077625	3.77181e-06	0.639286	-1.59344e-10
212080604	rs68008818	1.51304e-07	-1.44481	-1.13193
212080843	rs73077628	3.77181e-06	0.639286	-1.59344e-10
212081424	rs7608361	1.54137e-07	-1.43902	-1.11916
212081512	rs6435610	2.07628e-07	-1.16131	-1.09897
212081763	rs6706396	3.47872e-06	0.558395	-1.59344e-10
212081819	rs62178211	1.41311e-07	-1.61075	-1.03431
212081860	rs13416531	3.99389e-07	-1.60609	-1.59344e-10
212082747	rs117246783	6.41595e-07	-1.20665e-10	-1.13207
212083667	rs1370608	4.58287e-07	-0.41603	-1.0525
212083747	rs1370609	5.88024e-07	-0.131056	-1.0882
212084108	rs141229476	4.67049e-06	-1.20665e-10	0.852993
212084183	rs12992434	2.0351e-07	-1.20347	-1.07684
212090316	rs9288428	4.07109e-07	-1.58694	-1.59344e-10
212090820	rs1465827	1.99685e-07	-1.19644	-1.10285
212091451	rs72943481	4.05927e-07	-1.58985	-1.59344e-10
212091568	rs73077635	4.46796e-06	0.808661	-1.59344e-10
212092528	rs71422736	2.1665e-07	-1.11776	-1.09998
212092534	rs6755362	4.142e-06	0.732908	-1.59344e-10
212093797	rs73985182	2.56926e-06	0.255348	-1.59344e-10
212094092	rs75448257	1.51881e-07	-1.43948	-1.13345
212094151	rs6720902	1.15025e-07	-1.73012	-1.12075
212094360	rs72943483	4.80208e-07	-1.42181	-1.59344e-10
212094416	rs12611962	2.83021e-07	-0.827041	-1.12346
212097053	rs59807835	4.0095e-06	0.700396	-1.59344e-10
212097218	rs10200287	2.22054e-07	-1.07253	-1.12058
212097303	rs115857230	3.01017e-06	0.413727	-1.59344e-10
212097532	rs78820574	1.18819e-06	-1.20665e-10	-0.515842
212097537	rs115535803	3.61342e-07	-1.7062	-1.59344e-10
212097711	rs1465828	1.262e-07	-1.63659	-1.12157
212098912	rs150226096	6.42489e-07	-1.20665e-10	-1.13068
212099875	rs56898696	4.18393e-06	0.74298	-1.59344e-10
212100041	rs57023320	4.08618e-06	0.71934	-1.59344e-10
212100099	rs10497936	4.16001e-07	-0.503183	-1.06215
212100206	rs183637301	9.14675e-07	-1.20665e-10	-0.777458
212100299	rs12479008	1.21462e-07	-1.66127	-1.13516
212101436	rs9808372	2.37971e-07	-0.993784	-1.13009
212101698	rs4673602	1.1592e-07	-1.71835	-1.12478
212101746	rs11888310	4.03071e-07	-1.59691	-1.59344e-10
212101893	rs182864151	6.72389e-07	-1.20665e-10	-1.08519
212102278	rs12620783	2.32403e-07	-1.08056	-1.06699
212102610	rs6732540	2.44901e-07	-0.97427	-1.1209
212104814	rs16845672	1.1986e-07	-1.67745	-1.13224
212104829	rs16845674	1.19552e-07	-1.6796	-1.13267
212104947	rs72943499	1.14491e-07	-1.72833	-1.1272
212104948	rs72943501	1.14491e-07	-1.72833	-1.1272
212105386	rs2371172	1.14887e-07	-1.73089	-1.12119
212105442	rs112399173	3.53878e-07	-1.72707	-1.59344e-10
212105696	rs35375830	1.23796e-07	-1.64543	-1.13196
212105754	rs62178222	6.7368e-07	-1.08327	-1.59344e-10
212105905	rs35085360	4.46165e-07	-0.411802	-1.08353
212106926	rs750576	1.14327e-07	-1.72248	-1.13448
212107400	rs2014634	4.29324e-07	-0.454059	-1.07976
212107637	rs4123215	4.06067e-07	-1.58951	-1.59344e-10
212107882	rs11897492	3.93062e-07	-1.62206	-1.59344e-10
212109834	rs62178223	7.04523e-07	-1.03851	-1.59344e-10
212110840	rs1437919	2.98243e-07	-0.813788	-1.08433
212111259	rs1437918	4.10244e-07	-1.57927	-1.59344e-10
212111807	rs13385318	4.20519e-07	-1.55454	-1.59344e-10
212112022	rs12612185	4.61161e-07	-0.429675	-1.0326
212112490	rs1437917	2.7424e-07	-0.861495	-1.12053
212113283	rs16845716	4.54367e-07	-0.466748	-1.01037
212113385	rs6740042	4.11334e-07	-1.57662	-1.59344e-10
212113636	rs188363168	4.22164e-06	0.751953	-1.59344e-10
212113939	rs115778887	1.50256e-07	-1.45768	-1.126
212115646	rs75194277	4.55062e-06	0.826994	-1.59344e-10
212115901	rs74903535	1.42698e-07	-1.52407	-1.11122
212115918	rs13413197	1.37031e-07	-1.72192	-0.953899
212116099	rs1437916	2.38775e-07	-1.33494	-0.785564
212116165	rs62178224	4.09237e-07	-1.58173	-1.59344e-10
212116834	rs114495094	3.69597e-06	0.618972	-1.59344e-10
212116835	rs60176062	3.67619e-07	-1.68898	-1.59344e-10
212116987	rs13428730	1.29329e-07	-1.60257	-1.13109
212117257	rs138881466	3.72706e-07	-1.67524	-1.59344e-10
212118781	rs71422737	2.18817e-07	-1.42638	-0.781404
212119962	rs149060582	5.01629e-07	-1.37817	-1.59344e-10
212120046	rs201348354	6.43714e-07	-1.20665e-10	-1.12877
212120962	rs141425981	3.53525e-07	-1.72807	-1.59344e-10
212122005	rs117014431	1.01306e-06	-1.20665e-10	-0.675292
212122065	rs80064721	8.31547e-07	-1.20665e-10	-0.872738
212122077	rs13402333	3.57377e-07	-1.71724	-1.59344e-10
212122081	rs13025739	2.13225e-07	-1.43875	-0.794928
212122128	rs17742513	1.26166e-07	-1.62393	-1.1345
212122188	rs17742537	3.76857e-07	-1.66416	-1.59344e-10
212122230	rs10497935	4.12488e-07	-1.57382	-1.59344e-10
212123225	rs115125175	4.48837e-07	-1.48937	-1.59344e-10
212124308	rs12990542	2.17256e-07	-1.42638	-0.788567
212124486	rs189496383	3.86717e-07	-1.63833	-1.59344e-10
212124559	rs12991439	2.10471e-07	-1.42289	-0.823782
212125090	rs1898565	1.97956e-07	-1.48032	-0.827665
212126069	rs16845743	2.29316e-07	-1.44453	-0.716391
212126424	rs55943938	1.26735e-07	-1.72951	-1.02441
212126816	rs114854860	5.09819e-07	-1.36197	-1.59344e-10
212126925	rs13420410	1.2806e-07	-1.61167	-1.13186
212127484	rs145648194	1.27493e-06	-0.445382	-1.59344e-10
212127550	rs114719433	3.45635e-06	0.551943	-1.59344e-10
212127791	rs62178231	3.64482e-07	-1.69755	-1.59344e-10
212127957	rs190406634	3.57888e-07	-1.71581	-1.59344e-10
212127978	rs111715418	4.99724e-07	-1.38197	-1.59344e-10
212128036	rs62178251	4.93526e-07	-1.39445	-1.59344e-10
212128316	rs75166490	3.53047e-07	-1.72942	-1.59344e-10
212128787	rs28875800	2.03126e-07	-1.54581	-0.736394
212128884	rs143161969	6.66187e-07	-1.09446	-1.59344e-10
212129176	rs4673604	1.23419e-07	-1.73031	-1.05013
212129606	rs12623753	1.23138e-07	-1.65457	-1.12815
212130016	rs12623814	1.21205e-07	-1.66392	-1.13463
212130224	rs113282992	3.6476e-07	-1.69679	-1.59344e-10
212130225	rs62178252	1.14101e-07	-1.73048	-1.12846
212130425	rs138501564	3.59296e-07	-1.71188	-1.59344e-10
212130622	rs73079632	4.61968e-07	-1.46053	-1.59344e-10
212130692	rs75630000	4.01693e-07	-1.60034	-1.59344e-10
212131053	rs35840909	1.29484e-07	-1.73038	-1.00209
212131167	rs59557467	1.15506e-07	-1.72176	-1.12494
212131554	rs187541151	6.9558e-07	-1.20665e-10	-1.05128
212131586	rs145994431	6.54078e-07	-1.20665e-10	-1.1128
212131729	rs116984471	6.62164e-07	-1.20665e-10	-1.10051
212132012	rs13035575	1.13869e-07	-1.73092	-1.13006
212132608	rs190022424	1.15431e-06	-1.20665e-10	-0.544765
212132713	rs62178254	1.21697e-07	-1.66135	-1.13314
212132737	rs112042208	3.79067e-07	-1.65831	-1.59344e-10
212132803	rs75339535	1.23595e-07	-1.65369	-1.12532
212133558	rs10179061	3.52552e-07	-1.73083	-1.59344e-10
212133729	rs62178255	1.21373e-07	-1.66651	-1.13065
212134159	rs13401021	3.52522e-07	-1.73091	-1.59344e-10
212134282	rs72945537	1.2973e-07	-1.72421	-1.00636
212134671	rs57579472	1.29602e-07	-1.72796	-1.0036
212135203	rs117191514	6.49865e-07	-1.20665e-10	-1.11926
212135431	rs10460327	1.25099e-07	-1.72994	-1.03698
212135435	rs10460328	1.25117e-07	-1.72945	-1.03733
212136037	rs139989436	3.5572e-07	-1.72188	-1.59344e-10
212136349	rs7596672	1.1345e-07	-1.72806	-1.13661
212136732	rs151329555	8.77851e-07	-0.818549	-1.59344e-10
212137385	rs187205690	7.07099e-07	-1.20665e-10	-1.03486
212137594	rs10497934	4.50165e-07	-1.48641	-1.59344e-10
212137611	rs10171472	1.3008e-07	-1.60626	-1.12162
212137665	rs17691926	1.26186e-07	-1.62474	-1.13354
212137673	rs10183762	1.31474e-07	-1.59661	-1.1206
212137713	rs143589466	7.70611e-07	-0.948842	-1.59344e-10
212137884	rs10171524	1.28526e-07	-1.61738	-1.12251
212137917	rs10171596	1.30714e-07	-1.6005	-1.12251
212138104	rs4619539	1.28493e-07	-1.61677	-1.12338
212138491	rs73079638	4.08744e-07	-1.58294	-1.59344e-10
212138501	rs114095619	1.97052e-06	-0.009973	-1.59344e-10
212138662	rs9636331	1.31894e-07	-1.59953	-1.1145
212138918	rs4581837	1.13213e-07	-1.72992	-1.13683
212138986	rs4441402	1.27001e-07	-1.62006	-1.13178
212139101	rs77710538	1.49071e-07	-1.65745	-0.934149
212139537	rs4442936	1.6146e-07	-1.58209	-0.929676
212139644	rs4611590	1.35045e-07	-1.55907	-1.13134
212140298	rs4566308	1.63013e-07	-1.55915	-0.94304
212140947	rs13432477	3.52645e-07	-1.73056	-1.59344e-10
212141224	rs150299670	3.78307e-07	-1.66032	-1.59344e-10
212141680	rs10497933	1.2758e-07	-1.73077	-1.01651
212142132	rs13385562	2.35415e-07	-1.5059	-0.628775
212142133	rs13385372	2.35794e-07	-1.5059	-0.627169
212142448	rs114523937	1.42943e-06	-0.330993	-1.59344e-10
212143148	rs72945560	1.38854e-07	-1.73029	-0.932314
212143232	rs73079644	4.74056e-07	-1.4347	-1.59344e-10
212143480	rs73079646	4.7008e-07	-1.44312	-1.59344e-10
212143509	rs35021689	1.29598e-07	-1.72611	-1.00548
212143528	rs6720402	1.9378e-07	-1.48967	-0.83963
212143823	rs10174026	1.32304e-07	-1.5751	-1.13582
212143831	rs6723532	1.32747e-07	-1.57153	-1.13605
212143900	rs10186496	2.07247e-07	-1.56279	-0.699331
212143961	rs73079648	4.85659e-07	-1.41052	-1.59344e-10
212144393	rs13393076	1.40709e-07	-1.51263	-1.1367
212144650	rs6752795	1.38958e-07	-1.72206	-0.939796
212145065	rs150351617	1.51171e-06	-0.275032	-1.59344e-10
212145608	rs4597455	1.13641e-07	-1.72737	-1.13562
212145719	rs4471829	1.48183e-07	-1.47185	-1.12573
212145768	rs4380169	1.46261e-07	-1.48199	-1.12864
212145769	rs4287713	1.4439e-07	-1.4936	-1.12991
212145829	rs146139097	3.71965e-07	-1.67723	-1.59344e-10
212146485	rs4449072	1.19673e-07	-1.67513	-1.13614
212146487	rs4449073	1.30007e-07	-1.59412	-1.13431
212146978	rs4608461	1.20428e-07	-1.6687	-1.13628
212147153	rs7599399	1.42288e-07	-1.5051	-1.13307
212147857	rs73079649	5.81569e-07	-1.2303	-1.59344e-10
212148271	rs6435616	1.38045e-07	-1.53538	-1.13307
212148437	rs4233982	1.13321e-07	-1.72952	-1.13628
212149017	rs76174076	6.41804e-07	-1.20665e-10	-1.13174
212149264	rs12992133	1.2777e-07	-1.72984	-1.01595
212150516	rs62178259	1.36778e-07	-1.55345	-1.12422
212150532	rs4270293	1.13972e-07	-1.72673	-1.13335
212150662	rs4571003	2.16509e-07	-1.48297	-0.735422
212150959	rs12472803	3.57528e-07	-1.71681	-1.59344e-10
212151198	rs12615606	1.30693e-07	-1.59461	-1.12856
212151252	rs12618997	2.10208e-07	-1.52629	-0.721639
212151438	rs34719525	1.25686e-07	-1.73081	-1.03143
212151753	rs13402076	1.28989e-07	-1.60472	-1.13158
212152039	rs6435617	4.29496e-07	-1.53341	-1.59344e-10
212152513	rs10183528	3.5252e-07	-1.73092	-1.59344e-10
212152640	rs13031691	1.26978e-07	-1.73091	-1.0211
212152794	rs7560981	1.30819e-07	-1.5886	-1.13361
212152801	rs7601600	1.13184e-07	-1.73087	-1.13614
212153230	rs35890165	1.29106e-07	-1.70939	-1.026
212153289	rs144505612	6.42317e-07	-1.20665e-10	-1.13094
212153925	rs148395822	5.12247e-07	-1.35722	-1.59344e-10
212154028	rs78332378	3.73229e-07	-1.67383	-1.59344e-10
212154333	rs74430433	4.72389e-07	-1.43822	-1.59344e-10
212154421	rs13409898	3.65475e-07	-1.69483	-1.59344e-10
212154688	rs58080990	4.62381e-07	-1.45964	-1.59344e-10
212155101	rs16845824	1.25486e-07	-1.73008	-1.03375
212155180	rs78617819	3.78404e-07	-1.66006	-1.59344e-10
212155252	rs6435618	1.13394e-07	-1.72976	-1.1354
212155334	rs7595864	1.31254e-07	-1.59518	-1.12371
212155364	rs10169723	2.37966e-07	-1.37952	-0.744377
212155538	rs4591290	2.12664e-07	-1.46271	-0.773602
212155861	rs10196458	1.13307e-07	-1.73031	-1.13561
212155995	rs73079657	4.75587e-07	-1.43148	-1.59344e-10
212156261	rs17692499	4.25433e-06	0.759666	-1.59344e-10
212156685	rs143907457	4.88336e-07	-1.40502	-1.59344e-10
212157104	rs4632271	1.13485e-07	-1.72896	-1.1354
212157200	rs4462737	1.80025e-07	-1.51049	-0.892443
212157332	rs12475525	6.40871e-07	-1.20665e-10	-1.1332
212157584	rs74611387	3.56902e-07	-1.71857	-1.59344e-10
212157842	rs6758595	1.35649e-07	-1.55724	-1.12872
212158041	rs35413623	1.8051e-07	-1.54499	-0.855248
212158045	rs6758830	1.1348e-07	-1.72971	-1.1347
212158181	rs73079661	4.89127e-07	-1.4034	-1.59344e-10
212158670	rs7557116	1.13496e-07	-1.73071	-1.13355
212158902	rs17692625	1.44447e-07	-1.5205	-1.10261
212159106	rs4673607	1.13382e-07	-1.73083	-1.13443
212159787	rs10209471	1.59265e-07	-1.5322	-0.993256
212160157	rs62180060	3.71477e-07	-1.67854	-1.59344e-10
212160259	rs12694229	1.14324e-07	-1.72411	-1.13288
212160355	rs12694230	1.82248e-07	-1.55298	-0.837678
212160605	rs13389611	1.828e-07	-1.55298	-0.834655
212161004	rs4076828	1.61695e-07	-1.5512	-0.959116
212161055	rs78360353	1.28333e-06	-1.20665e-10	-0.438814
212161262	rs4387721	1.14327e-07	-1.72519	-1.13177
212161732	rs13419011	2.86968e-07	-1.21962	-0.717041
212162020	rs13432611	2.53305e-07	-1.35126	-0.710174
212162051	rs13432618	2.55494e-07	-1.33579	-0.717041
212162209	rs138590056	5.73774e-07	-1.24379	-1.59344e-10
212162567	rs10199316	1.1476e-07	-1.72066	-1.13253
212162678	rs7605116	1.61346e-07	-1.5778	-0.934677
212162925	rs79633228	3.7516e-07	-1.66867	-1.59344e-10
212163141	rs4550605	1.75173e-07	-1.50178	-0.928474
212163426	rs7606138	1.62354e-07	-1.58126	-0.924984
212163453	rs10497932	1.25535e-07	-1.72934	-1.0341
212163599	rs138123788	3.59839e-07	-1.71037	-1.59344e-10
212163763	rs17692845	1.36286e-07	-1.54467	-1.1366
212163914	rs12694231	1.50491e-07	-1.45646	-1.12566
212164265	rs75319436	4.4783e-07	-1.49161	-1.59344e-10
212164362	rs35085371	1.25538e-07	-1.72931	-1.0341
212165522	rs13007747	1.42525e-07	-1.51152	-1.12499
212165670	rs10164427	3.65494e-07	-1.69478	-1.59344e-10
212166000	rs74391031	3.67317e-07	-1.6898	-1.59344e-10
212166136	rs62180061	7.39198e-07	-0.99046	-1.59344e-10
212166379	rs1836732	2.02821e-07	-1.49578	-0.787922
212166502	rs117277674	7.18936e-07	-1.20665e-10	-1.01825
212167092	rs4330051	2.40704e-07	-1.34608	-0.766374
212167904	rs1595063	1.16837e-07	-1.72008	-1.11517
212168103	rs10195210	2.09535e-07	-1.55298	-0.698155
212168190	rs12619699	2.65243e-07	-1.33833	-0.677046
212168303	rs1821657	1.16116e-07	-1.72217	-1.11927
212168433	rs16845860	5.52904e-07	-1.28084	-1.59344e-10
212168939	rs77465035	3.53151e-07	-1.72913	-1.59344e-10
212169547	rs10175682	2.09931e-07	-1.58384	-0.66541
212169596	rs10177915	3.80447e-07	-1.65468	-1.59344e-10
212169755	rs6435619	1.64701e-07	-1.50836	-0.983534
212169952	rs6728697	1.17929e-07	-1.71586	-1.11008
212170289	rs4672609	1.65908e-07	-1.50106	-0.983534
212170384	rs13016173	1.99183e-07	-1.61436	-0.687448
212170767	rs73079673	5.2949e-07	-1.32411	-1.59344e-10
212171106	rs1836731	1.36371e-07	-1.54406	-1.13659
212172073	rs116046373	8.77871e-06	1.48406	-1.59344e-10
212172094	rs10190934	2.37288e-07	-1.36925	-0.757504
212172811	rs75264162	3.7106e-07	-1.67966	-1.59344e-10
212173293	rs79045601	7.71266e-07	-1.20665e-10	-0.947993
212173367	rs11682624	2.37057e-07	-1.47257	-0.655158
212173550	rs769314	2.17456e-07	-1.52658	-0.687448
212174104	rs10174227	2.26201e-07	-1.48715	-0.687448
212175104	rs6727723	2.75173e-07	-1.33847	-0.640154
212175149	rs1836729	1.3056e-07	-1.58803	-1.13617
212175205	rs6742814	1.27656e-07	-1.61551	-1.13118
212175952	rs116468949	3.77298e-07	-1.66299	-1.59344e-10
212176287	rs1836728	2.13098e-07	-1.56707	-0.667207
212176499	rs1836727	2.12387e-07	-1.60858	-0.62903
212176829	rs13026752	2.59799e-07	-1.41871	-0.617405
212176967	rs7585359	1.26187e-07	-1.62488	-1.13338
212177078	rs141976840	1.05881e-06	-1.20665e-10	-0.631124
212178062	rs9288429	2.38571e-07	-1.52025	-0.60111
212178244	rs112386482	5.85638e-07	-1.22332	-1.59344e-10
212178821	rs12053342	9.35507e-07	-1.20665e-10	-0.754937
212179051	rs71422738	1.95409e-07	-1.67764	-0.643293
212179542	rs13019173	1.94705e-07	-1.67764	-0.6469
212179718	rs7569417	2.35498e-07	-1.53321	-0.60111
212180113	rs62180092	1.2886e-07	-1.60395	-1.13335
212180538	rs6706051	2.39642e-07	-1.52681	-0.590066
212180668	rs60791964	4.44173e-07	-1.49981	-1.59344e-10
212181277	rs7607022	6.43425e-07	-1.12922	-1.59344e-10
212181355	rs1992027	1.95172e-07	-1.70922	-0.612924
212182057	rs7598021	2.23345e-07	-1.58188	-0.605432
212182585	rs184752810	4.70296e-07	-1.44266	-1.59344e-10
212182732	rs140594063	8.51594e-07	-0.848916	-1.59344e-10
212182756	rs34719932	5.37345e-07	-1.30938	-1.59344e-10
212183801	rs116881697	8.89189e-07	-1.20665e-10	-0.805716
212184018	rs1836726	1.44699e-07	-1.72933	-0.892039
212184097	rs11685580	1.84744e-07	-1.65272	-0.724332
212184108	rs72945591	1.36213e-07	-1.58516	-1.09664
212184148	rs1836725	1.46354e-07	-1.72535	-0.88465
212184700	rs7608946	1.78335e-07	-1.67101	-0.741354
212184834	rs12622547	1.34575e-07	-1.59145	-1.10245
212185160	rs73081744	6.46022e-07	-1.12519	-1.59344e-10
212186227	rs1865683	1.90267e-07	-1.61838	-0.729217
212186600	rs1865682	1.32484e-07	-1.57438	-1.13519
212187644	rs1579598	1.72117e-07	-1.66167	-0.786185
212187886	rs1579597	2.46203e-07	-1.44167	-0.648199
212188738	rs73081747	5.65493e-07	-1.25833	-1.59344e-10
212188908	rs76456079	3.56902e-07	-1.71857	-1.59344e-10
212188980	rs73081749	7.42544e-07	-0.985944	-1.59344e-10
212189648	rs35668563	1.4521e-07	-1.71904	-0.898797
212189677	rs35634324	1.4521e-07	-1.71904	-0.898797
212189779	rs35421831	1.4274e-07	-1.72599	-0.909011
212189840	rs1836723	1.67668e-07	-1.6071	-0.866942
212189946	rs10209497	1.9759e-07	-1.42617	-0.883662
212190161	rs146578263	6.57128e-07	-1.20665e-10	-1.10815
212190339	rs1836722	1.44817e-07	-1.72267	-0.897888
212190574	rs61028848	1.478e-07	-1.70959	-0.890574
212190951	rs76945143	6.01903e-07	-1.19593	-1.59344e-10
212190961	rs34289887	1.45499e-07	-1.7175	-0.898359
212190965	rs12621724	1.67761e-07	-1.60471	-0.868781
212190978	rs34535045	1.43384e-07	-1.7175	-0.912999
212191113	rs6707202	1.47154e-07	-1.54478	-1.05977
212191157	rs12621778	1.85771e-07	-1.48835	-0.883158
212191331	rs73081754	5.41802e-07	-1.30113	-1.59344e-10
212191937	rs79659352	8.45477e-07	-1.20665e-10	-0.856125
212192832	rs4511663	1.4376e-07	-1.51451	-1.11338
212193442	rs13430690	1.24607e-07	-1.69177	-1.07909
212193989	rs191733059	7.62995e-07	-0.958775	-1.59344e-10
212194049	rs78126988	7.74652e-07	-0.943612	-1.59344e-10
212194222	rs12694232	1.29336e-07	-1.68271	-1.0509
212194346	rs78950197	3.95663e-07	-1.61546	-1.59344e-10
212194771	rs76915118	3.52642e-07	-1.73057	-1.59344e-10
212194775	rs36080736	1.50933e-07	-1.57599	-1.0032
212194881	rs116349694	4.05741e-07	-1.59031	-1.59344e-10
212195105	rs139994203	4.2135e-07	-1.55256	-1.59344e-10
212195182	rs4673608	4.31929e-06	1.91062	-1.1358
212195610	rs11694182	7.74494e-05	4.79752	-1.13617
212195726	rs139228572	7.19824e-07	-1.20665e-10	-1.01702
212195834	rs7563593	3.57842e-06	1.64691	-1.06026
212195836	rs7563594	4.58602e-06	1.88463	-1.04988
212196085	rs182386756	3.56954e-07	-1.71842	-1.59344e-10
212196284	rs10804193	4.31994e-07	-0.617538	-0.910077
212196304	rs1836733	3.55784e-06	1.67857	-1.09768
212196908	rs12614288	1.55709e-07	-1.53254	-1.0155
212197700	rs13015581	2.87476e-07	-0.966991	-0.967894
212197720	rs11884737	7.11134e-07	-0.0445433	-0.984622
212198526	rs62180093	1.41121e-07	-1.68574	-0.960669
212198542	rs62180094	1.3777e-07	-1.67811	-0.992329
212198629	rs112064196	1.50192e-06	-0.281524	-1.59344e-10
212198905	rs77717565	6.67293e-07	-1.20665e-10	-1.0928
212198935	rs1821662	0.000143888	5.3991	-1.11834
212199158	rs10932371	1.08611e-06	0.449514	-1.05518
212199324	rs12469357	1.41234e-06	-0.343023	-1.59344e-10
212199636	rs10804194	0.000152429	5.34801	-1.00958
212199994	rs1595068	0.000178408	5.61164	-1.11583
212200623	rs114625638	5.75043e-07	-1.24158	-1.59344e-10
212200688	rs76746540	8.44008e-07	-0.857864	-1.59344e-10
212200881	rs7562566	5.04013e-06	2.05141	-1.12225
212200898	rs7562574	3.48173e-06	1.66892	-1.10966
212201066	rs71350745	3.47925e-07	-0.880278	-0.863762
212201170	rs115855004	8.63153e-07	-0.835434	-1.59344e-10
212202405	rs62180095	3.62658e-07	-1.70256	-1.59344e-10
212202443	rs113208064	2.18237e-06	0.0921402	-1.59344e-10
212202480	rs10210752	6.41918e-06	2.28731	-1.11629
212202491	rs7566827	9.74757e-07	0.378818	-1.09266
212202664	rs113471824	2.14855e-06	0.0765221	-1.59344e-10
212202727	rs11900018	1.03052e-05	2.75974	-1.11536
212202775	rs11900094	4.89925e-06	2.01397	-1.11316
212203087	rs55687168	0.000191926	5.57393	-1.00509
212203146	rs16845916	0.000191381	5.57393	-1.00794
212203208	rs16845918	7.20745e-07	-1.01574	-1.59344e-10
212203600	rs16845921	1.55747e-07	-1.53455	-1.01325
212203820	rs76879028	2.11403e-06	0.0603234	-1.59344e-10
212204370	rs79473729	2.11419e-06	0.0604013	-1.59344e-10
212205292	rs7578085	1.07544e-05	2.75561	-1.06856
212205493	rs7592118	2.47597e-06	1.12646	-0.908103
212205896	rs1836748	3.42977e-07	-0.746492	-1.01187
212206069	rs1836747	4.21301e-06	1.63739	-0.887479
212207028	rs4672610	2.6689e-06	1.10542	-0.812024
212207242	rs113497803	9.07688e-06	1.51746	-1.59344e-10
212207337	rs4672611	3.40988e-07	-0.864106	-0.900074
212207405	rs13385902	1.35143e-07	-1.66026	-1.02943
212207580	rs61031475	1.67393e-07	-1.46683	-1.00886
212208463	rs7603166	0.000258994	5.99329	-1.12476
212208713	rs76017766	7.24675e-07	-1.20665e-10	-1.0103
212208854	rs8179762	3.37203e-07	-0.860484	-0.914856
212209269	rs1579600	0.000293833	6.12085	-1.12611
212209381	rs13007126	8.58757e-07	0.0644536	-0.904994
212209579	rs78813060	4.99456e-07	-1.38251	-1.59344e-10
212209961	rs78253693	6.49986e-07	-1.20665e-10	-1.11907
212210170	rs6747894	2.11442e-06	1.10796	-1.04745
212212021	rs76703781	6.92279e-07	-1.20665e-10	-1.05604
212212418	rs4673609	0.000265368	6.02327	-1.13042
212212744	rs1836745	1.17079e-06	0.32991	-0.860502
212213129	rs7601731	7.11572e-07	-1.02855	-1.59344e-10
212213204	rs76595551	6.99403e-07	-1.0458	-1.59344e-10
212213310	rs74738757	6.02701e-07	-1.1946	-1.59344e-10
212213408	rs6738982	6.97856e-05	4.68333	-1.12618
212214613	rs116675889	3.53194e-07	-1.72901	-1.59344e-10
212214642	rs1836744	2.62156e-06	1.35072	-1.07522
212214783	rs72947621	1.17693e-05	2.83588	-1.05865
212214877	rs116046635	5.27239e-07	-1.32837	-1.59344e-10
212215405	rs1836743	1.57888e-06	0.846074	-1.07763
212215815	rs13018246	7.11951e-07	-0.123009	-0.905008
212215944	rs12468497	6.86259e-05	4.6741	-1.1337
212216178	rs7599288	2.61521e-06	1.35529	-1.08222
212216310	rs113605578	5.38994e-07	-1.30632	-1.59344e-10
212216420	rs150975450	6.45692e-07	-1.1257	-1.59344e-10
212216854	rs150416243	4.11466e-07	-1.5763	-1.59344e-10
212216931	rs1836742	2.88844e-06	1.42885	-1.0564
212217075	rs78208734	2.0474e-07	-1.52415	-0.750136
212217128	rs1836741	3.13603e-06	1.50992	-1.05523
212217156	rs145026063	7.01141e-07	-1.20665e-10	-1.04332
212217667	rs1836739	7.22684e-07	-1.20665e-10	-1.01305
212217857	rs10932372	7.44572e-07	-0.0799925	-0.903224
212217869	rs6435621	7.3789e-07	-0.992232	-1.59344e-10
212218469	rs10210294	5.89429e-07	-1.21687	-1.59344e-10
212220319	rs79073562	7.88736e-07	-0.925594	-1.59344e-10
212220327	rs17744573	4.02585e-07	-1.59812	-1.59344e-10
212220597	rs62180104	0.00012902	5.28811	-1.11642
212221462	rs1821661	2.29129e-07	-1.22743	-0.934314
212221824	rs1595067	0.000135849	5.19559	-0.972322
212221868	rs2033644	7.15578e-07	-0.26316	-0.759774
212221870	rs2033643	7.27692e-07	-0.268803	-0.737345
212221931	rs16845944	1.99432e-07	-1.3013	-0.999257
212222358	rs1836737	0.00019506	5.69847	-1.11344
212224174	rs139218028	3.86443e-07	-1.63904	-1.59344e-10
212224472	rs114032581	5.61196e-07	-1.26595	-1.59344e-10
212224474	rs80344950	3.91886e-07	-0.515489	-1.10957
212224689	rs1583483	2.34657e-06	0.844868	-0.680184
212224699	rs7559343	0.000969279	7.31168	-1.1234
212225453	rs12472934	0.000258757	5.97611	-1.10849
212225520	rs11901831	3.10034e-07	-0.887263	-0.972082
212225745	rs6727172	1.32277e-06	0.592924	-1.00147
212225763	rs80097694	5.41297e-07	-1.30206	-1.59344e-10
212226064	rs144119416	7.64675e-07	-1.20665e-10	-0.956575
212226102	rs56172792	1.72177e-07	-1.48028	-0.967223
212226177	rs6712652	0.000143682	5.39488	-1.11555
212227157	rs58735954	1.79277e-07	-1.37297	-1.03412
212227362	rs115053792	3.74056e-07	-1.67162	-1.59344e-10
212227447	rs11888548	2.13159e-07	-1.27344	-0.960548
212227957	rs7571041	1.5286e-07	-1.54159	-1.02491
212228096	rs7571245	4.93091e-06	1.85116	-0.94391
212228115	rs12992745	1.13295e-06	0.24296	-0.806403
212228209	rs2371261	2.45262e-06	1.129	-0.920118
212228257	rs112331273	7.7126e-05	4.78585	-1.12868
212228438	rs10427172	2.65485e-07	-0.972567	-1.0419
212229201	rs73083810	2.05944e-07	-1.27446	-0.993961
212229396	rs60254210	1.66098e-07	-1.45172	-1.03173
212230359	rs60598560	0.000175794	5.45271	-0.971665
212230558	rs72947639	1.39414e-07	-1.58035	-1.07823
212230560	rs72947641	1.28739e-07	-1.65792	-1.08032
212230621	rs73083812	1.95054e-07	-1.24243	-1.08032
212230868	rs66471203	6.76411e-07	-1.20665e-10	-1.07922
212231024	rs4673610	3.16674e-06	0.9644	-0.499967
212231344	rs146010465	3.96071e-07	-1.61443	-1.59344e-10
212231779	rs60650708	0.000290138	6.07437	-1.09229
212232053	rs66600814	2.45778e-07	-1.04908	-1.04251
212232909	rs67103742	6.77842e-07	-1.20665e-10	-1.07711
212233853	rs2033648	1.96513e-05	2.9542	-0.664326
212235017	rs2371262	0.00252496	8.2806	-1.13489
212235061	rs146037748	3.84807e-07	-1.64328	-1.59344e-10
212236088	rs2371263	0.000608953	6.81406	-1.09059
212236141	rs1579599	0.000523536	6.65817	-1.08583
212236240	rs77593502	5.00673e-07	-1.38007	-1.59344e-10
212236888	rs12992319	5.781e-07	-0.431418	-0.80486
212237340	rs12992904	6.75556e-06	1.72812	-0.506025
212237443	rs73083833	7.2738e-07	-1.20665e-10	-1.00658
212237705	rs62180134	0.000248597	5.83642	-1.00886
212237767	rs13025037	6.64483e-06	1.70041	-0.494842
212237829	rs62180135	0.000257373	5.87659	-1.01434
212237834	rs80227708	1.53693e-06	-1.20665e-10	-0.258485
212238366	rs1971803	0.000424759	6.48001	-1.11676
212238541	rs1971802	0.000236776	5.82093	-1.04208
212238592	rs59224996	7.17591e-07	-1.20665e-10	-1.02013
212238982	rs1821659	6.49689e-07	-0.524049	-0.595482
212239070	rs1821658	6.48421e-07	-0.574414	-0.547071
212239075	rs1836735	0.000164187	5.46983	-1.05709
212239076	rs1836734	0.000164187	5.46983	-1.05709
212239435	rs2887992	9.85328e-05	4.97356	-1.07144
212239935	rs34588906	6.69577e-07	-1.20665e-10	-1.08938
212240337	rs1971801	0.000303733	6.11776	-1.08988
212240940	rs74352699	7.20797e-07	-1.20665e-10	-1.01567
212241725	rs1595066	0.000336636	6.22062	-1.08989
212242192	rs11895168	4.36423e-05	3.35534	-0.267586
212242434	rs7565960	4.34481e-07	-1.00234	-0.519531
212242521	rs151291658	6.39935e-07	-1.20665e-10	-1.13466
212242641	rs1595065	2.50247e-05	2.97072	-0.439127
212242745	rs1595064	0.00239836	8.22981	-1.13554
212243011	rs16845990	0.00229052	8.18302	-1.13476
212243422	rs1972820	4.9849e-05	3.66457	-0.443838
212243703	rs13003941	3.10086e-07	-1.39967	-0.45951
212244033	rs72947669	6.604e-07	-1.20665e-10	-1.10318
212244403	rs10932374	0.00154713	7.77397	-1.11808
212244520	rs17744862	4.66109e-07	-1.45161	-1.59344e-10
212244657	rs12467225	0.000157217	5.46916	-1.09981
212244666	rs115993927	3.68643e-07	-1.6862	-1.59344e-10
212244718	rs12471583	0.000248217	5.91157	-1.08553
212244952	rs1836724	2.61753e-05	2.98162	-0.405071
212245284	rs12475523	2.35081e-05	2.86793	-0.398851
212245489	rs4672612	2.93621e-05	3.14548	-0.454049
212246253	rs75424581	6.51305e-07	-1.20665e-10	-1.11705
212247834	rs3748960	1.51533e-07	-1.60827	-0.966952
212249702	rs75565990	3.5405e-07	-1.72659	-1.59344e-10
212249706	rs3791682	0.000366837	6.32177	-1.10513
212249836	rs10048757	2.6829e-05	3.08612	-0.484906
212250184	rs113588189	6.53654e-07	-1.11345	-1.59344e-10
212250195	rs16846013	0.000151465	5.40181	-1.06973
212250625	rs1816533	2.0615e-05	2.79989	-0.462145
212251070	rs1595062	7.59775e-06	1.86715	-0.527569
212251864	rs3748962	3.30354e-07	-1.16666	-0.629199
212252167	rs62180137	4.77859e-07	-1.42671	-1.59344e-10
212252194	rs1836721	7.83003e-07	-0.93289	-1.59344e-10
212252809	rs934607	9.96295e-06	2.23747	-0.626866
212252810	rs74488776	3.56212e-07	-1.7205	-1.59344e-10
212252955	rs934606	3.3649e-07	-1.08558	-0.691881
212253506	rs28515959	3.53581e-07	-1.72791	-1.59344e-10
212254003	rs113110221	3.95168e-07	-1.61671	-1.59344e-10
212254011	rs112835934	3.89863e-07	-1.63023	-1.59344e-10
212254247	rs1821656	7.64421e-06	1.94191	-0.596229
212254430	rs77063651	1.14194e-06	-0.555542	-1.59344e-10
212254659	rs148928995	8.01178e-07	-1.20665e-10	-0.909943
212255062	rs72947685	1.99231e-07	-1.2509	-1.05066
212255851	rs12619707	1.70708e-07	-1.43078	-1.0253
212256192	rs6749560	4.77838e-05	4.2827	-1.10429
212256850	rs139118507	3.58995e-07	-1.71272	-1.59344e-10
212257285	rs1865681	1.94933e-06	0.844188	-0.864972
212258353	rs3791686	5.18624e-07	-0.569079	-0.775768
212258767	rs3791687	0.000489868	6.6172	-1.11133
212259174	rs1836720	6.91925e-07	-0.255186	-0.801363
212259223	rs3791689	2.11432e-06	0.769874	-0.709414
212259228	rs1836719	4.97981e-07	-0.5759	-0.809564
212259414	rs34723916	2.4836e-06	0.22144	-1.59344e-10
212259818	rs16846036	6.42124e-07	-1.20665e-10	-1.13124
212260310	rs193259024	3.72414e-07	-1.67602	-1.59344e-10
212261968	rs2076818	1.50438e-07	-1.65688	-0.925593
212262215	rs16846048	0.00426373	8.80493	-1.1353
212262935	rs13014117	1.63988e-05	2.77572	-0.666783
212263271	rs12990779	2.37514e-07	-1.18129	-0.944508
212263408	rs6728196	8.32663e-06	1.97734	-0.546148
212263838	rs16846049	0.00477647	8.87146	-1.08827
212264560	rs3791691	0.00532032	8.99967	-1.10865
212264598	rs3791692	1.39554e-05	2.42567	-0.478075
212264642	rs4673613	0.0010311	7.32894	-1.07882
212264646	rs77175994	6.55617e-07	-1.20665e-10	-1.11045
212264802	rs4673614	0.000837423	7.13568	-1.09362
212264818	rs7585000	3.58502e-07	-0.882699	-0.831393
212265243	rs138775307	6.64872e-07	-1.20665e-10	-1.09643
212266860	rs4673615	3.93647e-06	1.18048	-0.498471
212267373	rs12992515	2.68463e-07	-1.08408	-0.919228
212267719	rs12998535	4.0489e-07	-0.801612	-0.790799
212268240	rs1816532	2.47251e-07	-1.14176	-0.94386
212269972	rs148930061	4.49045e-07	-1.4889	-1.59344e-10
212270331	rs3791694	9.60327e-07	-1.20665e-10	-0.728752
212270563	rs3791695	1.75902e-07	-1.40537	-1.02073
212270839	rs3791696	0.00466024	8.79305	-1.0345
212271176	rs13431425	0.000157027	5.42268	-1.05453
212271244	rs6710253	1.35835e-05	2.41422	-0.493641
212272614	rs3791697	0.000801065	7.02869	-1.03102
212273739	rs112122313	4.06156e-07	-1.58929	-1.59344e-10
212274374	rs76071509	4.5643e-07	-1.47259	-1.59344e-10
212274447	rs3791699	0.00165196	7.6897	-0.968251
212274937	rs3828242	3.45718e-07	-0.886161	-0.86424
212275020	rs3791700	0.00757354	9.18989	-0.945748
212275221	rs3791701	0.000307573	6.04738	-1.00694
212275694	rs141751863	1.86155e-06	-0.0668629	-1.59344e-10
212275753	rs112692572	4.09448e-07	-1.58122	-1.59344e-10
212276691	rs57506554	3.86101e-07	-1.63993	-1.59344e-10
212276710	rs3828243	6.68021e-06	1.67156	-0.460683
212277049	rs181108849	1.45954e-06	-0.31015	-1.59344e-10
212278218	rs16846100	0.00107635	7.30665	-1.0136
212278579	rs7561756	9.85779e-06	2.0645	-0.464507
212278940	rs7591494	0.0029104	8.19176	-0.903986
212279162	rs13409566	1.61511e-05	2.55823	-0.464509
212279170	rs116788398	1.19695e-07	-1.72902	-1.08206
212280780	rs3791702	0.00125633	7.29758	-0.8499
212281381	rs4673616	0.00141348	7.39971	-0.834171
212281672	rs1992026	1.13438e-07	-1.72955	-1.13522
212283146	rs13030304	1.59546e-06	0.858179	-1.07929
212283669	rs59043430	0.0222732	10.2629	-0.940077
212283911	rs11900036	0.00327397	8.38397	-0.978488
212284015	rs186422556	6.38676e-07	-1.20665e-10	-1.13663
212284353	rs3791703	0.00625097	9.02604	-0.973823
212284621	rs3791704	0.00456364	8.57055	-0.832948
212285103	rs2289086	0.00324932	8.36589	-0.967957
212285755	rs75004628	1.15356e-07	-1.71456	-1.13344
212285785	rs16846127	0.0662029	11.2916	-0.879365
212285816	rs16846128	0.0312698	10.517	-0.854864
212285902	rs3791705	0.078358	11.538	-0.957267
212285914	rs3791706	0.0820609	11.5031	-0.876134
212286037	rs3791707	0.0883378	11.5842	-0.883595
212286121	rs3791708	0.0908585	11.6651	-0.936273
212286934	rs3791709	0.0203032	10.0865	-0.856241
212289356	rs17746271	3.84746e-07	-1.64344	-1.59344e-10
212289451	rs55901919	0.00705217	9.20095	-1.02813
212289728	rs16846133	0.0339706	10.7085	-0.963512
212290048	rs3791710	0.352472	13.1408	-1.05639
212290391	rs140674726	3.72882e-07	-1.67476	-1.59344e-10
212290579	rs4673617	0.00283449	8.29244	-1.0311
212290625	rs143046106	1.82918e-06	-0.0844031	-1.59344e-10
212291308	rs1836718	0.00276154	8.24999	-1.01472
212291371	rs16846136	0.008635	9.38079	-1.00548
212291753	rs116698218	8.93649e-06	1.50187	-1.59344e-10
212291772	rs113168128	9.37807e-06	1.5501	-1.59344e-10
212292521	rs16846140	0.000265355	5.72614	-0.833342
212292699	rs1836717	0.00304455	8.26297	-0.930135
212293044	rs4672613	6.54262e-07	-1.20665e-10	-1.11252
212293750	rs539736587	1.95996e-06	-1.20665e-10	-0.0153471
212293751	rs9288430	1.56311e-06	0.160308	-0.401902
212293752	rs114113574	6.4394e-07	-1.20665e-10	-1.12842
212294425	rs10497944	3.49061e-06	0.926204	-0.364399
212295875	rs6710946	8.39723e-07	0.222239	-1.08519
212296094	rs6435622	0.000157236	5.14276	-0.77328
212296470	rs13414946	1.21778e-07	-1.65744	-1.13638
212296903	rs111936316	8.12824e-06	1.40707	-1.59344e-10
212297838	rs16846161	1.33775e-07	-1.7304	-0.969467
212298148	rs145670222	1.46199e-07	-1.62006	-0.990994
212298233	rs112412919	3.65466e-07	-1.69485	-1.59344e-10
212298311	rs13384614	2.62827e-07	-0.892037	-1.13249
212299249	rs73985439	0.00109537	7.17372	-0.863143
212299847	rs28576623	3.75845e-07	-1.66685	-1.59344e-10
212299968	rs17803087	1.02919e-06	-0.6595	-1.59344e-10
212299979	rs6727581	2.29894e-07	-1.42747	-0.730936
212300055	rs6742399	0.000845114	7.1817	-1.1305
212300372	rs6435623	2.67996e-07	-1.41495	-0.590101
212300735	rs143955880	3.5495e-07	-1.72405	-1.59344e-10
212300809	rs62178762	7.90577e-05	4.49901	-0.817099
212300961	rs6738323	0.000326151	6.23592	-1.13683
212301462	rs17803152	3.76068e-06	0.636329	-1.59344e-10
212301901	rs112849888	4.12968e-06	0.729931	-1.59344e-10
212302122	rs72949628	2.00552e-07	-1.57892	-0.716035
212302127	rs2033647	0.000175967	5.22287	-0.740843
212302149	rs17803242	3.66534e-07	-1.69193	-1.59344e-10
212302307	rs79230362	3.77603e-06	0.640403	-1.59344e-10
212302573	rs13005841	7.84773e-07	0.110241	-1.04087
212302643	rs7592174	4.97582e-07	-0.476415	-0.909851
212303012	rs115206767	9.04605e-07	-0.788528	-1.59344e-10
212303073	rs10165449	7.30204e-06	2.1634	-0.863518
212303143	rs56677591	6.36926e-07	-0.196992	-0.94238
212303506	rs13395652	2.99903e-07	-0.978915	-0.913652
212304322	rs74718840	1.13547e-06	-0.561221	-1.59344e-10
212304565	rs16825005	0.00139899	7.10849	-0.553261
212304841	rs16825008	0.000274918	5.67394	-0.745737
212305035	rs10206846	6.17006e-06	1.14923	-0.0177929
212305199	rs16846184	1.25937e-07	-1.64074	-1.11951
212305257	rs17803464	9.31965e-07	-0.75873	-1.59344e-10
212305314	rs9808028	2.16943e-06	0.253843	-0.167647
212305453	rs139479636	3.87833e-07	-1.63545	-1.59344e-10
212305570	rs11887237	1.20389e-07	-1.72909	-1.07621
212307077	rs1836715	2.27243e-07	-1.3109	-0.859105
212307580	rs60386382	1.49169e-07	-1.47063	-1.12032
212307975	rs192079204	3.55799e-07	-1.72166	-1.59344e-10
212308141	rs11676241	1.03031e-06	0.323599	-0.982005
212308372	rs4100599	3.88579e-07	-0.794562	-0.838966
212308490	rs77488258	7.30125e-07	-1.20665e-10	-1.00281
212308581	rs115278398	4.39452e-07	-1.5105	-1.59344e-10
212308606	rs1836713	4.00374e-07	-0.768344	-0.835283
212308833	rs7605095	1.70347e-07	-1.5312	-0.926984
212308917	rs4334429	4.03783e-07	-0.768344	-0.826805
212309183	rs1595061	4.60869e-07	-0.600697	-0.862214
212310308	rs17747141	4.85312e-07	-1.41123	-1.59344e-10
212310592	rs16846197	7.89264e-07	-1.20665e-10	-0.924925
212310843	rs4673618	2.68125e-05	3.53686	-0.936266
212311436	rs17803759	4.71881e-07	-1.4393	-1.59344e-10
212311574	rs17803801	4.59755e-07	-1.46533	-1.59344e-10
212311733	rs1816531	1.62105e-07	-1.69056	-0.817226
212311744	rs16846200	0.00660145	8.95304	-0.846271
212312191	rs1836712	2.9103e-07	-1.68295	-0.239652
212312251	rs149406519	4.71012e-07	-1.44114	-1.59344e-10
212312656	rs1595069	5.22678e-07	-0.513394	-0.823666
212313400	rs17747388	3.53591e-07	-1.72788	-1.59344e-10
212313536	rs7601019	0.00511927	8.93866	-1.08617
212313828	rs114210411	3.56358e-07	-1.72009	-1.59344e-10
212313888	rs149942782	1.53685e-05	2.04405	-1.59344e-10
212313926	rs1836750	3.27623e-07	-1.72252	-0.0816455
212314132	rs1992029	1.8539e-07	-1.38761	-0.985948
212314308	rs17804031	1.44824e-05	2.50403	-0.519364
212315654	rs147096972	4.71209e-07	-1.44072	-1.59344e-10
212316688	rs2371271	1.14419e-05	2.20464	-0.455627
212317329	rs75758114	4.97014e-07	-1.38741	-1.59344e-10
212318238	rs1992028	0.00130371	7.34642	-0.861722
212318397	rs115862566	4.89035e-07	-1.40359	-1.59344e-10
212319043	rs6435628	3.29357e-07	-0.896116	-0.902766
212320111	rs13386439	0.00098817	7.08636	-0.878775
212320333	rs142545112	3.57395e-07	-1.71718	-1.59344e-10
212320906	rs113261196	4.52009e-07	-1.48232	-1.59344e-10
212320986	rs76690544	0.00163952	7.45948	-0.745592
212321095	rs113316697	4.43119e-07	-1.50219	-1.59344e-10
212321306	rs6748422	0.00126167	7.28801	-0.83609
212321488	rs6748656	0.00272813	8.25048	-1.02737
212322255	rs16846210	0.00253016	8.18623	-1.03847
212322858	rs2033646	0.00108566	7.1909	-0.889227
212323282	rs35420885	9.94691e-06	1.60899	-1.59344e-10
212324278	rs143510144	4.83393e-07	-1.4152	-1.59344e-10
212325228	rs4597456	1.00022e-05	2.14697	-0.532432
212325378	rs2033645	2.26897e-07	-1.70236	-0.469173
212325495	rs4525624	0.00484148	8.92045	-1.12374
212325924	rs78366066	7.44158e-06	1.31881	-1.59344e-10
212326642	rs12466446	1.70499e-07	-1.3223	-1.135
212326755	rs17334585	4.90731e-07	-1.40013	-1.59344e-10
212326783	rs4673620	8.1065e-07	-1.20665e-10	-0.898189
212327353	rs10804195	2.17248e-07	-1.35214	-0.862846
212327432	rs11695594	2.20877e-07	-1.33967	-0.858755
212327460	rs62178790	1.15738e-07	-1.71474	-1.12996
212327896	rs12694233	2.30957e-07	-1.28612	-0.867674
212327990	rs1836749	3.26798e-07	-0.895324	-0.911358
212328743	rs13425064	3.4676e-07	-0.958925	-0.788469
212329352	rs2371272	3.17118e-07	-0.959185	-0.877567
212329416	rs2371273	3.12951e-07	-0.972413	-0.877567
212329457	rs2371274	3.24458e-07	-0.93239	-0.88148
212329862	rs140798334	4.90008e-07	-1.4016	-1.59344e-10
212329897	rs7577242	1.65935e-07	-1.35707	-1.12736
212329903	rs13391276	4.73456e-07	-1.43597	-1.59344e-10
212330388	rs6756178	3.53282e-07	-1.72876	-1.59344e-10
212330398	rs56019810	4.59825e-07	-1.46518	-1.59344e-10
212330403	rs55951500	4.64469e-07	-1.45513	-1.59344e-10
212330564	rs4569408	4.77305e-07	-0.580675	-0.847195
212330865	rs4490118	4.23097e-07	-0.642958	-0.905466
212330978	rs79682808	1.55291e-06	-1.20665e-10	-0.248139
212331897	rs6713894	4.85422e-07	-0.556063	-0.854944
212332182	rs4429407	7.00928e-07	-1.20665e-10	-1.04362
212333042	rs10176444	3.66212e-07	-0.839228	-0.853586
212333091	rs55654205	4.64311e-07	-1.45547	-1.59344e-10
212333423	rs4302167	3.88446e-07	-0.851189	-0.782681
212334101	rs4255906	5.30485e-07	-0.671001	-0.651232
212334445	rs75344028	3.52601e-07	-1.73069	-1.59344e-10
212334637	rs55712017	4.49383e-07	-1.48815	-1.59344e-10
212334905	rs13025469	5.01683e-07	-0.719912	-0.658146
212335333	rs6726567	3.08688e-07	-1.15471	-0.708987
212336097	rs72931848	8.02129e-07	-1.20665e-10	-0.908756
212336730	rs13383927	7.45276e-06	1.69913	-0.378814
212336872	rs149610945	4.81295e-07	-1.41955	-1.59344e-10
212336889	rs62178793	3.55536e-07	-1.7224	-1.59344e-10
212337328	rs78360984	4.71583e-07	-1.43993	-1.59344e-10
212338628	rs10196068	2.72704e-07	-1.14064	-0.846997
212340022	rs10932375	3.52558e-07	-1.10248	-0.628334
212340656	rs13029575	2.77539e-07	-1.32942	-0.640644
212340740	rs13030346	3.55469e-07	-1.01021	-0.712377
212342129	rs12988192	5.30683e-07	-0.742272	-0.579589
212343076	rs115261236	4.98836e-07	-1.38375	-1.59344e-10
212343511	rs114669321	5.16729e-07	-1.34851	-1.59344e-10
212343736	rs7571402	3.8217e-07	-0.923474	-0.726687
212344135	rs10195573	6.86369e-07	-0.298083	-0.766527
212344205	rs35115632	5.24336e-07	-0.717231	-0.616662
212344277	rs59962289	3.77857e-07	-0.950433	-0.711076
212344377	rs77370623	6.59628e-07	-1.20665e-10	-1.10435
212345224	rs113070903	4.54968e-07	-1.4758	-1.59344e-10
212345416	rs10199212	3.73148e-07	-1.67405	-1.59344e-10
212345425	rs10199215	3.75594e-07	-1.66752	-1.59344e-10
212345512	rs10188349	3.54563e-07	-1.72514	-1.59344e-10
212345896	rs115525029	1.24969e-06	-0.465375	-1.59344e-10
212345973	rs114571941	3.75672e-07	-1.66731	-1.59344e-10
212346138	rs76584684	1.73827e-06	-1.20665e-10	-0.135379
212346739	rs4321317	1.3169e-07	-1.70131	-1.01426
212347440	rs373634425	7.08013e-07	-1.20665e-10	-1.03356
212347546	rs62178796	3.54429e-07	-1.72552	-1.59344e-10
212347855	rs10932376	1.23493e-07	-1.69796	-1.08189
212348498	rs73069163	3.73699e-07	-1.67258	-1.59344e-10
212348565	rs67391867	1.455e-07	-1.62513	-0.990719
212348741	rs12986860	1.45529e-07	-1.61692	-0.998732
212348751	rs75897542	3.65048e-07	-1.696	-1.59344e-10
212349279	rs34613466	1.40999e-07	-1.63888	-1.0084
212350037	rs36022151	1.31287e-07	-1.69298	-1.02566
212350088	rs4672614	1.30855e-07	-1.68409	-1.03785
212350141	rs77922482	6.47515e-07	-1.20665e-10	-1.12288
212350146	rs12994770	1.30484e-07	-1.69537	-1.02941
212350245	rs13021324	1.30664e-07	-1.69537	-1.02803
212350341	rs12995574	1.32969e-07	-1.68264	-1.02327
212350489	rs12995615	1.4866e-07	-1.64447	-0.94989
212350497	rs13021911	1.33558e-07	-1.67583	-1.02566
212350641	rs12989822	1.3613e-07	-1.66513	-1.01728
212350863	rs13013923	1.37759e-07	-1.68199	-0.988531
212351185	rs34631772	1.28428e-07	-1.70209	-1.03857
212351335	rs35330898	1.36169e-07	-1.69197	-0.990155
212351521	rs12476044	3.79898e-07	-1.65612	-1.59344e-10
212351667	rs9941626	1.41046e-07	-1.68293	-0.964006
212352061	rs67577312	1.47011e-07	-1.71958	-0.88594
212352865	rs75731114	3.18993e-06	0.47173	-1.59344e-10
212353081	rs57886952	2.31603e-07	-1.18653	-0.964471
212353140	rs34940919	1.35627e-07	-1.55183	-1.13428
212353299	rs7586077	3.26657e-07	-0.881997	-0.925118
212353502	rs78569879	2.94424e-06	0.391579	-1.59344e-10
212353576	rs76218832	3.02738e-06	0.419428	-1.59344e-10
212354011	rs11904566	2.59776e-06	0.266379	-1.59344e-10
212354482	rs4616415	2.53648e-07	-0.935136	-1.12494
212354672	rs12052273	2.50581e-07	-0.984448	-1.08779
212354685	rs111366816	2.53099e-06	0.240339	-1.59344e-10
212354715	rs12053015	2.53983e-07	-0.997736	-1.06102
212354987	rs62178799	2.59929e-07	-1.06913	-0.966488
212354995	rs12052288	1.2421e-07	-1.63716	-1.1369
212355255	rs35785239	1.46307e-07	-1.59781	-1.01251
212355292	rs35234212	2.61718e-07	-0.937303	-1.09145
212355500	rs12053361	2.18728e-07	-1.11838	-1.08982
212355840	rs12052398	2.55437e-07	-0.962119	-1.09093
212355972	rs62178801	2.29443e-07	-1.20758	-0.952787
212356093	rs34777036	2.55432e-07	-0.962119	-1.09095
212356281	rs4561599	1.42019e-07	-1.5322	-1.10787
212356436	rs4305210	1.53767e-07	-1.5509	-1.00969
212356992	rs4672615	2.60301e-07	-0.94715	-1.08704
212357015	rs113263800	2.02605e-06	0.0178178	-1.59344e-10
212357105	rs111898659	2.15632e-06	0.0801348	-1.59344e-10
212357275	rs114081911	4.31824e-07	-1.52801	-1.59344e-10
212357308	rs4233983	2.33965e-07	-1.05731	-1.08354
212357502	rs4233984	2.25816e-07	-1.09277	-1.08354
212357781	rs77371432	2.52982e-06	0.239879	-1.59344e-10
212357884	rs62178802	2.154e-07	-1.27468	-0.948852
212357889	rs73985451	2.14435e-07	-1.28035	-0.947671
212357958	rs62178803	2.14602e-07	-1.32333	-0.903911
212358064	rs62178804	2.16164e-07	-1.29102	-0.928967
212358839	rs10427364	2.1342e-07	-1.30211	-0.930649
212358884	rs11901429	2.22462e-07	-1.07455	-1.11673
212358890	rs142613018	4.93072e-07	-1.39537	-1.59344e-10
212359004	rs11890884	2.13935e-06	0.0722317	-1.59344e-10
212359302	rs62178805	2.12839e-07	-1.31794	-0.917549
212359600	rs35145864	2.08003e-07	-1.14285	-1.11562
212359741	rs10172698	4.82422e-07	-0.501103	-0.916103
212360246	rs13028321	2.15056e-07	-1.11181	-1.11332
212360399	rs13028369	1.35165e-07	-1.56614	-1.1234
212360506	rs34856830	1.4246e-07	-1.60099	-1.03597
212360671	rs56843217	2.7851e-07	-1.11001	-0.856565
212360994	rs6746949	1.73333e-07	-1.46126	-0.979547
212361074	rs4278873	9.09751e-07	-1.06154	0.278682
212361203	rs79326600	6.16304e-06	1.1303	-1.59344e-10
212361511	rs4321319	2.74574e-07	-1.15743	-0.823373
212362183	rs6751135	2.25041e-07	-1.17715	-1.00259
212362263	rs10932377	1.68965e-07	-1.50071	-0.965628
212362328	rs12620169	6.20333e-07	-0.06637	-1.0994
212362352	rs13005140	6.08391e-07	-0.0841441	-1.10106
212362620	rs10932378	2.33749e-07	-1.14262	-0.999153
212362668	rs34672401	2.46685e-07	-1.08869	-0.999218
212362850	rs80000855	4.49175e-06	0.813972	-1.59344e-10
212362987	rs12621088	2.46628e-07	-1.09145	-0.996697
212363969	rs5028311	6.56766e-07	0.00673526	-1.11543
212364197	rs142677852	4.20984e-07	-1.55343	-1.59344e-10
212364484	rs4358067	2.5343e-07	-1.06727	-0.993672
212364641	rs12105807	2.56555e-07	-1.05501	-0.993672
212364654	rs12105797	2.5725e-07	-1.05501	-0.990966
212364696	rs12104670	4.52455e-07	-0.615209	-0.866129
212364795	rs4672616	1.20109e-07	-1.67072	-1.13691
212364807	rs4672617	7.09312e-07	0.0476331	-1.07936
212364818	rs4672618	1.37941e-07	-1.53229	-1.13691
212365209	rs76548234	9.57156e-07	-1.20665e-10	-0.732059
212365610	rs4131610	2.43729e-07	-1.06727	-1.0327
212365643	rs115810049	3.64578e-07	-1.69729	-1.59344e-10
212366014	rs13032894	1.19917e-07	-1.67629	-1.13293
212366015	rs13032896	1.18013e-07	-1.69141	-1.13383
212366429	rs13010155	2.37961e-07	-1.10974	-1.01418
212366480	rs62178814	2.80118e-07	-1.07332	-0.8875
212366596	rs12989342	2.39145e-07	-1.09145	-1.02751
212366665	rs12988861	2.38525e-07	-1.09145	-1.03011
212366830	rs12989448	6.01229e-07	-0.0848717	-1.11218
212366834	rs61516157	2.67832e-07	-1.08703	-0.918638
212366838	rs59546274	2.80421e-07	-1.08703	-0.872705
212367741	rs4673621	2.3225e-07	-1.10337	-1.04484
212367912	rs6435629	2.35135e-07	-1.09145	-1.04442
212367984	rs76345042	4.70269e-06	0.859864	-1.59344e-10
212368188	rs4500888	2.63977e-07	-1.05247	-0.96769
212368252	rs7569072	1.18223e-06	-0.520866	-1.59344e-10
212368624	rs62178817	2.73211e-07	-1.02488	-0.960902
212368802	rs13003758	1.2481e-07	-1.64129	-1.12794
212368856	rs13003469	1.25324e-07	-1.63718	-1.12794
212369446	rs4494668	2.62541e-07	-1.05247	-0.973146
212369703	rs6435631	2.40502e-07	-1.15209	-0.961208
212369896	rs6741097	1.24679e-07	-1.64628	-1.124
212370172	rs62178818	2.5191e-07	-1.1391	-0.927856
212370193	rs62178819	2.42199e-07	-1.17036	-0.935901
212370254	rs76429917	2.25418e-06	0.124516	-1.59344e-10
212370338	rs62178820	2.74404e-07	-1.1391	-0.842328
212370359	rs62178821	2.46707e-07	-1.15209	-0.935735
212370411	rs111973292	1.15032e-07	-1.71577	-1.13505
212370412	rs62178822	2.26035e-07	-1.15865	-1.01669
212370423	rs148769297	6.45456e-07	-1.20665e-10	-1.12607
212370526	rs62178823	2.88641e-07	-1.06744	-0.863397
212370716	rs62178824	2.48628e-07	-1.15257	-0.927496
212370742	rs62178825	2.73773e-07	-1.04032	-0.943407
212370790	rs62178826	2.86626e-07	-1.06744	-0.870405
212370866	rs62178827	2.92017e-07	-1.04733	-0.871886
212371188	rs78314086	5.30497e-06	0.980373	-1.59344e-10
212371257	rs1851186	1.65294e-07	-1.51371	-0.974593
212371404	rs4640327	7.45989e-07	0.077242	-1.05856
212371682	rs59369434	2.43543e-07	-1.19006	-0.910671
212371733	rs13382545	9.96464e-07	0.262656	-0.954469
212371904	rs34880852	1.40969e-07	-1.54355	-1.10393
212372058	rs74878626	8.2674e-07	-0.878536	-1.59344e-10
212372464	rs62178828	2.08029e-07	-1.3077	-0.95065
212372482	rs62178829	1.69677e-07	-1.50185	-0.960274
212372589	rs141596862	2.034e-07	-1.3173	-0.963552
212372787	rs138285822	3.53916e-07	-1.72697	-1.59344e-10
212372989	rs62178830	3.61739e-07	-0.807551	-0.897552
212373007	rs34303637	6.36657e-07	-0.0552783	-1.08452
212373038	rs149435355	4.21272e-06	0.749837	-1.59344e-10
212373056	rs34686574	1.98093e-07	-1.3268	-0.980492
212373209	rs35502691	1.91911e-07	-1.36368	-0.975317
212373275	rs36125039	1.96694e-07	-1.35462	-0.959757
212373330	rs34155527	2.01646e-07	-1.33618	-0.953331
212373408	rs35695627	1.99785e-07	-1.34546	-0.953331
212373433	rs34478465	1.93249e-07	-1.37229	-0.959757
212373473	rs12996135	1.88794e-07	-1.39881	-0.956559
212373484	rs34306406	1.77919e-07	-1.42483	-0.989864
212373727	rs60178054	2.01448e-07	-1.36368	-0.926814
212373990	rs35085917	3.28107e-07	-0.686646	-1.11604
212374344	rs13002394	1.80285e-07	-1.60501	-0.796479
212374448	rs1851187	1.7759e-07	-1.60802	-0.80853
212374571	rs1851188	1.76189e-07	-1.59348	-0.830992
212374725	rs1851189	1.69855e-07	-1.5991	-0.861983
212375171	rs1818755	2.20959e-07	-1.41906	-0.778988
212375201	rs185467348	9.93061e-07	-0.695234	-1.59344e-10
212375344	rs6753811	5.25171e-06	0.970283	-1.59344e-10
212375348	rs10932379	2.22744e-07	-1.61059	-0.579418
212375386	rs6725395	2.40744e-07	-1.59931	-0.512987
212375681	rs6728700	2.92892e-07	-1.42425	-0.49197
212375855	rs13015567	1.68404e-07	-1.71405	-0.755613
212375963	rs6743937	2.77882e-07	-1.44421	-0.524623
212376501	rs114126586	2.02298e-07	-1.16733	-1.11895
212376681	rs117222914	2.78462e-06	-1.20665e-10	0.33584
212376745	rs2030457	1.9151e-07	-1.45256	-0.888522
212376761	rs2030458	1.82864e-07	-1.45595	-0.931336
212377032	rs2030459	8.23505e-07	0.234412	-1.11687
212377043	rs57445671	2.26207e-06	0.128011	-1.59344e-10
212377257	rs60201104	2.47757e-07	-1.09057	-0.993009
212377672	rs61631854	4.92139e-07	-1.61423	0.216964
212377759	rs12623444	3.48865e-07	-0.618395	-1.12295
212377886	rs111368252	6.40356e-07	-1.134	-1.59344e-10
212378242	rs16846352	8.84026e-07	-0.811539	-1.59344e-10
212378430	rs147828626	9.57181e-07	-0.732033	-1.59344e-10
212378456	rs35159481	2.19814e-07	-1.17672	-1.02652
212378524	rs6435632	1.76106e-07	-1.28986	-1.13508
212378743	rs13382194	1.13307e-07	-1.72976	-1.13616
212378848	rs59446695	1.31643e-07	-1.68767	-1.02826
212378925	rs7604094	1.57016e-07	-1.48576	-1.05392
212378974	rs114572971	2.03185e-06	0.0206748	-1.59344e-10
212378991	rs10200942	3.02866e-07	-0.847923	-1.03481
212379004	rs77237560	4.25453e-07	-1.54287	-1.59344e-10
212379145	rs10164847	1.51354e-07	-1.43956	-1.13685
212379150	rs10188703	2.59323e-07	-0.999171	-1.03878
212379238	rs13408475	1.26212e-07	-1.68521	-1.07285
212379721	rs10191594	2.74679e-07	-0.905569	-1.07485
212380125	rs7594072	2.55913e-07	-1.16032	-0.890863
212380129	rs7567476	2.49395e-07	-1.18959	-0.887395
212380226	rs7594200	2.30043e-07	-1.19951	-0.958254
212380385	rs12995550	1.74866e-07	-1.5401	-0.8919
212380586	rs10189716	2.97039e-07	-0.841852	-1.06031
212380663	rs187802825	7.89144e-07	-1.20665e-10	-0.925077
212380797	rs59504625	7.40916e-07	-1.20665e-10	-0.988138
212380847	rs13395969	2.77293e-07	-0.894541	-1.07641
212381035	rs11900052	2.33522e-07	-1.21091	-0.931837
212381115	rs62178837	1.37522e-07	-1.58416	-1.08808
212381182	rs28602398	2.41533e-07	-0.976853	-1.13217
212381204	rs11889643	7.41639e-07	-1.20665e-10	-0.987163
212381610	rs6743565	7.35633e-07	-1.20665e-10	-0.995294
212381844	rs114990710	2.37462e-06	0.176566	-1.59344e-10
212381919	rs11901482	2.3731e-07	-1.02847	-1.09819
212382015	rs11901525	2.68432e-07	-0.894909	-1.10852
212382106	rs7608189	1.37406e-07	-1.68918	-0.983908
212382214	rs76630323	6.73469e-07	-1.08358	-1.59344e-10
212382286	rs56000365	7.84991e-07	-1.20665e-10	-0.930354
212382319	rs13413659	8.53116e-07	-1.20665e-10	-0.84713
212382485	rs10193855	2.74369e-07	-0.885832	-1.09572
212382646	rs10196354	5.02872e-07	-0.527043	-0.848649
212383040	rs115668315	9.77156e-07	-1.20665e-10	-0.711379
212383151	rs139147335	1.31872e-06	-0.411606	-1.59344e-10
212383224	rs149939228	1.38007e-06	-0.366136	-1.59344e-10
212383309	rs6736404	6.65085e-07	-1.20665e-10	-1.09611
212383520	rs7599979	1.70195e-07	-1.35091	-1.10817
212383724	rs73073158	1.46278e-07	-1.48283	-1.12769
212384219	rs76168336	5.98487e-07	-0.673141	-0.528479
212384231	rs6740117	1.76794e-07	-1.28693	-1.13411
212384650	rs7603778	5.92894e-07	-0.717895	-0.493116
212384950	rs6743958	1.16403e-07	-1.71517	-1.1238
212385056	rs6743879	3.20571e-07	-0.84011	-0.985811
212385303	rs10804196	1.52401e-07	-1.43276	-1.13675
212385327	rs10203686	1.73566e-07	-1.30723	-1.13224
212385344	rs10804197	3.35693e-07	-0.815361	-0.964467
212385409	rs10804198	2.92944e-07	-0.861425	-1.05462
212385664	rs77762486	6.32751e-07	-0.695482	-0.450466
212385920	rs115683961	3.77686e-07	-1.66196	-1.59344e-10
212386461	rs7597024	5.25893e-07	-0.905832	-0.425095
212386537	rs12619559	2.66268e-07	-0.942466	-1.06906
212386588	rs2371282	6.74017e-07	-0.665162	-0.417608
212386868	rs2371283	6.05708e-07	-0.773042	-0.416585
212387974	rs11690814	2.84306e-07	-0.900279	-1.04569
212388043	rs11679704	2.77767e-07	-0.95025	-1.01899
212388171	rs60712970	5.90935e-07	-0.826008	-0.388313
212388179	rs59466711	5.92913e-07	-0.826008	-0.38497
212388290	rs116579011	6.64976e-07	-0.712816	-0.383459
212388342	rs116594865	6.5773e-07	-0.72969	-0.377542
212388413	rs151079290	6.62802e-07	-0.725353	-0.374196
212388461	rs142578998	6.84874e-07	-0.695642	-0.371148
212388627	rs147805942	6.19775e-07	-0.783901	-0.382769
212388661	rs141111783	6.13183e-07	-0.791257	-0.386106
212388743	rs114173253	6.17106e-07	-0.791257	-0.379729
212388917	rs137906266	6.78447e-07	-0.695642	-0.380578
212388966	rs143205606	6.29691e-07	-0.783901	-0.366897
212388978	rs148245110	6.2719e-07	-0.791257	-0.363519
212389202	rs12477039	2.80698e-07	-0.823441	-1.1353
212389467	rs12694235	1.68862e-07	-1.35985	-1.10709
212389471	rs116350780	6.25075e-07	-0.791257	-0.366897
212389627	rs12694236	2.71822e-07	-0.935642	-1.05524
212389664	rs78047850	7.20341e-07	-0.680928	-0.335372
212389699	rs75800025	6.53974e-07	-0.762401	-0.350557
212389982	rs78550441	6.51751e-07	-0.762401	-0.353962
212390268	rs79934307	6.49307e-07	-0.764207	-0.355913
212390350	rs10932380	1.52203e-07	-1.46695	-1.10386
212390407	rs74638960	6.88209e-07	-0.717895	-0.344038
212390431	rs76509106	6.65256e-07	-0.75493	-0.340925
212390439	rs76982548	6.62508e-07	-0.733097	-0.366897
212390786	rs76588219	7.98632e-07	-0.604145	-0.308981
212390787	rs75495812	8.01167e-07	-0.604145	-0.305812
212390899	rs7609447	6.40686e-07	-0.818942	-0.314543
212391134	rs72939461	7.71946e-07	0.00273136	-0.949842
212391135	rs72939462	7.71946e-07	0.00273136	-0.949842
212391297	rs76445861	7.3253e-07	-0.684978	-0.314543
212391322	rs76203877	7.02469e-07	-0.737039	-0.304386
212391351	rs77226488	7.02469e-07	-0.737039	-0.304386
212391679	rs114050160	7.68035e-07	-0.654503	-0.297688
212391690	rs12615605	6.87127e-07	-1.20665e-10	-1.06351
212392032	rs79532581	7.50008e-07	-0.684978	-0.290964
212392040	rs10180073	1.42265e-07	-1.54654	-1.09179
212392187	rs4541194	1.18721e-07	-1.68235	-1.1369
212392472	rs10193035	1.39086e-07	-1.52706	-1.13388
212392611	rs6722908	1.19645e-07	-1.67647	-1.13503
212392736	rs114025002	7.684e-07	-0.951715	-1.59344e-10
212392961	rs116417969	8.0052e-07	-0.654503	-0.256261
212393040	rs9636332	1.36473e-07	-1.54511	-1.13479
212393065	rs9636333	1.35129e-07	-1.55501	-1.13479
212393073	rs191499028	6.692e-07	-1.20665e-10	-1.08994
212393114	rs7564115	1.35174e-07	-1.55501	-1.13446
212393412	rs7603356	1.36899e-07	-1.54139	-1.13539
212393451	rs115812324	7.97779e-07	-0.646616	-0.267579
212393798	rs2371316	2.85618e-07	-0.942881	-0.99849
212393907	rs2371315	1.98303e-07	-1.17093	-1.1353
212394083	rs9636334	2.91912e-07	-0.929088	-0.990487
212394531	rs115537223	7.6173e-07	-0.960434	-1.59344e-10
212394564	rs1851172	3.06692e-07	-0.884719	-0.985463
212394776	rs1851173	2.98316e-07	-0.912935	-0.984938
212394812	rs1851174	1.73504e-07	-1.30322	-1.1366
212394941	rs4408664	2.91014e-07	-0.940678	-0.981975
212395099	rs114626480	8.0267e-07	-0.643708	-0.264375
212395197	rs13384458	3.69403e-07	-1.68414	-1.59344e-10
212395222	rs11674732	1.28068e-06	0.535323	-0.976203
212395225	rs10202787	3.22861e-07	-0.825398	-0.993406
212395501	rs10190795	3.12682e-07	-0.854583	-0.996255
212395783	rs2888005	1.94249e-07	-1.19082	-1.13607
212395791	rs2371314	3.0085e-07	-0.898886	-0.990528
212395971	rs10932382	6.70934e-07	-0.0946988	-0.992657
212396232	rs10193647	3.1063e-07	-0.849968	-1.00745
212396413	rs10194002	2.68718e-07	-0.915683	-1.08668
212396817	rs116059021	8.97381e-07	-0.56987	-0.226675
212397191	rs10173331	1.19999e-07	-1.68934	-1.1192
212397409	rs11898476	7.58958e-07	-0.449123	-0.514957
212397412	rs10197225	1.17083e-07	-1.71774	-1.1154
212397801	rs7582551	1.78649e-07	-1.35367	-1.05694
212397992	rs7568740	1.47538e-07	-1.47182	-1.13012
212398390	rs72939497	1.2868e-07	-1.65988	-1.07882
212399084	rs1851179	1.60558e-07	-1.3921	-1.12528
212399087	rs1851180	1.60558e-07	-1.3921	-1.12528
212399162	rs1851181	1.55398e-07	-1.43394	-1.1161
212399631	rs11902471	1.29799e-07	-1.6021	-1.12793
212399974	rs2049158	1.78959e-07	-1.29859	-1.11028
212400296	rs112962945	3.72977e-07	-1.67451	-1.59344e-10
212401020	rs114188626	4.13701e-07	-1.57088	-1.59344e-10
212401256	rs114859081	7.56985e-07	-0.966682	-1.59344e-10
212401573	rs79426471	7.14842e-07	-1.20665e-10	-1.02396
212401824	rs144148947	1.22333e-06	-1.20665e-10	-0.486694
212401852	rs72941304	1.34567e-07	-1.60225	-1.09171
212402956	rs1818753	1.68445e-07	-1.36181	-1.1076
212402964	rs7567792	1.2958e-07	-1.61981	-1.11192
212403199	rs1818754	1.3022e-07	-1.60352	-1.12329
212403323	rs6435639	1.33293e-07	-1.59333	-1.11014
212403387	rs17406681	1.39566e-07	-1.60756	-1.04992
212403434	rs7594456	1.39047e-07	-1.52946	-1.13176
212404034	rs10202621	1.33831e-07	-1.56668	-1.13277
212404384	rs1851182	1.51563e-07	-1.45073	-1.12429
212404510	rs77810098	3.5338e-07	-1.72848	-1.59344e-10
212404522	rs1851183	1.4373e-07	-1.49569	-1.1324
212405590	rs6740652	1.56703e-07	-1.41872	-1.12296
212405796	rs12694240	1.58111e-07	-1.41045	-1.12228
212405797	rs72941323	1.42222e-07	-1.59702	-1.04161
212405914	rs7579007	1.63447e-07	-1.37465	-1.12489
212406032	rs7592933	1.55226e-07	-1.42688	-1.12426
212406071	rs141660686	1.34217e-06	-0.393986	-1.59344e-10
212406402	rs10185819	1.18272e-07	-1.70096	-1.12208
212406700	rs6747526	1.18803e-07	-1.70096	-1.1176
212406723	rs55663096	1.07415e-06	0.379474	-0.996213
212406789	rs6747637	1.19506e-07	-1.69517	-1.11748
212406978	rs4411634	1.59738e-07	-1.40079	-1.1217
212407077	rs9288433	1.63498e-07	-1.37496	-1.12426
212407152	rs1972144	2.15037e-07	-1.12488	-1.10034
212407500	rs73073183	7.50927e-07	-0.293769	-0.680948
212407857	rs17334842	1.49348e-07	-1.59403	-0.995718
212408179	rs10192302	2.8864e-07	-0.850525	-1.08032
212408320	rs11891212	7.07508e-07	-0.403618	-0.630659
212408554	rs961593	1.26232e-07	-1.63212	-1.12578
212408905	rs2371312	1.96695e-07	-1.18106	-1.13331
212409128	rs72941338	3.99781e-07	-1.60511	-1.59344e-10
212409146	rs72941341	1.43173e-07	-1.64509	-0.986879
212409199	rs11887047	1.28623e-07	-1.65767	-1.08147
212409532	rs72941342	1.32809e-07	-1.69814	-1.00898
212409600	rs72941345	1.36526e-07	-1.7309	-0.948615
212409676	rs10932383	3.1144e-07	-0.845015	-1.0098
212409848	rs10932384	2.98931e-07	-1.38031	-0.515508
212411052	rs7591843	2.12218e-07	-1.71083	-0.52758
212411610	rs4622647	4.25698e-07	-0.969775	-0.57252
212411658	rs4435392	4.32485e-07	-0.940877	-0.5856
212412272	rs36040938	4.60732e-07	-1.04089	-0.422316
212412738	rs11895509	7.92114e-07	0.14404	-1.06536
212412814	rs61526284	3.14833e-07	-1.25694	-0.587045
212412968	rs34991391	5.47691e-07	-1.29031	-1.59344e-10
212412976	rs34070359	5.47691e-07	-1.29031	-1.59344e-10
212413675	rs953956	3.70394e-07	-1.2421	-0.439355
212414289	rs12469929	4.32192e-07	-1.15244	-0.374714
212414613	rs12470849	2.6686e-07	-1.65996	-0.349341
212414621	rs12470850	2.60424e-07	-1.65616	-0.37755
212414752	rs116897059	2.13376e-06	-1.20665e-10	0.0696161
212415046	rs62180214	4.59819e-07	-1.46519	-1.59344e-10
212415241	rs76119799	1.28104e-07	-1.6573	-1.08588
212415477	rs79835683	1.28192e-07	-1.62808	-1.11441
212415506	rs116054737	1.25115e-07	-1.65706	-1.10973
212415917	rs13014132	1.17055e-07	-1.72393	-1.10945
212415948	rs12475861	1.26368e-07	-1.65144	-1.10538
212416029	rs13421680	1.23134e-07	-1.64622	-1.13653
212416255	rs76758214	3.57106e-07	-1.71799	-1.59344e-10
212416314	rs73985484	1.5835e-07	-1.3982	-1.13301
212416543	rs117556235	8.28119e-07	-1.20665e-10	-0.876869
212416850	rs62180215	1.41388e-07	-1.52964	-1.11488
212417088	rs79077427	1.53682e-07	-1.49074	-1.07039
212417439	rs78247177	7.76822e-07	-1.20665e-10	-0.940815
212417792	rs112898192	3.53685e-07	-1.72762	-1.59344e-10
212417812	rs113001444	3.5368e-07	-1.72763	-1.59344e-10
212418110	rs10497945	1.50745e-07	-1.48711	-1.09332
212418162	rs10497946	7.70188e-07	-1.20665e-10	-0.949391
212419186	rs2371311	1.42144e-07	-1.51838	-1.12081
212419352	rs28380748	7.61867e-07	-1.20665e-10	-0.960254
212419469	rs114988449	5.84796e-07	-1.22476	-1.59344e-10
212419760	rs17413177	3.55795e-07	-1.72167	-1.59344e-10
212420102	rs150759621	7.66424e-07	-1.20665e-10	-0.95429
212420199	rs62180216	1.58207e-07	-1.44096	-1.09116
212421401	rs11899850	1.70292e-07	-1.36271	-1.0958
212421476	rs35633854	1.75126e-07	-1.3547	-1.07582
212421487	rs56696344	1.75126e-07	-1.3547	-1.07582
212421534	rs11894975	1.64838e-07	-1.41103	-1.08003
212421552	rs2371310	2.0771e-07	-1.12858	-1.13131
212421969	rs62180219	1.56145e-07	-1.46926	-1.07598
212422715	rs146003542	1.49376e-07	-1.4679	-1.12166
212422822	rs7576111	1.69974e-07	-1.40567	-1.05471
212423302	rs7576673	1.586e-07	-1.41649	-1.11316
212423340	rs13402967	1.44135e-07	-1.49096	-1.13432
212423382	rs117493903	6.38586e-07	-1.20665e-10	-1.13677
212423613	rs16846427	8.41397e-07	-1.20665e-10	-0.860962
212424019	rs6759048	1.57225e-07	-1.41962	-1.11873
212424191	rs115692591	3.52969e-07	-1.72965	-1.59344e-10
212424239	rs1851200	1.66618e-07	-1.36403	-1.11629
212424854	rs117514570	7.72639e-07	-1.20665e-10	-0.946214
212424949	rs10932385	1.83538e-07	-1.34153	-1.04207
212425365	rs16846435	1.50465e-07	-1.67963	-0.902665
212425554	rs16846440	1.76669e-07	-1.31	-1.11175
212425835	rs17334994	1.51504e-07	-1.49717	-1.07825
212425873	rs16846443	7.45746e-07	-1.20665e-10	-0.981641
212425887	rs17335001	1.82007e-07	-1.34153	-1.05045
212426241	rs17413253	1.65192e-07	-1.39501	-1.09391
212426466	rs17335043	1.66838e-07	-1.38146	-1.09754
212426588	rs139728050	2.39061e-06	0.183276	-1.59344e-10
212427262	rs17413281	2.94774e-07	-0.779263	-1.13055
212427389	rs17335057	3.35202e-07	-0.644799	-1.13649
212427474	rs189669617	3.56911e-07	-1.71854	-1.59344e-10
212427520	rs372579777	7.5784e-07	-1.20665e-10	-0.965554
212427941	rs62180220	4.61852e-07	-1.46078	-1.59344e-10
212428192	rs6733265	5.52185e-07	-1.28214	-1.59344e-10
212428262	rs117700894	7.627e-07	-1.20665e-10	-0.959161
212428310	rs78018644	7.51295e-07	-1.20665e-10	-0.974227
212428335	rs11889107	1.49139e-07	-1.49168	-1.09947
212428439	rs7595473	2.97785e-07	-0.83025	-1.0694
212428646	rs61250365	3.22328e-07	-0.693941	-1.12652
212428656	rs80134639	1.65903e-07	-1.38859	-1.09603
212429391	rs79444342	7.50777e-07	-1.20665e-10	-0.974918
212429425	rs150931415	4.72447e-07	-1.4381	-1.59344e-10
212429649	rs11886732	2.85069e-07	-0.863793	-1.0795
212430018	rs185121661	7.50147e-07	-1.20665e-10	-0.975757
212430365	rs76152132	7.58358e-07	-1.20665e-10	-0.96487
212430369	rs73075194	7.15859e-07	-1.20665e-10	-1.02254
212430887	rs75789151	7.20838e-07	-1.20665e-10	-1.01561
212431292	rs11896454	2.97276e-07	-0.822367	-1.079
212431498	rs16846460	8.03648e-07	-1.20665e-10	-0.906865
212431529	rs11885579	2.54439e-07	-1.01758	-1.03938
212431762	rs77847549	4.59483e-07	-1.46592	-1.59344e-10
212431890	rs138306086	3.52892e-07	-1.72986	-1.59344e-10
212432486	rs144086471	7.94625e-07	-1.20665e-10	-0.918156
212432657	rs62180221	3.61696e-07	-1.70522	-1.59344e-10
212432770	rs16846465	5.61777e-07	-1.26492	-1.59344e-10
212433052	rs16846476	8.33629e-07	-1.20665e-10	-0.870237
212433296	rs76228860	8.52314e-07	-1.20665e-10	-0.84807
212433325	rs1829618	1.94105e-07	-1.4003	-0.927329
212434037	rs6735769	3.56465e-07	-0.951342	-0.768448
212434442	rs34467767	3.54568e-07	-1.72513	-1.59344e-10
212435148	rs143459655	7.83901e-07	-0.931743	-1.59344e-10
212435213	rs12622730	3.30512e-07	-1.55384	-0.241547
212435272	rs16846489	7.5431e-07	-1.20665e-10	-0.970223
212435494	rs17413364	3.7285e-07	-1.67485	-1.59344e-10
212435516	rs10497947	6.94596e-07	-0.922889	-0.129807
212435941	rs72941357	5.27758e-06	0.975198	-1.59344e-10
212436186	rs75370231	7.2638e-07	-1.20665e-10	-1.00795
212436253	rs143864183	3.77731e-06	0.64074	-1.59344e-10
212436498	rs16846496	7.13955e-07	-1.20665e-10	-1.02521
212436904	rs11889520	3.23956e-07	-1.50153	-0.313883
212437072	rs6732969	3.95769e-07	-1.21616	-0.399036
212437161	rs17335169	6.8012e-07	-1.07376	-1.59344e-10
212438661	rs6737763	6.68476e-07	-0.761762	-0.329263
212438853	rs12694241	3.11384e-07	-1.57317	-0.28183
212438861	rs12694242	5.93955e-07	-0.910819	-0.298403
212438862	rs58679637	6.75664e-07	-1.20665e-10	-1.08033
212438865	rs111821403	3.02412e-07	-0.833306	-1.05093
212439056	rs1879531	5.01862e-07	-1.08327	-0.294428
212439695	rs10174916	3.67033e-07	-0.800636	-0.889938
212440041	rs10198754	3.12181e-07	-1.04994	-0.802503
212440500	rs1009142	2.33719e-07	-1.13269	-1.00922
212440620	rs73076972	3.66129e-07	-1.69304	-1.59344e-10
212440790	rs1976834	2.27298e-07	-1.24564	-0.924123
212440969	rs16846519	3.65869e-07	-1.69375	-1.59344e-10
212441596	rs10176315	1.13178e-07	-1.73083	-1.13623
212441673	rs114275882	4.18609e-07	-1.55909	-1.59344e-10
212442386	rs2371305	2.11056e-07	-1.241	-1.0029
212442822	rs2371304	2.04278e-07	-1.27225	-1.00429
212443024	rs141661576	6.62306e-07	-1.20665e-10	-1.1003
212443357	rs2371303	2.67436e-07	-1.06543	-0.941712
212443436	rs6731454	2.73213e-07	-1.04744	-0.938338
212443938	rs73076976	3.64244e-07	-1.6982	-1.59344e-10
212444505	rs11687988	2.92408e-07	-1.14614	-0.771741
212444762	rs4488593	2.80049e-07	-1.18095	-0.780115
212444871	rs4599046	2.85582e-07	-1.18098	-0.760521
212445417	rs13007756	2.64571e-07	-1.1085	-0.909412
212445851	rs11679860	2.26922e-07	-1.32132	-0.850101
212445865	rs11679779	2.27236e-07	-1.33631	-0.833727
212445912	rs184166731	5.22323e-07	-1.33774	-1.59344e-10
212445913	rs189540116	5.21444e-07	-1.33942	-1.59344e-10
212446351	rs11691078	2.3315e-07	-1.34085	-0.803498
212446806	rs12694243	2.04823e-07	-1.26222	-1.01166
212446818	rs12619171	1.99209e-07	-1.31838	-0.983297
212447718	rs12694244	1.6083e-07	-1.38279	-1.13289
212447793	rs79225913	6.488e-07	-1.20665e-10	-1.1209
212448006	rs139695897	5.7479e-07	-1.24202	-1.59344e-10
212448342	rs7585825	1.58808e-07	-1.39682	-1.13151
212448578	rs7586137	1.56519e-07	-1.41665	-1.1262
212448736	rs7589006	1.57954e-07	-1.39682	-1.1369
212448759	rs7602757	1.93747e-07	-1.19266	-1.13681
212448824	rs7602850	1.72438e-07	-1.33182	-1.11417
212449118	rs11695852	1.52815e-07	-1.48124	-1.08556
212449318	rs11684753	1.45899e-07	-1.48124	-1.13187
212449842	rs145180519	7.07584e-07	-1.20665e-10	-1.03417
212449904	rs111949960	3.84127e-07	-1.64505	-1.59344e-10
212450199	rs10932386	2.23142e-07	-1.25478	-0.933443
212450325	rs114620429	7.10143e-07	-1.03056	-1.59344e-10
212451290	rs12694245	2.35463e-07	-1.23868	-0.895793
212451357	rs118000735	7.15844e-07	-1.20665e-10	-1.02256
212452598	rs7595207	2.09001e-07	-1.32477	-0.92892
212452649	rs7595223	2.09482e-07	-1.3397	-0.911691
212453105	rs939591	1.84966e-07	-1.25116	-1.12469
212453484	rs2888004	2.15506e-07	-1.32477	-0.898273
212453597	rs4640322	2.14914e-07	-1.32477	-0.901021
212453661	rs4530297	1.37305e-07	-1.72953	-0.944291
212453789	rs4539738	1.68675e-07	-1.33138	-1.13667
212453901	rs7561282	2.16334e-07	-1.3172	-0.902005
212454405	rs1818751	2.14131e-07	-1.3172	-0.912241
212454583	rs4673623	2.3411e-07	-1.11664	-1.0236
212455117	rs57670074	3.83079e-07	-1.64778	-1.59344e-10
212455907	rs6746549	1.81905e-07	-1.26763	-1.12491
212455953	rs116075871	3.57619e-07	-1.71656	-1.59344e-10
212456721	rs6721804	2.55506e-07	-1.11583	-0.936951
212456904	rs62180247	8.35458e-07	-0.868046	-1.59344e-10
212457001	rs7572669	2.49901e-07	-1.2245	-0.850464
212457195	rs4672619	2.54977e-07	-1.19532	-0.859537
212457300	rs4673624	2.01206e-07	-1.48015	-0.811553
212457695	rs12614500	2.51461e-07	-1.28314	-0.785602
212458059	rs10804199	2.02119e-07	-1.51607	-0.771103
212458206	rs10932387	1.48179e-07	-1.52087	-1.07673
212458718	rs62180248	4.26311e-07	-1.54086	-1.59344e-10
212458790	rs10203022	1.35889e-07	-1.55115	-1.13303
212460589	rs10204337	1.64589e-07	-1.38139	-1.11119
212460596	rs10932388	1.63586e-07	-1.43822	-1.06046
212461291	rs1829611	1.95234e-07	-1.45836	-0.863465
212461582	rs62180249	1.2587e-07	-1.64388	-1.1169
212461763	rs12465773	1.82082e-07	-1.50715	-0.884422
212462122	rs1972143	1.92535e-07	-1.45191	-0.883834
212462626	rs10210942	1.93807e-07	-1.45709	-0.872078
212462897	rs9288434	1.70463e-07	-1.4361	-1.02141
212463224	rs9288435	1.86048e-07	-1.49146	-0.878566
212463306	rs7602185	1.55391e-07	-1.44669	-1.10339
212463770	rs13015705	1.88387e-07	-1.44262	-0.914913
212464224	rs1965462	2.17069e-07	-1.1936	-1.02221
212465243	rs77200750	5.21751e-07	-1.33883	-1.59344e-10
212465328	rs7556879	2.21402e-07	-1.06126	-1.13479
212465584	rs75025736	5.99921e-07	-1.19923	-1.59344e-10
212465664	rs7559734	2.65923e-07	-0.877385	-1.13544
212466519	rs147556739	7.75528e-07	-1.20665e-10	-0.942481
212466998	rs79637394	6.3857e-07	-1.20665e-10	-1.1368
212467318	rs111720542	5.62513e-07	-1.26361	-1.59344e-10
212467572	rs1851178	2.29271e-07	-1.43285	-0.728273
212467736	rs2371306	2.29143e-07	-1.45253	-0.709152
212467886	rs111538022	6.43237e-07	-1.12951	-1.59344e-10
212467958	rs2371307	2.05456e-07	-1.45353	-0.81727
212468615	rs76680100	3.91342e-06	-1.20665e-10	0.67614
212468845	rs116504288	6.19274e-07	-1.16748	-1.59344e-10
212468889	rs7585388	2.46375e-07	-1.41877	-0.670397
212469052	rs1851195	4.33238e-07	-1.44117	-0.0835697
212470227	rs35426402	1.62117e-07	-1.37359	-1.13412
212470487	rs73078781	3.52522e-07	-1.73091	-1.59344e-10
212470620	rs1851196	3.65751e-07	-1.33299	-0.361081
212470681	rs73078782	3.52795e-07	-1.73014	-1.59344e-10
212470717	rs1851197	3.238e-07	-1.39819	-0.417709
212470740	rs1851198	3.70741e-07	-1.35722	-0.323305
212470866	rs1851199	3.79784e-07	-1.29483	-0.36159
212471642	rs7559679	3.25936e-07	-1.39993	-0.409392
212471679	rs114993406	3.82626e-07	-1.64897	-1.59344e-10
212471756	rs9288436	3.57939e-07	-1.35168	-0.363987
212473266	rs7580963	5.86762e-07	-1.2543	0.032897
212474234	rs148308282	6.88537e-07	-1.20665e-10	-1.06146
212474812	rs12694246	3.49688e-07	-1.36465	-0.374332
212475311	rs12104775	2.61502e-07	-1.22695	-0.802633
212475632	rs10177258	2.54116e-07	-1.24727	-0.810968
212475771	rs10177211	2.55621e-07	-1.26119	-0.791136
212477532	rs141118997	6.90097e-07	-1.20665e-10	-1.05919
212478221	rs72943053	2.49326e-06	0.225322	-1.59344e-10
212478267	rs113878450	6.29256e-07	-1.15149	-1.59344e-10
212479557	rs1851190	4.4069e-07	-1.1493	-0.358382
212480293	rs7593315	4.85684e-07	-1.11252	-0.297946
212484720	rs112404052	6.8589e-07	-1.06531	-1.59344e-10
212485117	rs7565192	4.22947e-07	-1.19375	-0.355032
212485478	rs7349376	2.99708e-07	-1.25039	-0.642829
212485736	rs34278814	1.63738e-07	-1.36812	-1.12964
212485820	rs114620488	2.81875e-07	-0.855631	-1.09893
212486236	rs78220261	8.57483e-07	-0.842025	-1.59344e-10
212486350	rs10469656	4.83833e-07	-1.11883	-0.295459
212486632	rs77429365	1.10542e-06	-1.20665e-10	-0.588043
212486701	rs147028590	2.58766e-06	-1.20665e-10	0.262483
212487114	rs138310762	5.51096e-07	-1.28412	-1.59344e-10
212487433	rs1829612	2.87063e-07	-1.34267	-0.593652
212487461	rs1829613	3.61405e-07	-1.186	-0.52003
212487649	rs10804200	4.43853e-07	-1.20025	-0.300286
212489190	rs1851175	5.10439e-07	-1.36357	0.00281595
212489350	rs1851176	5.09591e-07	-1.34651	-0.0159043
212489679	rs4672620	6.39433e-07	-1.26387	0.128422
212490272	rs12616462	7.55647e-07	-1.08979	0.121335
212491086	rs1851177	5.32085e-07	-1.09808	-0.221145
212491536	rs12694247	4.28866e-07	-1.28342	-0.251464
212492021	rs77536379	5.15304e-07	-1.26452	-0.0867541
212492126	rs10497948	3.3584e-07	-1.68404	-0.0953471
212492195	rs6707492	4.06931e-07	-1.58738	-1.59344e-10
212492708	rs12469375	3.58032e-07	-1.18426	-0.531142
212492764	rs7601664	3.41986e-07	-1.19928	-0.561978
212494838	rs140626732	3.78908e-07	-1.65873	-1.59344e-10
212495897	rs76147372	5.15531e-07	-1.35083	-1.59344e-10
212495963	rs12151786	4.05397e-07	-1.59116	-1.59344e-10
212496692	rs148474023	7.28636e-07	-1.20665e-10	-1.00485
212497281	rs145444040	5.62537e-07	-1.26357	-1.59344e-10
212498038	rs1851194	4.2305e-07	-1.30029	-0.24825
212498048	rs149764974	8.07895e-07	-0.901593	-1.59344e-10
212498744	rs4673625	5.75408e-07	-1.22955	-0.0113976
212498859	rs10497949	4.59195e-07	-1.25882	-0.207731
212499468	rs7585956	6.73364e-07	-1.08374	-1.59344e-10
212499651	rs10205275	3.97162e-07	-1.61168	-1.59344e-10
212500945	rs10203821	3.57193e-07	-1.71775	-1.59344e-10
212501363	rs75216508	4.57249e-07	-1.4708	-1.59344e-10
212501712	rs7576417	1.39431e-07	-1.52185	-1.13661
212502423	rs118005680	2.83646e-06	-1.20665e-10	0.354286
212502498	rs151242991	5.95555e-07	-1.20653	-1.59344e-10
212502598	rs146624392	2.92009e-06	-1.20665e-10	0.383345
212504550	rs192785183	4.02178e-07	-1.59913	-1.59344e-10
212504950	rs138902989	4.03173e-07	-1.59666	-1.59344e-10
212504996	rs17335483	5.29124e-07	-1.3248	-1.59344e-10
212504999	rs7369560	3.52679e-07	-1.73047	-1.59344e-10
212505476	rs6435643	1.02659e-06	-0.662025	-1.59344e-10
212505664	rs6435644	6.03555e-07	-1.19319	-1.59344e-10
212505936	rs6435645	5.96144e-07	-1.20554	-1.59344e-10
212506556	rs6435646	5.31097e-07	-1.32108	-1.59344e-10
212507233	rs6435647	3.54287e-07	-1.72592	-1.59344e-10
212507715	rs6435648	5.83199e-07	-1.2275	-1.59344e-10
212508067	rs10180037	1.46232e-07	-1.47627	-1.13456
212508093	rs17413728	8.41625e-07	-0.860691	-1.59344e-10
212508134	rs6706854	3.55442e-07	-1.72266	-1.59344e-10
212509321	rs10194698	1.66971e-07	-1.40105	-1.07716
212510087	rs114444378	2.2327e-06	0.114941	-1.59344e-10
212510514	rs12694249	5.12479e-07	-1.35677	-1.59344e-10
212511342	rs6435649	4.05952e-07	-1.58979	-1.59344e-10
212511416	rs6435650	3.62204e-07	-1.70382	-1.59344e-10
212511895	rs7422464	4.40424e-07	-1.50829	-1.59344e-10
212512446	rs10932390	1.28953e-07	-1.73092	-1.00566
212513104	rs144860167	5.05657e-07	-1.37017	-1.59344e-10
212513114	rs114304818	8.2444e-07	-0.881321	-1.59344e-10
212515532	rs75333614	4.73455e-07	-1.43597	-1.59344e-10
212516273	rs75322540	6.07245e-07	-1.18709	-1.59344e-10
212516742	rs6708035	2.33113e-07	-1.68174	-0.462768
212517278	rs12996040	2.27209e-07	-1.71725	-0.452903
212519028	rs6730119	3.18241e-06	1.43314	-0.963777
212519135	rs13032986	1.29528e-07	-1.69881	-1.03332
212519262	rs6759017	4.59598e-07	-1.46567	-1.59344e-10
212519634	rs35237883	4.56493e-07	-1.47245	-1.59344e-10
212520406	rs10190533	2.43551e-07	-0.987522	-1.11318
212520502	rs13410206	1.07628e-05	1.68783	-1.59344e-10
212520563	rs13423577	5.91849e-06	1.08981	-1.59344e-10
212521136	rs146724772	3.62144e-07	-1.70398	-1.59344e-10
212521325	rs7567959	2.14708e-06	1.21276	-1.13692
212522450	rs35497618	4.95632e-07	-1.39019	-1.59344e-10
212522651	rs34621071	1.23773e-07	-1.70533	-1.07224
212523114	rs10932391	1.40107e-06	0.785631	-1.13666
212523167	rs6435651	2.56731e-07	-0.919587	-1.12841
212523424	rs1851184	2.32542e-06	1.28651	-1.13088
212523484	rs12328907	4.83363e-07	-0.31951	-1.09575
212523615	rs35551076	1.33755e-07	-1.58847	-1.11154
212524168	rs34691845	4.92652e-07	-1.39622	-1.59344e-10
212524183	rs115910539	3.89075e-07	-1.63225	-1.59344e-10
212524248	rs13405349	9.46876e-06	1.55973	-1.59344e-10
212524973	rs6719645	4.21087e-07	-0.452389	-1.1008
212525039	rs6719664	1.07814e-05	1.68955	-1.59344e-10
212525946	rs75006556	9.35975e-07	-1.20665e-10	-0.754437
212526025	rs17335518	1.98052e-06	1.1316	-1.13651
212526145	rs4422103	2.61395e-07	-0.901931	-1.12806
212526358	rs62185367	1.74921e-06	0.725442	-0.85455
212527374	rs12105874	3.01267e-07	-0.75142	-1.13661
212527390	rs182144135	4.01988e-07	-1.5996	-1.59344e-10
212527500	rs28593530	8.35912e-06	1.43508	-1.59344e-10
212527729	rs1851185	2.97302e-07	-0.764413	-1.13686
212528105	rs7567715	2.63211e-06	1.32423	-1.04472
212528298	rs6732128	3.92606e-07	-0.56058	-1.06264
212529036	rs72945016	7.07871e-06	1.26882	-1.59344e-10
212529458	rs117685761	1.19669e-06	-1.20665e-10	-0.50871
212529506	rs4672621	1.86943e-06	0.91818	-0.980817
212530466	rs6725181	1.85013e-07	-1.68852	-0.687077
212530514	rs72945020	8.22189e-06	1.41853	-1.59344e-10
212530898	rs72945021	1.3258e-05	1.89633	-1.59344e-10
212531352	rs13424871	6.21034e-07	-0.531308	-0.633332
212531582	rs113147221	3.58176e-07	-1.715	-1.59344e-10
212531592	rs17413784	1.34844e-07	-1.71494	-0.976974
212532011	rs72945023	8.07247e-06	1.40019	-1.59344e-10
212532808	rs10174084	8.47137e-06	1.44842	-1.59344e-10
212533208	rs16846701	3.58682e-07	-1.71359	-1.59344e-10
212533332	rs13418752	8.77252e-06	1.48335	-1.59344e-10
212533994	rs10166540	9.08617e-06	1.51848	-1.59344e-10
212534200	rs78768378	6.55836e-07	-1.20665e-10	-1.11011
212534520	rs12476100	1.44548e-07	-1.52733	-1.09509
212534921	rs72945031	1.09338e-05	1.70358	-1.59344e-10
212535078	rs72945032	1.09338e-05	1.70358	-1.59344e-10
212535145	rs1851168	8.80675e-07	0.270253	-1.08559
212535653	rs6752616	1.11777e-05	1.72565	-1.59344e-10
212535735	rs1851169	6.70216e-07	-0.311603	-0.776822
212535932	rs1851170	6.63858e-07	-0.172181	-0.925776
212535970	rs72945039	1.32216e-05	1.89358	-1.59344e-10
212536046	rs4423543	1.18739e-07	-1.71109	-1.10801
212536497	rs16846710	1.18551e-07	-1.70684	-1.11385
212536704	rs117323697	9.71166e-07	-1.20665e-10	-0.717528
212538415	rs13019783	1.4739e-07	-1.72259	-0.880351
212538837	rs61257038	1.46933e-07	-1.72343	-0.882616
212538940	rs10183152	6.54069e-07	-0.00691196	-1.1059
212539702	rs11893380	1.46302e-07	-1.72569	-0.884666
212539934	rs11893474	1.47343e-07	-1.72498	-0.878283
212539997	rs6714941	1.10609e-06	0.337403	-0.924842
212540205	rs6759039	1.10123e-06	0.337403	-0.929246
212540238	rs6759054	1.09894e-06	0.337403	-0.931327
212540262	rs141108194	3.53057e-07	-1.7294	-1.59344e-10
212540545	rs60655490	1.28298e-07	-1.72209	-1.01959
212540576	rs58225230	9.86486e-07	0.205549	-0.907426
212540587	rs13001867	1.07562e-06	0.296383	-0.911753
212540746	rs6705698	1.08591e-06	0.292515	-0.898364
212541226	rs13003212	1.23966e-07	-1.71992	-1.0561
212541377	rs10207288	1.22779e-07	-1.72575	-1.05989
212541989	rs2371308	6.45525e-07	-0.0702745	-1.05569
212542011	rs12623935	1.73918e-07	-1.30105	-1.13639
212542196	rs4016512	6.70843e-07	-0.0439123	-1.04358
212542547	rs141380465	1.17035e-05	1.77162	-1.59344e-10
212542556	rs7588697	9.47931e-07	0.230721	-0.972466
212542567	rs7562364	6.28922e-07	-0.124625	-1.02739
212542636	rs7562573	6.35317e-07	-0.124578	-1.01732
212542728	rs7579224	5.99362e-07	-0.177013	-1.02315
212542729	rs7565321	6.13882e-07	-0.15538	-1.02084
212542748	rs7565327	6.42419e-07	-0.111845	-1.01894
212542832	rs7591647	6.63048e-07	-0.0935055	-1.00567
212542930	rs71422750	1.6426e-07	-1.713	-0.781574
212543176	rs6714837	7.31214e-07	-0.00919475	-0.992125
212543278	rs6743138	7.20108e-07	-0.0297461	-0.986879
212543510	rs10179476	1.0359e-06	0.320571	-0.973573
212543560	rs10166875	7.27227e-07	-0.0297461	-0.97704
212543572	rs10190554	1.09232e-06	0.368034	-0.968004
212543924	rs4673628	7.07867e-07	-0.0571252	-0.976644
212544024	rs10169970	7.68571e-07	0.00968786	-0.961181
212544080	rs2272024	1.60268e-07	-1.71979	-0.799384
212544167	rs79007203	3.87228e-07	-1.63701	-1.59344e-10
212544193	rs3817429	1.11382e-06	0.388667	-0.969138
212544477	rs34579531	1.16955e-06	0.415365	-0.947021
212544586	rs1983399	1.23024e-06	-0.254566	-0.226491
212544685	rs6722300	1.23509e-07	-1.72272	-1.05698
212545165	rs12470629	1.2204e-06	0.463466	-0.952559
212545437	rs74461533	6.40522e-07	-1.20665e-10	-1.13374
212545527	rs114948111	3.54885e-07	-1.72423	-1.59344e-10
212545533	rs10173674	1.75454e-07	-1.7308	-0.697846
212545562	rs10173683	1.75435e-07	-1.73091	-0.697846
212545570	rs78181683	6.38564e-07	-1.20665e-10	-1.1368
212545621	rs10176100	1.77536e-07	-1.73091	-0.685945
212545877	rs6741480	8.95119e-07	0.116951	-0.91602
212546201	rs13395292	3.84872e-07	-1.64311	-1.59344e-10
212546206	rs6755268	8.57104e-07	0.0956703	-0.938137
212546422	rs13420886	1.84141e-07	-1.70878	-0.671545
212546559	rs35762488	1.87002e-07	-1.70878	-0.656127
212546612	rs10191972	1.85258e-07	-1.71548	-0.658794
212546631	rs35882647	1.29637e-07	-1.69763	-1.03366
212546664	rs34658976	1.70145e-07	-1.72263	-0.736748
212546706	rs12694250	1.87566e-07	-1.71295	-0.648947
212546717	rs34678713	1.40497e-06	0.579033	-0.927285
212546732	rs77016924	3.94523e-07	-1.61835	-1.59344e-10
212546762	rs10179515	1.65995e-07	-1.72537	-0.758702
212547058	rs13019022	1.37146e-06	0.55951	-0.931906
212547244	rs13398913	1.6093e-06	0.0226693	-0.23514
212547286	rs34807898	1.29609e-07	-1.67014	-1.06136
212547314	rs35043628	1.24679e-07	-1.65244	-1.11785
212547777	rs1829615	1.47706e-06	0.724428	-1.02264
212547935	rs6435654	7.03595e-07	0.0870862	-1.12691
212548236	rs117647785	6.38664e-07	-1.20665e-10	-1.13665
212548372	rs1851191	1.58877e-06	0.680406	-0.905716
212548482	rs13026360	1.60412e-07	-1.7301	-0.788176
212548690	rs7425341	1.17961e-06	0.47093	-0.994013
212548761	rs77597273	9.47133e-06	1.56	-1.59344e-10
212549004	rs4493186	1.69126e-07	-1.7272	-0.738186
212549629	rs6710649	1.33335e-06	0.521064	-0.921643
212549698	rs72945086	9.47133e-06	1.56	-1.59344e-10
212549904	rs13016387	1.86669e-07	-1.73071	-0.635973
212550356	rs182682303	1.11061e-06	-1.20665e-10	-0.583364
212550469	rs148744883	6.87867e-07	-1.20665e-10	-1.06243
212550693	rs78121803	8.53526e-06	1.45594	-1.59344e-10
212551817	rs146307372	3.52989e-07	-1.72959	-1.59344e-10
212551928	rs9798120	1.36354e-06	0.456425	-0.834614
212552396	rs114730379	3.56705e-07	-1.71912	-1.59344e-10
212552679	rs10932392	1.60733e-06	0.537107	-0.750804
212552733	rs10181864	2.46709e-07	-1.71193	-0.375888
212553271	rs72945096	8.34015e-06	1.43281	-1.59344e-10
212553703	rs2371279	1.64011e-07	-1.67495	-0.821146
212553753	rs2887994	1.32957e-07	-1.68707	-1.01892
212553761	rs2371278	1.67941e-07	-1.65927	-0.813144
212553785	rs4315465	4.20578e-07	-1.69179	0.137391
212553934	rs59853762	4.73126e-07	-1.68146	0.244794
212554112	rs72945099	7.67625e-06	1.34986	-1.59344e-10
212554395	rs66619217	1.921e-06	0.670383	-0.705808
212554582	rs138770508	3.54664e-07	-1.72485	-1.59344e-10
212554646	rs76650458	6.41123e-07	-1.20665e-10	-1.1328
212554764	rs113141248	2.23688e-06	0.116812	-1.59344e-10
212554979	rs2371277	4.53196e-07	-0.346498	-1.1332
212555009	rs9288437	1.47049e-07	-1.4688	-1.13646
212555085	rs2371276	5.20154e-07	-0.547649	-0.794252
212555154	rs2371275	1.87966e-07	-1.57589	-0.783878
212555195	rs78325609	1.55494e-07	-1.73085	-0.818569
212555823	rs7426203	1.32118e-07	-1.73092	-0.981416
212556083	rs71422751	4.14962e-07	-1.56784	-1.59344e-10
212556137	rs10192485	1.70084e-07	-1.51481	-0.944926
212556551	rs113785526	4.1266e-07	-1.5734	-1.59344e-10
212557915	rs115113393	3.58612e-07	-1.71378	-1.59344e-10
212558506	rs7421818	1.34299e-07	-1.7304	-0.965557
212558540	rs7425448	5.57826e-07	-0.244679	-1.0273
212558805	rs12992169	5.01867e-07	-0.357511	-1.02018
212559948	rs10205553	1.49462e-07	-1.54898	-1.04
212560354	rs13024094	3.72315e-07	-0.734007	-0.942279
212560626	rs73082627	2.79516e-07	-1.69715	-0.265813
212561232	rs34819491	3.16776e-07	-0.897032	-0.940799
212561652	rs12473455	1.33055e-07	-1.56913	-1.13614
212562500	rs10195194	2.99017e-07	-0.881602	-1.01392
212562506	rs7424835	1.48161e-07	-1.71815	-0.879577
212562538	rs6435655	1.3045e-07	-1.63068	-1.09435
212562774	rs10932393	1.17619e-07	-1.71826	-1.11032
212562807	rs7425195	1.16728e-07	-1.71446	-1.12173
212563321	rs11689676	1.17513e-07	-1.71241	-1.11707
212563334	rs11695614	1.17193e-07	-1.71241	-1.11979
212563481	rs11689652	1.1797e-07	-1.71179	-1.1138
212563738	rs7422053	1.86473e-07	-1.56399	-0.80375
212564602	rs6715164	1.17502e-07	-1.69373	-1.13584
212564850	rs6435656	1.2469e-07	-1.63364	-1.13656
212564851	rs6435657	1.25253e-07	-1.62877	-1.13692
212564895	rs6435659	1.2296e-07	-1.65236	-1.13181
212565358	rs13021712	4.10702e-07	-0.445973	-1.13219
212565360	rs72946524	1.24912e-07	-1.63206	-1.13636
212565932	rs73985808	1.21166e-07	-1.72888	-1.06998
212566034	rs3883913	1.14331e-07	-1.7309	-1.12603
212566071	rs3923755	1.14637e-07	-1.72946	-1.1248
212566256	rs34915253	2.73145e-07	-0.884384	-1.10164
212566354	rs35641812	3.21433e-07	-0.732233	-1.091
212567389	rs35248812	3.12428e-07	-0.843434	-1.00822
212568132	rs185912109	4.3396e-07	-1.52307	-1.59344e-10
212568199	rs34478935	3.2297e-07	-0.746447	-1.07202
212568257	rs10221675	1.68187e-07	-1.33893	-1.13202
212569241	rs10183337	1.58746e-07	-1.39554	-1.13318
212569310	rs34447293	3.03844e-07	-0.812406	-1.06711
212569828	rs9288438	1.30185e-07	-1.66466	-1.06241
212569879	rs10221746	1.27623e-07	-1.7306	-1.01634
212569924	rs10221615	2.11048e-07	-1.39027	-0.85367
212569983	rs6723705	1.4556e-07	-1.49866	-1.11677
212569994	rs74395874	1.63025e-07	-1.37694	-1.12518
212570241	rs114774112	5.04562e-07	-1.37234	-1.59344e-10
212570416	rs10174412	2.04782e-07	-1.40639	-0.867686
212570507	rs10174518	4.05768e-07	-0.810905	-0.77934
212571235	rs7572096	1.29696e-07	-1.72243	-1.0084
212571330	rs190797336	4.87236e-07	-1.40728	-1.59344e-10
212571407	rs73985811	3.42238e-07	-0.696471	-1.06405
212571694	rs10175273	1.30253e-07	-1.72539	-1.00115
212571813	rs6725121	1.4296e-07	-1.53329	-1.10017
212571939	rs6435660	1.36211e-07	-1.54719	-1.13463
212572127	rs6435661	4.47911e-07	-0.38866	-1.10277
212573365	rs13384518	1.27111e-07	-1.66484	-1.08612
212573895	rs67044368	1.85811e-07	-1.24165	-1.12965
212574019	rs12469369	3.62806e-07	-0.606748	-1.09541
212574474	rs117728118	1.22927e-06	-1.20665e-10	-0.481848
212574618	rs6747405	1.88672e-07	-1.22247	-1.13355
212574767	rs56350864	1.53087e-07	-1.69048	-0.874541
212575437	rs7599724	2.33525e-07	-1.02299	-1.11974
212575521	rs13031768	1.79811e-07	-1.31977	-1.08435
212575633	rs7573723	2.0127e-07	-1.66846	-0.622918
212575671	rs6435663	4.84497e-07	-0.276027	-1.13689
212575971	rs71422752	1.58281e-07	-1.44431	-1.08734
212576043	rs6754899	1.13315e-07	-1.73076	-1.1351
212576980	rs12994961	3.04071e-07	-0.919874	-0.958889
212577157	rs72946542	3.66443e-07	-1.69218	-1.59344e-10
212577231	rs6745717	1.24274e-07	-1.72579	-1.04775
212577264	rs34156842	1.25926e-07	-1.62556	-1.13477
212577605	rs111706739	1.449e-07	-1.6842	-0.935788
212577609	rs114653738	1.46607e-07	-1.68122	-0.927049
212577611	rs115336419	1.42535e-07	-1.68708	-0.949358
212577763	rs77949200	7.02651e-07	-1.20665e-10	-1.04117
212578519	rs35123918	9.07923e-07	-0.812347	0.027481
212578546	rs75927397	6.48386e-07	-1.20665e-10	-1.12154
212578924	rs13032249	5.61801e-07	-0.971567	-0.293311
212578978	rs13032114	3.64009e-07	-1.15601	-0.542833
212579393	rs76786588	6.24342e-07	-1.41635	0.257027
212579488	rs35474968	6.42995e-07	-0.731784	-0.398105
212579530	rs73985826	1.64208e-07	-1.58902	-0.905871
212579599	rs11685450	3.6885e-07	-1.17324	-0.512391
212579897	rs12162287	3.54301e-07	-1.3077	-0.41818
212579954	rs62182968	2.17534e-07	-1.0785	-1.13517
212580143	rs72946553	4.52727e-07	-0.345259	-1.13548
212580184	rs13409739	1.19272e-07	-1.71349	-1.10112
212580352	rs13423170	1.21466e-07	-1.70572	-1.09067
212580627	rs62182969	4.00129e-07	-1.60424	-1.59344e-10
212580718	rs13393587	4.28739e-07	-1.21291	-0.322268
212581371	rs55861254	3.94191e-07	-0.487672	-1.13152
212581382	rs56186400	3.64102e-07	-0.56375	-1.13484
212581721	rs62182978	4.44766e-07	-1.49848	-1.59344e-10
212581902	rs6729362	1.23243e-06	-0.67223	0.192945
212581988	rs72946560	4.48896e-07	-1.48923	-1.59344e-10
212582171	rs6758038	1.62219e-07	-1.57102	-0.936053
212582246	rs6758063	1.63726e-07	-1.55832	-0.939511
212582280	rs13411267	2.27059e-07	-1.25595	-0.914863
212582329	rs11895855	1.63243e-07	-1.56473	-0.936053
212582477	rs13398104	5.08743e-07	-1.33329	-0.0307892
212582509	rs138568418	4.5451e-07	-1.47681	-1.59344e-10
212582797	rs112956467	1.37206e-06	-0.61717	0.245209
212582901	rs13414505	1.54717e-07	-1.56093	-0.993502
212582994	rs57878911	3.82243e-07	-1.64997	-1.59344e-10
212583540	rs7422904	2.36136e-07	-1.27882	-0.852795
212583543	rs7422905	3.60782e-07	-1.10246	-0.60529
212583563	rs7419310	3.6534e-07	-1.09558	-0.599612
212583756	rs7425190	2.20867e-07	-1.29032	-0.908145
212583814	rs7425201	2.31151e-07	-1.33821	-0.814742
212584337	rs13418510	1.40474e-07	-1.63022	-1.02078
212584383	rs7419832	6.69777e-07	-1.56244	0.473354
212584535	rs142791390	4.57254e-07	-1.47079	-1.59344e-10
212584743	rs76876355	8.53084e-07	-1.20665e-10	-0.847167
212584780	rs7604206	2.24008e-07	-1.2733	-0.911041
212584806	rs7590438	3.02295e-07	-0.948279	-0.936342
212584849	rs140801817	8.76084e-07	-1.20665e-10	-0.820564
212584911	rs7563762	2.22564e-07	-1.30435	-0.88646
212585065	rs6435664	3.39352e-07	-1.22563	-0.543361
212585204	rs72946572	2.23019e-07	-1.14893	-1.03984
212585422	rs7591137	1.40088e-07	-1.72705	-0.926709
212585498	rs7564414	1.70664e-07	-1.63809	-0.81824
212585636	rs7605169	6.69837e-07	-1.03099	-0.0579997
212585878	rs62182981	1.1458e-07	-1.71828	-1.13647
212586244	rs4673629	2.54528e-07	-1.25045	-0.80617
212586298	rs13412270	1.59753e-07	-1.67739	-0.845006
212586744	rs13415171	1.48903e-07	-1.6948	-0.897933
212586838	rs140659565	1.05748e-06	-1.20665e-10	-0.632378
212586970	rs58905892	1.15964e-07	-1.72803	-1.11472
212587321	rs13002712	2.55995e-07	-1.14004	-0.910826
212587885	rs34227840	1.90824e-07	-1.48794	-0.85674
212588153	rs56005945	1.18565e-07	-1.72919	-1.09138
212588627	rs7421820	2.00982e-07	-1.4492	-0.84361
212589224	rs118124470	9.45535e-07	-1.20665e-10	-0.744275
212589986	rs35778743	1.41727e-07	-1.66737	-0.974755
212590067	rs150619029	3.13847e-06	0.455466	-1.59344e-10
212590258	rs10205612	6.87369e-07	-1.7205	0.657346
212590505	rs7556896	2.0232e-07	-1.64169	-0.644489
212590785	rs56405287	2.00776e-07	-1.63719	-0.656646
212590831	rs80284712	1.88632e-07	-1.36858	-0.987651
212590841	rs55897719	1.92832e-07	-1.70743	-0.626783
212591283	rs62182986	2.1266e-07	-1.61696	-0.619371
212591484	rs7593713	4.12405e-07	-1.70221	0.128188
212591641	rs6435665	4.13861e-07	-1.69868	0.128188
212592044	rs7597007	3.03366e-07	-1.07318	-0.807906
212593527	rs34269326	4.96736e-07	-1.63758	0.249617
212593542	rs76444868	1.38374e-07	-1.64142	-1.02464
212593570	rs34937662	4.84485e-07	-1.63758	0.224643
212593953	rs62182989	2.64724e-07	-1.62973	-0.387606
212593965	rs4672624	1.36114e-07	-1.65934	-1.0232
212594417	rs62182990	3.88705e-07	-1.6332	-1.59344e-10
212594673	rs7426163	7.17824e-07	-1.20665e-10	-1.0198
212594948	rs4130781	2.55483e-07	-1.63888	-0.413995
212595107	rs4130782	2.57152e-07	-1.62015	-0.426202
212595435	rs62182991	2.72282e-07	-1.625	-0.364191
212595696	rs76929247	4.08483e-07	-1.58358	-1.59344e-10
212595905	rs72946582	2.5269e-07	-1.6286	-0.435265
212596157	rs12622176	2.53542e-07	-1.6152	-0.445295
212596733	rs79623873	1.35208e-07	-1.64895	-1.04026
212596915	rs13026255	1.27357e-07	-1.72472	-1.02431
212597041	rs6711487	3.53013e-07	-0.948828	-0.780694
212597160	rs75516634	7.20457e-07	-1.20665e-10	-1.01614
212597387	rs6740215	3.93548e-07	-1.70691	0.0860925
212597487	rs12619698	2.3577e-07	-1.62701	-0.506162
212597507	rs12613337	2.41627e-07	-1.60247	-0.506162
212597572	rs6711999	3.63444e-07	-0.914256	-0.786144
212598084	rs11689581	3.42134e-07	-0.660013	-1.10081
212598474	rs10198466	5.20718e-07	-0.888291	-0.452527
212598692	rs79814523	2.47256e-07	-1.07687	-1.00873
212598719	rs140871057	3.98701e-07	-1.60781	-1.59344e-10
212599229	rs13015253	2.38633e-07	-1.61884	-0.50226
212599288	rs62182993	2.28529e-07	-1.56103	-0.603331
212599303	rs62182994	2.28496e-07	-1.55484	-0.609667
212599386	rs190582721	3.58546e-07	-1.71397	-1.59344e-10
212599430	rs13015689	5.21982e-07	-1.7291	0.390704
212599438	rs78582732	7.39894e-07	-1.20665e-10	-0.989519
212599441	rs188400754	3.52584e-07	-1.73074	-1.59344e-10
212599504	rs142002890	1.30499e-07	-1.68875	-1.03591
212599616	rs115070291	1.33015e-07	-1.65715	-1.04842
212599739	rs113173611	6.39798e-07	-1.20665e-10	-1.13487
212599768	rs10932395	1.1645e-06	-0.0646854	-0.47129
212600224	rs12469039	4.60046e-07	-0.609651	-0.855048
212600472	rs139540983	6.40193e-07	-1.20665e-10	-1.13426
212600769	rs113970208	2.98061e-07	-1.63373	-0.264998
212601058	rs6706030	1.29746e-06	0.0368257	-0.464687
212601679	rs6738219	4.04671e-07	-1.70864	0.11569
212601720	rs115732929	7.31315e-07	-1.00118	-1.59344e-10
212601812	rs145737773	5.06274e-07	-1.36895	-1.59344e-10
212602010	rs55951977	1.43885e-07	-1.71281	-0.914206
212602279	rs12465301	2.24864e-07	-1.13957	-1.04096
212602308	rs13025068	4.83019e-07	-1.70726	0.291292
212602819	rs35761042	2.35795e-07	-1.61235	-0.520712
212603778	rs7422793	1.833e-07	-1.72818	-0.656722
212604287	rs11690747	1.72562e-06	-0.474053	0.331369
212604663	rs7421024	1.51148e-07	-1.47515	-1.10262
212604921	rs6722322	1.73473e-06	-0.503827	0.366407
212605282	rs6722824	1.33257e-06	0.0646826	-0.465845
212605484	rs113010893	7.18611e-07	-0.143602	-0.875104
212605509	rs13020626	1.67287e-06	-0.486665	0.312932
212605745	rs62182999	2.95124e-07	-1.57531	-0.333319
212605856	rs34776422	1.79142e-06	-0.444808	0.339545
212606923	rs75404170	1.23767e-06	-0.475043	-1.59344e-10
212607429	rs13010892	5.8174e-07	-1.7169	0.486902
212607489	rs74958320	8.4645e-07	-1.20665e-10	-0.854975
212607788	rs73985830	2.50024e-07	-1.04548	-1.02899
212607990	rs6749448	2.86946e-07	-1.53653	-0.400204
212608347	rs112577938	3.59888e-07	-1.71023	-1.59344e-10
212608476	rs6706010	2.00786e-07	-1.64753	-0.646261
212608568	rs71422755	4.11786e-07	-1.70711	0.131587
212608978	rs34156641	3.9903e-07	-1.71165	0.104665
212609214	rs35444377	2.69021e-07	-1.5742	-0.427038
212609698	rs13003936	2.72683e-06	-0.258889	0.573759
212609742	rs72946600	5.72609e-06	1.05676	-1.59344e-10
212609905	rs13004180	3.08122e-06	-0.194048	0.631104
212609927	rs13004391	2.60097e-06	-0.373625	0.641241
212610016	rs13030927	3.17535e-06	-0.154741	0.621888
212610811	rs150718655	6.60904e-07	-1.10242	-1.59344e-10
212610847	rs118184910	8.27026e-07	-1.20665e-10	-0.878189
212610966	rs13023789	7.43136e-07	-1.646	0.66085
212611079	rs13024502	4.62396e-07	-1.65147	0.191863
212611374	rs142364416	2.78321e-06	-1.20665e-10	0.335335
212611510	rs79768409	6.5913e-07	-1.20665e-10	-1.10511
212611517	rs13025192	2.78769e-06	-0.188426	0.525368
212611649	rs13030667	2.50135e-06	0.458758	-0.230197
212611713	rs62183021	2.41901e-07	-1.62462	-0.482872
212612693	rs11685063	7.04327e-07	-1.63169	0.592905
212613262	rs77466243	3.57489e-07	-1.71692	-1.59344e-10
212614337	rs13022529	1.6886e-07	-1.69849	-0.768462
212614488	rs6738017	2.86686e-06	-0.207574	0.572519
212615516	rs6757068	6.9893e-07	-1.63941	0.592932
212615935	rs10175461	9.92043e-07	-0.213016	-0.483243
212616720	rs6749096	3.63178e-06	-0.0590135	0.660466
212617599	rs6707801	6.89572e-07	-1.64378	0.58383
212617805	rs7601502	2.49865e-07	-1.63282	-0.442286
212617946	rs6435666	9.12408e-07	-1.55746	0.777519
212618440	rs72948506	2.775e-07	-1.59851	-0.371693
212618743	rs71422756	1.52585e-07	-1.67953	-0.88877
212618746	rs62183023	2.83097e-07	-1.59851	-0.351723
212618902	rs13030400	7.4774e-07	-1.63026	0.651293
212619025	rs7605314	9.81545e-07	-0.230112	-0.476786
212619095	rs12052854	2.5878e-06	-0.235631	0.498168
212619488	rs145499723	6.47499e-07	-1.20665e-10	-1.12291
212619529	rs13032058	2.61922e-06	-0.232324	0.506928
212619552	rs13032070	2.61922e-06	-0.232324	0.506928
212619723	rs72948509	8.29093e-07	-0.875694	-1.59344e-10
212619818	rs74960547	3.60062e-07	-1.70975	-1.59344e-10
212620063	rs12987993	2.28265e-06	-0.322669	0.459738
212620510	rs7419259	2.11018e-06	-0.392539	0.451043
212620872	rs6743889	1.09543e-06	-0.0946987	-0.502422
212621443	rs13008293	5.58542e-07	-1.71368	0.442987
212621502	rs80114241	1.179e-07	-1.69197	-1.13422
212621761	rs61079605	2.56096e-07	-1.52691	-0.523564
212621848	rs11679952	1.26913e-07	-1.70006	-1.05247
212622056	rs11685867	5.52136e-07	-1.71668	0.43445
212622344	rs113927562	7.60633e-07	-0.961875	-1.59344e-10
212622516	rs79619334	6.44813e-07	-1.20665e-10	-1.12707
212622627	rs7558449	5.49517e-07	-1.72169	0.434708
212622704	rs116647431	3.9848e-07	-1.60837	-1.59344e-10
212622818	rs7600261	1.93522e-07	-1.51003	-0.820609
212623396	rs10932396	5.33048e-07	-1.72452	0.407105
212623425	rs10932397	4.84854e-07	-1.73092	0.318741
212623845	rs76681131	1.0443e-06	-1.20665e-10	-0.644919
212624172	rs35419573	4.36689e-07	-1.72572	0.208915
212624665	rs72948516	2.85266e-05	2.66257	-1.59344e-10
212624821	rs6731471	1.98475e-06	-0.426327	0.423548
212625039	rs76686474	8.54853e-07	-1.20665e-10	-0.845097
212625600	rs7582099	2.74321e-06	-0.26911	0.589969
212625731	rs7572424	5.27841e-07	-1.71577	0.388536
212625789	rs7558651	4.81376e-07	-1.70456	0.285179
212626342	rs7573116	6.07057e-07	-1.72292	0.535516
212626917	rs7588792	1.53773e-07	-1.66123	-0.89932
212627259	rs10932398	6.01705e-07	-1.723	0.526746
212627805	rs6435667	9.26108e-07	-0.765035	-1.59344e-10
212628816	rs13013901	4.68251e-07	-1.71542	0.268395
212628884	rs10932399	5.71438e-07	-1.72728	0.479414
212628950	rs79865352	1.90971e-07	-1.20857	-1.13534
212629290	rs6734786	5.65436e-07	-0.610241	-0.648189
212629379	rs10932400	5.71438e-07	-1.72728	0.479414
212629579	rs7570613	2.30667e-07	-1.69748	-0.457566
212629822	rs55758468	2.81359e-07	-1.56506	-0.391331
212630129	rs10180973	2.33245e-07	-1.00709	-1.13685
212630150	rs34040017	4.88868e-07	-1.7228	0.318866
212631072	rs7422996	4.4381e-07	-1.72595	0.225322
212631441	rs80002126	6.42896e-07	-1.20665e-10	-1.13004
212631446	rs6435668	5.15285e-07	-1.71499	0.363688
212631483	rs62183028	2.56097e-07	-1.52786	-0.522613
212631614	rs6435669	5.06023e-07	-1.71499	0.34555
212631982	rs79002186	1.19089e-07	-1.72252	-1.09364
212632265	rs36045110	5.07807e-07	-1.71955	0.353623
212632293	rs35726292	5.12244e-07	-1.71085	0.353623
212632345	rs12473355	7.18421e-07	-1.20665e-10	-1.01897
212632441	rs35720933	4.50416e-07	-1.72897	0.243117
212632452	rs62183029	2.87873e-07	-1.44892	-0.484584
212632576	rs12473495	6.43848e-07	-1.20665e-10	-1.12856
212632862	rs115156198	3.28323e-06	0.500556	-1.59344e-10
212633290	rs67838351	5.10125e-07	-1.71499	0.353623
212633716	rs6746063	1.89806e-07	-1.68278	-0.667238
212633797	rs6733070	5.14735e-07	-1.71499	0.362619
212633967	rs75644458	6.39614e-07	-1.20665e-10	-1.13516
212634084	rs55769536	3.56375e-07	-1.56771	-0.152336
212634108	rs7583068	2.80728e-07	-1.66158	-0.297058
212634112	rs78869002	6.39774e-07	-1.20665e-10	-1.13491
212634276	rs12475709	6.39774e-07	-1.20665e-10	-1.13491
212634553	rs3923054	1.2224e-07	-1.68432	-1.10572
212635109	rs12464931	6.39774e-07	-1.20665e-10	-1.13491
212635208	rs6722576	4.53581e-07	-1.72979	0.250937
212635589	rs4132462	3.00948e-07	-1.30488	-0.584214
212635719	rs10432526	4.03854e-07	-1.71405	0.119083
212635881	rs7576466	1.12209e-06	-0.0782433	-0.494831
212636098	rs56017633	4.4637e-07	-1.72979	0.234911
212636222	rs57367594	4.4637e-07	-1.72979	0.234911
212636271	rs62183031	3.05748e-07	-1.51996	-0.353304
212636541	rs10432443	3.85402e-07	-1.72384	0.0820994
212636753	rs10432527	4.46224e-07	-1.73012	0.234911
212636818	rs10432444	4.42787e-07	-1.73012	0.227178
212636915	rs10432445	4.42764e-07	-1.73012	0.227126
212636964	rs10432446	4.42787e-07	-1.73012	0.227178
212637275	rs35623699	4.3901e-07	-1.73012	0.218612
212637345	rs35870876	4.35278e-07	-1.73012	0.210074
212637441	rs71350751	1.52901e-06	0.863988	-1.12764
212637858	rs61019468	4.25347e-07	-1.72848	0.185357
212637896	rs60763002	4.24445e-07	-1.7306	0.185357
212638126	rs79759597	6.39003e-07	-1.20665e-10	-1.13612
212638159	rs59714221	4.23526e-07	-1.72518	0.17777
212638243	rs57846205	4.23526e-07	-1.72518	0.17777
212638674	rs73069338	3.73727e-07	-1.72313	0.0506274
212638862	rs62183032	5.94134e-07	-0.648199	-0.560721
212639177	rs140892162	3.73654e-07	-1.67269	-1.59344e-10
212639437	rs74736687	3.14105e-07	-1.72753	-0.118768
212639548	rs73985858	3.14307e-07	-1.72689	-0.118768
212639681	rs73069345	3.12253e-07	-1.72619	-0.126022
212639867	rs73985861	3.01679e-07	-1.72619	-0.160471
212639889	rs73069347	2.95553e-07	-1.72619	-0.180987
212639981	rs77419345	7.2792e-07	-1.20665e-10	-1.00583
212640299	rs60062721	2.91049e-07	-1.72753	-0.195005
212640371	rs61209927	2.51729e-07	-1.71435	-0.353322
212640660	rs73069350	2.81147e-07	-1.72894	-0.228214
212640709	rs143662840	8.21918e-07	-1.20665e-10	-0.884385
212640831	rs73069352	2.77355e-07	-1.72954	-0.241191
212641011	rs59568831	2.68643e-07	-1.73064	-0.272008
212641040	rs73069355	2.73368e-07	-1.73046	-0.254746
212641056	rs72948526	1.20284e-05	1.799	-1.59344e-10
212641454	rs55988377	1.05259e-06	-0.637017	-1.59344e-10
212641601	rs60490270	2.88281e-07	-1.73073	-0.201357
212641715	rs117955182	6.38577e-07	-1.20665e-10	-1.13678
212641727	rs116444130	4.11548e-07	-1.5761	-1.59344e-10
212641875	rs76351474	4.14266e-07	-1.56952	-1.59344e-10
212641990	rs72948529	1.19179e-06	-1.71392	1.2011
212642002	rs73985870	2.64886e-07	-1.7298	-0.286922
212642227	rs62183033	1.88475e-07	-1.48959	-0.867467
212642288	rs13008313	1.90106e-07	-1.47372	-0.874719
212642339	rs76936076	1.14333e-07	-1.73085	-1.12606
212642374	rs13008370	1.81239e-07	-1.51742	-0.878793
212642775	rs59779307	1.8202e-07	-1.42832	-0.963583
212642845	rs59804958	2.04845e-07	-1.72895	-0.544822
212642968	rs58220751	2.54189e-07	-1.46579	-0.592156
212643644	rs62183034	2.99224e-07	-1.68623	-0.208603
212643711	rs72948535	1.95501e-06	-0.0178759	-1.59344e-10
212645246	rs17878302	3.85659e-07	-0.78783	-0.853242
212645683	rs78517237	9.1889e-07	-0.77286	-1.59344e-10
212645885	rs7423708	1.40615e-07	-1.58862	-1.06138
212646020	rs73069363	3.22268e-07	-1.68311	-0.13753
212646022	rs149245632	6.39193e-07	-1.20665e-10	-1.13582
212646293	rs139424524	6.70425e-07	-1.20665e-10	-1.08811
212646801	rs7593089	3.7422e-07	-1.67118	-1.59344e-10
212648667	rs138105457	5.39406e-07	-0.391781	-0.913777
212649112	rs12620444	2.35273e-07	-1.68037	-0.454909
212649531	rs12620559	2.51806e-07	-1.71266	-0.354701
212649607	rs35894627	1.46216e-07	-1.69869	-0.912254
212650162	rs6756725	2.59723e-07	-1.71865	-0.317761
212650241	rs12988214	2.2162e-06	0.107525	-1.59344e-10
212650607	rs77126736	2.75663e-06	0.325737	-1.59344e-10
212650985	rs7588431	1.63331e-07	-1.68042	-0.819822
212652224	rs71422758	1.58408e-07	-1.6857	-0.845146
212653429	rs10932401	2.01934e-07	-1.51014	-0.777949
212654200	rs62184480	2.0279e-07	-1.71911	-0.564744
212654554	rs17878516	1.35275e-07	-1.5864	-1.10231
212654661	rs13034675	1.43882e-07	-1.68689	-0.940146
212654817	rs13035133	2.26958e-07	-1.71917	-0.452089
212655800	rs12476659	4.31709e-07	-0.391403	-1.13687
212655885	rs6435670	2.2302e-07	-1.72844	-0.460324
212656107	rs6435671	1.50544e-07	-1.59404	-0.987728
212656938	rs117201452	7.28048e-07	-1.20665e-10	-1.00566
212657026	rs6435672	1.48532e-07	-1.62525	-0.969971
212657400	rs12473706	6.4187e-07	-1.20665e-10	-1.13164
212657792	rs62184481	2.15923e-07	-1.71698	-0.504129
212658297	rs4673633	3.38036e-07	-1.72684	-0.0460354
212658330	rs116970611	7.76087e-07	-1.20665e-10	-0.941762
212659540	rs12104496	2.93465e-07	-1.72668	-0.187583
212661193	rs58352022	2.38784e-07	-1.68144	-0.43903
212662345	rs13388233	3.37292e-06	0.527507	-1.59344e-10
212662619	rs62184483	2.92267e-07	-1.64554	-0.27282
212663542	rs13005722	3.28992e-07	-1.73083	-0.0691596
212665192	rs74383217	1.26029e-07	-1.67395	-1.08557
212665897	rs62184485	4.43184e-07	-1.50204	-1.59344e-10
212666205	rs138370474	6.39596e-07	-1.20665e-10	-1.13519
212666750	rs13032191	2.4786e-06	0.219425	-1.59344e-10
212666847	rs55888029	2.72369e-07	-1.61364	-0.375224
212666905	rs35735966	4.83691e-07	-0.388815	-1.02576
212667092	rs72948544	8.61189e-07	-0.837712	-1.59344e-10
212667321	rs74266960	6.42925e-07	-1.20665e-10	-1.13
212667493	rs55890667	2.59826e-07	-1.64514	-0.39087
212667637	rs72948546	5.83246e-07	-1.22742	-1.59344e-10
212667892	rs74504761	1.67957e-07	-1.45726	-1.01506
212668340	rs148816176	1.70174e-06	-0.15662	-1.59344e-10
212668833	rs117179156	1.26599e-06	-1.20665e-10	-0.452418
212668978	rs114262003	4.63516e-07	-1.45718	-1.59344e-10
212669702	rs9808034	7.99438e-07	-0.11524	-0.796877
212670299	rs75178408	3.08732e-07	-0.7966	-1.06695
212670359	rs73985878	4.56535e-07	-1.47236	-1.59344e-10
212670425	rs4672626	8.68619e-07	-0.155867	-0.673254
212670759	rs7422785	7.03105e-07	-1.04052	-1.59344e-10
212671545	rs13024631	6.40781e-07	-1.72996	0.596625
212671857	rs114474965	4.82675e-07	-1.41668	-1.59344e-10
212672039	rs13030764	7.44606e-07	0.152699	-1.13587
212672389	rs139111570	3.98127e-07	-1.60925	-1.59344e-10
212672418	rs13008342	9.84781e-07	-0.097844	-0.605763
212673550	rs148869800	1.04664e-05	2.21325	-0.553351
212673849	rs112965667	6.31144e-06	1.68613	-0.532042
212673951	rs148321622	5.86844e-07	-1.22127	-1.59344e-10
212674329	rs78576794	5.40103e-07	-1.01014	-0.294123
212674565	rs147526613	1.40618e-07	-1.66357	-0.98641
212674598	rs142775397	6.58274e-07	-1.1064	-1.59344e-10
212675244	rs6435673	2.50978e-07	-0.93471	-1.13595
212675299	rs59564944	5.17609e-06	1.37874	-0.422958
212675318	rs192921155	4.07647e-07	-1.58562	-1.59344e-10
212675346	rs34240313	7.75927e-07	0.189047	-1.13101
212675360	rs143564209	6.41594e-07	-1.20665e-10	-1.13207
212675518	rs186714135	6.96779e-07	-1.20665e-10	-1.04956
212676106	rs11678860	6.38167e-07	-1.38588	0.248453
212676107	rs139220320	2.51696e-07	-1.65005	-0.417751
212676802	rs145670777	6.66834e-07	-1.09349	-1.59344e-10
212676884	rs138218528	4.42929e-06	1.22184	-0.421871
212677177	rs189252993	6.26737e-07	-1.1555	-1.59344e-10
212677182	rs185588699	4.19975e-07	-1.55583	-1.59344e-10
212677725	rs141600511	2.13915e-06	-1.20665e-10	0.0721371
212677919	rs116019034	6.87394e-07	-1.06312	-1.59344e-10
212677931	rs11693031	5.48064e-06	1.44173	-0.428781
212677932	rs74437094	6.99562e-07	-1.04557	-1.59344e-10
212678406	rs7583346	7.40887e-06	1.84625	-0.531844
212679105	rs74578708	4.30207e-07	-1.53176	-1.59344e-10
212679383	rs72948554	4.13512e-07	-1.57134	-1.59344e-10
212679447	rs114587770	7.14677e-07	-1.02419	-1.59344e-10
212679643	rs2118891	8.68864e-07	-0.977618	0.148779
212679955	rs76862659	7.87988e-07	-1.20665e-10	-0.926543
212680327	rs76820615	1.56478e-06	-0.240522	-1.59344e-10
212680523	rs6757087	1.11192e-06	-0.819528	0.23735
212680613	rs115707219	4.63263e-07	-1.45773	-1.59344e-10
212681871	rs114472352	6.58274e-07	-1.1064	-1.59344e-10
212682034	rs1439249	1.90699e-06	-1.20665e-10	-0.0427443
212682256	rs182573211	3.69564e-07	-1.6837	-1.59344e-10
212682507	rs78524343	5.14261e-07	-1.35329	-1.59344e-10
212682706	rs57038689	3.62317e-07	-0.795488	-0.908018
212683160	rs76322764	4.01734e-06	0.70235	-1.59344e-10
212683351	rs79366460	4.88925e-07	-1.40382	-1.59344e-10
212683946	rs1371203	1.18538e-07	-1.69254	-1.12825
212684372	rs114068206	5.04079e-07	-1.37329	-1.59344e-10
212684970	rs55988979	2.79184e-07	-1.72733	-0.236824
212684979	rs56150461	2.81935e-07	-1.72758	-0.226768
212684995	rs12475566	7.88479e-06	1.37666	-1.59344e-10
212685040	rs55913582	2.89261e-07	-1.72808	-0.200618
212685129	rs75650847	4.46559e-07	-1.49446	-1.59344e-10
212685780	rs11901045	3.08755e-07	-1.72257	-0.140908
212686268	rs10203750	1.83975e-07	-1.24887	-1.13236
212686478	rs56083634	3.05522e-07	-1.72614	-0.147868
212686530	rs13019951	6.79974e-06	1.22861	-1.59344e-10
212686571	rs76489147	4.44638e-07	-1.49877	-1.59344e-10
212686667	rs77431063	4.17219e-07	-1.56241	-1.59344e-10
212686803	rs12999005	3.05803e-07	-1.72522	-0.147868
212687082	rs13025883	8.06088e-07	-0.903833	-1.59344e-10
212687395	rs1439248	4.60989e-06	1.43595	-0.596013
212687473	rs1439247	2.63518e-07	-1.331	-0.690902
212687491	rs16846873	3.17576e-07	-1.72921	-0.106096
212687503	rs67623637	3.18386e-07	-1.72667	-0.106096
212687528	rs72948566	3.1577e-07	-1.72749	-0.113525
212687648	rs6435675	2.00529e-07	-1.16174	-1.13333
212687652	rs13431031	4.78735e-06	1.44577	-0.568068
212687809	rs34087388	3.09033e-07	-1.72577	-0.13681
212687864	rs7573807	1.3493e-07	-1.56229	-1.12898
212687937	rs34379058	3.07398e-07	-1.72476	-0.143119
212687961	rs1439246	9.6894e-06	2.1679	-0.585136
212688053	rs7600511	1.5197e-06	0.583354	-0.853112
212688078	rs67938035	3.03473e-07	-1.72367	-0.157065
212688175	rs1439245	3.63863e-06	0.603336	-1.59344e-10
212688845	rs146275782	7.61331e-07	-1.20665e-10	-0.960957
212688950	rs75734424	4.39549e-07	-1.51028	-1.59344e-10
212688964	rs12475812	1.93576e-07	-1.19497	-1.13538
212688985	rs12464025	3.03141e-07	-1.72476	-0.157065
212689053	rs12467708	6.59705e-06	1.19835	-1.59344e-10
212689062	rs77087030	4.2003e-07	-1.5557	-1.59344e-10
212689101	rs35905194	3.01254e-07	-1.72476	-0.163308
212689383	rs139252790	8.09454e-07	-1.20665e-10	-0.899666
212689462	rs7604677	2.36308e-07	-0.994055	-1.13683
212689601	rs4672628	1.75029e-07	-1.2942	-1.13687
212689602	rs114911527	8.80697e-07	-0.815312	-1.59344e-10
212689867	rs75929620	4.44638e-07	-1.49877	-1.59344e-10
212689888	rs4673635	7.18461e-06	1.94299	-0.659315
212690718	rs13031164	2.91292e-07	-1.72476	-0.196937
212690956	rs13005396	2.8788e-07	-1.72367	-0.209813
212691095	rs76610747	9.52372e-06	2.33536	-0.769842
212691157	rs1371202	2.83437e-07	-1.72577	-0.223269
212691325	rs1371201	2.85633e-07	-1.72476	-0.216554
212691392	rs1371200	2.82552e-07	-1.72889	-0.223269
212691401	rs72948577	3.52557e-07	-1.73081	-1.59344e-10
212691414	rs1371199	2.80144e-07	-1.72476	-0.235957
212691559	rs13006489	2.15536e-07	-1.3342	-0.888701
212691577	rs56847605	6.47328e-07	-1.20665e-10	-1.12317
212691705	rs10497950	2.63279e-07	-1.72367	-0.299144
212692148	rs67873657	2.76376e-07	-1.72533	-0.248932
212692219	rs68029722	2.74341e-07	-1.72945	-0.252202
212692249	rs115587696	4.2568e-07	-1.54234	-1.59344e-10
212692278	rs59968041	2.70197e-07	-1.72889	-0.26798
212692320	rs113381604	5.32161e-07	-1.31908	-1.59344e-10
212692542	rs77514313	3.93787e-07	-1.62021	-1.59344e-10
212692618	rs115997511	4.27179e-07	-1.53882	-1.59344e-10
212693027	rs36112432	2.70369e-07	-1.71839	-0.277846
212693069	rs67039924	2.60841e-07	-1.71685	-0.315268
212693075	rs35945815	2.60841e-07	-1.71685	-0.315268
212693469	rs1439243	2.59186e-07	-1.71685	-0.321633
212693699	rs115233901	3.99558e-07	-1.60567	-1.59344e-10
212693775	rs72931605	1.31591e-06	-0.974484	0.560745
212693864	rs12616558	2.58786e-07	-1.71839	-0.321633
212694047	rs17335770	8.76878e-07	-0.819658	-1.59344e-10
212694141	rs76817542	3.93395e-07	-1.62121	-1.59344e-10
212694496	rs12470052	8.47204e-06	1.4485	-1.59344e-10
212694684	rs4606869	2.55498e-07	-1.71984	-0.332967
212694757	rs1439242	2.55321e-07	-1.71984	-0.333658
212695168	rs16846896	4.79941e-07	-0.781003	-0.64136
212695272	rs12624020	2.53041e-07	-1.7089	-0.353572
212695296	rs2371344	1.06131e-06	0.282896	-0.911662
212695332	rs115714131	6.92616e-07	-1.05555	-1.59344e-10
212695380	rs1439241	2.48374e-07	-1.71685	-0.364245
212695511	rs11684546	8.88662e-06	1.49628	-1.59344e-10
212695528	rs1439240	2.40122e-07	-1.71521	-0.399664
212695733	rs78005792	1.10763e-06	0.371985	-0.958035
212695738	rs1439239	2.54925e-07	-0.969703	-1.08535
212695828	rs116140256	3.95424e-07	-1.61607	-1.59344e-10
212695924	rs12990694	9.24776e-06	1.53611	-1.59344e-10
212695931	rs10190218	1.87735e-07	-1.27425	-1.08674
212695999	rs10932402	2.36299e-07	-1.71984	-0.411082
212696165	rs12618478	2.37009e-07	-1.71685	-0.411082
212696340	rs74374692	3.95424e-07	-1.61607	-1.59344e-10
212696949	rs13426904	5.33588e-06	1.86728	-0.8811
212696953	rs4673636	2.06306e-07	-1.16021	-1.10645
212697064	rs12473270	2.32258e-07	-1.71984	-0.428333
212697367	rs75928573	4.13297e-07	-1.57186	-1.59344e-10
212697447	rs72931611	3.53223e-07	-1.72893	-1.59344e-10
212697462	rs36022387	7.97695e-06	1.38829	-1.59344e-10
212697542	rs16846917	2.40501e-07	-1.68497	-0.428333
212697656	rs11677638	5.18005e-06	1.83706	-0.880518
212698718	rs714393	1.97469e-07	-1.4117	-0.898746
212698775	rs714394	2.36577e-07	-1.7127	-0.417054
212698798	rs140834640	8.05241e-07	-1.20665e-10	-0.904884
212698806	rs1371198	1.86192e-07	-1.24612	-1.12313
212699376	rs79616155	1.97554e-07	-1.25311	-1.05691
212699685	rs74870032	4.06882e-07	-1.5875	-1.59344e-10
212699842	rs74778976	4.10642e-07	-1.5783	-1.59344e-10
212700140	rs79483387	4.09353e-07	-1.58145	-1.59344e-10
212700171	rs13019270	2.27683e-07	-1.72476	-0.44331
212700517	rs117115541	7.16253e-07	-1.20665e-10	-1.02199
212701028	rs11894784	2.24526e-07	-1.72121	-0.460826
212701062	rs11894876	2.27467e-07	-1.71984	-0.449174
212701118	rs10932403	5.54477e-06	1.02459	-1.59344e-10
212701179	rs12989469	2.23359e-07	-1.72121	-0.466036
212701257	rs115787865	4.09396e-07	-1.58134	-1.59344e-10
212701530	rs10932404	2.23664e-07	-1.71984	-0.466036
212701557	rs16846940	9.22099e-07	0.220496	-0.989869
212701580	rs10932405	2.23664e-07	-1.71984	-0.466036
212701630	rs140719888	4.70071e-07	-1.44314	-1.59344e-10
212701702	rs11885309	2.23359e-07	-1.72121	-0.466036
212701854	rs1439238	2.23359e-07	-1.72121	-0.466036
212702045	rs116773726	7.01919e-07	-1.04221	-1.59344e-10
212702144	rs1439237	2.17053e-07	-1.72751	-0.488374
212702426	rs1561473	3.55309e-06	1.38226	-0.802715
212702829	rs182455799	6.39146e-07	-1.20665e-10	-1.13589
212703030	rs116668362	6.28424e-07	-1.15281	-1.59344e-10
212703078	rs11887033	2.19739e-07	-1.71521	-0.488374
212703138	rs11897941	2.20506e-07	-1.71685	-0.483253
212703221	rs10208623	2.14179e-07	-1.3839	-0.845313
212703261	rs991477	2.1938e-07	-1.71685	-0.488374
212703352	rs35602168	8.56482e-07	-0.843193	-1.59344e-10
212703355	rs991476	2.20118e-07	-1.71349	-0.488374
212703444	rs1020127	2.71064e-06	-1.20665e-10	0.308915
212703506	rs79341019	6.31175e-07	-1.14844	-1.59344e-10
212703601	rs1020126	2.02586e-07	-1.14889	-1.13597
212704392	rs7594604	4.06868e-06	1.53118	-0.816132
212704638	rs4673637	2.0941e-07	-1.71984	-0.531889
212704890	rs2218106	1.99439e-07	-1.16787	-1.13265
212704968	rs12612277	2.09235e-07	-1.71521	-0.537357
212705078	rs12621800	2.09976e-07	-1.71168	-0.537357
212705112	rs12993811	2.08888e-07	-1.71687	-0.537357
212705113	rs142169247	7.21831e-07	-1.20665e-10	-1.01423
212705127	rs62184493	9.1865e-07	0.269392	-1.04251
212705300	rs78500649	4.2003e-07	-1.5557	-1.59344e-10
212705378	rs72931624	2.28759e-07	-1.70253	-0.460826
212705380	rs13018117	9.15011e-07	-0.77709	-1.59344e-10
212705450	rs35390180	2.16817e-07	-1.71168	-0.505293
212705455	rs56153935	2.16817e-07	-1.71168	-0.505293
212705597	rs6435677	1.93861e-07	-1.19344	-1.13545
212705765	rs77084263	4.17314e-07	-1.56219	-1.59344e-10
212705826	rs80135859	1.88313e-06	-0.0553355	-1.59344e-10
212706029	rs7589350	2.14968e-07	-1.71521	-0.510325
212706122	rs13000796	2.15219e-07	-1.71486	-0.509507
212706128	rs13024515	2.14024e-07	-1.71486	-0.515077
212706290	rs991496	2.06328e-07	-1.71349	-0.553068
212706806	rs991495	2.0487e-07	-1.71521	-0.558436
212707528	rs4673638	2.03052e-07	-1.71424	-0.568322
212708010	rs10497951	2.05501e-07	-1.71349	-0.557087
212708065	rs1439236	2.08525e-07	-1.71317	-0.542798
212708695	rs16846990	6.80814e-07	-1.20665e-10	-1.07274
212708712	rs10932406	2.03591e-07	-1.71168	-0.568237
212708733	rs10932407	2.03222e-07	-1.71349	-0.568237
212708758	rs10932408	2.03591e-07	-1.71168	-0.568237
212709028	rs1439235	2.1424e-07	-1.70253	-0.526397
212709235	rs1439234	2.03747e-07	-1.71537	-0.563779
212709299	rs1439233	2.0519e-07	-1.71365	-0.558436
212709486	rs16847003	5.33607e-07	-0.262343	-1.05402
212709971	rs13002463	2.06226e-07	-1.71537	-0.551686
212710146	rs11892696	2.1267e-07	-1.71699	-0.519294
212710278	rs77669244	1.78745e-07	-1.29444	-1.11562
212710298	rs143149658	4.98834e-05	3.22142	-1.59344e-10
212710385	rs79612564	4.67287e-06	1.6118	-0.7583
212710468	rs6435678	8.584e-07	0.226441	-1.0674
212710522	rs11887198	2.07411e-07	-1.71365	-0.547674
212710934	rs13400161	5.20845e-06	1.73581	-0.773801
212711317	rs13022395	2.04238e-07	-1.71365	-0.56309
212711585	rs13027991	2.0519e-07	-1.71365	-0.558436
212711809	rs11903196	2.0519e-07	-1.71365	-0.558436
212712046	rs34706082	1.6701e-06	-0.175384	-1.59344e-10
212712277	rs10804201	2.0519e-07	-1.71365	-0.558436
212712383	rs10932409	2.05561e-07	-1.71185	-0.558436
212712611	rs10932410	2.06976e-07	-1.71272	-0.550703
212712823	rs80134874	1.39057e-06	-0.358559	-1.59344e-10
212712835	rs13407198	6.4096e-06	1.85887	-0.689341
212712891	rs62184495	9.84052e-07	0.327909	-1.03226
212712950	rs13035912	2.07801e-07	-1.71365	-0.545797
212712967	rs13012677	2.0808e-07	-1.71185	-0.546258
212713085	rs36103201	2.1529e-07	-1.71537	-0.508673
212713254	rs13013325	2.16505e-07	-1.71537	-0.503045
212714088	rs16847033	2.04064e-07	-1.45497	-0.822619
212714152	rs17335959	4.07176e-07	-1.58678	-1.59344e-10
212714645	rs12999352	2.21212e-07	-1.71365	-0.483253
212714953	rs1439254	2.1566e-07	-1.71365	-0.508673
212714988	rs768692	5.61533e-06	1.91609	-0.878862
212715410	rs1159709	1.94903e-07	-1.21694	-1.10658
212715569	rs11897503	2.16877e-07	-1.71365	-0.503045
212715592	rs10932411	6.47402e-07	-1.20665e-10	-1.12306
212715651	rs11887945	2.16877e-07	-1.71365	-0.503045
212715961	rs11888019	2.18013e-07	-1.71351	-0.497959
212716180	rs16825018	2.19254e-07	-1.71351	-0.492283
212716539	rs55705050	2.19254e-07	-1.71351	-0.492283
212716689	rs13409698	3.42171e-06	1.3281	-0.786232
212716889	rs74621322	6.70242e-07	-1.08839	-1.59344e-10
212717032	rs7570078	2.20507e-07	-1.71351	-0.486581
212717215	rs1439253	4.05549e-07	-0.987605	-0.603178
212717654	rs4673639	2.25721e-07	-1.71845	-0.45827
212717757	rs16847063	4.38851e-06	1.59578	-0.805062
212717793	rs57053115	8.07189e-07	0.0990346	-1.0015
212717999	rs16847065	2.27907e-07	-1.72586	-0.441224
212718138	rs60088784	7.7258e-07	0.0580123	-1.0043
212718144	rs11687449	2.61526e-06	1.07832	-0.805229
212718277	rs12998554	2.18173e-07	-1.71845	-0.492283
212718367	rs13021925	2.18513e-07	-1.7169	-0.492283
212718375	rs71422760	7.75787e-07	-0.942148	-1.59344e-10
212718480	rs13022306	1.82785e-07	-1.7214	-0.666318
212718609	rs16847079	2.18513e-07	-1.7169	-0.492283
212718670	rs16847082	2.26987e-07	-1.71286	-0.45827
212718757	rs13027737	1.78236e-07	-1.72004	-0.692873
212718879	rs13004671	2.17276e-07	-1.7169	-0.497959
212718916	rs35784340	2.18513e-07	-1.7169	-0.492283
212718919	rs35369140	2.18513e-07	-1.7169	-0.492283
212718976	rs16847087	2.18513e-07	-1.7169	-0.492283
212718984	rs7577632	4.36217e-07	-0.38097	-1.13692
212719187	rs56090788	2.16786e-07	-1.71349	-0.503628
212719188	rs56252609	2.16412e-07	-1.71521	-0.503628
212719203	rs13028597	2.26808e-07	-1.71365	-0.45827
212719231	rs13029161	2.13647e-07	-1.71685	-0.514852
212719273	rs79578622	4.18615e-07	-1.55907	-1.59344e-10
212719368	rs13029024	1.77995e-07	-1.7214	-0.692873
212719850	rs11893981	1.75311e-07	-1.72383	-0.705637
212719914	rs13035188	6.78735e-06	1.22679	-1.59344e-10
212719998	rs13035407	6.91164e-06	1.24494	-1.59344e-10
212720039	rs72931675	1.76216e-07	-1.72702	-0.697296
212720041	rs72931678	1.75519e-07	-1.72702	-0.701257
212720182	rs62184497	8.19785e-07	0.141974	-1.02896
212720581	rs12621282	2.22692e-07	-1.72129	-0.468943
212720739	rs12613767	1.75141e-07	-1.7214	-0.70904
212721315	rs71422761	6.61084e-06	1.20044	-1.59344e-10
212721408	rs11898491	2.33454e-07	-1.70873	-0.434315
212721578	rs7565912	2.24208e-07	-1.70873	-0.474724
212721645	rs7592726	2.2305e-07	-1.70873	-0.479904
212721817	rs7595501	2.15713e-07	-1.70873	-0.51335
212721941	rs7595439	1.79119e-07	-1.71607	-0.6919
212722568	rs112314250	1.00548e-06	-0.682801	-1.59344e-10
212722617	rs35096020	1.75146e-07	-1.71607	-0.714329
212722625	rs5006043	2.13868e-07	-1.71758	-0.513083
212722633	rs5006044	2.13547e-07	-1.71908	-0.513083
212722882	rs984776	2.18241e-07	-1.71908	-0.491342
212722901	rs984775	2.18241e-07	-1.71908	-0.491342
212722909	rs984774	2.18241e-07	-1.71908	-0.491342
212722915	rs1025753	5.18084e-06	1.77821	-0.821509
212722988	rs16847102	6.28132e-07	-0.0737338	-1.07954
212723026	rs984773	2.49426e-07	-1.65169	-0.425173
212723358	rs10497952	1.65365e-07	-1.72057	-0.767305
212723459	rs1025752	2.98451e-07	-1.0891	-0.808317
212723516	rs2017322	2.20035e-07	-1.07254	-1.1297
212723571	rs12615835	1.78322e-07	-1.72848	-0.68396
212723579	rs12615786	1.80097e-07	-1.72712	-0.675408
212724241	rs7564307	2.58682e-07	-0.911764	-1.12866
212724256	rs56099236	2.2552e-07	-1.71254	-0.465076
212724285	rs59950044	1.86255e-07	-1.71254	-0.656371
212724566	rs55840080	1.86255e-07	-1.71254	-0.656371
212724670	rs56405621	2.29358e-07	-1.71254	-0.448202
212724744	rs56040753	2.21322e-07	-1.71431	-0.482095
212724758	rs55811259	2.21322e-07	-1.71431	-0.482095
212724924	rs35746469	2.42662e-07	-1.71175	-0.392608
212724938	rs13033050	2.28022e-07	-1.71254	-0.454045
212725021	rs13033279	2.29358e-07	-1.71254	-0.448202
212725431	rs13034674	2.43407e-07	-1.70868	-0.392608
212725458	rs13011062	1.86792e-07	-1.71339	-0.652638
212726188	rs72933704	1.95839e-07	-1.70991	-0.608817
212726369	rs12991164	2.29949e-07	-1.71599	-0.442176
212726383	rs12991661	1.8504e-07	-1.71263	-0.662825
212726510	rs12992022	1.83001e-07	-1.71916	-0.667377
212726575	rs116239505	4.04522e-07	-1.59332	-1.59344e-10
212726694	rs12996976	2.21149e-07	-1.71599	-0.481199
212726962	rs62184498	2.99716e-07	-0.805912	-1.08728
212726963	rs983562	2.37686e-07	-1.6623	-0.462773
212727053	rs983563	2.31612e-07	-1.67253	-0.47843
212727115	rs983564	2.02012e-07	-1.15334	-1.13436
212727178	rs983566	2.26669e-07	-1.69088	-0.481654
212727379	rs11896997	2.24696e-07	-1.72525	-0.456032
212727397	rs115613109	2.24072e-07	-1.06285	-1.12121
212727841	rs1968533	2.28941e-06	0.878952	-0.738929
212727887	rs149780438	4.0449e-07	-1.5934	-1.59344e-10
212727908	rs62184499	6.70779e-07	-0.0323923	-1.05519
212728185	rs12694254	1.48408e-06	0.181895	-0.475368
212728218	rs115119740	4.10642e-07	-1.5783	-1.59344e-10
212728324	rs13031717	1.38692e-06	0.0669113	-0.428098
212728334	rs7565414	4.41499e-07	-0.41738	-1.08847
212728764	rs13011709	1.15151e-06	-0.0926715	-0.454527
212729377	rs11679499	6.11068e-07	-0.452027	-0.72879
212729422	rs75923403	4.02097e-07	-1.59933	-1.59344e-10
212730211	rs12995958	8.83951e-07	-0.116929	-0.694695
212730932	rs12471775	8.07145e-07	-0.226198	-0.676324
212730936	rs7609351	1.8546e-07	-1.25612	-1.11707
212731084	rs186160098	6.4068e-07	-1.20665e-10	-1.1335
212731294	rs17414313	4.09353e-07	-1.58145	-1.59344e-10
212731514	rs16847122	1.77389e-07	-1.71999	-0.697694
212731675	rs144276817	6.4146e-07	-1.20665e-10	-1.13228
212732128	rs12996321	1.77643e-07	-1.71856	-0.697694
212732254	rs77854795	4.11979e-07	-1.57505	-1.59344e-10
212732582	rs16847131	5.01482e-07	-0.273801	-1.10466
212732741	rs78374979	4.10679e-07	-1.57821	-1.59344e-10
212733164	rs13002674	2.10525e-07	-1.69652	-0.549901
212733454	rs13003524	1.64761e-07	-1.70812	-0.783407
212733591	rs115158014	5.26673e-07	-1.32945	-1.59344e-10
212733602	rs79093925	3.97622e-07	-1.61052	-1.59344e-10
212733879	rs13009426	8.35077e-07	-0.868502	-1.59344e-10
212735623	rs75214616	4.28661e-07	-1.53536	-1.59344e-10
212735635	rs75618069	4.1339e-07	-1.57163	-1.59344e-10
212736044	rs141717444	3.52547e-07	-1.73084	-1.59344e-10
212736394	rs16847152	1.39284e-07	-1.66973	-0.989784
212736593	rs78025869	7.29316e-07	-1.20665e-10	-1.00392
212737105	rs16847154	8.38918e-07	-1.20665e-10	-0.863913
212737144	rs1439252	1.32801e-07	-1.57262	-1.13456
212737233	rs12470608	1.45495e-07	-1.66856	-0.947326
212737418	rs12466874	2.27234e-07	-1.04189	-1.12815
212738678	rs16847157	2.95199e-07	-1.27944	-0.628938
212738902	rs9288443	1.3784e-07	-1.55451	-1.11542
212739554	rs16847160	2.05746e-07	-1.65026	-0.619118
212739638	rs74503724	1.32658e-06	-0.405667	-1.59344e-10
212739861	rs13390226	2.32053e-07	-1.26294	-0.886115
212740817	rs114431479	7.00511e-07	-1.20665e-10	-1.04422
212740855	rs79378870	1.32658e-06	-0.405667	-1.59344e-10
212741087	rs148021406	7.12467e-07	-1.20665e-10	-1.02729
212741267	rs79208599	1.31395e-06	-0.41523	-1.59344e-10
212741281	rs150842390	3.84382e-07	-1.64439	-1.59344e-10
212741282	rs138426024	7.55961e-07	-1.20665e-10	-0.968037
212741643	rs147258054	8.47838e-07	-1.20665e-10	-0.853336
212741759	rs72933724	1.34363e-06	-0.392893	-1.59344e-10
212742029	rs36103884	1.21835e-07	-1.7189	-1.07446
212743299	rs12986524	2.82688e-07	-0.896001	-1.05568
212744099	rs73071355	2.68702e-07	-0.907484	-1.09494
212744186	rs2068401	1.05879e-06	0.483841	-1.11498
212744401	rs73989224	7.39808e-07	-1.20665e-10	-0.989635
212745203	rs77206021	1.32762e-06	-0.404882	-1.59344e-10
212745388	rs1898844	6.15407e-07	-0.039288	-1.13445
212745587	rs34429569	3.59505e-07	-1.14401	-0.567288
212745729	rs116649367	6.76908e-07	-1.20665e-10	-1.07849
212746350	rs1115940	1.34117e-07	-1.58616	-1.11116
212746667	rs72933726	1.64704e-06	-0.189289	-1.59344e-10
212747020	rs57164432	2.30723e-06	0.147778	-1.59344e-10
212747035	rs57566572	2.21305e-06	0.106103	-1.59344e-10
212747370	rs59340449	2.47461e-06	0.217812	-1.59344e-10
212747394	rs61582963	2.44208e-06	0.204581	-1.59344e-10
212747790	rs143680649	3.97002e-07	-1.61208	-1.59344e-10
212748068	rs58540760	2.5451e-06	0.245898	-1.59344e-10
212748274	rs35930310	1.75676e-07	-1.49562	-0.931758
212748277	rs61641854	2.5451e-06	0.245898	-1.59344e-10
212748536	rs58975598	3.08223e-06	0.437383	-1.59344e-10
212749246	rs73073322	2.73889e-06	0.319283	-1.59344e-10
212749499	rs73073325	3.32343e-06	0.512727	-1.59344e-10
212749522	rs72933727	1.42503e-06	-0.334078	-1.59344e-10
212749529	rs144915093	7.16164e-07	-1.20665e-10	-1.02212
212749542	rs73073329	3.35228e-06	0.521369	-1.59344e-10
212749607	rs7600260	2.73889e-06	0.319283	-1.59344e-10
212749717	rs147856476	8.46426e-07	-0.855003	-1.59344e-10
212749786	rs74338595	5.4007e-07	-0.175034	-1.12929
212750026	rs62184534	7.25133e-07	-1.00967	-1.59344e-10
212750092	rs7562817	2.84509e-06	0.357324	-1.59344e-10
212750374	rs151272743	7.18614e-07	-1.20665e-10	-1.0187
212750430	rs117681667	6.46606e-07	-1.20665e-10	-1.12429
212750484	rs76447018	3.51139e-06	0.567742	-1.59344e-10
212750893	rs73073331	3.11671e-06	0.448508	-1.59344e-10
212750957	rs73073332	3.16546e-06	0.464028	-1.59344e-10
212751024	rs73073333	3.06889e-06	0.433045	-1.59344e-10
212751492	rs73989225	7.56681e-07	-0.199031	-0.768054
212751587	rs72933728	3.64632e-07	-1.69714	-1.59344e-10
212752193	rs6727114	6.44616e-07	-0.0279282	-1.09944
212752231	rs73073334	2.9805e-06	0.40382	-1.59344e-10
212752422	rs73073338	2.9805e-06	0.40382	-1.59344e-10
212752458	rs73073339	8.84464e-07	-0.811044	-1.59344e-10
212752908	rs73073341	3.41297e-06	0.539313	-1.59344e-10
212753281	rs111388371	3.51506e-06	0.568785	-1.59344e-10
212754237	rs145015849	2.7132e-07	-1.35809	-0.634633
212754255	rs140741065	1.24868e-07	-1.72292	-1.04585
212759565	rs74805996	1.63195e-06	-0.198495	-1.59344e-10
212760472	rs73073344	3.65099e-06	0.606728	-1.59344e-10
212760650	rs75981138	1.49426e-06	-0.286642	-1.59344e-10
212761152	rs4292044	1.71727e-07	-1.3436	-1.10653
212761394	rs76752861	5.14713e-07	-0.721746	-0.63067
212761451	rs78222059	4.23019e-07	-1.54861	-1.59344e-10
212761575	rs115146761	3.99766e-07	-1.60515	-1.59344e-10
212761578	rs72933730	1.28489e-06	-0.4376	-1.59344e-10
212761608	rs77406055	1.35561e-06	-0.38402	-1.59344e-10
212762654	rs79323481	9.85006e-07	-0.703378	-1.59344e-10
212762770	rs10207941	1.84465e-07	-1.57318	-0.805387
212762998	rs80037686	9.25431e-07	-0.765766	-1.59344e-10
212763371	rs77168851	9.25178e-07	-0.766039	-1.59344e-10
212763520	rs72933731	1.47949e-06	-0.296573	-1.59344e-10
212764124	rs141037101	8.15064e-07	-1.20665e-10	-0.892759
212764126	rs17414355	7.76737e-07	-0.940924	-1.59344e-10
212764141	rs6754240	5.86904e-06	1.28457	-0.203154
212764780	rs73073346	1.09962e-06	-0.59331	-1.59344e-10
212764825	rs16847170	1.59645e-06	-0.220491	-1.59344e-10
212765024	rs78506553	6.49237e-07	-1.20665e-10	-1.12023
212765359	rs16847171	1.35561e-06	-0.38402	-1.59344e-10
212765835	rs1978873	1.62968e-06	-0.199884	-1.59344e-10
212766304	rs16847174	1.8251e-06	-0.0866356	-1.59344e-10
212766578	rs111592550	3.83387e-07	-1.64698	-1.59344e-10
212766614	rs9653337	3.80885e-06	1.22204	-0.572986
212766642	rs16847178	2.90386e-07	-1.28043	-0.644382
212767230	rs73073348	3.10835e-06	0.445822	-1.59344e-10
212767364	rs73073349	2.74346e-06	0.32095	-1.59344e-10
212767480	rs73073350	3.01328e-06	0.414759	-1.59344e-10
212767670	rs73073353	3.06036e-06	0.430262	-1.59344e-10
212767767	rs75556861	8.96193e-07	-0.79787	-1.59344e-10
212768779	rs2043888	1.57923e-06	-0.464985	0.233654
212769377	rs73073354	1.27382e-06	-0.446253	-1.59344e-10
212769715	rs77680578	1.06341e-06	-0.626788	-1.59344e-10
212769813	rs13389940	3.50969e-07	-1.18677	-0.548557
212770008	rs72933734	3.09904e-06	0.442823	-1.59344e-10
212770248	rs114788702	1.10964e-06	-0.584231	-1.59344e-10
212770294	rs73073360	3.85001e-06	0.659805	-1.59344e-10
212770640	rs72933735	1.02571e-06	-0.662889	-1.59344e-10
212771131	rs9288444	1.98799e-07	-1.73092	-0.572811
212771670	rs13391359	3.04477e-07	-0.872056	-1.00537
212771839	rs114792967	1.14735e-06	-0.550816	-1.59344e-10
212771956	rs73073363	3.78484e-06	0.642734	-1.59344e-10
212772171	rs73073366	3.90344e-06	0.673588	-1.59344e-10
212772221	rs73073370	3.90344e-06	0.673588	-1.59344e-10
212772374	rs73073372	6.22062e-06	1.1396	-1.59344e-10
212772588	rs10187387	5.62731e-06	1.75901	-0.719643
212772590	rs138639820	6.46686e-07	-1.20665e-10	-1.12416
212772760	rs79323300	3.78484e-06	0.642734	-1.59344e-10
212772780	rs56232132	1.22375e-06	-0.486354	-1.59344e-10
212773273	rs115891916	5.43349e-07	-0.965065	-0.333209
212773542	rs73077351	3.56063e-06	0.581667	-1.59344e-10
212773893	rs73077353	3.82642e-06	0.653658	-1.59344e-10
212774125	rs76592295	1.14688e-06	-1.20665e-10	-0.551221
212774620	rs75472863	1.65902e-06	-0.182046	-1.59344e-10
212774621	rs6716706	5.00112e-06	0.921392	-1.59344e-10
212774638	rs6731736	1.17598e-06	-0.526169	-1.59344e-10
212774698	rs6719726	5.08654e-06	0.938328	-1.59344e-10
212774817	rs6719827	1.21664e-06	-0.492181	-1.59344e-10
212774919	rs112678979	1.65902e-06	-0.182046	-1.59344e-10
212775135	rs72933739	1.66784e-06	-0.176743	-1.59344e-10
212775352	rs72933741	1.40386e-06	-0.349047	-1.59344e-10
212775463	rs74748877	1.64052e-06	-0.19326	-1.59344e-10
212775465	rs78568172	1.77021e-06	-0.117173	-1.59344e-10
212775812	rs76705436	7.47271e-06	1.32299	-1.59344e-10
212775922	rs11887994	2.88478e-06	0.704083	-0.332905
212776213	rs77038005	1.90305e-06	-0.0448132	-1.59344e-10
212776233	rs192327558	6.20633e-07	-1.16529	-1.59344e-10
212776671	rs72933742	1.3326e-06	-0.401139	-1.59344e-10
212776698	rs115136253	8.84709e-07	-0.810766	-1.59344e-10
212776900	rs78334530	1.57648e-06	-0.233075	-1.59344e-10
212777097	rs77148840	1.72457e-06	-0.14329	-1.59344e-10
212777601	rs10204019	9.53018e-06	1.97729	-0.411099
212777775	rs72933744	4.64447e-06	1.89925	-1.05185
212777973	rs72933746	4.73799e-06	1.88764	-1.0203
212778095	rs111282158	6.68683e-06	2.26407	-1.0522
212778155	rs115459682	2.64243e-06	0.283427	-1.59344e-10
212778229	rs10204636	3.28231e-06	0.856455	-0.356178
212778244	rs10181131	5.1687e-07	-1.04384	-0.304396
212778417	rs13400321	3.69556e-06	0.9712	-0.352338
212778421	rs183554844	1.07022e-06	-1.20665e-10	-0.620409
212779081	rs72933751	1.62291e-06	-0.20405	-1.59344e-10
212779152	rs114648726	2.89406e-07	-1.41547	-0.512725
212779581	rs138127188	6.63524e-07	-1.20665e-10	-1.09846
212779825	rs73077363	1.58119e-06	-0.230095	-1.59344e-10
212780282	rs62184541	2.11303e-07	-1.72888	-0.513854
212780364	rs79175103	6.94706e-07	-1.05254	-1.59344e-10
212780518	rs76399693	3.0533e-07	-1.36346	-0.511178
212780935	rs148238483	4.47192e-07	-1.49304	-1.59344e-10
212781536	rs72933754	1.21874e-07	-1.6579	-1.13513
212781778	rs115621125	3.63429e-07	-1.70044	-1.59344e-10
212781787	rs62184542	1.75278e-07	-1.71962	-0.710036
212781803	rs115194127	4.96889e-07	-1.38766	-1.59344e-10
212781914	rs1347889	9.52436e-07	0.122852	-0.859855
212782318	rs547813880	4.25402e-07	-1.54299	-1.59344e-10
212782371	rs79262007	7.05068e-07	-1.03773	-1.59344e-10
212782482	rs77945037	7.9962e-07	-0.911889	-1.59344e-10
212782683	rs11900975	4.93931e-07	-1.39363	-1.59344e-10
212782803	rs11896200	3.52824e-07	-1.73006	-1.59344e-10
212782888	rs114549502	4.41571e-07	-1.50569	-1.59344e-10
212783175	rs6435681	1.91313e-07	-1.66032	-0.681795
212783364	rs1439256	2.13122e-07	-1.51443	-0.719728
212783608	rs139881487	5.87154e-07	-1.22074	-1.59344e-10
212783931	rs7584438	1.90818e-07	-1.54672	-0.797979
212784043	rs75748624	4.25903e-07	-1.54181	-1.59344e-10
212784261	rs115597155	4.14164e-07	-1.56976	-1.59344e-10
212784828	rs117070351	8.81462e-07	-1.20665e-10	-0.814444
212784857	rs114538759	4.12338e-07	-1.57418	-1.59344e-10
212785211	rs140314510	1.2786e-06	-1.20665e-10	-0.442505
212785971	rs79849291	8.22569e-06	1.41899	-1.59344e-10
212786138	rs147573181	4.04053e-07	-1.59448	-1.59344e-10
212786455	rs34765931	1.23669e-07	-1.65341	-1.125
212786983	rs13426627	1.09716e-06	-0.59555	-1.59344e-10
212787068	rs115721827	4.19209e-07	-1.55766	-1.59344e-10
212787118	rs117654759	3.07315e-06	-1.20665e-10	0.434431
212787240	rs77869516	1.90486e-05	2.25872	-1.59344e-10
212787427	rs12998591	1.21036e-07	-1.67454	-1.1254
212787601	rs10172563	3.69242e-07	-1.68457	-1.59344e-10
212787989	rs10172967	1.4161e-07	-1.56289	-1.08006
212788576	rs144363146	4.19209e-07	-1.55766	-1.59344e-10
212788677	rs116722102	1.45756e-06	-0.311508	-1.59344e-10
212788895	rs7603039	3.70063e-07	-0.583748	-1.09861
212789585	rs114437491	4.03224e-07	-1.59653	-1.59344e-10
```
