## Supplementary material for "Characterization of shared and ancestry-specific signals driving complex traits using multi-ancestry fine-mapping": susiex_nc3.cs80.summary

```
# chr2:211790048-212790048
CS_ID	CS_LENGTH	CS_PURITY	MAX_PIP_SNP	BP	REF_ALLELE	ALT_ALLELE	REF_FRQ	BETA	SE	-LOG10P	MAX_PIP	POST-HOC_PROB_POP1	POST-HOC_PROB_POP2
1	8	0.813384	rs3791710	212290048	C,C	T,T	0.799205,0.656746	-0.0274211,-0.00376778	0.00493553,0.00900319	7.55869,0.170319	0.352472	0.996862	0.274423
```
