## Supplementary material for "Characterization of shared and ancestry-specific signals driving complex traits using multi-ancestry fine-mapping": orig_s1_snps

```
rs17415586
rs75717672
rs187960237
rs113603566
rs113468044
rs17415606
rs60885616
rs114223678
rs111915206
rs12468427
rs11680941
rs115306643
rs16847568
rs112120700
rs114581043
rs12470737
rs16847575
rs7582903
rs73988952
rs12476163
rs75550332
rs370762792
rs10192934
rs144065958
rs75760397
rs73988954
rs73069215
rs115266661
rs141189957
rs12616270
rs10445735
rs10445808
rs113466761
rs16847580
rs1464443
rs12473708
rs17343829
rs6712126
rs939645
rs79837222
rs11692869
rs113301988
rs2012211
rs1815024
rs1815023
rs150790511
rs149528858
rs144461885
rs4672632
rs4672633
rs80143920
rs112563769
rs112163539
rs111591380
rs145083449
rs113435157
rs147977599
rs143462670
rs78912774
rs7584745
rs66982045
rs7584944
rs73988956
rs17343843
rs80118023
rs143878745
rs10170406
rs114636848
rs4672634
rs4672635
rs56124618
rs4672636
rs112438095
rs10197270
rs72937763
rs10804202
rs10932416
rs75673304
rs111475760
rs79893073
rs12694261
rs12694262
rs76769660
rs6435686
rs13390631
rs6738489
rs2139941
rs2139940
rs116584746
rs2177036
rs79417654
rs79289495
rs2222377
rs11680668
rs76976745
rs12373751
rs182843550
rs9678219
rs1521545
rs76077803
rs111470056
rs78213330
rs10189678
rs4468766
rs115341148
rs112035234
rs17343912
rs77970476
rs1521544
rs35853366
rs10932418
rs17343932
rs112693123
rs17415843
rs10181409
rs7597057
rs4672637
rs9973939
rs6756532
rs56993927
rs79219508
rs144162007
rs9973715
rs9973713
rs75554989
rs10194693
rs10497958
rs111556685
rs7558615
rs10210742
rs6753398
rs17344051
rs17344065
rs10201617
rs79931026
rs17415969
rs77824825
rs1357127
rs1521553
rs75711576
rs79260228
rs146224623
rs2888038
rs10497960
rs114227282
rs111849765
rs77335443
rs78909772
rs74894709
rs76139354
rs111758510
rs111355789
rs4673649
rs10166993
rs10179617
rs79993935
rs114845164
rs4672638
rs2371436
rs1357126
rs1357125
rs145268502
rs1521550
rs1521549
rs67888322
rs76176553
rs77092374
rs1521548
rs1851261
rs1851260
rs10932419
rs12618100
rs13395352
rs12618158
rs34349040
rs113024511
rs115994515
rs73987227
rs112241878
rs1521547
rs7564926
rs4319888
rs4471839
rs41476746
rs78411308
rs150005831
rs12104833
rs2371438
rs61276593
rs13017857
rs77136651
rs72937800
rs113383920
rs66522864
rs41422148
rs34306607
rs59507344
rs13025159
rs2371439
rs113767885
rs67300756
rs73987232
rs77013590
rs7591736
rs10189975
rs80175157
rs2371440
rs72939804
rs7582302
rs114273901
rs4284776
rs4423551
rs7424712
rs7600270
rs17344252
rs17344266
rs76853748
rs74315709
rs75311951
rs17416172
rs6435689
rs6435690
rs6435691
rs2371441
rs2371442
rs2371443
rs7558179
rs2371444
rs62183998
rs62183999
rs62184037
rs2888042
rs62184038
rs7566172
rs10167304
rs6719517
rs11887531
rs11903314
rs76359318
rs62184039
rs11902372
rs11689043
rs11677987
rs11689133
rs11695227
rs55957700
rs74320008
rs72939812
rs4571009
rs79877234
rs7426206
rs10204324
rs12465933
rs12469791
rs12151841
rs2090865
rs7562352
rs7576561
rs7579502
rs7579631
rs12468336
rs2371475
rs16847741
rs2371476
rs116190745
rs7583453
rs17344385
rs72939817
rs17416263
rs6738304
rs6723461
rs16847746
rs11690618
rs57201576
rs58834228
rs60076681
rs16847747
rs7560730
rs7560757
rs1521655
rs56242159
rs139302075
rs4672639
rs4672640
rs6746409
rs17416297
rs78066306
rs11684050
rs11889719
rs11680307
rs72939823
rs13384295
rs72939829
rs2888051
rs75164847
rs79873748
rs62184043
rs190449066
rs17344454
rs1402767
rs75844449
rs75849579
rs9678442
rs16847775
rs1521656
rs12694263
rs12473715
rs77509092
2:213004603_G_A
2:213004603_G_T
rs113138299
rs76482696
rs1464451
rs16847780
rs1568519
rs6749273
rs1568520
rs1402768
rs1829675
rs7569196
rs7608211
rs6435692
rs6435693
rs6732730
rs77415604
rs16847783
rs7559605
rs80293802
rs1521658
rs7573642
rs17416443
rs145417607
rs10932423
rs11886035
rs11902414
rs6435694
rs144265625
rs7579746
rs62184046
rs1357142
rs6715314
rs59649542
rs74832664
rs58725196
rs77424508
rs56351822
rs145468452
rs74531469
rs6738053
rs6755132
rs140996314
rs7577530
rs57367348
rs1521657
rs2888052
rs115191052
rs7589512
rs1915746
rs954553
rs7583813
rs142040433
rs113449111
rs1521654
rs1521653
rs16847823
rs1521652
rs1521651
rs1521650
rs12470342
rs7590959
rs7604760
rs12466141
rs72939845
rs13009607
rs13035998
rs13036187
rs12694264
rs13009844
rs79166860
rs62182562
rs7594859
rs78478482
rs7568626
rs13029563
rs80169059
rs13030421
rs13007039
rs13030300
rs13007455
rs4552138
rs4450546
rs181833593
rs4609996
rs12611486
rs7582595
rs4527160
rs114854372
rs6736654
rs6751662
rs1402766
rs1402765
rs17416620
rs115610836
rs72939861
rs12694265
rs6741280
rs116414653
rs6435698
rs142251489
rs12694266
rs113364974
rs2103002
rs2090864
rs2371477
rs148853728
rs12621602
rs1581384
rs6752323
rs73073256
rs6710322
rs1464450
rs1464449
rs939664
rs1012747
rs939223
rs143764406
rs1521648
rs148041738
rs1357141
rs1357140
rs1521647
rs17344783
rs62182564
rs10200506
rs7591480
rs11889311
rs113126473
rs10189769
rs10177771
rs10177869
rs3942465
rs116586298
rs10497961
rs2204070
rs1521646
rs1915745
rs113299188
rs1915744
rs1915743
rs12052282
rs10497962
rs11693640
rs17344880
rs10804203
rs78130171
rs10932424
rs115542122
rs62182565
rs62182566
rs62182567
rs17416799
rs13428273
rs115064813
rs147391184
rs12995889
rs1357139
rs62182568
rs6750637
rs17344915
rs6755027
rs79602147
rs13017883
rs17344929
rs17416834
rs17416848
rs4993337
rs34264667
rs62182569
rs62641582
rs10166172
rs62182572
rs111405075
rs62182573
rs62182574
rs73075203
rs145223444
rs77221954
rs62182576
rs60598590
rs12471395
rs4569416
rs141838857
rs62182578
rs147124662
rs62182579
rs114622862
rs62182580
rs60002092
rs59557783
rs62182583
rs62182584
rs62182585
rs62182586
rs6435699
rs10164682
rs55786007
rs56815773
rs10180825
rs72941705
rs16847869
rs1467276
rs1467275
rs1521649
rs10497963
rs6725041
rs1467274
rs1467273
rs16847874
rs12477149
rs10932425
rs10153695
rs16847879
rs6707285
rs62182596
rs10497964
rs13432680
rs13407289
rs12694267
rs17345055
rs13013744
rs62182597
rs142242201
rs12992382
rs189291726
rs13424619
rs7608095
rs7577276
rs146442573
rs13409465
rs1464448
rs12468821
rs7595442
rs12997387
rs13416059
rs10207206
rs10184205
rs10932426
rs10932427
rs6710350
rs59265615
rs4145961
rs75595703
rs4145960
rs12475565
rs112884231
rs10190345
rs11691783
rs12694268
rs116099941
rs13427258
rs17417113
rs79988165
rs12622947
rs12619422
rs12473591
rs10173097
rs115678690
rs10196985
rs10173821
rs10197732
rs10174002
rs13395131
rs13421060
rs62182602
rs6713657
rs13421237
rs9653257
rs2090862
rs2090863
rs2103000
rs2103001
rs4630709
rs4335894
rs9973372
rs9973855
rs9973520
rs9973523
rs9973859
rs6718075
rs75677866
rs1521659
rs62182603
rs13391312
rs16847917
rs2049178
rs2049179
rs9973677
rs9973678
rs1402769
rs2049180
rs10196229
rs9288446
rs1996763
rs79559766
rs115797527
rs11677623
rs10175497
rs1521660
rs1521661
rs13420153
rs10048673
rs10048796
rs9288447
rs7567236
rs7567480
rs10932428
rs10206443
rs9288448
rs17345520
rs9288449
rs17417461
rs1879651
rs75463961
rs1915747
rs1915748
rs17345590
rs1402771
rs1546718
rs1402772
rs1546719
rs115540951
rs939226
rs77264490
rs939225
rs939224
rs10172672
rs10185163
rs10172865
rs10172782
rs10185271
rs10196424
rs79618771
rs115344394
rs1533768
rs1533769
rs4580336
rs4638732
rs4563169
rs2371569
rs10048819
rs10048750
rs1521645
rs1521644
rs17417710
rs77481262
rs1521643
rs7560301
rs11676942
rs62182606
rs11694300
rs11677095
rs13429136
rs13415721
rs1521642
rs187979638
rs116809828
rs73062443
rs4673654
rs10201835
rs1521641
rs4375810
rs6724508
rs11887771
rs4233985
rs1402764
rs79305957
rs1976839
rs10168128
rs10168303
rs62182607
rs1357138
rs113345812
rs62182608
rs2371568
rs62182609
rs11902860
rs13428714
rs6742273
rs6727639
rs6755951
rs12185587
rs33999773
rs7581138
rs113557479
rs1851286
rs62182610
rs62182611
rs62182612
rs1357137
rs1357136
rs1949654
rs75543393
rs1949653
rs34901392
rs138547773
rs7592673
rs11887954
rs7607086
rs74805706
rs1521639
rs1521638
rs11896691
rs111521914
rs10207020
rs115468382
rs17345976
rs17417904
rs11682936
rs183358784
rs10200047
rs10187913
rs1949652
rs200335273
rs16848048
rs57190982
rs12151478
rs12151481
rs13408933
rs17417981
rs62182615
rs62182616
rs17418016
rs13426969
rs10497966
rs16848072
rs10497967
rs76400241
rs2030474
rs78584857
rs28539084
rs72945643
rs116254091
rs146856806
rs1402770
rs10497968
rs16848087
rs74770307
rs16848093
rs16848095
rs7587246
rs13426487
rs56395249
rs11885830
rs56388911
rs114150191
rs12466094
rs13391128
rs1949651
rs1521637
rs1521636
rs115777599
rs78651968
rs7572084
rs17418160
rs7572462
rs7572366
rs7586610
rs7599021
rs80307776
rs16848106
rs76894319
rs74691048
rs16848108
rs115076827
rs62182618
rs1402762
rs1948875
rs1521635
rs62182619
rs6731885
rs1521634
rs16848124
rs17418250
rs4672641
rs116596304
rs13022952
rs1851285
rs13389250
rs12466455
rs112203715
rs116197093
rs115295892
rs62182620
rs77191585
rs59409369
rs73988572
rs1521662
rs76958750
rs13008417
rs6745160
rs6745249
rs62182621
rs62182622
rs6727447
rs17418292
rs78819283
rs75051161
rs1021917
rs115758858
rs73986913
rs13018441
rs114140603
rs184644091
rs55921734
rs35180566
rs73986915
rs58138021
rs60837516
rs116325384
rs115250400
rs16848137
rs4672643
rs2135161
rs931817
rs74325701
rs12468998
rs17346476
rs16848142
rs79258069
rs75119611
rs139430408
rs62182623
rs112587981
rs34685501
rs149717086
rs112258343
rs16848144
rs147101790
rs73066368
rs1568516
rs73066369
rs114609408
rs13002202
rs17346524
rs16848148
rs17346545
rs115530587
rs76928005
rs7561603
rs73066370
rs114291903
rs16848151
rs76417516
rs979042
rs75360465
rs116270204
rs10164863
rs17346615
rs7570768
rs62182624
rs13025446
rs953831
rs4673657
rs11686852
rs73066385
rs72945676
rs78529763
rs62182625
rs10174589
rs1505347
rs7601915
rs7575288
rs17346678
rs72945683
rs17346685
rs17418591
rs10205688
rs10205716
rs9288451
rs17346713
rs112317063
rs2371481
rs17418633
rs114111660
rs72945692
rs143436898
rs148067263
rs113952476
rs17346726
rs17346733
rs17418640
rs72945697
rs72945699
rs17418647
rs17418661
rs72945702
rs17346754
rs6723978
rs10174395
rs148590200
rs10932429
rs6740099
rs6725066
rs146268335
rs6721920
rs6721936
rs10445809
rs10445810
rs17838597
rs17346823
rs74865692
rs6711391
rs6726609
rs6726721
rs6743354
rs114399200
rs6730486
rs6715334
rs10445811
rs4672644
rs10932430
rs10755025
rs10932431
rs10932432
rs16848225
rs10170838
rs10170924
rs10173511
rs17418814
rs1857796
rs1857795
rs12466513
rs12466568
rs17346933
rs12466595
rs12466540
rs13392330
rs12466635
rs12474632
rs78391944
rs11679625
rs2371480
rs2135162
rs2135163
rs1505344
rs76152026
rs16848285
rs17418884
rs7588550
rs7562228
rs115364257
rs7603109
rs10202508
rs7592213
rs11686012
rs2062933
rs149715095
rs13011004
rs982765
rs75469068
rs12993606
rs72947334
rs12468422
rs12468462
rs12468470
rs12468487
rs79507907
rs74436049
rs1505345
rs79985135
rs74861635
rs80259527
rs72947336
rs16848312
rs76435340
rs72947337
rs12694269
rs12470893
rs142730360
rs4426476
rs4347765
rs55645862
rs17418947
rs114618019
rs74811897
rs10932433
rs72947344
rs10208528
rs111953204
rs10932434
rs12475215
rs2221461
rs116491156
rs1394793
rs1394792
rs12694270
rs113360824
rs13398000
rs72947350
rs72947351
rs10497970
rs76822566
rs10804204
rs4404216
rs4641885
rs79891286
rs113029793
rs13026634
rs78428807
rs78525670
rs10932435
rs72947355
rs10932436
rs72949512
rs1910866
rs4300779
rs2888053
rs4541205
rs74800522
rs16848343
rs11891107
rs12694271
rs1505364
rs10205303
rs10181847
rs115300180
rs4630706
rs62182641
rs12694272
rs141826252
rs7559911
rs72949516
rs10188017
rs10164675
rs10188305
rs1505346
rs10164827
rs10164996
rs75719406
rs9288452
rs12694273
rs12694274
rs12993440
rs12694275
rs112672467
2:213188470_C_G
2:213188470_C_T
rs12694276
rs905882
rs12694277
rs16775
rs905879
rs4673659
rs4146051
rs17347152
rs7601515
rs1505366
rs10204020
rs7562328
rs7562445
rs7562363
rs35422616
rs7562365
rs12473610
rs7562782
rs1505374
rs17347215
rs17419114
rs16848380
rs80038522
rs6719811
rs2888054
rs10169878
rs67837987
rs10207664
rs13029034
rs116025331
rs35613149
2:213199479_C_T
rs62184062
rs115585740
rs35768815
rs6743763
rs6743882
rs1394782
rs61696052
rs12623803
rs1394783
rs72949545
rs76875965
rs115289207
rs1505353
rs62184063
rs10166488
rs6734768
rs59096325
rs13387445
rs6753945
rs1505354
rs4672645
rs1505355
rs1505356
rs4673661
rs4672646
rs4673662
rs148876527
rs1876048
rs1995567
rs2135157
rs13395316
rs112297307
rs1027754
rs17419211
rs6754674
rs12470834
rs12470836
rs1394784
rs12476049
rs6704717
rs113124328
rs115161932
rs1505357
rs141535287
rs1394785
rs138026773
rs1394787
rs1394788
rs1910861
rs16848401
rs17347397
rs4630710
rs1505359
rs1505360
rs13414642
rs10804205
rs2371572
rs35344361
rs2371573
rs2135159
rs2135160
rs1910863
rs114148845
rs62184064
rs10204716
rs10192514
rs1505362
rs6711842
rs1394789
rs1910864
rs1910865
rs2888088
rs78172498
rs1995568
rs2062937
rs2888089
rs1948877
rs111382799
rs11891159
rs1566926
rs13018908
rs1505363
rs17347530
rs35181450
rs13006832
rs190534068
rs10174236
rs16848448
rs71422776
rs13383978
rs13395813
rs13014726
rs10497971
rs10497972
rs143448161
rs28623294
rs77945488
rs16848454
rs12478244
rs11892564
rs146232697
rs17347606
rs10211056
rs16848458
rs10176489
rs13384508
rs13384603
rs144728315
rs13385537
rs73074257
rs112580348
rs147751024
rs1394798
rs1394799
rs1394800
rs77166828
rs13031888
rs12694278
rs4465721
rs116023473
rs62184091
rs34416516
rs12990946
rs6734836
rs12472963
rs4511675
rs2888090
rs1566925
rs1394794
rs114151850
rs112842190
rs2013073
rs115914320
rs12104818
rs113866258
rs12104831
rs6435700
rs62184092
rs116716049
rs1847672
rs10179624
rs1847673
rs10180001
rs76172579
rs10205863
rs10205953
rs182195559
rs11682488
rs34777887
rs17347662
rs186694905
rs10186360
rs10186462
rs1394795
rs10186681
rs79204359
rs10165393
rs71422777
rs10201724
rs10189506
rs113496332
rs13016456
rs13034566
rs13034755
rs28373508
rs35508685
rs28510380
rs28529590
rs1505375
rs10932439
rs1505373
rs72933157
rs13401112
rs60630046
rs111827872
rs35880620
rs13030181
rs10185241
rs76819807
rs13030279
rs13404952
rs75945325
rs9917339
rs1505352
rs115994499
rs12994366
rs12994616
rs75852261
rs62184099
rs79593419
rs13027907
rs10195551
rs77417292
rs34623832
rs6753466
rs55831616
rs1394781
rs13015805
rs13016554
rs1505351
rs12477300
rs1876047
rs115521237
rs149084906
rs62184101
rs62184102
rs143731274
rs13019524
rs12998688
rs150184636
rs146393601
rs62184103
rs6723528
rs12694279
rs13431787
rs13383860
rs6756047
rs112438888
rs6760554
rs74739316
rs75592307
rs13004266
rs41341346
rs113845839
rs112492777
rs115481520
rs59393864
rs116647185
rs2371482
rs62186268
rs4627509
rs2371483
rs2135156
rs12469774
rs6738011
rs78537015
rs62186269
rs112271765
rs13007162
rs1963076
rs72933173
rs4369808
rs62186270
rs7560905
rs183843987
rs10497973
rs7575393
rs78806892
rs76907545
rs116243458
rs113213321
rs7592032
rs13400552
rs62186271
rs78917522
rs6718189
rs141778861
rs12104709
rs13391040
rs12105481
rs13391098
rs138023307
rs35544454
rs186117747
rs116729925
rs150805973
rs138105358
rs114683542
rs188380501
rs185062421
rs113341440
rs62186274
rs111248977
rs113579208
rs138134225
rs13408977
rs1394796
rs1394797
rs74911002
rs111483870
rs13419353
rs72933177
rs34990972
rs13429255
rs16848495
rs1283310
rs17432343
rs10197836
rs80019215
rs6712295
rs77120845
rs10188926
rs6756468
rs16848505
rs73062317
rs146448669
rs111984561
rs11688231
rs74991357
rs4673664
rs181050402
rs111237748
rs13008281
rs6757140
rs73987400
rs113899114
rs75310386
rs10181082
rs13388956
rs13400881
rs2135155
rs113175714
rs13424127
rs10167244
rs13385225
rs139375429
rs16848520
rs77959765
rs73062337
rs10194540
rs181878953
rs35993802
rs13417523
rs35966747
rs10197535
rs145917240
rs1394780
rs6435701
rs6755568
rs73062343
rs79264447
rs13383863
rs10201067
rs13387495
rs112816874
rs73987402
rs112309522
rs76172066
rs77958857
rs74754693
rs148420532
rs56041970
rs16848525
rs115210641
rs113916366
rs13413335
rs7570330
rs10197215
rs10166403
rs1505348
rs10202760
rs1505349
rs10193290
rs16848530
rs16848535
rs16848540
rs13413590
rs56111964
rs114766289
rs7569142
rs146881682
rs113173667
rs77257332
rs78063670
rs72933185
rs1505367
rs74605536
rs13393577
rs1505368
rs56009971
rs1394791
rs16848550
rs4106226
rs16848553
rs76082431
rs13390934
rs186913523
rs16848556
rs13388843
rs16848564
rs72933190
rs76926413
rs115873574
rs112934618
rs16848571
rs35610945
rs74434401
rs12987104
rs1505376
rs1505377
rs13027397
rs13000920
rs114445780
rs113367287
rs73079459
rs114574427
rs11888697
rs79137849
rs77865588
rs1921629
rs117594174
rs1847671
rs141900776
rs77252450
rs62186285
rs62186286
rs62186287
rs147952866
rs56009609
rs55992489
rs140114130
rs192519911
rs145517987
rs2888091
rs76453247
rs2047950
rs2062931
rs80025881
rs2062930
rs2062929
rs73079470
rs12694281
rs1354617
rs1546371
rs6435705
rs13420607
rs78247957
rs1505372
rs1505371
2:213316573_G_A
rs17259208
rs58890126
rs2204853
rs972489
rs972488
rs6710782
rs6726147
rs6711080
rs151163063
rs57921759
rs57473409
rs11689233
rs77631836
rs11695241
rs6715328
rs115734869
rs1505369
rs974968
rs1813049
rs1813050
rs143304836
rs113022161
rs112636632
rs16848593
rs77588876
rs11681310
rs150688375
rs79932098
rs111311143
rs1882352
rs17325381
rs1505370
rs74666130
rs113846137
rs111612061
rs115403217
rs1921630
rs78220880
rs79454017
rs72935332
rs112375206
rs111795883
rs113174912
rs113765925
rs113544459
rs111358402
rs112263557
rs144401449
rs2101151
rs2101152
rs13389790
rs62186292
rs2086612
rs6754927
rs1842767
rs1586045
rs72935338
rs11678974
rs115460848
rs10166052
rs2888093
rs2371575
rs2371576
rs114024466
rs2170529
rs74870974
rs147069192
rs2128318
rs75749972
rs113352505
rs10196652
rs16848611
rs17325612
rs13401008
rs7575120
rs78668678
rs112599092
rs112681219
rs112919157
rs113629082
rs112777408
rs112372805
rs2220024
rs13430619
rs6733009
rs62186293
rs77135359
rs11675580
rs10168850
rs10194811
rs17259910
rs17325821
rs13015808
rs17325842
rs73063148
rs73063150
rs2860080
rs16848624
rs111580022
rs80350314
rs143388659
rs16848636
rs16848640
rs16848646
rs1384289
rs145751432
rs56102637
rs10497974
rs73063156
rs73063158
rs73063161
rs59744201
rs13405760
rs34947061
rs6723878
rs9808433
rs985995
rs10497975
rs16848661
rs10497976
rs116471206
rs6735807
rs76369986
rs148984549
rs114597315
rs13385257
rs76849460
rs1982717
rs1482378
rs111599547
rs72935362
rs6752299
rs77313211
rs113696025
rs78592198
rs74335062
rs16848675
rs73063184
rs74267731
rs78132608
rs13422427
rs75989563
rs73063189
rs73067074
rs79057066
rs7568763
rs79679558
rs141713184
rs73989025
rs146095872
rs979452
rs113406960
rs78099227
rs13394464
rs116048605
rs13423636
rs2054617
rs10206719
rs16848707
rs77407292
rs75864780
rs9283525
rs10153722
rs112325667
rs76488243
rs79664121
rs78099460
rs74690816
rs11894208
rs113116897
rs13382605
rs114653167
rs114933854
rs77159266
rs13411815
rs17260933
rs116367953
rs10190653
rs10178298
rs10178687
rs142482917
rs1552161
rs148156033
rs74501745
rs7574330
rs114686372
rs75114964
rs74267733
rs111939171
rs10180614
rs1384290
rs1384291
rs116771258
rs78542174
rs10207963
rs78708581
rs16848730
rs111243671
rs115736658
rs114262584
rs77865123
rs75873133
rs1997470
rs113884701
rs143703315
rs4366846
rs6731193
rs114384718
rs138413513
rs35225704
rs78562314
rs79253279
rs10172512
rs113576090
rs145295052
rs2128323
rs2128322
rs56387110
rs112829632
rs1947932
rs979125
rs979124
rs17327185
rs1384295
rs113139165
rs1384294
rs112776638
rs4404217
rs6435707
rs7571561
rs982075
rs1026882
rs7561571
rs7564590
rs7565257
rs7565622
rs17261653
rs76006088
rs16848751
rs16848753
rs6761143
rs6435708
rs6435709
rs7556832
rs7573568
rs2178576
rs2178575
rs1905139
rs999946
rs1531788
rs6745293
rs77630408
rs1351594
rs1351593
rs1351592
rs13422701
rs114396409
rs35793275
rs34857643
rs34511581
rs7598042
rs7571642
rs16848787
rs17262059
rs6724920
rs77238526
rs13392407
rs13382807
rs116304309
rs1384293
rs10165364
rs17262115
rs1482381
rs186232961
rs13000748
rs4672648
rs4233986
rs79193523
rs11892661
rs1882351
rs114598754
rs1384292
rs7607363
rs73989053
rs62626349
rs6735267
rs6735626
rs7355673
rs10182996
rs6710653
rs2128321
rs13006797
rs7596285
rs10192988
rs10180824
rs6751692
rs10184221
rs116851418
rs10207878
rs7607373
rs6435711
rs138731600
rs116243614
2:213412426_T_A
rs7599312
rs13001305
rs116621873
rs13427822
rs113234093
rs148314251
rs116119502
rs75722529
rs115673641
rs11692979
rs75377311
rs74509722
rs10191896
rs17262541
rs17262576
rs13416109
rs35080214
rs150890942
rs17328512
rs79565680
rs115365813
rs75768716
rs62186308
rs16848819
rs17328561
rs10497977
rs79817933
rs1038312
rs34989240
rs6736377
rs6736536
rs116371457
rs76082220
rs116143454
rs191780389
rs7578094
rs10208221
rs17263029
rs16848843
rs71424501
rs16848847
rs35598461
rs113946213
rs17329087
rs114853071
rs16848853
rs10177496
rs16848854
rs13020448
rs78523639
rs71424502
rs116728778
rs71426303
rs143053208
rs10185581
rs141712654
rs72935399
rs75915187
rs114287716
rs74730259
rs6435714
rs115529403
rs7583943
rs16848863
rs10497979
rs16848870
rs2371616
rs116409298
rs79976038
rs71426304
rs17263471
rs35543939
rs6761462
rs3925390
rs62186326
rs77150823
rs60868013
rs7598801
rs60245846
rs150059985
rs368667764
rs7599202
rs141125850
rs115342813
rs112369551
rs146094455
rs138842211
rs4673667
rs13013659
rs13408617
rs13408622
rs144906968
rs79142908
rs984456
rs984455
rs62186327
rs17329513
rs13008322
rs16848880
rs78883231
rs987601
rs12991892
rs140059880
rs1982715
rs11902147
rs17263875
rs11902111
rs1982714
rs1982713
rs35608198
rs17263937
rs36125860
rs35927619
rs141889379
rs34446807
rs35521899
rs11894305
rs11894309
rs34804588
rs17329875
rs60327012
rs34071063
rs36042629
rs13020357
rs12994372
rs186222804
rs74504450
rs115197611
rs13021394
rs13021610
rs13000533
rs71426309
rs143953472
rs13027061
rs17264055
rs16848890
rs71426310
rs4673668
rs17264097
rs17330001
rs35119835
rs62186333
rs11695910
rs1002618
rs11892049
rs1878566
rs78477897
rs10180242
rs10193213
rs6731808
rs77192084
rs75426490
rs11688976
rs10186885
rs72937324
rs114862092
rs78238334
rs990208
rs7606703
rs7580653
rs7580977
rs7583787
rs7598633
rs78818310
rs13383234
rs62186335
rs71426311
rs138417724
rs6717685
rs72937326
rs76419310
rs4673669
rs72937329
rs10205609
rs34987441
rs58075497
rs62186337
rs72937330
rs72937331
rs72937333
rs16848925
rs9288454
rs72937335
rs56675368
rs113760203
rs9288455
rs76218493
rs16848927
rs56164335
rs79683864
rs72937336
rs4672649
rs4673670
rs113769647
rs16848930
rs16848933
rs16848937
rs115599807
rs16848939
rs6749009
rs6749157
rs6748942
rs6749215
rs72937340
rs7601545
rs16848957
rs2054613
rs2054614
rs2054615
rs2068404
rs72937345
rs72937349
rs7606156
rs11692809
rs11676391
rs13400391
rs13426180
rs11693009
rs6761880
rs1600882
rs6704686
rs10174150
rs72937359
rs79944578
rs28794520
rs6708862
rs6711917
rs6712252
rs72937361
rs13027046
rs13415082
rs62186339
rs73065878
rs67447343
rs2128324
rs76850832
rs6706987
rs72937365
rs67535717
rs72937368
rs7563100
rs931215
rs931216
rs1482382
rs17330768
rs11679805
rs13384610
rs57917865
rs72937379
rs61521361
rs931217
rs931218
rs956558
rs72937385
rs34741122
rs138139274
rs9750629
rs66535530
rs13410624
rs7585465
rs7585872
rs13402172
rs10497980
rs10171052
rs114871402
rs10179457
rs10179622
rs62187960
rs72949011
rs140343454
rs7590349
rs56159667
rs7590700
rs72949015
rs6745180
rs10210112
rs72949018
rs62187961
rs13384047
rs13384253
rs13397735
rs77590967
rs7587236
rs938785
rs11676119
rs11687307
rs12998249
rs13404602
rs148612356
rs13405155
rs6742665
rs6742793
rs75856142
rs6743091
rs1987801
rs114334603
rs114865918
rs62187962
rs62187963
rs78634368
rs62187964
rs7572637
rs13401993
rs11688167
rs13402119
rs11682441
rs11693575
rs13402051
rs115662568
rs72949040
rs16848991
rs17271707
rs17331220
rs5000270
rs2220025
rs73071744
rs17271784
rs10198723
rs11678993
rs16849010
rs1384296
rs72949047
rs17272024
rs141672927
rs62187965
rs11683491
rs13418175
rs13404790
rs137887114
rs59370887
rs72949055
rs113538639
rs10204755
rs72949057
rs13386921
rs72951177
rs62187967
rs72951178
rs62187968
rs2220026
rs1384297
rs72933003
rs72933004
rs76074265
rs73071757
rs10211380
rs6435715
rs72933008
rs1600883
rs1600884
rs183313627
rs4673673
rs4673674
rs73071761
rs72933016
rs2371618
rs62187969
rs4337429
rs58184703
rs35582127
rs114825049
rs11902550
rs150105541
rs6726437
rs6739812
rs6739815
rs72933019
rs72933021
rs147012573
rs13418296
rs13418412
rs13418742
rs72933024
rs62187971
rs62187972
rs6734732
rs13422154
rs13425168
rs72933030
rs72933031
rs13425327
rs1384287
rs151158657
rs73071773
rs2888102
rs72933039
rs72933041
rs62187973
rs11896992
rs2371710
rs13424220
rs13424239
rs114013221
rs6750857
rs80228335
rs6754237
rs6435716
rs58997504
rs2888128
rs13431135
rs62187975
rs13431628
rs13394068
rs11695521
rs72933051
rs73071785
rs17331646
rs114739788
rs72933053
rs16849057
rs35028965
rs72933056
rs17331702
rs6435717
rs6742049
rs7591655
rs143586543
rs2888129
rs59850512
rs62187977
rs28860549
rs28852185
rs56249218
rs9967727
rs72933064
rs2888130
rs11682456
rs4673675
rs4673676
rs6435718
rs6435719
rs72933070
rs6720790
rs72933071
rs10195898
rs72933073
rs10221625
rs10221626
rs72933076
rs7602135
rs1320116
rs62187992
rs1320117
rs17331821
rs13422625
rs72933082
rs4574061
rs4331450
rs13400701
rs56314123
rs17272381
rs6435720
rs6752019
rs6752288
rs10185470
rs17331933
rs13404902
rs17331989
rs2371711
rs2371712
rs62187995
rs76380053
rs4335896
rs60441323
rs62187997
rs115647597
rs2371713
rs17332156
rs62187998
rs72933094
rs72933095
rs116273884
rs62187999
rs62188000
rs7605740
rs2371714
rs34186216
rs6435721
rs114751407
rs10200318
rs59274445
rs78567193
rs183598571
rs184937170
rs143779641
rs7593454
rs10932443
rs79141900
rs7596833
rs11674822
rs77630239
rs72935003
rs17332290
rs143459301
rs6435722
rs147404072
rs17272806
rs7580519
rs16849091
rs71426318
rs55719952
rs78613266
rs114927085
rs6731231
rs13390015
rs13024894
rs13427642
rs139258403
rs7575556
rs72935007
rs11678941
rs12479054
rs9677870
rs12996502
rs74644380
rs12997004
rs12997723
rs10172859
rs12986723
rs4673677
rs76989082
rs114921033
rs75786495
rs191672283
rs72935012
rs72935015
rs78023448
rs16849099
rs78664768
rs10186407
rs114294299
rs113254594
rs7571818
rs78286764
rs10198447
rs10175124
rs34583273
rs10188254
rs3738859
rs115465891
rs2371701
rs75643578
rs16849118
rs13007317
rs7587255
rs17273207
rs35125189
rs77427791
rs35359727
rs73987446
rs16849123
rs62188005
rs6745507
rs35036775
rs17332777
rs149646413
rs2371702
rs16849125
rs6721014
rs61185542
rs13393014
rs13418813
rs114012995
rs150513212
rs62188006
rs6435723
rs58415964
rs2371703
rs72935021
rs16849142
rs2371705
rs12619430
rs72935024
rs150713890
rs66866010
rs13395426
rs10932444
rs72935025
rs144131723
rs12621317
rs7565133
rs7565150
rs7565262
rs7369041
rs6435724
rs6435725
rs6756577
rs141871727
rs147106384
rs4673678
rs113405528
rs13424884
rs13020500
rs13391194
rs147757894
rs76787100
rs2888104
rs2371620
rs4146321
rs2371621
rs12612794
rs4673679
rs10170169
rs74518700
rs116192792
rs7565158
rs66722893
rs13012246
rs16849174
rs7598898
rs10497983
rs13026365
rs13026373
rs6755259
rs6758369
rs16849192
rs12185565
rs4672653
rs116109352
rs4446027
rs11675226
rs115176186
rs13426668
rs6725004
rs2371706
rs16849197
rs6736862
rs10192389
rs10184036
rs16849204
rs28590663
rs28612823
rs6745153
rs7570749
rs72935050
rs2371707
rs35320248
rs10497985
rs12328595
rs149837184
rs58894557
rs16849209
rs6740113
rs72935055
rs28712462
rs2371708
rs75242861
rs112367744
rs58882497
rs111753506
rs190420766
rs113446504
rs73067218
rs112995344
rs66479636
rs10469769
rs10469770
rs72935063
rs6725808
rs67342549
rs10469662
rs11690779
rs56291659
rs2371709
rs112911734
rs146726962
rs144092793
rs151027983
rs10194020
rs137996931
rs113451711
rs57291759
rs190443901
rs112395360
rs7590491
rs10207157
rs146347985
rs10207170
rs11678818
rs111714762
rs114577733
rs7571418
rs192839787
rs73987453
rs7574914
rs13426578
rs10497981
rs16849219
rs16849221
rs7582374
rs55752268
rs13411642
rs6435726
rs13386742
rs116430634
rs187974584
rs10497982
rs182894750
rs72935078
rs115824720
rs7590677
rs11678768
rs12475172
rs35993054
rs146425291
rs2371619
rs56013407
rs12616993
rs12617106
rs4375811
rs10194069
rs58953830
rs12465612
rs12465613
rs13392188
rs115042827
rs72935083
rs62188021
rs73082664
rs56344404
rs13421670
rs72935086
rs6760113
rs80172529
rs6732288
rs148123087
rs62188022
rs12986480
rs72935095
rs4603708
rs13427943
rs6706119
rs72935097
rs6414178
rs6710047
rs28405281
rs28704698
rs6710703
rs73987460
rs6713644
rs149695205
rs7577809
rs188260341
rs4673681
rs4673682
rs61971068
rs151198785
rs6709688
rs4673683
rs4673684
rs60803017
rs6718723
rs12995424
rs7557905
rs11693864
rs62188024
rs7420368
rs4408674
rs6717762
rs12996397
rs55994619
rs7579362
rs78902545
rs4673689
rs56381878
rs115788151
rs78822550
rs6708303
rs112605136
rs6708555
rs74392523
rs186317028
rs75386488
rs146728579
rs56412219
rs56045131
rs4233987
rs55687231
rs7594160
rs72936722
rs60329666
rs61408195
rs72936726
rs115929448
rs4673690
rs4672656
rs79957916
rs72936729
rs10932447
rs11889708
rs80349971
rs72936734
rs78609963
rs4131331
rs146244494
rs11898556
rs114178993
rs78436441
rs13409243
rs6435734
rs9288456
rs13028658
rs73071381
rs9288457
rs71426320
rs140673006
rs114302377
rs35158137
rs7596351
rs6709519
rs62188032
rs12466498
rs114804670
rs11884005
rs115064007
rs4673693
rs62188034
rs13015944
rs11902193
rs10153595
rs113694475
rs3923957
rs79862441
rs12987757
rs115960432
rs73071391
rs73071392
rs76264770
rs115617270
rs6435735
rs183204485
rs115054676
rs13032656
rs4260187
rs4496281
rs4673694
rs4673695
rs79385336
rs12463576
rs12475980
rs78536210
rs76164379
rs11694247
rs141462126
rs12613599
rs73073312
rs4673696
rs73073313
rs4672658
rs12477391
rs62188036
rs115750805
rs145918666
rs115763857
rs72936761
rs187171806
rs11674355
rs145023725
rs13386319
rs7569866
rs4672659
rs76006538
rs77386811
rs145628344
rs112602119
rs111386338
rs4625850
rs112082419
rs59372647
rs10183856
rs73079378
rs28668121
rs73079381
rs62188038
rs4131363
rs62188039
rs7600372
rs77983132
rs75740787
rs75262943
rs140780557
rs3925030
rs7425590
rs6721001
rs116187726
rs58039911
rs6709858
rs12620000
rs10932448
rs6732928
rs116113646
rs12617260
rs4480940
rs115961487
rs75497452
rs62188040
rs10192891
rs10192733
rs4307771
rs7590092
rs6712727
rs189670389
rs6713063
rs78624402
rs10202665
rs10168086
rs4673698
rs56393025
rs56122357
rs61202001
rs62186461
rs4132518
rs12987688
rs72938616
rs12989104
rs10168619
rs190276329
rs10200998
rs11900001
rs11884431
rs115197651
rs62186463
rs4592794
rs13425455
rs67530812
rs11694194
rs114419651
rs56008709
rs7581321
rs13035345
rs13035592
rs7585560
rs10460330
rs80011822
rs7559013
rs10182856
rs62186464
rs7588684
rs13006808
rs7606842
rs72938643
rs4530308
rs7419356
rs191874110
rs7600221
rs10183789
rs76478099
rs12465088
rs13387639
rs4627506
rs4514826
rs6722574
rs150868267
rs11677982
rs11678021
rs147857818
rs6755023
rs4672661
rs141244439
rs6730653
rs192463148
rs7580749
rs147178914
rs138710583
rs4530309
rs112392415
rs7606083
rs6743274
rs13413122
rs13413323
rs4627507
rs56123559
rs4349285
rs4561607
rs55756819
rs4410232
rs4278883
rs142139877
rs188297321
rs80000856
rs4311011
rs12105842
rs4580335
rs4588133
rs4429415
rs7605790
rs4450544
rs79925806
rs10205723
rs12465650
rs11678072
rs56335522
rs113110281
rs72938677
rs1482581
rs1842796
rs150638187
rs62186481
rs7564228
rs55696516
rs7581865
rs7568359
rs10200912
rs12475865
rs10932450
rs10932451
rs7578160
rs7578405
rs111485766
rs1038323
rs115351009
rs72938693
rs1905171
rs4594387
rs114433552
rs62186482
rs72938696
rs76643047
rs6715589
rs7580907
rs7566816
rs1384395
rs12151432
rs13388768
rs62186484
rs12151552
rs10932453
rs10194411
rs61154052
rs7584738
rs11676802
rs17274552
rs10173924
rs1007682
rs77202089
rs11690875
rs1471641
rs149661904
rs10932454
rs12473314
rs10196169
rs116802361
rs4672662
rs10170031
rs4672663
rs4672664
rs10185364
rs78083195
rs72940630
rs10188895
rs142071410
rs10189307
rs6727244
rs7349386
rs1564611
rs4516374
rs13399311
rs13415764
rs62186486
rs900369
rs67064832
rs62186487
rs72940638
rs62186488
rs6761763
rs6704694
rs67254543
rs62186489
rs62186490
rs62186491
rs13430419
rs114692015
rs72940647
rs7600641
rs62186492
rs62186493
rs10189511
rs17749669
rs11686924
rs12995939
rs10195870
rs10498001
rs10498000
rs72940655
rs11675058
rs12468109
rs7579406
rs72940660
rs13400987
rs62186508
rs13404009
rs13392247
rs7563759
rs12617902
rs16849437
rs74670428
rs58741891
rs62186509
rs72940668
rs56109818
rs76643417
rs1482580
rs4672665
rs77650346
rs62186510
rs12479015
rs16849446
rs16849447
rs12472123
rs16849449
rs6707698
rs139628636
rs11893132
rs151330411
rs4673707
rs10176618
rs77968869
rs9288459
rs62186511
rs6435747
rs62186512
2:213797513_A_G
rs7574655
rs4672667
rs10210330
rs4673708
rs4672668
rs4358072
rs4553767
rs78346159
rs11684846
rs145708154
rs2128394
rs72940693
rs72940695
rs9288460
rs190783204
rs75276198
rs115750953
rs10186230
rs73085366
rs116196698
rs111745445
rs17275231
rs7595958
rs72940699
rs74520657
rs59168997
rs17275294
rs79739055
rs12477373
rs2054633
rs72942505
rs112050919
rs78965931
rs73990814
rs116510851
rs61028196
rs56041279
rs975381
rs183867247
rs2170572
rs13385237
rs73990815
rs7560454
rs73990816
rs16849467
rs76541161
rs4673709
rs141422477
rs4673710
rs72942516
rs7568702
rs115576560
rs11675113
rs12619285
rs112550167
rs1871944
rs13006331
rs13006388
rs10189498
rs74397423
rs75593291
rs6723724
rs73990819
rs76762092
rs4673711
rs4673712
rs115416691
rs12151389
rs6750754
rs77320110
rs55816694
rs11679164
rs57372525
rs10191391
rs12151760
rs12151644
rs12151512
rs57858507
rs57176135
rs6740906
rs73990822
rs2371791
rs73990823
rs116263177
rs73990824
rs1482577
rs10189842
rs73990825
rs17354348
rs13022407
rs17275845
rs6713970
rs10199053
rs78718201
rs17275915
rs1384394
rs1384393
rs10497986
rs13023481
rs2128390
rs73990826
rs73990827
rs12993121
rs111859325
rs79231171
rs72944309
rs16849504
rs10174307
rs7601145
rs7601557
rs7604398
rs16849519
rs17276222
rs7604520
rs7604862
rs17276348
rs7605336
rs73987603
rs73987604
rs17276404
rs55687693
rs58441093
rs113012016
rs56970923
rs67400233
rs66854452
rs62187791
rs72944326
rs17276425
rs10497987
rs7593134
rs113475935
rs7580927
rs7584255
rs10497988
rs115020117
rs13007643
rs7588793
rs12616485
rs143013179
rs12613560
rs4467215
rs2371786
rs73989346
rs73085402
rs112339144
rs2371787
rs10804210
rs10804211
rs115711141
rs77099439
rs10932455
rs60455351
rs2371788
rs10932456
rs72944349
rs4233991
rs7569831
rs10196628
rs7599376
rs7572940
rs7573040
rs12470672
rs75042987
rs13405747
rs7576646
rs7576850
rs7603237
rs7603346
rs7577413
rs9288461
rs4673713
rs57338137
rs9789490
rs17355277
rs6734978
rs4673714
rs12620781
rs12328640
rs17355424
rs16849550
rs116020483
rs1384400
rs1384399
rs16849556
rs6435748
rs113430599
rs75097106
rs28725245
rs13000467
rs12617186
rs12617217
rs12617251
rs12617274
rs58087455
rs12996008
rs73087329
rs147445489
rs147325776
rs72944379
rs148416344
rs17277107
rs72944382
rs115573788
rs7607184
rs12622131
rs7593379
rs72944387
rs138809531
rs3768792
rs17355918
rs112361302
rs11676331
rs67529860
rs12470231
rs17277346
rs17355973
rs9808128
rs74872283
rs9808132
rs67078277
rs116812751
rs114776523
rs59507033
rs116098092
rs1384397
rs1871946
rs1871945
rs1564610
rs996032
rs34613499
rs72946458
rs67012273
rs58717082
rs147699975
rs1384396
rs4673715
rs12694291
rs7569918
rs2371790
rs67711650
rs149280086
rs2291241
rs67668715
rs12619958
rs17277549
rs17356175
rs6435752
rs6435753
rs10048743
rs6758517
rs6754196
rs67549184
rs67863749
rs10178238
rs6757308
rs34053836
rs11899222
rs11888685
rs11888736
rs57025133
rs10445814
rs10932459
rs2128392
rs7602282
rs1586068
rs1586067
rs191643018
rs79083491
rs1119376
rs114318409
rs6733125
rs10932460
rs4673718
rs4673719
rs67043134
rs2128391
rs13396997
rs13397204
rs2086643
```
