## Supplementary material for "Characterization of shared and ancestry-specific signals driving complex traits using multi-ancestry fine-mapping": orig_s2_snps

```
rs75717672
rs60885616
rs143032861
rs12468427
rs16847568
rs12470737
rs16847575
rs7582903
rs12476163
rs10192934
rs75760397
rs12616270
rs9636271
rs10445808
rs16847580
rs1464443
rs16847587
rs79937638
rs12473708
rs6712126
rs939645
rs79837222
rs117368040
rs145434311
rs11692869
rs2012211
rs4672632
rs4672633
rs142359777
rs151241250
rs112163539
rs111591380
rs113435157
rs186094908
rs143462670
rs148505158
rs78912774
rs66982045
rs10170406
rs4672634
rs56124618
rs4672636
rs10197270
rs76501676
rs75673304
rs147807907
rs2139940
rs79289495
rs12373751
rs9678219
rs147335804
rs79823522
rs78213330
rs10189678
rs17343912
rs35853366
rs17343932
rs17415843
rs77747509
rs147325756
rs4672637
rs80183596
rs9973939
rs56993927
rs9973715
rs75554989
rs10497958
rs10210742
rs17344051
rs75185835
rs17344065
rs17415969
rs77824825
rs191879713
rs1521553
rs16847678
rs79260228
rs10497960
rs145202878
rs149210969
rs78909772
rs4672638
rs2371436
rs1357126
rs78046340
rs1357125
rs1521550
rs67888322
rs77092374
rs1851261
rs10932419
rs2371438
rs13017857
rs66522864
rs34306607
rs59507344
rs13025159
rs2371439
rs67300756
rs77013590
rs10189975
rs80175157
rs2371440
rs114273901
rs4423551
rs7424712
rs17344252
rs17344266
rs143531160
rs16847718
rs74315709
rs75311951
rs17416172
rs6435689
rs6435690
rs6435691
rs2371441
rs2371442
rs2371443
rs2371444
rs62183998
rs62183999
rs62184037
rs2888042
rs62184038
rs7566172
rs6719517
rs11887531
rs192785116
rs117487917
rs76359318
rs62184039
rs11902372
rs11689043
rs11677987
rs11689133
rs11695227
rs55957700
rs4571009
rs79877234
rs7426206
rs10204324
rs12465933
rs12469791
rs12151841
rs7562352
rs7576561
rs7579502
rs7579631
rs12468336
rs2371475
rs2371476
rs149417353
rs7583453
rs17344385
rs17416263
rs6738304
rs146770498
rs11690618
rs7560730
rs1521655
rs56242159
rs4672639
rs4672640
rs17416297
rs118010397
rs11684050
rs186364383
rs11680307
rs13384295
rs2888051
rs62184043
rs75844449
rs9678442
rs146841661
rs1521656
rs12473715
rs77509092
2:213004603_G_A
rs76482696
rs1464451
rs1568520
rs1402768
rs1829675
rs6435692
rs80293802
rs1521658
rs17416443
rs117665034
rs10932423
rs144265625
rs62184046
rs1357142
rs6715314
rs75144946
rs56351822
rs7577530
rs144146075
rs188782191
rs954553
rs7583813
rs1521654
rs1521653
rs16847823
rs1521652
rs1521651
rs1521650
rs12470342
rs7590959
rs7604760
rs12466141
rs72939845
rs13009607
rs13035998
rs13036187
rs12694264
rs13009844
rs79166860
rs62182562
rs7594859
rs7568626
rs13029563
rs13030421
rs13007039
rs13030300
rs13007455
rs4552138
rs4450546
rs4609996
rs12611486
rs7582595
rs4527160
rs6736654
rs6751662
rs1402766
rs1402765
rs17416620
rs16847834
rs72939861
rs78581495
rs12694265
rs6741280
rs6435698
rs12694266
rs2103002
rs2090864
rs2371477
rs12621602
rs1581384
rs6752323
rs6710322
rs1464450
rs1464449
rs939664
rs1012747
rs939223
rs140168145
rs1521648
rs1357141
rs1357140
rs1521647
rs17344783
rs62182564
rs10200506
rs7591480
rs11889311
rs10189769
rs79727761
rs10177869
rs3942465
rs529527175
rs2204070
rs1521646
rs1915745
rs1915744
rs1915743
rs12052282
rs10497962
rs11693640
rs141170627
rs17344880
rs189556701
rs77868325
rs10804203
rs192471282
rs10932424
rs115542122
rs62182565
rs62182566
rs17416799
rs13428273
rs1357139
rs62182568
rs10196116
rs6750637
rs17344915
rs6755027
rs17344929
rs17416834
rs17416848
rs34264667
rs62182569
rs62641582
rs10166172
rs62182572
rs62182573
rs62182574
rs73075203
rs77221954
rs1474258
rs62182576
rs60598590
rs12471395
rs4569416
rs62182578
rs62182579
rs60002092
rs59557783
rs939227
rs62182583
rs62182584
rs62182585
rs62182586
rs6435699
rs10164682
rs137901300
rs1467276
rs556325234
rs1467275
rs141592738
rs1521649
rs10497963
rs6725041
rs1467274
rs1467273
rs12477149
rs10932425
rs10153695
rs6707285
rs10497964
rs13432680
rs13407289
rs12694267
rs13013744
rs12992382
rs13424619
rs7608095
rs7577276
rs149063965
rs138206142
rs12468821
rs7595442
rs7581884
rs13416059
rs10207206
rs10184205
rs10932426
rs10932427
rs6710350
rs4145961
rs4145960
rs12475565
rs10190345
rs11691783
rs12694268
rs13427258
rs12622947
rs12619422
rs12473591
rs10173097
rs117878120
rs10196985
rs10173821
rs10197732
rs10174002
rs13395131
rs13421060
rs6713657
rs13421237
rs9653257
rs2090862
rs2090863
rs2103000
rs2103001
rs4630709
rs4335894
rs9973372
rs9973855
rs9973520
rs9973523
rs9973859
rs6718075
rs1521659
rs13391312
rs2049178
rs2049179
rs9973677
rs9973678
rs1402769
rs2049180
rs10196229
rs9288446
rs1996762
rs1996763
rs11677623
rs10175497
rs1521660
rs1521661
rs13420153
rs10048673
rs10048796
rs9288447
rs7567480
rs10932428
rs10206443
rs9288448
rs9288449
rs1879651
rs1915747
rs1915748
rs1546718
rs1546719
rs939665
rs939226
rs939225
rs939224
rs10172672
rs10185163
rs10172865
rs10172782
rs10185271
rs10196424
rs1533768
rs1533769
rs4580336
rs4638732
rs4563169
rs115561711
rs10048819
rs10048750
rs1521645
rs1521644
rs1521643
rs7560301
rs11676942
rs7577482
rs11694300
rs11677095
rs13429136
rs13415721
rs1521642
rs4673654
rs10201835
rs1521641
rs16848025
rs4375810
rs6724508
rs147303904
rs11887771
rs4233985
rs1402764
rs79305957
rs1976839
rs10168128
rs10168303
rs1357138
rs2371568
rs11902860
rs13428714
rs6742273
rs6727639
rs6755951
rs12185587
rs7581138
rs1851286
rs1357137
rs1357136
rs117939506
rs1949654
rs1949653
rs7592673
rs11887954
rs1521639
rs1521638
rs11896691
rs10207020
rs11682936
rs1949652
rs200335273
rs7609230
rs13408933
rs13426969
rs2030474
rs28539084
rs143034178
rs11885830
rs116974503
rs12466094
rs79880715
rs1949651
rs1521636
rs79130257
rs16848108
rs62182618
rs1402763
rs1402762
rs16848114
rs139764780
rs1948875
rs6731885
rs1521634
rs16848124
rs4672641
rs13022952
rs1851285
rs13389250
rs12466455
rs183978624
rs73988572
rs1521662
rs13008417
rs6745160
rs6745249
rs62182621
rs62182622
rs6727447
rs17418292
rs1021917
rs73986913
rs1021916
rs13018441
rs114140603
rs35180566
rs73986915
rs16848137
rs4672643
rs74325701
rs12468998
rs79258069
rs74406531
rs75119611
rs62182623
rs112587981
rs34685501
rs1813969
rs149717086
rs192414775
rs78336539
rs114609408
rs13002202
rs17346545
rs7561603
rs76929020
rs979042
rs116270204
rs10164863
rs16848153
rs79719186
rs7580255
rs7570761
rs7570768
rs7583388
rs62182624
rs2062932
rs953831
rs377657673
rs4673657
rs11686852
rs72945676
rs59077058
rs62182625
rs10174589
rs1505347
rs7601915
rs7575288
rs72945683
rs10205688
rs10205716
rs9288451
rs17346713
rs2371481
rs72945692
rs143436898
rs148067263
rs113952476
rs17418640
rs72945697
rs72945699
rs17418647
rs17418661
rs72945702
rs17346754
rs6723978
rs10174395
rs10932429
rs6740099
rs6725066
rs6721920
rs6721936
rs10445809
rs10445810
rs6711391
rs6726609
rs6726721
rs6743354
rs6730486
rs6715334
rs10445811
rs4672644
rs10932430
rs10755025
rs10932431
rs10932432
rs16848225
rs10170838
rs10170924
rs10173511
rs17418814
rs1857796
rs1857795
rs12466513
rs12466568
rs17346933
rs12466595
rs12466540
rs13392330
rs12466635
rs12474632
rs11679625
rs2371480
rs2135162
rs2135163
rs143735124
rs1505344
rs76152026
rs16848285
rs7588550
rs78131946
rs7562228
rs7603109
rs7592213
rs11686012
rs2062933
rs982765
rs75469068
rs12468422
rs12468462
rs12468470
rs12468487
rs79507907
rs74436049
rs1505345
rs79985135
rs74861635
rs80259527
rs16848312
rs76435340
rs12470893
rs4426476
rs4347765
rs55645862
rs10932433
rs10208528
rs10932434
rs12475215
rs2221461
rs1394793
rs1394792
rs13398000
rs146782360
rs139196281
rs10497970
rs76822566
rs10804204
rs4404216
rs4641885
rs79891286
rs78428807
rs10932435
rs72947355
rs10932436
rs117165783
rs1910866
rs4300779
rs2888053
rs4541205
rs74800522
rs16848343
rs11891107
rs12694271
rs1505364
rs4630706
rs62182641
rs1505346
rs75719406
2:213188470_C_G
2:213188470_C_T
rs905882
rs12694277
rs16775
rs905879
rs4673659
rs183284397
rs4146051
rs7601515
rs1505366
rs10204020
rs7562328
rs7562445
rs7562363
rs35422616
rs7562365
rs12473610
rs7562782
rs1505374
rs74951973
rs182694467
rs80038522
rs6719811
rs7573383
rs2888054
rs10169878
rs10207664
rs7603579
rs13029034
rs79659405
rs145439096
2:213199479_C_T
rs35768815
rs6743763
rs6743882
rs118173824
rs1394782
rs61696052
rs12623803
rs1394783
rs72949545
rs1505353
rs62184063
rs10166488
rs6734768
rs59096325
rs6753945
rs1505354
rs4672645
rs1505355
rs1505356
rs145542153
rs4673661
rs4672646
rs4673662
rs117837858
rs1876048
rs1995567
rs2135157
rs2135158
rs13395316
rs140541082
rs1963633
rs1027754
rs17419211
rs6754674
rs16848395
rs12470834
rs12470836
rs1394784
rs117251372
rs149925420
rs12476049
rs6704717
rs113124328
rs1505357
rs1394785
rs1394786
rs1394787
rs1394788
rs1910861
rs16848401
rs17347397
rs4630710
rs1505358
rs1505359
rs1505360
rs142625656
rs13414642
rs139623177
rs10804205
rs2371572
rs35344361
rs2371573
rs2135159
rs1910863
rs62184064
rs1505361
rs80332045
rs10204716
rs10192514
rs1505362
rs6711842
rs1394789
rs1910864
rs1910865
rs2888088
rs1995568
rs2062937
rs2888089
rs1948877
rs11891159
rs182718152
rs10932437
rs1566926
rs13018908
rs11897247
rs1505363
rs17347530
rs35181450
rs13006832
rs190534068
rs10174236
rs13383978
rs13395813
rs13014726
rs10497971
rs10497972
rs28623294
rs77945488
rs12478244
rs11892564
rs17347606
rs10211056
rs10176489
rs13384603
rs1394798
rs1394799
rs1394800
rs13031888
rs12694278
rs4465721
rs34416516
rs6734836
rs12472963
rs4511675
rs1566925
rs2013073
rs140232259
rs12104818
rs12104831
rs6435700
rs62184092
rs79136491
rs1847672
rs1847673
rs76172579
rs10205953
rs75311519
rs11682488
rs34777887
rs186694905
rs10186360
rs10186462
rs1394795
rs10186681
rs10165393
rs10201724
rs10189506
rs13016456
rs139115907
rs13034566
rs13034755
rs28373508
rs35508685
rs28510380
rs28529590
rs1505375
rs10932439
rs1505373
rs60630046
rs35880620
rs13030181
rs10185241
rs76819807
rs13030279
rs75945325
rs9917339
rs1505352
rs12994366
rs12994616
rs79593419
rs13027907
rs34623832
rs6753466
rs1394781
rs13015805
rs13016554
rs1505351
rs12477300
rs1876047
rs62184101
rs13019524
rs12998688
rs150184636
rs146393601
rs62184103
rs6723528
rs12694279
rs13431787
rs13383860
rs6756047
rs6760554
rs74739316
rs13004266
rs186615328
rs59393864
rs116647185
rs143402357
rs2371482
rs4627509
rs2135156
rs12469774
rs6738011
rs78537015
rs62186269
rs112271765
rs13007162
rs1963076
rs4369808
rs181706968
rs7560905
rs7575393
rs78806892
rs76907545
rs7592032
rs62186271
rs78917522
rs6718189
rs147080690
rs12104709
rs12105481
rs118171593
rs111248977
rs113579208
rs138134225
rs1394796
rs1394797
rs74911002
rs13419353
rs71422778
rs16848495
rs1283310
rs10197836
rs80019215
rs6712295
rs77120845
rs10188926
rs6756468
rs16848505
rs191390697
rs73062317
rs146448669
rs4673664
rs6757140
rs73987400
rs10181082
rs16848511
rs13388956
rs13400881
rs10167244
rs10194540
rs13417523
rs140842355
rs10197535
rs1394780
rs6435701
rs13383863
rs10201067
rs73987402
rs76172066
rs74754693
rs12617687
rs144507763
rs56041970
rs16848525
rs13413335
rs10197215
rs10166403
rs10202760
rs16848530
rs16848535
rs16848540
rs13413590
rs16848544
rs56111964
rs7569142
rs190600800
rs77257332
rs72933185
rs80336430
rs74605536
rs13393577
rs1505368
rs56009971
rs147341422
rs16848550
rs4106226
rs181508060
rs16848553
rs76082431
rs13390934
rs16848556
rs73989003
rs16848564
rs146956244
rs16848571
rs74434401
rs6760968
rs1505376
rs151120104
rs76534235
rs114445780
rs73079459
rs114574427
rs79137849
rs77865588
rs117594174
rs1847671
rs183352392
rs77252450
rs56009609
rs55992489
rs2888091
rs184414959
rs76453247
rs2047950
rs80025881
rs2062930
rs73079470
rs12694281
rs1354617
rs1546371
rs1283312
rs6435705
rs16848583
rs78247957
rs73989006
rs1505372
2:213316573_G_A
rs17259208
rs16848584
rs58890126
rs6710782
rs6726147
rs6711080
rs77631836
rs11695241
rs6715328
rs1505369
rs974968
rs1813049
rs7570124
rs16848593
rs79932098
rs74666130
rs2101152
rs13389790
rs139694686
rs6754927
rs1842767
rs72935338
rs11678974
rs79801235
rs10166052
rs2888093
rs2371575
rs2371576
rs2170529
rs2128318
rs75749972
rs2170530
rs7575120
rs78668678
rs112599092
rs112919157
rs2220024
rs13430619
rs62186293
rs77135359
rs11675580
rs71424497
rs10168850
rs10194811
rs73989011
rs17325821
rs13015808
rs17325842
rs73989012
rs73989013
rs2860080
rs16848624
rs80350314
rs6435706
rs12620242
rs16848636
rs145751432
rs140534849
rs6723878
rs985995
rs6735807
rs76369986
rs7603379
rs76849460
rs1482378
rs6752299
rs77313211
rs78592198
rs74335062
rs16848675
rs73063184
rs74267731
rs78132608
rs75989563
rs73063189
rs73067074
rs79057066
rs79679558
rs146095872
rs78099227
rs2054617
rs10206719
rs77407292
rs75864780
rs9283525
rs76488243
rs79664121
rs74690816
rs11894208
rs77159266
rs143956961
rs10178687
rs148156033
rs74501745
rs7574330
rs114686372
rs75114964
rs74267733
rs10180614
rs1384290
rs1384291
rs10207963
rs78708581
rs16848730
rs139159167
rs7593163
rs75873133
rs190193603
rs117035888
rs4366846
rs6731193
rs138413513
rs79253279
rs76281838
rs192597721
rs2128323
rs2128322
rs1947932
rs979125
rs979124
rs1384295
rs1384294
rs4404217
rs6435707
rs7571561
rs1026882
rs7561571
rs7564590
rs1283373
rs7565257
rs7565622
rs114699174
rs76006088
rs16848751
rs117597773
rs16848753
rs148669553
rs6761143
rs6435708
rs6435709
rs7556832
rs7573568
rs2178576
rs2178575
rs1905139
rs78664668
rs1531788
rs6745293
rs1351594
rs1351593
rs1351592
rs13422701
rs114396409
rs7598042
rs7571642
rs17262059
rs6724920
rs13382807
rs1384293
rs4672648
rs4233986
rs1283374
rs192142877
rs1384292
rs7607363
rs73989053
rs6735267
rs6735626
rs7355673
rs10182996
rs6710653
rs2128321
rs13006797
rs7596285
rs10192988
rs148818112
rs10180824
rs6751692
rs144826716
rs10184221
rs116851418
rs10207878
rs7607373
rs116947385
rs6435711
rs138731600
2:213412426_T_A
rs7599312
rs13001305
rs116621873
rs13427822
rs113234093
rs117915419
rs75722529
rs11692979
rs75377311
rs10191896
rs17262541
rs17262576
rs35080214
rs150890942
rs17328512
rs115365813
rs16848819
rs17328561
rs10497977
rs79817933
rs1038312
rs16848831
rs34989240
rs6736377
rs6736536
rs116371457
rs76004008
rs117259709
rs7578094
rs17263029
rs71424501
rs140564521
rs35598461
rs113946213
rs17329087
rs16848853
rs13020448
rs71424502
rs71426303
rs143053208
rs140012297
rs74730259
rs6435714
rs115529403
rs7583943
rs16848863
rs10497979
rs16848870
rs2371616
rs79976038
rs71426304
rs17263471
rs35543939
rs3925390
rs60868013
rs7598801
rs60245846
rs150059985
rs7599202
rs115342813
rs146094455
rs138842211
rs4673667
rs13013659
rs13408617
rs13408622
rs79142908
rs984456
rs984455
rs17329513
rs13008322
rs16848880
rs78883231
rs987601
rs12991892
rs140059880
rs527315654
rs1982715
rs11902147
rs11902111
rs1982714
rs1982713
rs35608198
rs17263937
rs36125860
rs35927619
rs141889379
rs34446807
rs35521899
rs11894305
rs11894309
rs34804588
rs17329875
rs60327012
rs36042629
rs13020357
rs12994372
rs1982716
rs13021394
rs13021610
rs13000533
rs71426309
rs148650770
rs13027061
rs17264055
rs116381211
rs16848890
rs71426310
rs4673668
rs17264097
rs17330001
rs35119835
rs1002618
rs150677867
rs11892049
rs1878566
rs74893977
rs78477897
rs6731808
rs77192084
rs16848911
rs76567180
rs118161740
rs11688976
rs114862092
rs2371617
rs990208
rs7580653
rs7583787
rs7598633
rs78818310
rs71426311
rs6717685
rs4673669
rs72937329
rs62186337
rs72937330
rs72937331
rs72937333
rs9288454
rs72937335
rs9288455
rs76218493
rs79683864
rs4672649
rs4673670
rs113769647
rs80314927
rs16848937
rs6749009
rs6749157
rs72937340
rs7601545
rs16848957
rs2054613
rs2054615
rs2068404
rs72937345
rs72937349
rs7606156
rs11692809
rs11676391
rs11693009
rs6761880
rs1600882
rs139525114
rs10174150
rs79944578
rs6708862
rs6711917
rs6712252
rs67447343
rs2128324
rs76850832
rs6706987
rs72937365
rs67535717
rs72937368
rs931215
rs931216
rs17330768
rs11679805
rs57917865
rs61521361
rs931217
rs931218
rs956558
rs72937385
rs148313272
rs34741122
rs9750629
rs66535530
rs13410624
rs7585465
rs142554399
rs10497980
rs114871402
rs62187960
rs72949011
rs76037435
rs7590349
rs78678628
rs7590700
rs72949015
rs6745180
rs72949018
rs13397735
rs7587236
rs938785
rs11676119
rs11687307
rs117792945
rs148612356
rs6742665
rs6742793
rs75856142
rs6743091
rs62187963
rs78634368
rs62187964
rs7572637
rs11688167
rs11682441
rs11693575
rs115662568
rs72949040
rs16848991
rs17271707
rs17331220
rs5000270
rs2220025
rs12619917
rs17271784
rs10198723
rs11678993
rs16849010
rs17272024
rs11683491
rs59370887
rs13386921
rs72951177
rs62187967
rs72951178
rs62187968
rs2220026
rs1384297
rs72933003
rs72933004
rs76074265
rs10211380
rs6435715
rs143585937
rs72933008
rs1600883
rs1600884
rs4673673
rs4673674
rs72933016
rs2371618
rs117552387
rs4337429
rs58184703
rs77126219
rs6726437
rs6739815
rs72933019
rs72933021
rs62187971
rs78496708
rs62187972
rs6734732
rs77706123
rs13422154
rs13425168
rs72933030
rs72933031
rs13425327
rs1384287
rs2888102
rs11896992
rs2371710
rs13424220
rs114013221
rs6750857
rs6435716
rs2888128
rs13431135
rs13431628
rs13394068
rs11695521
rs72933051
rs17331646
rs145677147
rs72933053
rs17331702
rs6435717
rs2888129
rs76327835
rs28860549
rs56249218
rs9967727
rs72933064
rs2888130
rs143946835
rs11682456
rs4673675
rs4673676
rs72933070
rs6720790
rs72933071
rs72933073
rs10221625
rs10221626
rs1320116
rs1320117
rs17331821
rs13422625
rs72933082
rs17272381
rs6752019
rs6752288
rs17331933
rs13404902
rs17331989
rs2371711
rs2371712
rs76380053
rs4335896
rs2371713
rs10932442
rs72933094
rs72933095
rs78739680
rs62188000
rs2371714
rs34186216
rs6435721
rs202129551
rs184937170
rs571044753
rs143779641
rs7593454
rs10932443
rs79141900
rs117568775
rs11674822
rs140807560
rs77630239
rs72935003
rs17332290
rs6435722
rs147404072
rs17272806
rs7580519
rs16849091
rs55719952
rs78613266
rs114927085
rs6731231
rs13390015
rs13427642
rs190628891
rs7575556
rs72935007
rs12479054
rs9677870
rs10172859
rs193209526
rs72935012
rs16849099
rs10186407
rs7571818
rs78286764
rs16849111
rs10188254
rs3738859
rs3820708
rs144307706
rs16849118
rs7587255
rs17273207
rs143165499
rs73987446
rs16849123
rs62188005
rs76769310
rs6745507
rs17332777
rs2371702
rs16849125
rs6721014
rs13393014
rs13418813
rs6435723
rs58415964
rs2371703
rs16849142
rs2371705
rs12619430
rs72935024
rs66866010
rs10932444
rs72935025
rs12621317
rs7565133
rs7565150
rs7565262
rs7369041
rs6435724
rs6435725
rs6756577
rs10932445
rs4673678
rs13020500
rs4536599
rs377295854
rs72613742
rs2888104
rs2371620
rs12465340
rs12465370
rs16849160
rs4146321
rs77326943
rs12475337
rs2371621
rs12612794
rs4673679
rs10170169
rs74518700
rs7565158
rs112438642
rs66722893
rs13012246
rs16849174
rs12463877
rs7598898
rs10497983
rs10497984
rs13026365
rs13026373
rs6755259
rs12105928
rs6758369
rs117445012
rs58559291
rs16849192
rs12185565
rs4672653
rs4446027
rs76286874
rs11675226
rs77958861
rs551940315
rs76697185
rs6725004
rs72613743
rs2371706
rs16849197
rs16849201
rs118108430
rs146067580
rs6736862
rs10184036
rs182097701
rs16849204
rs6745153
rs7570749
rs72935050
rs2371707
rs35320248
rs58894557
rs147563209
rs16849209
rs6740113
rs141417844
rs28712462
rs2371708
rs75242861
rs58882497
rs111753506
rs113446504
rs73067218
rs112995344
rs66479636
rs10469769
rs10469770
rs72935063
rs6725808
rs67342549
rs10469662
rs143407226
rs141310316
rs11690779
rs56291659
rs2371709
rs112911734
rs146726962
rs139262908
rs144092793
rs181845139
rs151027983
rs10194020
rs137996931
rs113451711
rs57291759
rs112395360
rs7590491
rs10207157
rs10207170
rs11678818
rs111714762
rs148130766
rs138582968
rs7571418
rs73987453
rs7574914
rs12478445
rs16849219
rs16849221
rs7582374
rs55752268
rs6435726
rs13386742
rs10497982
rs7590677
rs11678768
rs12475172
rs35993054
rs2371619
rs12616993
rs12617106
rs4375811
rs10194069
rs58953830
rs12465612
rs12465613
rs13392188
rs72935083
rs73082664
rs56344404
rs13421670
rs72935086
rs6760113
rs6732288
rs368249289
rs12986480
rs79622441
rs4603708
rs13427943
rs6706119
rs72935097
rs78301236
rs6414178
rs6710047
rs28405281
rs6710703
rs73987460
rs6713644
rs7577809
rs4673681
rs4673682
rs61971068
rs151198785
rs6709688
rs4673683
rs4673684
rs60803017
rs6746435
rs6718723
rs4624333
rs149664798
rs375595910
rs112787136
rs12995424
rs7557905
rs11693864
rs62188024
rs79861405
rs7420368
rs4408674
rs6717762
rs12996397
rs55994619
rs7579362
rs4673689
rs56381878
rs6708303
rs6708555
rs74392523
rs56412219
rs4470280
rs4233987
rs7594160
rs60329666
rs77044811
rs77546451
rs61408195
rs4673690
rs145714903
rs4672656
rs79957916
rs10932446
rs10932447
rs11889708
rs80349971
rs4131331
rs11898556
rs78436441
rs77744413
rs13409243
rs73071374
rs73071375
rs78358579
rs6435734
rs9288456
rs13028658
rs7599900
rs73071381
rs9288457
rs12476731
rs116891402
rs7596351
rs6709519
rs12466498
rs6709923
rs11884005
rs7604632
rs4673693
rs13015944
rs76888619
rs112593834
rs73071390
rs76287803
rs11902193
rs10153595
rs75171039
rs113694475
rs117154204
rs3923957
rs79862441
rs12987757
rs73071391
rs73071392
rs76264770
rs75179644
rs6435735
rs78809392
rs13032656
rs141423930
rs3924506
rs4260187
rs73071396
rs73071400
rs146987965
rs4496281
rs4673694
rs4673695
rs60348149
rs11898937
rs12463576
rs12475980
rs76164379
rs77852278
rs74711946
rs11694247
rs111266470
rs12613599
rs59752959
rs59298750
rs73073311
rs79750081
rs73073312
rs4673696
rs73073313
rs4672658
rs79077294
rs12477391
rs141962211
rs13386319
rs7569866
rs4672659
rs76006538
rs77386811
rs112602119
rs111386338
rs139534815
rs4625850
rs549471555
rs77209879
rs59372647
rs10183856
rs73079378
rs28668121
rs73079381
rs4131363
rs7600372
rs34399668
rs77983132
rs76881463
rs75262943
rs3925030
rs7425590
rs139897489
rs6721001
rs58039911
rs6709858
rs80279287
rs12620000
rs10932448
rs118133418
rs78894852
rs6732928
rs12617260
rs4480940
rs75497452
rs10192891
rs10192733
rs7590092
rs6712727
rs189670389
rs6713063
rs10202665
rs10168086
rs183045726
rs56122357
rs4132518
rs12987688
rs12989104
rs148059109
rs10168619
rs11900001
rs11884431
rs62186463
rs4592794
rs13425455
rs67530812
rs11694194
rs7581321
rs13035345
rs13035592
rs7585560
rs10460330
rs80011822
rs10182856
rs7588684
rs192808932
rs13006808
rs117715886
rs7606842
rs72938643
rs4530308
rs7419356
rs7600221
rs10183789
rs12465088
rs13387639
rs4627506
rs4514826
rs6722574
rs11677982
rs11678021
rs147857818
rs4672661
rs6730653
rs192463148
rs184850105
rs7580749
rs4530309
rs112392415
rs7606083
rs13413122
rs13413323
rs4627507
rs56123559
rs4349285
rs4561607
rs4278883
rs142139877
rs137971081
rs80000856
rs4311011
rs12105842
rs4580335
rs4588133
rs4429415
rs7605790
rs4450544
rs79925806
rs10205723
rs12465650
rs1482581
rs1842796
rs7564228
rs77813766
rs10200912
rs12475865
rs10932450
rs10932451
rs7578160
rs7578405
rs111485766
rs1038323
rs72938693
rs1905171
rs4594387
rs6715589
rs1384395
rs12151432
rs12151552
rs10932453
rs61154052
rs7584738
rs10173924
rs1007682
rs1471641
rs149661904
rs10932454
rs12473314
rs16849412
rs4672662
rs143969472
rs4672663
rs4672664
rs7349386
rs1564611
rs4516374
rs78302933
rs62186486
rs900369
rs62186487
rs62186488
rs6704694
rs67254543
rs62186489
rs62186490
rs62186491
rs72940647
rs62186492
rs62186493
rs17749669
rs11686924
rs12995939
rs10195870
rs10498001
rs10498000
rs72940655
rs12468109
rs72940660
rs13400987
rs62186508
rs13404009
rs13392247
rs7563759
rs12617902
rs16849437
rs58741891
rs62186509
rs72940668
rs76643417
rs1482580
rs4672665
rs116982400
rs77650346
rs62186510
rs12479015
rs16849446
rs16849447
rs139180385
rs12472123
rs16849449
rs79640812
rs11893132
rs4673707
rs75190277
rs74652229
rs10176618
rs77968869
rs9288459
rs62186511
rs62186512
2:213797513_A_G
rs7574655
rs4672667
rs10210330
rs4673708
rs4672668
rs4553767
rs2128394
rs72940693
rs78867249
rs72940695
rs9288460
rs151174601
rs77538150
rs77010271
rs150848810
rs111745445
rs17275231
rs7595958
rs72940699
rs59168997
rs79739055
rs144749542
rs12477373
rs76506516
rs2054633
rs117661808
rs72942505
rs56041279
rs975381
rs183867247
rs2170572
rs13385237
rs7560454
rs16849467
rs118136617
rs79163847
rs4673709
rs4673710
rs7568702
rs11675113
rs12619285
rs13006331
rs13006388
rs10189498
rs75593291
rs6723724
rs75471202
rs76762092
rs4673711
rs4673712
rs6750754
rs55816694
rs117658878
rs11679164
rs12151760
rs6740906
rs74351991
rs1482577
rs17354348
rs13022407
rs17275845
rs117518463
rs6713970
rs10199053
rs17275915
rs1384394
rs1384393
rs147339781
rs13023481
rs2128390
rs80119944
rs72944309
rs16849504
rs10174307
rs7601145
rs7601557
rs7604398
rs16849519
rs17276222
rs7604520
rs17276348
rs143326423
rs7605336
rs73987603
rs17276404
rs55687693
rs58441093
rs139604801
rs56970923
rs67400233
rs66854452
rs62187791
rs10497987
rs7593134
rs113475935
rs7580927
rs10497988
rs7588793
rs12616485
rs12613560
rs4467215
rs2371786
rs73085402
rs2371787
rs10804210
rs10804211
rs10932455
rs60455351
rs2371788
rs10932456
rs4233991
rs7569831
rs10196628
rs7599376
rs7572940
rs7573040
rs12470672
rs75042987
rs13405747
rs7576646
rs7576850
rs7603237
rs7603346
rs7577413
rs9288461
rs4673713
rs9789490
rs6734978
rs4673714
rs12620781
rs74419316
rs12328640
rs16849550
rs79261294
rs1384400
rs1384399
rs16849556
rs6435748
rs113430599
rs28725245
rs13000467
rs140105250
rs12617186
rs12617217
rs12617251
rs12617274
rs12996008
rs148316286
rs114492757
rs146435885
rs7607184
rs12622131
rs7593379
rs3768792
rs112361302
rs138344286
rs117611439
rs78296087
rs11676331
rs12470231
rs77718291
rs9808128
rs9808132
rs76519060
rs1871946
rs1871945
rs1564610
rs138948540
rs996032
rs34613499
rs147699975
rs118092962
rs4673715
rs148306689
rs12694291
rs2371790
rs2291241
rs74345598
rs12619958
rs6435752
rs6435753
rs141312283
rs10048743
rs10178238
rs73989365
rs34053836
rs57025133
rs10932459
rs2128392
rs1586068
rs1586067
rs79083491
rs1119376
rs6733125
rs10932460
rs4673718
rs4673719
rs80085286
rs2128391
rs149516045
rs13396997
rs13397204
rs2086643
```
