## Supplementary material for "Characterization of shared and ancestry-specific signals driving complex traits using multi-ancestry fine-mapping": s1.afreq

```
#CHROM	ID	REF	ALT	ALT_FREQS	OBS_CT
2	rs17415586	G	A	0.028827	1006
2	rs75717672	T	C	0.0516899	1006
2	rs187960237	A	G	0.00298211	1006
2	rs113603566	A	C	0.0208748	1006
2	rs113468044	C	T	0.0208748	1006
2	rs17415606	T	C	0.112326	1006
2	rs60885616	G	A	0.182903	1006
2	rs114223678	A	C	0.0208748	1006
2	rs111915206	C	T	0.0208748	1006
2	rs12468427	C	A	0.0516899	1006
2	rs11680941	G	A	0.112326	1006
2	rs115306643	C	T	0.00994036	1006
2	rs16847568	A	G	0.181909	1006
2	rs112120700	A	G	0.0208748	1006
2	rs114581043	T	C	0.00894632	1006
2	rs12470737	C	A	0.181909	1006
2	rs16847575	G	A	0.180915	1006
2	rs7582903	A	G	0.698807	1006
2	rs73988952	G	A	0.114314	1006
2	rs12476163	T	G	0.055666	1006
2	rs75550332	C	T	0.0397614	1006
2	rs370762792	G	C	0.00397614	1006
2	rs10192934	G	A	0.697813	1006
2	rs144065958	G	A	0.0328032	1006
2	rs75760397	A	G	0.0457256	1006
2	rs73988954	A	C	0.114314	1006
2	rs73069215	T	C	0.0208748	1006
2	rs115266661	A	C	0.0198807	1006
2	rs141189957	G	C	0.114314	1006
2	rs12616270	G	A	0.125249	1006
2	rs10445735	T	C	0.115308	1006
2	rs10445808	T	C	0.16004	1006
2	rs113466761	T	G	0.0198807	1006
2	rs16847580	A	G	0.181909	1006
2	rs1464443	C	A	0.698807	1006
2	rs12473708	G	A	0.0457256	1006
2	rs17343829	G	A	0.112326	1006
2	rs6712126	G	A	0.15507	1006
2	rs939645	A	G	0.182903	1006
2	rs11692869	C	G	0.696819	1006
2	rs113301988	T	C	0.0198807	1006
2	rs2012211	T	C	0.701789	1006
2	rs1815024	C	T	0.923459	1006
2	rs1815023	G	A	0.923459	1006
2	rs150790511	G	A	0.0666004	1006
2	rs149528858	C	T	0.0318091	1006
2	rs144461885	G	A	0.0258449	1006
2	rs4672632	C	A	0.127237	1006
2	rs4672633	T	C	0.700795	1006
2	rs80143920	A	G	0.106362	1006
2	rs112563769	T	C	0.112326	1006
2	rs112163539	G	T	0.813121	1006
2	rs111591380	C	A	0.158052	1006
2	rs145083449	G	A	0.0129225	1006
2	rs113435157	C	T	0.764414	1006
2	rs147977599	T	C	0.0198807	1006
2	rs143462670	C	T	0.0516899	1006
2	rs78912774	A	G	0.765408	1006
2	rs7584745	C	T	0.923459	1006
2	rs66982045	A	G	0.27833	1006
2	rs7584944	C	A	0.923459	1006
2	rs73988956	C	T	0.106362	1006
2	rs17343843	T	G	0.0487078	1006
2	rs80118023	A	T	0.109344	1006
2	rs143878745	T	A	0.00994036	1006
2	rs10170406	C	G	0.756461	1006
2	rs114636848	A	G	0.0198807	1006
2	rs4672634	C	T	0.744533	1006
2	rs4672635	G	A	0.949304	1006
2	rs56124618	A	T	0.27833	1006
2	rs4672636	G	A	0.644135	1006
2	rs112438095	T	C	0.0198807	1006
2	rs10197270	A	G	0.756461	1006
2	rs72937763	T	C	0.0487078	1006
2	rs10804202	G	A	0.923459	1006
2	rs10932416	G	T	0.94334	1006
2	rs75673304	T	A	0.0516899	1006
2	rs111475760	A	G	0.0198807	1006
2	rs79893073	A	C	0.0218688	1006
2	rs12694261	T	C	0.927435	1006
2	rs12694262	C	T	0.927435	1006
2	rs76769660	C	T	0.111332	1006
2	rs6435686	G	A	0.923459	1006
2	rs13390631	G	A	0.055666	1006
2	rs6738489	C	T	0.94334	1006
2	rs2139941	C	T	0.923459	1006
2	rs2139940	T	A	0.741551	1006
2	rs116584746	C	T	0.0795229	1006
2	rs2177036	C	T	0.949304	1006
2	rs79417654	G	A	0.112326	1006
2	rs79289495	T	C	0.0636183	1006
2	rs2222377	T	C	0.923459	1006
2	rs11680668	G	T	0.110338	1006
2	rs76976745	G	A	0.0685885	1006
2	rs12373751	T	C	0.771372	1006
2	rs182843550	A	C	0.00497018	1006
2	rs9678219	C	T	0.16004	1006
2	rs1521545	G	T	0.923459	1006
2	rs76077803	A	G	0.10835	1006
2	rs111470056	A	G	0.0198807	1006
2	rs78213330	C	T	0.0636183	1006
2	rs10189678	G	A	0.637177	1006
2	rs4468766	C	A	0.94334	1006
2	rs115341148	G	A	0.0129225	1006
2	rs112035234	C	A	0.0188867	1006
2	rs17343912	T	A	0.17495	1006
2	rs77970476	T	C	0.0576541	1006
2	rs1521544	A	T	0.923459	1006
2	rs35853366	T	C	0.279324	1006
2	rs10932418	C	A	0.923459	1006
2	rs17343932	T	G	0.17495	1006
2	rs112693123	T	C	0.0198807	1006
2	rs17415843	G	C	0.17495	1006
2	rs10181409	G	A	0.923459	1006
2	rs7597057	T	G	0.12326	1006
2	rs4672637	A	T	0.642147	1006
2	rs9973939	A	G	0.630219	1006
2	rs6756532	T	C	0.12326	1006
2	rs56993927	T	C	0.162028	1006
2	rs79219508	T	A	0.124254	1006
2	rs144162007	T	A	0.0139165	1006
2	rs9973715	G	A	0.629225	1006
2	rs9973713	C	T	0.950298	1006
2	rs75554989	T	C	0.17495	1006
2	rs10194693	C	A	0.930417	1006
2	rs10497958	T	C	0.17495	1006
2	rs111556685	A	G	0.0208748	1006
2	rs7558615	T	C	0.950298	1006
2	rs10210742	T	C	0.637177	1006
2	rs6753398	G	T	0.117296	1006
2	rs17344051	A	G	0.183897	1006
2	rs17344065	A	G	0.183897	1006
2	rs10201617	G	A	0.937376	1006
2	rs79931026	G	A	0.105368	1006
2	rs17415969	A	T	0.181909	1006
2	rs77824825	T	C	0.181909	1006
2	rs1357127	A	G	0.94831	1006
2	rs1521553	A	T	0.637177	1006
2	rs75711576	T	G	0.0785288	1006
2	rs79260228	C	G	0.190855	1006
2	rs146224623	T	C	0.0198807	1006
2	rs2888038	G	C	0.94831	1006
2	rs10497960	C	T	0.290258	1006
2	rs114227282	A	G	0.0129225	1006
2	rs111849765	A	G	0.0198807	1006
2	rs77335443	C	T	0.0178926	1006
2	rs78909772	C	G	0.172962	1006
2	rs74894709	A	G	0.12326	1006
2	rs76139354	T	C	0.0198807	1006
2	rs111758510	A	G	0.0198807	1006
2	rs111355789	T	C	0.0198807	1006
2	rs4673649	G	A	0.824056	1006
2	rs10166993	G	C	0.824056	1006
2	rs10179617	T	C	0.804175	1006
2	rs79993935	G	C	0.12326	1006
2	rs114845164	A	T	0.0198807	1006
2	rs4672638	G	A	0.642147	1006
2	rs2371436	T	C	0.172962	1006
2	rs1357126	T	C	0.173956	1006
2	rs1357125	G	C	0.181909	1006
2	rs1521550	T	C	0.639165	1006
2	rs1521549	G	A	0.832008	1006
2	rs67888322	C	A	0.0775348	1006
2	rs76176553	T	C	0.0208748	1006
2	rs77092374	A	T	0.172962	1006
2	rs1521548	A	G	0.82008	1006
2	rs1851261	A	T	0.631213	1006
2	rs1851260	G	C	0.82008	1006
2	rs10932419	T	G	0.638171	1006
2	rs12618100	T	C	0.821074	1006
2	rs13395352	G	A	0.82008	1006
2	rs12618158	T	C	0.82008	1006
2	rs34349040	G	A	0.026839	1006
2	rs113024511	G	C	0.0198807	1006
2	rs115994515	A	G	0.0198807	1006
2	rs73987227	T	A	0.0208748	1006
2	rs112241878	C	G	0.0198807	1006
2	rs1521547	T	C	0.949304	1006
2	rs7564926	G	A	0.833996	1006
2	rs4319888	C	G	0.17495	1006
2	rs4471839	G	T	0.0467197	1006
2	rs41476746	A	G	0.114314	1006
2	rs78411308	T	C	0.121272	1006
2	rs150005831	A	G	0.0159046	1006
2	rs12104833	G	A	0.163022	1006
2	rs2371438	A	G	0.05666	1006
2	rs61276593	A	G	0.0506958	1006
2	rs13017857	G	A	0.465209	1006
2	rs77136651	G	A	0.102386	1006
2	rs72937800	C	T	0.0457256	1006
2	rs113383920	T	C	0.0198807	1006
2	rs66522864	C	T	0.585487	1006
2	rs41422148	T	C	0.11829	1006
2	rs34306607	A	G	0.452286	1006
2	rs59507344	G	A	0.636183	1006
2	rs13025159	G	A	0.465209	1006
2	rs2371439	C	A	0.629225	1006
2	rs113767885	T	C	0.0198807	1006
2	rs67300756	A	G	0.0735586	1006
2	rs73987232	T	C	0.122266	1006
2	rs77013590	C	T	0.0497018	1006
2	rs7591736	G	C	0.0506958	1006
2	rs10189975	G	A	0.445328	1006
2	rs80175157	C	T	0.0497018	1006
2	rs2371440	C	A	0.595427	1006
2	rs72939804	T	C	0.055666	1006
2	rs7582302	C	T	0.055666	1006
2	rs114273901	A	T	0.0586481	1006
2	rs4284776	T	C	0.054672	1006
2	rs4423551	T	A	0.554672	1006
2	rs7424712	T	C	0.56163	1006
2	rs7600270	T	C	0.05666	1006
2	rs17344252	C	T	0.0516899	1006
2	rs17344266	G	C	0.574553	1006
2	rs76853748	G	A	0.0735586	1006
2	rs74315709	G	T	0.054672	1006
2	rs75311951	A	G	0.0586481	1006
2	rs17416172	T	C	0.529821	1006
2	rs6435689	T	C	0.656064	1006
2	rs6435690	C	T	0.580517	1006
2	rs6435691	C	G	0.528827	1006
2	rs2371441	A	T	0.951292	1006
2	rs2371442	T	C	0.585487	1006
2	rs2371443	T	C	0.644135	1006
2	rs7558179	T	C	0.0586481	1006
2	rs2371444	T	C	0.493042	1006
2	rs62183998	G	T	0.0487078	1006
2	rs62183999	G	A	0.542744	1006
2	rs62184037	A	G	0.543738	1006
2	rs2888042	T	C	0.543738	1006
2	rs62184038	C	T	0.540755	1006
2	rs7566172	T	C	0.700795	1006
2	rs10167304	T	C	0.157058	1006
2	rs6719517	T	C	0.580517	1006
2	rs11887531	T	C	0.582505	1006
2	rs11903314	G	A	0.0347913	1006
2	rs76359318	G	T	0.0477137	1006
2	rs62184039	T	C	0.54672	1006
2	rs11902372	T	C	0.581511	1006
2	rs11689043	C	T	0.540755	1006
2	rs11689133	C	A	0.540755	1006
2	rs11695227	T	C	0.540755	1006
2	rs55957700	T	A	0.523857	1006
2	rs74320008	T	A	0.027833	1006
2	rs72939812	T	C	0.0576541	1006
2	rs4571009	G	T	0.571571	1006
2	rs79877234	T	A	0.0427435	1006
2	rs7426206	G	A	0.650099	1006
2	rs10204324	C	T	0.577535	1006
2	rs12465933	T	C	0.543738	1006
2	rs12469791	A	G	0.591451	1006
2	rs12151841	C	T	0.535785	1006
2	rs2090865	C	G	0.0576541	1006
2	rs7562352	C	G	0.584493	1006
2	rs7576561	T	C	0.573559	1006
2	rs7579502	T	C	0.572565	1006
2	rs7579631	T	C	0.584493	1006
2	rs12468336	T	C	0.535785	1006
2	rs2371475	C	G	0.572565	1006
2	rs16847741	G	T	0.0377734	1006
2	rs2371476	C	T	0.535785	1006
2	rs116190745	C	T	0.0427435	1006
2	rs7583453	T	C	0.846918	1006
2	rs17344385	T	C	0.538767	1006
2	rs72939817	A	T	0.0178926	1006
2	rs17416263	G	C	0.535785	1006
2	rs6738304	T	C	0.572565	1006
2	rs6723461	G	C	0.0367793	1006
2	rs16847746	C	T	0.0347913	1006
2	rs11690618	A	G	0.535785	1006
2	rs57201576	C	A	0.0357853	1006
2	rs58834228	C	G	0.0357853	1006
2	rs60076681	C	A	0.0357853	1006
2	rs16847747	G	C	0.0357853	1006
2	rs7560730	C	T	0.84493	1006
2	rs7560757	C	T	0.0357853	1006
2	rs1521655	C	T	0.583499	1006
2	rs56242159	C	A	0.568588	1006
2	rs139302075	T	C	0.0248509	1006
2	rs4672639	C	G	0.519881	1006
2	rs4672640	A	G	0.083499	1006
2	rs6746409	A	T	0.0337972	1006
2	rs17416297	C	T	0.531809	1006
2	rs78066306	T	C	0.0357853	1006
2	rs11684050	A	T	0.599404	1006
2	rs11889719	T	C	0.0357853	1006
2	rs11680307	T	C	0.648111	1006
2	rs72939823	T	G	0.05666	1006
2	rs13384295	C	T	0.635189	1006
2	rs72939829	G	A	0.05666	1006
2	rs2888051	A	G	0.538767	1006
2	rs75164847	C	G	0.0347913	1006
2	rs79873748	T	A	0.0337972	1006
2	rs62184043	T	G	0.536779	1006
2	rs190449066	T	C	0.0188867	1006
2	rs17344454	A	C	0.054672	1006
2	rs1402767	T	A	0.05666	1006
2	rs75844449	C	T	0.0447316	1006
2	rs75849579	G	C	0.0347913	1006
2	rs9678442	A	G	0.643141	1006
2	rs16847775	T	C	0.0347913	1006
2	rs1521656	T	C	0.539761	1006
2	rs12694263	C	T	0.149105	1006
2	rs12473715	A	G	0.540755	1006
2	rs77509092	T	C	0.130219	1006
2	rs113138299	G	A	0.0328032	1006
2	rs76482696	T	C	0.0725646	1006
2	rs1464451	C	T	0.637177	1006
2	rs16847780	T	G	0.05666	1006
2	rs1568519	T	G	0.05666	1006
2	rs6749273	C	T	0.05666	1006
2	rs1568520	C	T	0.636183	1006
2	rs1402768	A	G	0.632207	1006
2	rs1829675	C	T	0.586481	1006
2	rs7569196	T	C	0.0457256	1006
2	rs7608211	C	T	0.0337972	1006
2	rs6435692	C	T	0.636183	1006
2	rs6435693	T	C	0.0447316	1006
2	rs6732730	A	G	0.0337972	1006
2	rs77415604	T	C	0.0447316	1006
2	rs16847783	T	C	0.0328032	1006
2	rs7559605	G	A	0.0328032	1006
2	rs80293802	T	A	0.129225	1006
2	rs1521658	T	C	0.533797	1006
2	rs7573642	T	G	0.0328032	1006
2	rs17416443	A	T	0.055666	1006
2	rs145417607	A	G	0.027833	1006
2	rs10932423	A	C	0.582505	1006
2	rs11886035	A	C	0.0467197	1006
2	rs11902414	T	G	0.0467197	1006
2	rs6435694	G	C	0.0467197	1006
2	rs144265625	C	T	0.127237	1006
2	rs7579746	T	C	0.0457256	1006
2	rs62184046	C	T	0.532803	1006
2	rs1357142	T	C	0.683897	1006
2	rs6715314	C	T	0.532803	1006
2	rs59649542	T	C	0.0457256	1006
2	rs74832664	G	A	0.0457256	1006
2	rs58725196	G	T	0.0467197	1006
2	rs77424508	C	A	0.0467197	1006
2	rs56351822	T	C	0.537773	1006
2	rs145468452	C	A	0.0318091	1006
2	rs74531469	A	G	0.0467197	1006
2	rs6738053	T	C	0.0467197	1006
2	rs6755132	A	C	0.0586481	1006
2	rs140996314	C	T	0.00596421	1006
2	rs7577530	C	A	0.635189	1006
2	rs57367348	T	C	0.0586481	1006
2	rs1521657	G	A	0.270378	1006
2	rs2888052	G	A	0.270378	1006
2	rs115191052	A	G	0.0218688	1006
2	rs7589512	T	C	0.0367793	1006
2	rs1915746	T	G	0.0576541	1006
2	rs954553	T	C	0.634195	1006
2	rs7583813	G	A	0.641153	1006
2	rs142040433	T	A	0.0168986	1006
2	rs113449111	A	G	0.0178926	1006
2	rs1521654	T	A	0.899602	1006
2	rs1521653	A	T	0.703777	1006
2	rs16847823	G	T	0.119284	1006
2	rs1521652	C	G	0.921471	1006
2	rs1521651	A	G	0.755467	1006
2	rs1521650	T	C	0.911531	1006
2	rs12470342	T	C	0.100398	1006
2	rs7590959	G	A	0.65507	1006
2	rs7604760	T	C	0.65507	1006
2	rs12466141	C	T	0.119284	1006
2	rs72939845	A	T	0.132207	1006
2	rs13009607	C	T	0.663022	1006
2	rs13035998	T	C	0.663022	1006
2	rs13036187	T	C	0.663022	1006
2	rs12694264	C	T	0.794235	1006
2	rs13009844	C	T	0.658052	1006
2	rs79166860	T	C	0.0994036	1006
2	rs62182562	C	T	0.23161	1006
2	rs7594859	G	C	0.663022	1006
2	rs78478482	A	T	0.0407555	1006
2	rs7568626	A	C	0.662028	1006
2	rs13029563	C	T	0.651093	1006
2	rs80169059	T	C	0.0188867	1006
2	rs13030421	G	A	0.656064	1006
2	rs13007039	T	A	0.656064	1006
2	rs13030300	A	G	0.656064	1006
2	rs13007455	T	G	0.656064	1006
2	rs4552138	C	G	0.911531	1006
2	rs4450546	C	T	0.651093	1006
2	rs181833593	C	T	0.00994036	1006
2	rs4609996	T	C	0.656064	1006
2	rs12611486	C	G	0.236581	1006
2	rs7582595	G	A	0.65507	1006
2	rs4527160	A	G	0.658052	1006
2	rs114854372	G	A	0.00695825	1006
2	rs6736654	G	A	0.651093	1006
2	rs6751662	T	C	0.649105	1006
2	rs1402766	A	C	0.657058	1006
2	rs1402765	G	T	0.659046	1006
2	rs17416620	C	T	0.130219	1006
2	rs115610836	A	G	0.0377734	1006
2	rs72939861	C	A	0.130219	1006
2	rs12694265	C	T	0.656064	1006
2	rs6741280	G	T	0.658052	1006
2	rs116414653	T	A	0.0954274	1006
2	rs6435698	C	A	0.658052	1006
2	rs142251489	T	C	0.0119284	1006
2	rs12694266	G	C	0.658052	1006
2	rs113364974	G	C	0.0188867	1006
2	rs2103002	C	T	0.666998	1006
2	rs2090864	G	A	0.130219	1006
2	rs2371477	A	C	0.666998	1006
2	rs148853728	G	C	0.0367793	1006
2	rs12621602	A	C	0.104374	1006
2	rs1581384	C	T	0.131213	1006
2	rs6752323	C	T	0.661034	1006
2	rs73073256	A	G	0.0188867	1006
2	rs6710322	T	C	0.666004	1006
2	rs1464450	T	C	0.661034	1006
2	rs1464449	T	C	0.661034	1006
2	rs939664	C	G	0.66004	1006
2	rs1012747	C	G	0.916501	1006
2	rs939223	G	T	0.65507	1006
2	rs143764406	T	C	0.0119284	1006
2	rs1521648	T	G	0.651093	1006
2	rs148041738	G	T	0.0168986	1006
2	rs1357141	A	G	0.26839	1006
2	rs1357140	G	A	0.262425	1006
2	rs1521647	G	A	0.914513	1006
2	rs17344783	C	T	0.26839	1006
2	rs62182564	G	A	0.261431	1006
2	rs10200506	A	G	0.16501	1006
2	rs7591480	T	C	0.682903	1006
2	rs11889311	C	A	0.243539	1006
2	rs113126473	C	A	0.0188867	1006
2	rs10189769	T	C	0.242545	1006
2	rs10177771	G	T	0.0298211	1006
2	rs10177869	G	A	0.915507	1006
2	rs3942465	C	T	0.7833	1006
2	rs116586298	A	G	0.00596421	1006
2	rs10497961	G	A	0.0646123	1006
2	rs2204070	T	C	0.232604	1006
2	rs1521646	G	C	0.523857	1006
2	rs1915745	T	C	0.232604	1006
2	rs113299188	G	C	0.0198807	1006
2	rs1915744	A	T	0.232604	1006
2	rs1915743	A	G	0.960239	1006
2	rs12052282	A	C	0.524851	1006
2	rs10497962	G	A	0.23161	1006
2	rs11693640	T	C	0.533797	1006
2	rs17344880	C	T	0.532803	1006
2	rs78130171	T	C	0.0318091	1006
2	rs10932424	A	T	0.960239	1006
2	rs115542122	T	C	0.0526839	1006
2	rs62182565	T	C	0.232604	1006
2	rs62182566	A	G	0.23161	1006
2	rs62182567	A	T	0.00397614	1006
2	rs17416799	A	G	0.520875	1006
2	rs13428273	G	A	0.234592	1006
2	rs115064813	T	G	0.0318091	1006
2	rs147391184	C	T	0.0139165	1006
2	rs12995889	A	G	0.0715706	1006
2	rs1357139	T	G	0.644135	1006
2	rs62182568	C	A	0.234592	1006
2	rs6750637	G	A	0.120278	1006
2	rs17344915	A	G	0.234592	1006
2	rs6755027	G	A	0.517893	1006
2	rs79602147	T	C	0.0367793	1006
2	rs13017883	C	A	0.0785288	1006
2	rs17344929	C	T	0.244533	1006
2	rs17416834	T	A	0.234592	1006
2	rs17416848	C	T	0.247515	1006
2	rs4993337	A	G	0.241551	1006
2	rs34264667	T	C	0.141153	1006
2	rs62182569	G	A	0.241551	1006
2	rs10166172	C	T	0.455268	1006
2	rs62182572	C	T	0.241551	1006
2	rs111405075	A	T	0.054672	1006
2	rs62182573	T	C	0.232604	1006
2	rs62182574	A	C	0.241551	1006
2	rs73075203	C	T	0.241551	1006
2	rs145223444	C	A	0.0129225	1006
2	rs77221954	A	C	0.232604	1006
2	rs62182576	T	C	0.232604	1006
2	rs60598590	T	A	0.241551	1006
2	rs12471395	T	C	0.0467197	1006
2	rs4569416	T	C	0.241551	1006
2	rs141838857	T	C	0.0178926	1006
2	rs62182578	T	C	0.232604	1006
2	rs147124662	A	C	0.0129225	1006
2	rs62182579	C	G	0.232604	1006
2	rs114622862	C	T	0.0188867	1006
2	rs62182580	A	G	0.232604	1006
2	rs60002092	G	A	0.241551	1006
2	rs59557783	A	G	0.241551	1006
2	rs62182583	A	G	0.242545	1006
2	rs62182584	T	G	0.243539	1006
2	rs62182585	C	G	0.242545	1006
2	rs62182586	T	C	0.242545	1006
2	rs6435699	G	A	0.120278	1006
2	rs10164682	C	T	0.366799	1006
2	rs55786007	C	G	0.230616	1006
2	rs56815773	T	A	0.23161	1006
2	rs10180825	T	C	0.0168986	1006
2	rs72941705	C	T	0.0109344	1006
2	rs16847869	C	T	0.0715706	1006
2	rs1467276	A	T	0.982107	1006
2	rs1467275	A	G	0.955268	1006
2	rs1521649	C	T	0.459245	1006
2	rs10497963	C	T	0.496024	1006
2	rs6725041	C	T	0.496024	1006
2	rs1467274	G	A	0.496024	1006
2	rs1467273	T	C	0.955268	1006
2	rs16847874	T	C	0.0417495	1006
2	rs12477149	A	G	0.136183	1006
2	rs10932425	C	T	0.496024	1006
2	rs10153695	G	A	0.459245	1006
2	rs16847879	A	G	0.223658	1006
2	rs6707285	A	C	0.498012	1006
2	rs62182596	A	G	0.22167	1006
2	rs10497964	T	C	0.5	1006
2	rs13432680	A	C	0.417495	1006
2	rs13407289	C	T	0.455268	1006
2	rs12694267	T	C	0.5	1006
2	rs17345055	C	T	0.0725646	1006
2	rs13013744	T	C	0.5	1006
2	rs62182597	A	G	0.0636183	1006
2	rs142242201	G	A	0.0168986	1006
2	rs12992382	A	G	0.500994	1006
2	rs189291726	C	T	0.0159046	1006
2	rs13424619	T	C	0.5	1006
2	rs7608095	T	C	0.648111	1006
2	rs7577276	C	T	0.954274	1006
2	rs146442573	G	T	0.0178926	1006
2	rs13409465	T	C	0.0516899	1006
2	rs1464448	A	C	0.0715706	1006
2	rs12468821	C	T	0.648111	1006
2	rs7595442	T	C	0.193837	1006
2	rs12997387	T	G	0.0238569	1006
2	rs13416059	T	C	0.526839	1006
2	rs10207206	A	T	0.192843	1006
2	rs10184205	C	G	0.647117	1006
2	rs10932426	C	T	0.717694	1006
2	rs10932427	A	C	0.954274	1006
2	rs6710350	A	G	0.138171	1006
2	rs59265615	C	T	0.22664	1006
2	rs4145961	G	A	0.706759	1006
2	rs75595703	T	A	0.0715706	1006
2	rs4145960	G	T	0.706759	1006
2	rs12475565	T	C	0.176938	1006
2	rs112884231	C	G	0.0536779	1006
2	rs10190345	C	T	0.706759	1006
2	rs11691783	T	G	0.706759	1006
2	rs12694268	T	G	0.706759	1006
2	rs116099941	G	A	0.0417495	1006
2	rs13427258	T	C	0.514911	1006
2	rs17417113	T	C	0.22664	1006
2	rs79988165	G	A	0.0715706	1006
2	rs12622947	T	C	0.531809	1006
2	rs12619422	C	T	0.531809	1006
2	rs12473591	G	C	0.0467197	1006
2	rs10173097	A	C	0.531809	1006
2	rs115678690	C	T	0.0417495	1006
2	rs10196985	G	A	0.531809	1006
2	rs10173821	A	C	0.531809	1006
2	rs10197732	C	T	0.530815	1006
2	rs10174002	A	G	0.531809	1006
2	rs13395131	A	G	0.531809	1006
2	rs13421060	G	C	0.531809	1006
2	rs62182602	C	A	0.22664	1006
2	rs6713657	T	C	0.186879	1006
2	rs13421237	C	A	0.531809	1006
2	rs9653257	G	T	0.530815	1006
2	rs2090862	T	C	0.531809	1006
2	rs2090863	T	C	0.531809	1006
2	rs2103000	T	C	0.532803	1006
2	rs2103001	C	T	0.532803	1006
2	rs4630709	C	T	0.532803	1006
2	rs4335894	A	G	0.532803	1006
2	rs9973372	T	G	0.533797	1006
2	rs9973855	C	T	0.532803	1006
2	rs9973520	A	G	0.532803	1006
2	rs9973523	A	G	0.532803	1006
2	rs9973859	C	T	0.532803	1006
2	rs6718075	T	C	0.532803	1006
2	rs75677866	C	T	0.0775348	1006
2	rs1521659	A	G	0.531809	1006
2	rs62182603	T	C	0.235586	1006
2	rs13391312	T	C	0.531809	1006
2	rs16847917	C	T	0.0506958	1006
2	rs2049178	C	T	0.530815	1006
2	rs2049179	T	C	0.531809	1006
2	rs9973677	C	T	0.460239	1006
2	rs9973678	C	T	0.986083	1006
2	rs1402769	T	G	0.767396	1006
2	rs2049180	G	A	0.460239	1006
2	rs10196229	C	T	0.460239	1006
2	rs9288446	G	C	0.767396	1006
2	rs1996763	T	C	0.460239	1006
2	rs115797527	C	A	0.0367793	1006
2	rs11677623	A	G	0.460239	1006
2	rs10175497	A	G	0.460239	1006
2	rs1521660	C	T	0.464215	1006
2	rs1521661	T	A	0.454274	1006
2	rs13420153	C	G	0.460239	1006
2	rs10048673	A	G	0.454274	1006
2	rs10048796	C	G	0.460239	1006
2	rs9288447	T	C	0.460239	1006
2	rs7567236	T	C	0.0715706	1006
2	rs7567480	T	A	0.986083	1006
2	rs10932428	T	C	0.767396	1006
2	rs10206443	G	A	0.460239	1006
2	rs9288448	A	C	0.532803	1006
2	rs17345520	T	C	0.22664	1006
2	rs9288449	T	C	0.532803	1006
2	rs17417461	T	G	0.22664	1006
2	rs1879651	C	T	0.986083	1006
2	rs75463961	T	C	0.0715706	1006
2	rs1915747	A	G	0.460239	1006
2	rs1915748	G	T	0.986083	1006
2	rs17345590	T	C	0.0347913	1006
2	rs1402771	A	C	0.22664	1006
2	rs1546718	A	G	0.460239	1006
2	rs1402772	C	T	0.22664	1006
2	rs1546719	G	C	0.460239	1006
2	rs115540951	T	G	0.0417495	1006
2	rs939226	A	G	0.460239	1006
2	rs77264490	G	T	0.0715706	1006
2	rs939225	T	C	0.461233	1006
2	rs939224	T	C	0.460239	1006
2	rs10172672	C	A	0.454274	1006
2	rs10185163	T	C	0.767396	1006
2	rs10172865	G	A	0.460239	1006
2	rs10172782	C	G	0.548708	1006
2	rs10185271	T	G	0.460239	1006
2	rs10196424	A	T	0.454274	1006
2	rs79618771	T	C	0.0715706	1006
2	rs115344394	C	T	0.00994036	1006
2	rs1533768	T	A	0.460239	1006
2	rs1533769	A	C	0.460239	1006
2	rs4580336	G	A	0.686879	1006
2	rs4638732	A	C	0.460239	1006
2	rs4563169	G	A	0.454274	1006
2	rs2371569	T	C	0.0417495	1006
2	rs10048819	T	G	0.455268	1006
2	rs10048750	C	T	0.462227	1006
2	rs1521645	A	G	0.462227	1006
2	rs1521644	A	G	0.462227	1006
2	rs17417710	A	G	0.0417495	1006
2	rs77481262	T	A	0.0715706	1006
2	rs1521643	A	G	0.462227	1006
2	rs7560301	C	T	0.455268	1006
2	rs11676942	A	T	0.455268	1006
2	rs62182606	G	A	0.223658	1006
2	rs11694300	T	C	0.455268	1006
2	rs11677095	A	G	0.455268	1006
2	rs13429136	T	C	0.462227	1006
2	rs13415721	C	T	0.462227	1006
2	rs1521642	A	C	0.526839	1006
2	rs187979638	T	G	0.0109344	1006
2	rs116809828	A	T	0.0417495	1006
2	rs73062443	A	T	0.223658	1006
2	rs4673654	C	A	0.455268	1006
2	rs10201835	G	T	0.533797	1006
2	rs1521641	T	C	0.533797	1006
2	rs4375810	T	C	0.455268	1006
2	rs6724508	G	A	0.532803	1006
2	rs11887771	T	G	0.544732	1006
2	rs4233985	C	G	0.543738	1006
2	rs1402764	T	C	0.467197	1006
2	rs79305957	C	T	0.126243	1006
2	rs1976839	A	C	0.545726	1006
2	rs10168128	C	A	0.474155	1006
2	rs10168303	G	A	0.474155	1006
2	rs62182607	T	C	0.21173	1006
2	rs1357138	A	T	0.467197	1006
2	rs113345812	A	G	0.0715706	1006
2	rs62182608	C	T	0.21173	1006
2	rs2371568	T	A	0.986083	1006
2	rs62182609	C	T	0.21173	1006
2	rs11902860	C	G	0.474155	1006
2	rs13428714	G	C	0.467197	1006
2	rs6742273	T	C	0.474155	1006
2	rs6727639	G	T	0.474155	1006
2	rs6755951	A	G	0.474155	1006
2	rs12185587	T	C	0.467197	1006
2	rs33999773	T	C	0.0516899	1006
2	rs7581138	C	T	0.467197	1006
2	rs113557479	T	C	0.0715706	1006
2	rs1851286	T	C	0.769384	1006
2	rs62182610	C	T	0.214712	1006
2	rs62182611	T	C	0.214712	1006
2	rs62182612	G	A	0.214712	1006
2	rs1357137	C	G	0.543738	1006
2	rs1357136	A	G	0.544732	1006
2	rs1949654	G	A	0.543738	1006
2	rs75543393	C	T	0.0715706	1006
2	rs1949653	G	A	0.466203	1006
2	rs34901392	C	A	0.0506958	1006
2	rs138547773	G	C	0.0119284	1006
2	rs7592673	G	C	0.544732	1006
2	rs11887954	C	G	0.544732	1006
2	rs7607086	T	C	0.0516899	1006
2	rs74805706	A	G	0.0168986	1006
2	rs1521639	A	G	0.769384	1006
2	rs1521638	T	A	0.545726	1006
2	rs11896691	T	G	0.769384	1006
2	rs111521914	A	G	0.0149105	1006
2	rs10207020	A	G	0.760437	1006
2	rs115468382	A	T	0.0417495	1006
2	rs17345976	T	A	0.214712	1006
2	rs17417904	A	G	0.214712	1006
2	rs11682936	C	G	0.759443	1006
2	rs183358784	G	A	0.00994036	1006
2	rs10200047	T	C	0.214712	1006
2	rs10187913	G	C	0.214712	1006
2	rs1949652	A	G	0.472167	1006
2	rs16848048	C	T	0.0715706	1006
2	rs57190982	G	A	0.0715706	1006
2	rs12151478	G	A	0.250497	1006
2	rs12151481	G	A	0.252485	1006
2	rs13408933	T	C	0.479125	1006
2	rs17417981	G	C	0.215706	1006
2	rs62182615	C	T	0.251491	1006
2	rs62182616	G	A	0.251491	1006
2	rs17418016	A	G	0.215706	1006
2	rs13426969	A	G	0.810139	1006
2	rs10497966	C	A	0.215706	1006
2	rs16848072	G	C	0.0357853	1006
2	rs10497967	C	T	0.0715706	1006
2	rs76400241	T	C	0.0715706	1006
2	rs2030474	G	A	0.808151	1006
2	rs78584857	G	A	0.251491	1006
2	rs28539084	T	C	0.332008	1006
2	rs72945643	C	T	0.0129225	1006
2	rs116254091	G	A	0.0695825	1006
2	rs146856806	G	A	0.00695825	1006
2	rs1402770	G	A	0.251491	1006
2	rs10497968	T	C	0.0715706	1006
2	rs16848087	T	C	0.0715706	1006
2	rs74770307	G	A	0.0695825	1006
2	rs16848093	A	G	0.0695825	1006
2	rs16848095	A	G	0.0695825	1006
2	rs7587246	A	G	0.255467	1006
2	rs13426487	T	C	0.219682	1006
2	rs56395249	C	T	0.219682	1006
2	rs11885830	A	T	0.255467	1006
2	rs56388911	A	G	0.289264	1006
2	rs114150191	G	A	0.0347913	1006
2	rs12466094	A	G	0.126243	1006
2	rs13391128	A	G	0.107356	1006
2	rs1949651	C	T	0.476143	1006
2	rs1521637	T	G	0.0357853	1006
2	rs1521636	T	C	0.32505	1006
2	rs115777599	A	C	0.0248509	1006
2	rs78651968	G	A	0.0377734	1006
2	rs7572084	G	A	0.0357853	1006
2	rs17418160	C	T	0.0347913	1006
2	rs7572462	G	A	0.0357853	1006
2	rs7572366	C	T	0.0357853	1006
2	rs7586610	T	C	0.0357853	1006
2	rs7599021	A	G	0.0447316	1006
2	rs80307776	G	A	0.0357853	1006
2	rs16848106	G	C	0.0357853	1006
2	rs76894319	T	A	0.0357853	1006
2	rs74691048	T	A	0.0357853	1006
2	rs16848108	C	T	0.289264	1006
2	rs115076827	C	G	0.0188867	1006
2	rs62182618	T	C	0.290258	1006
2	rs1402762	G	A	0.462227	1006
2	rs1948875	T	C	0.423459	1006
2	rs1521635	G	A	0.0347913	1006
2	rs62182619	G	A	0.219682	1006
2	rs6731885	T	G	0.289264	1006
2	rs1521634	C	T	0.518887	1006
2	rs16848124	T	C	0.289264	1006
2	rs17418250	C	T	0.0437376	1006
2	rs4672641	G	A	0.476143	1006
2	rs116596304	T	G	0.0347913	1006
2	rs13022952	C	A	0.137177	1006
2	rs1851285	C	G	0.475149	1006
2	rs13389250	T	C	0.333996	1006
2	rs12466455	T	A	0.137177	1006
2	rs112203715	G	A	0.0695825	1006
2	rs116197093	A	T	0.0347913	1006
2	rs115295892	T	G	0.0437376	1006
2	rs62182620	T	C	0.139165	1006
2	rs77191585	G	T	0.0695825	1006
2	rs59409369	T	C	0.0695825	1006
2	rs1521662	G	T	0.724652	1006
2	rs76958750	T	C	0.0437376	1006
2	rs13008417	C	G	0.128231	1006
2	rs6745160	G	T	0.470179	1006
2	rs6745249	G	A	0.511928	1006
2	rs62182621	T	G	0.227634	1006
2	rs62182622	T	C	0.298211	1006
2	rs6727447	C	A	0.82008	1006
2	rs17418292	A	G	0.217694	1006
2	rs78819283	C	T	0.0347913	1006
2	rs75051161	A	G	0.0815109	1006
2	rs1021917	C	T	0.635189	1006
2	rs115758858	C	A	0.0328032	1006
2	rs73986913	T	C	0.125249	1006
2	rs13018441	T	C	0.134195	1006
2	rs114140603	A	G	0.0208748	1006
2	rs184644091	A	T	0.00695825	1006
2	rs55921734	C	T	0.0308151	1006
2	rs35180566	T	C	0.102386	1006
2	rs73986915	C	T	0.0397614	1006
2	rs58138021	C	A	0.0815109	1006
2	rs60837516	C	A	0.082505	1006
2	rs116325384	A	G	0.0178926	1006
2	rs115250400	C	G	0.0308151	1006
2	rs16848137	T	C	0.163022	1006
2	rs4672643	C	G	0.471173	1006
2	rs2135161	A	G	0.12326	1006
2	rs931817	A	G	0.0387674	1006
2	rs74325701	G	T	0.0387674	1006
2	rs12468998	G	A	0.0318091	1006
2	rs17346476	T	C	0.0516899	1006
2	rs16848142	G	A	0.0308151	1006
2	rs79258069	G	T	0.0387674	1006
2	rs75119611	C	A	0.121272	1006
2	rs139430408	C	A	0.0815109	1006
2	rs62182623	G	C	0.2167	1006
2	rs112587981	A	G	0.12326	1006
2	rs34685501	G	A	0.0944334	1006
2	rs149717086	C	T	0.0397614	1006
2	rs112258343	A	C	0.083499	1006
2	rs16848144	A	T	0.0516899	1006
2	rs147101790	A	G	0.00894632	1006
2	rs73066368	C	T	0.0318091	1006
2	rs1568516	A	T	0.0308151	1006
2	rs73066369	A	T	0.084493	1006
2	rs114609408	T	G	0.0397614	1006
2	rs13002202	T	A	0.0944334	1006
2	rs17346524	G	C	0.0308151	1006
2	rs16848148	A	G	0.0387674	1006
2	rs17346545	T	C	0.0606362	1006
2	rs115530587	C	T	0.0308151	1006
2	rs76928005	A	T	0.0387674	1006
2	rs7561603	A	G	0.470179	1006
2	rs73066370	T	C	0.084493	1006
2	rs114291903	C	T	0.0308151	1006
2	rs16848151	C	T	0.0308151	1006
2	rs76417516	T	C	0.0308151	1006
2	rs979042	A	G	0.65507	1006
2	rs75360465	A	C	0.0308151	1006
2	rs116270204	T	A	0.0387674	1006
2	rs10164863	T	C	0.350895	1006
2	rs17346615	G	A	0.0775348	1006
2	rs7570768	T	A	0.479125	1006
2	rs62182624	A	G	0.2167	1006
2	rs13025446	A	C	0.11829	1006
2	rs953831	A	G	0.115308	1006
2	rs4673657	C	T	0.479125	1006
2	rs11686852	G	A	0.441352	1006
2	rs73066385	T	C	0.0765408	1006
2	rs72945676	C	T	0.0337972	1006
2	rs78529763	A	G	0.0308151	1006
2	rs62182625	T	C	0.399602	1006
2	rs10174589	A	G	0.508946	1006
2	rs1505347	C	T	0.177932	1006
2	rs7601915	G	C	0.257455	1006
2	rs7575288	A	G	0.899602	1006
2	rs17346678	T	C	0.0308151	1006
2	rs72945683	T	A	0.168986	1006
2	rs17346685	T	C	0.0427435	1006
2	rs17418591	G	A	0.0308151	1006
2	rs10205688	G	T	0.686879	1006
2	rs10205716	C	A	0.686879	1006
2	rs9288451	A	G	0.685885	1006
2	rs17346713	A	G	0.207753	1006
2	rs112317063	C	A	0.0308151	1006
2	rs17418633	T	C	0.0427435	1006
2	rs114111660	T	C	0.0139165	1006
2	rs72945692	C	T	0.16998	1006
2	rs143436898	G	T	0.16998	1006
2	rs148067263	C	T	0.16998	1006
2	rs113952476	T	C	0.16998	1006
2	rs17346726	C	T	0.0387674	1006
2	rs17346733	G	A	0.0387674	1006
2	rs17418640	T	G	0.16998	1006
2	rs72945697	C	T	0.170974	1006
2	rs72945699	C	T	0.16998	1006
2	rs17418647	C	T	0.208748	1006
2	rs17418661	T	C	0.16998	1006
2	rs72945702	C	T	0.208748	1006
2	rs17346754	C	T	0.16998	1006
2	rs6723978	C	G	0.688867	1006
2	rs10174395	C	G	0.686879	1006
2	rs148590200	T	C	0.0168986	1006
2	rs10932429	G	A	0.685885	1006
2	rs6740099	T	A	0.7167	1006
2	rs6725066	C	T	0.89662	1006
2	rs146268335	G	C	0.00994036	1006
2	rs6721920	T	A	0.89662	1006
2	rs6721936	T	C	0.897614	1006
2	rs10445809	A	G	0.685885	1006
2	rs10445810	A	T	0.895626	1006
2	rs17838597	A	C	0.0914513	1006
2	rs17346823	T	A	0.0387674	1006
2	rs74865692	C	T	0.0914513	1006
2	rs6711391	C	T	0.89662	1006
2	rs6726609	T	A	0.89662	1006
2	rs6726721	T	C	0.895626	1006
2	rs6743354	A	G	0.89662	1006
2	rs114399200	T	C	0.0129225	1006
2	rs6730486	T	G	0.89662	1006
2	rs6715334	C	T	0.89662	1006
2	rs10445811	A	G	0.89662	1006
2	rs4672644	C	T	0.89662	1006
2	rs10932430	A	C	0.89662	1006
2	rs10755025	C	T	0.89662	1006
2	rs10932431	C	T	0.89662	1006
2	rs10932432	T	C	0.715706	1006
2	rs16848225	T	C	0.170974	1006
2	rs10170838	C	T	0.951292	1006
2	rs10170924	C	G	0.951292	1006
2	rs10173511	G	A	0.89662	1006
2	rs17418814	C	A	0.170974	1006
2	rs1857796	G	A	0.895626	1006
2	rs1857795	A	C	0.897614	1006
2	rs12466513	C	T	0.89662	1006
2	rs12466568	G	A	0.89662	1006
2	rs17346933	A	G	0.170974	1006
2	rs12466595	G	A	0.950298	1006
2	rs12466540	C	A	0.897614	1006
2	rs13392330	C	A	0.897614	1006
2	rs12466635	G	A	0.895626	1006
2	rs12474632	A	G	0.89662	1006
2	rs78391944	T	C	0.0357853	1006
2	rs11679625	G	A	0.89662	1006
2	rs2371480	T	C	0.895626	1006
2	rs2135162	G	A	0.89662	1006
2	rs2135163	T	A	0.89662	1006
2	rs1505344	G	A	0.684891	1006
2	rs76152026	G	A	0.0347913	1006
2	rs16848285	G	A	0.135189	1006
2	rs17418884	T	C	0.0308151	1006
2	rs7588550	G	A	0.951292	1006
2	rs7562228	A	G	0.715706	1006
2	rs115364257	G	A	0.00795229	1006
2	rs7603109	T	C	0.684891	1006
2	rs10202508	T	G	0.0487078	1006
2	rs7592213	G	C	0.895626	1006
2	rs11686012	C	G	0.0337972	1006
2	rs2062933	C	T	0.894632	1006
2	rs149715095	A	T	0.0159046	1006
2	rs13011004	A	G	0.0328032	1006
2	rs982765	T	G	0.892644	1006
2	rs75469068	A	C	0.133201	1006
2	rs12993606	T	C	0.0367793	1006
2	rs72947334	T	C	0.0437376	1006
2	rs12468422	G	T	0.125249	1006
2	rs12468462	G	A	0.176938	1006
2	rs12468470	G	C	0.176938	1006
2	rs12468487	C	T	0.133201	1006
2	rs79507907	C	A	0.133201	1006
2	rs74436049	G	T	0.133201	1006
2	rs1505345	T	G	0.855865	1006
2	rs79985135	G	A	0.134195	1006
2	rs74861635	G	A	0.133201	1006
2	rs80259527	C	T	0.133201	1006
2	rs72947336	G	A	0.0437376	1006
2	rs16848312	G	A	0.133201	1006
2	rs76435340	C	T	0.133201	1006
2	rs72947337	T	C	0.0437376	1006
2	rs12694269	A	G	0.05666	1006
2	rs12470893	C	T	0.133201	1006
2	rs142730360	G	A	0.0109344	1006
2	rs4426476	A	G	0.849901	1006
2	rs4347765	G	T	0.849901	1006
2	rs55645862	A	G	0.951292	1006
2	rs17418947	A	T	0.0437376	1006
2	rs114618019	C	A	0.00994036	1006
2	rs74811897	A	G	0.0387674	1006
2	rs10932433	C	T	0.850895	1006
2	rs72947344	A	G	0.0208748	1006
2	rs10208528	T	C	0.950298	1006
2	rs111953204	A	T	0.0387674	1006
2	rs10932434	T	C	0.893638	1006
2	rs12475215	C	A	0.895626	1006
2	rs2221461	A	C	0.894632	1006
2	rs116491156	A	G	0.0308151	1006
2	rs1394793	T	G	0.642147	1006
2	rs1394792	C	T	0.850895	1006
2	rs12694270	A	G	0.055666	1006
2	rs113360824	T	A	0.0387674	1006
2	rs13398000	A	G	0.850895	1006
2	rs72947350	C	A	0.0188867	1006
2	rs72947351	T	A	0.0437376	1006
2	rs10497970	C	T	0.135189	1006
2	rs76822566	A	T	0.126243	1006
2	rs10804204	T	G	0.89165	1006
2	rs4404216	C	G	0.848907	1006
2	rs4641885	G	C	0.67495	1006
2	rs79891286	G	A	0.16501	1006
2	rs113029793	C	T	0.0308151	1006
2	rs13026634	T	C	0.055666	1006
2	rs78428807	C	A	0.125249	1006
2	rs78525670	T	C	0.0308151	1006
2	rs10932435	A	G	0.94831	1006
2	rs72947355	A	C	0.208748	1006
2	rs10932436	T	C	0.94831	1006
2	rs72949512	G	A	0.0437376	1006
2	rs1910866	C	A	0.846918	1006
2	rs4300779	A	G	0.847913	1006
2	rs2888053	G	A	0.846918	1006
2	rs4541205	C	A	0.846918	1006
2	rs74800522	T	C	0.0248509	1006
2	rs16848343	G	A	0.83996	1006
2	rs11891107	A	C	0.946322	1006
2	rs12694271	C	T	0.945328	1006
2	rs1505364	C	A	0.945328	1006
2	rs10205303	C	T	0.0586481	1006
2	rs10181847	A	G	0.0596421	1006
2	rs115300180	T	A	0.0308151	1006
2	rs4630706	G	A	0.382704	1006
2	rs62182641	C	T	0.419483	1006
2	rs12694272	G	T	0.104374	1006
2	rs141826252	C	T	0.0298211	1006
2	rs7559911	C	A	0.0606362	1006
2	rs72949516	C	A	0.0447316	1006
2	rs10188017	A	T	0.0606362	1006
2	rs10164675	G	T	0.0586481	1006
2	rs10188305	A	G	0.0596421	1006
2	rs1505346	T	C	0.945328	1006
2	rs10164827	C	T	0.10338	1006
2	rs10164996	G	A	0.10338	1006
2	rs75719406	G	A	0.132207	1006
2	rs9288452	G	A	0.105368	1006
2	rs12694273	A	T	0.105368	1006
2	rs12694274	T	C	0.105368	1006
2	rs12993440	A	G	0.0606362	1006
2	rs12694275	G	A	0.0596421	1006
2	rs112672467	G	T	0.0308151	1006
2	rs12694276	G	T	0.0596421	1006
2	rs905882	C	A	0.944334	1006
2	rs12694277	T	C	0.727634	1006
2	rs16775	G	A	0.912525	1006
2	rs905879	T	G	0.772366	1006
2	rs4673659	A	C	0.771372	1006
2	rs4146051	A	G	0.944334	1006
2	rs17347152	T	C	0.101392	1006
2	rs7601515	A	G	0.77336	1006
2	rs1505366	T	G	0.945328	1006
2	rs10204020	T	G	0.772366	1006
2	rs7562328	G	A	0.172962	1006
2	rs7562445	G	T	0.125249	1006
2	rs7562363	C	T	0.164016	1006
2	rs35422616	C	T	0.164016	1006
2	rs7562365	C	A	0.125249	1006
2	rs12473610	C	A	0.16501	1006
2	rs7562782	G	A	0.784294	1006
2	rs1505374	G	A	0.917495	1006
2	rs17347215	A	C	0.0437376	1006
2	rs17419114	T	C	0.0308151	1006
2	rs16848380	C	T	0.0805169	1006
2	rs80038522	T	C	0.133201	1006
2	rs6719811	G	A	0.0477137	1006
2	rs2888054	C	T	0.127237	1006
2	rs10169878	T	C	0.055666	1006
2	rs67837987	C	T	0.0815109	1006
2	rs10207664	G	A	0.054672	1006
2	rs13029034	G	A	0.054672	1006
2	rs116025331	G	T	0.028827	1006
2	rs35613149	A	G	0.084493	1006
2	rs62184062	T	C	0.0775348	1006
2	rs115585740	G	C	0.0198807	1006
2	rs35768815	A	G	0.0328032	1006
2	rs6743763	G	A	0.129225	1006
2	rs6743882	G	A	0.0238569	1006
2	rs1394782	G	A	0.714712	1006
2	rs61696052	G	C	0.422465	1006
2	rs12623803	G	C	0.422465	1006
2	rs1394783	T	C	0.293241	1006
2	rs72949545	C	G	0.202783	1006
2	rs76875965	C	T	0.00596421	1006
2	rs115289207	C	T	0.0198807	1006
2	rs1505353	C	A	0.420477	1006
2	rs62184063	G	C	0.11332	1006
2	rs10166488	G	A	0.83996	1006
2	rs6734768	C	T	0.83996	1006
2	rs59096325	C	T	0.421471	1006
2	rs13387445	C	T	0.0914513	1006
2	rs6753945	T	C	0.421471	1006
2	rs1505354	C	T	0.715706	1006
2	rs4672645	C	T	0.421471	1006
2	rs1505355	T	C	0.294235	1006
2	rs1505356	C	A	0.715706	1006
2	rs4673661	A	G	0.72664	1006
2	rs4672646	C	T	0.715706	1006
2	rs4673662	A	G	0.715706	1006
2	rs148876527	C	T	0.0198807	1006
2	rs1876048	G	A	0.715706	1006
2	rs1995567	T	C	0.715706	1006
2	rs2135157	C	T	0.713718	1006
2	rs13395316	C	A	0.285288	1006
2	rs112297307	C	G	0.0467197	1006
2	rs1027754	T	G	0.7167	1006
2	rs17419211	C	T	0.420477	1006
2	rs6754674	G	T	0.543738	1006
2	rs12470834	G	A	0.125249	1006
2	rs12470836	G	A	0.125249	1006
2	rs1394784	G	A	0.420477	1006
2	rs12476049	T	C	0.12326	1006
2	rs6704717	G	C	0.83996	1006
2	rs113124328	G	A	0.284294	1006
2	rs115161932	A	G	0.0198807	1006
2	rs1505357	C	T	0.555666	1006
2	rs141535287	A	C	0.0208748	1006
2	rs1394785	G	C	0.722664	1006
2	rs138026773	C	T	0.0168986	1006
2	rs1394787	G	A	0.2833	1006
2	rs1394788	C	T	0.838966	1006
2	rs1910861	G	A	0.430417	1006
2	rs16848401	G	C	0.2833	1006
2	rs17347397	T	G	0.199801	1006
2	rs4630710	G	A	0.83996	1006
2	rs1505359	T	C	0.430417	1006
2	rs1505360	G	T	0.429423	1006
2	rs13414642	T	C	0.291252	1006
2	rs10804205	C	T	0.548708	1006
2	rs2371572	C	A	0.548708	1006
2	rs35344361	T	G	0.548708	1006
2	rs2371573	G	A	0.545726	1006
2	rs2135159	C	T	0.129225	1006
2	rs2135160	T	C	0.0914513	1006
2	rs1910863	G	A	0.2833	1006
2	rs114148845	A	T	0.0198807	1006
2	rs62184064	G	A	0.115308	1006
2	rs10204716	T	C	0.149105	1006
2	rs10192514	G	A	0.129225	1006
2	rs1505362	A	T	0.200795	1006
2	rs6711842	C	A	0.116302	1006
2	rs1394789	C	A	0.71173	1006
2	rs1910864	T	C	0.71173	1006
2	rs1910865	G	T	0.428429	1006
2	rs2888088	G	A	0.71173	1006
2	rs78172498	T	A	0.082505	1006
2	rs1995568	C	T	0.72167	1006
2	rs2062937	C	T	0.420477	1006
2	rs2888089	C	A	0.71173	1006
2	rs1948877	G	A	0.72167	1006
2	rs111382799	A	G	0.00894632	1006
2	rs11891159	A	T	0.151093	1006
2	rs1566926	G	A	0.712724	1006
2	rs13018908	T	G	0.131213	1006
2	rs1505363	T	A	0.572565	1006
2	rs17347530	T	C	0.17992	1006
2	rs35181450	G	C	0.0337972	1006
2	rs13006832	G	A	0.326044	1006
2	rs190534068	A	T	0.0417495	1006
2	rs10174236	A	T	0.194831	1006
2	rs16848448	T	C	0.0576541	1006
2	rs71422776	A	C	0.0357853	1006
2	rs13383978	T	G	0.197813	1006
2	rs13395813	A	C	0.197813	1006
2	rs13014726	C	T	0.208748	1006
2	rs10497971	C	T	0.213718	1006
2	rs10497972	G	C	0.0944334	1006
2	rs143448161	G	T	0.0119284	1006
2	rs28623294	G	C	0.190855	1006
2	rs77945488	A	G	0.0944334	1006
2	rs16848454	T	C	0.0536779	1006
2	rs12478244	G	A	0.117296	1006
2	rs11892564	A	G	0.190855	1006
2	rs146232697	A	G	0.0168986	1006
2	rs17347606	A	C	0.120278	1006
2	rs10211056	C	G	0.212724	1006
2	rs16848458	T	C	0.0964215	1006
2	rs10176489	T	C	0.212724	1006
2	rs13384508	C	A	0.0884692	1006
2	rs13384603	C	T	0.188867	1006
2	rs144728315	T	C	0.0258449	1006
2	rs13385537	G	C	0.0874751	1006
2	rs73074257	C	G	0.00795229	1006
2	rs112580348	C	A	0.00695825	1006
2	rs147751024	G	A	0.0258449	1006
2	rs1394798	G	A	0.519881	1006
2	rs1394799	A	G	0.0924453	1006
2	rs1394800	G	A	0.21173	1006
2	rs13031888	G	C	0.21173	1006
2	rs12694278	T	C	0.21173	1006
2	rs4465721	T	A	0.21173	1006
2	rs116023473	T	C	0.0258449	1006
2	rs62184091	T	C	0.0536779	1006
2	rs34416516	G	A	0.028827	1006
2	rs12990946	G	A	0.0347913	1006
2	rs6734836	G	A	0.518887	1006
2	rs12472963	A	C	0.307157	1006
2	rs4511675	G	T	0.307157	1006
2	rs2888090	C	T	0.0318091	1006
2	rs1566925	T	C	0.307157	1006
2	rs1394794	T	G	0.0894632	1006
2	rs114151850	G	A	0.0258449	1006
2	rs112842190	A	G	0.00695825	1006
2	rs2013073	C	T	0.212724	1006
2	rs115914320	G	C	0.0258449	1006
2	rs12104818	C	T	0.212724	1006
2	rs113866258	C	A	0.00695825	1006
2	rs12104831	G	A	0.212724	1006
2	rs6435700	G	A	0.0944334	1006
2	rs62184092	T	G	0.212724	1006
2	rs116716049	C	T	0.0258449	1006
2	rs1847672	G	A	0.0149105	1006
2	rs10179624	C	G	0.0884692	1006
2	rs1847673	T	C	0.519881	1006
2	rs10180001	G	A	0.0884692	1006
2	rs76172579	C	G	0.0576541	1006
2	rs10205863	A	T	0.0904573	1006
2	rs10205953	A	G	0.212724	1006
2	rs182195559	G	C	0.00695825	1006
2	rs11682488	C	T	0.212724	1006
2	rs34777887	A	T	0.212724	1006
2	rs17347662	T	C	0.0884692	1006
2	rs186694905	C	T	0.116302	1006
2	rs10186360	C	T	0.212724	1006
2	rs10186462	C	T	0.212724	1006
2	rs1394795	T	C	0.0795229	1006
2	rs10186681	C	T	0.212724	1006
2	rs79204359	T	C	0.0884692	1006
2	rs10165393	A	G	0.212724	1006
2	rs71422777	T	C	0.0606362	1006
2	rs10201724	T	A	0.212724	1006
2	rs10189506	G	A	0.212724	1006
2	rs113496332	C	T	0.0606362	1006
2	rs13016456	T	A	0.212724	1006
2	rs13034566	T	C	0.313121	1006
2	rs13034755	T	C	0.212724	1006
2	rs28373508	T	C	0.518887	1006
2	rs35508685	T	C	0.0298211	1006
2	rs28510380	G	C	0.212724	1006
2	rs28529590	T	C	0.210736	1006
2	rs1505375	T	C	0.212724	1006
2	rs10932439	G	A	0.517893	1006
2	rs1505373	C	T	0.430417	1006
2	rs72933157	A	G	0.0248509	1006
2	rs13401112	G	C	0.0874751	1006
2	rs60630046	T	C	0.119284	1006
2	rs111827872	A	G	0.00695825	1006
2	rs35880620	G	A	0.196819	1006
2	rs13030181	G	T	0.197813	1006
2	rs10185241	C	T	0.517893	1006
2	rs76819807	C	T	0.0119284	1006
2	rs13030279	A	T	0.421471	1006
2	rs13404952	C	G	0.0964215	1006
2	rs75945325	C	T	0.0119284	1006
2	rs9917339	T	A	0.50497	1006
2	rs1505352	T	C	0.197813	1006
2	rs115994499	A	G	0.0258449	1006
2	rs12994366	G	T	0.197813	1006
2	rs12994616	G	A	0.197813	1006
2	rs75852261	T	C	0.0318091	1006
2	rs62184099	C	T	0.0149105	1006
2	rs79593419	A	G	0.0536779	1006
2	rs13027907	T	A	0.196819	1006
2	rs10195551	C	G	0.0944334	1006
2	rs77417292	C	T	0.0328032	1006
2	rs34623832	T	C	0.197813	1006
2	rs6753466	G	A	0.517893	1006
2	rs55831616	C	T	0.0248509	1006
2	rs1394781	A	G	0.519881	1006
2	rs13015805	A	G	0.196819	1006
2	rs13016554	G	A	0.196819	1006
2	rs1505351	C	T	0.196819	1006
2	rs12477300	G	C	0.21173	1006
2	rs1876047	T	C	0.197813	1006
2	rs115521237	C	T	0.0258449	1006
2	rs149084906	A	G	0.0149105	1006
2	rs62184101	C	T	0.0924453	1006
2	rs62184102	A	G	0.0526839	1006
2	rs143731274	T	C	0.0258449	1006
2	rs13019524	T	C	0.323062	1006
2	rs12998688	G	T	0.197813	1006
2	rs150184636	C	G	0.0357853	1006
2	rs146393601	C	T	0.054672	1006
2	rs62184103	T	A	0.197813	1006
2	rs6723528	A	T	0.321074	1006
2	rs12694279	C	A	0.518887	1006
2	rs13431787	T	A	0.32008	1006
2	rs13383860	T	C	0.194831	1006
2	rs6756047	C	T	0.32008	1006
2	rs112438888	A	G	0.0357853	1006
2	rs6760554	C	T	0.520875	1006
2	rs74739316	T	C	0.0119284	1006
2	rs75592307	T	C	0.10338	1006
2	rs13004266	T	C	0.198807	1006
2	rs41341346	A	C	0.104374	1006
2	rs113845839	T	A	0.00695825	1006
2	rs112492777	A	G	0.00695825	1006
2	rs115481520	C	T	0.0218688	1006
2	rs59393864	A	T	0.127237	1006
2	rs116647185	A	T	0.0328032	1006
2	rs2371482	G	A	0.313121	1006
2	rs62186268	G	C	0.0526839	1006
2	rs4627509	T	C	0.198807	1006
2	rs2371483	A	G	0.10338	1006
2	rs2135156	C	T	0.520875	1006
2	rs12469774	T	C	0.0367793	1006
2	rs6738011	T	C	0.198807	1006
2	rs78537015	A	C	0.0119284	1006
2	rs62186269	G	A	0.0924453	1006
2	rs112271765	A	G	0.0924453	1006
2	rs13007162	G	A	0.198807	1006
2	rs1963076	T	C	0.520875	1006
2	rs72933173	C	G	0.0248509	1006
2	rs4369808	G	C	0.524851	1006
2	rs62186270	A	G	0.0526839	1006
2	rs7560905	C	T	0.520875	1006
2	rs183843987	A	G	0.00795229	1006
2	rs10497973	T	C	0.10338	1006
2	rs7575393	T	G	0.210736	1006
2	rs78806892	G	C	0.0119284	1006
2	rs76907545	A	G	0.0924453	1006
2	rs116243458	T	C	0.0159046	1006
2	rs113213321	T	C	0.0516899	1006
2	rs7592032	A	T	0.524851	1006
2	rs13400552	T	G	0.101392	1006
2	rs62186271	T	C	0.525845	1006
2	rs78917522	T	G	0.11829	1006
2	rs6718189	C	T	0.524851	1006
2	rs141778861	C	T	0.028827	1006
2	rs12104709	G	C	0.122266	1006
2	rs13391040	G	C	0.101392	1006
2	rs12105481	A	C	0.523857	1006
2	rs13391098	C	G	0.102386	1006
2	rs138023307	T	C	0.0258449	1006
2	rs35544454	A	T	0.183897	1006
2	rs186117747	A	T	0.00894632	1006
2	rs116729925	G	A	0.0248509	1006
2	rs150805973	A	C	0.00894632	1006
2	rs138105358	T	A	0.00894632	1006
2	rs114683542	C	A	0.0119284	1006
2	rs188380501	G	A	0.00894632	1006
2	rs185062421	T	C	0.00497018	1006
2	rs113341440	A	G	0.0159046	1006
2	rs62186274	G	A	0.242545	1006
2	rs111248977	T	C	0.027833	1006
2	rs113579208	A	G	0.027833	1006
2	rs138134225	T	G	0.027833	1006
2	rs13408977	G	A	0.110338	1006
2	rs1394796	C	T	0.287276	1006
2	rs1394797	T	C	0.027833	1006
2	rs74911002	A	C	0.120278	1006
2	rs111483870	G	A	0.0159046	1006
2	rs13419353	A	T	0.544732	1006
2	rs72933177	G	C	0.0258449	1006
2	rs34990972	C	T	0.220676	1006
2	rs16848495	C	T	0.027833	1006
2	rs1283310	A	G	0.549702	1006
2	rs17432343	A	G	0.259443	1006
2	rs10197836	T	C	0.548708	1006
2	rs80019215	A	T	0.027833	1006
2	rs6712295	A	G	0.220676	1006
2	rs77120845	C	T	0.0129225	1006
2	rs10188926	G	A	0.109344	1006
2	rs6756468	T	C	0.111332	1006
2	rs16848505	C	G	0.027833	1006
2	rs73062317	A	G	0.027833	1006
2	rs146448669	A	G	0.027833	1006
2	rs111984561	G	A	0.0198807	1006
2	rs11688231	C	T	0.242545	1006
2	rs74991357	C	T	0.0159046	1006
2	rs4673664	T	C	0.545726	1006
2	rs181050402	T	G	0.0159046	1006
2	rs111237748	C	A	0.0159046	1006
2	rs13008281	G	A	0.241551	1006
2	rs6757140	C	T	0.366799	1006
2	rs73987400	C	T	0.0387674	1006
2	rs113899114	G	A	0.0159046	1006
2	rs75310386	C	A	0.0139165	1006
2	rs10181082	A	C	0.111332	1006
2	rs13388956	T	C	0.109344	1006
2	rs13400881	A	C	0.236581	1006
2	rs2135155	A	G	0.229622	1006
2	rs113175714	C	T	0.0159046	1006
2	rs13424127	T	C	0.109344	1006
2	rs10167244	A	G	0.480119	1006
2	rs13385225	A	G	0.109344	1006
2	rs139375429	C	T	0.0178926	1006
2	rs16848520	C	T	0.126243	1006
2	rs73062337	T	C	0.0168986	1006
2	rs10194540	G	C	0.110338	1006
2	rs181878953	A	G	0.0159046	1006
2	rs35993802	G	C	0.229622	1006
2	rs13417523	G	A	0.110338	1006
2	rs35966747	C	T	0.240557	1006
2	rs10197535	G	A	0.366799	1006
2	rs145917240	G	C	0.0109344	1006
2	rs1394780	T	G	0.236581	1006
2	rs6435701	A	G	0.54672	1006
2	rs6755568	C	T	0.126243	1006
2	rs73062343	T	C	0.0168986	1006
2	rs79264447	G	A	0.109344	1006
2	rs13383863	T	G	0.11332	1006
2	rs10201067	C	T	0.519881	1006
2	rs13387495	T	C	0.109344	1006
2	rs112816874	A	G	0.0198807	1006
2	rs73987402	C	T	0.0377734	1006
2	rs112309522	A	T	0.0159046	1006
2	rs76172066	A	G	0.027833	1006
2	rs77958857	T	C	0.0159046	1006
2	rs74754693	G	A	0.0377734	1006
2	rs148420532	T	C	0.0159046	1006
2	rs56041970	T	C	0.104374	1006
2	rs16848525	C	T	0.027833	1006
2	rs115210641	T	C	0.0178926	1006
2	rs113916366	T	C	0.0159046	1006
2	rs13413335	A	C	0.10835	1006
2	rs7570330	C	G	0.220676	1006
2	rs10197215	A	G	0.10835	1006
2	rs10166403	A	G	0.136183	1006
2	rs1505348	C	A	0.109344	1006
2	rs10202760	T	C	0.10835	1006
2	rs1505349	A	C	0.109344	1006
2	rs10193290	G	A	0.109344	1006
2	rs16848530	T	C	0.027833	1006
2	rs16848535	C	A	0.0377734	1006
2	rs16848540	T	C	0.0377734	1006
2	rs13413590	C	T	0.347913	1006
2	rs56111964	T	C	0.0367793	1006
2	rs114766289	T	C	0.0178926	1006
2	rs7569142	C	T	0.374751	1006
2	rs146881682	G	A	0.126243	1006
2	rs113173667	T	C	0.0159046	1006
2	rs77257332	A	G	0.10338	1006
2	rs78063670	C	T	0.109344	1006
2	rs72933185	T	C	0.0328032	1006
2	rs1505367	C	T	0.225646	1006
2	rs74605536	C	T	0.027833	1006
2	rs13393577	T	C	0.10338	1006
2	rs1505368	G	A	0.481113	1006
2	rs56009971	G	C	0.0685885	1006
2	rs1394791	G	T	0.224652	1006
2	rs16848550	C	T	0.027833	1006
2	rs4106226	G	A	0.516899	1006
2	rs16848553	G	T	0.027833	1006
2	rs76082431	C	G	0.027833	1006
2	rs13390934	G	A	0.440358	1006
2	rs186913523	G	A	0.0129225	1006
2	rs16848556	A	G	0.026839	1006
2	rs13388843	T	C	0.130219	1006
2	rs16848564	A	G	0.026839	1006
2	rs72933190	G	A	0.0168986	1006
2	rs76926413	G	A	0.0159046	1006
2	rs115873574	C	G	0.00994036	1006
2	rs112934618	T	C	0.0159046	1006
2	rs16848571	G	A	0.026839	1006
2	rs35610945	G	C	0.234592	1006
2	rs74434401	G	T	0.026839	1006
2	rs12987104	A	G	0.234592	1006
2	rs1505376	T	C	0.412525	1006
2	rs1505377	G	A	0.234592	1006
2	rs13027397	T	C	0.219682	1006
2	rs13000920	A	G	0.234592	1006
2	rs114445780	G	A	0.0735586	1006
2	rs113367287	G	A	0.0168986	1006
2	rs73079459	C	T	0.0437376	1006
2	rs114574427	C	T	0.026839	1006
2	rs11888697	G	A	0.234592	1006
2	rs79137849	C	A	0.027833	1006
2	rs77865588	C	T	0.026839	1006
2	rs1921629	A	T	0.234592	1006
2	rs117594174	C	T	0.027833	1006
2	rs1847671	T	C	0.413519	1006
2	rs141900776	C	T	0.0159046	1006
2	rs77252450	C	T	0.026839	1006
2	rs62186285	G	A	0.251491	1006
2	rs62186286	G	C	0.250497	1006
2	rs62186287	T	A	0.250497	1006
2	rs147952866	C	A	0.0159046	1006
2	rs56009609	T	G	0.364811	1006
2	rs55992489	G	A	0.408549	1006
2	rs140114130	A	G	0.0387674	1006
2	rs192519911	T	C	0.0159046	1006
2	rs145517987	C	T	0.0159046	1006
2	rs2888091	G	A	0.225646	1006
2	rs76453247	G	A	0.026839	1006
2	rs2047950	T	A	0.38171	1006
2	rs2062931	A	G	0.234592	1006
2	rs80025881	A	G	0.0626243	1006
2	rs2062930	C	A	0.408549	1006
2	rs2062929	T	C	0.234592	1006
2	rs73079470	G	T	0.0437376	1006
2	rs12694281	G	A	0.38171	1006
2	rs1354617	G	A	0.408549	1006
2	rs1546371	A	G	0.382704	1006
2	rs6435705	A	G	0.445328	1006
2	rs13420607	T	G	0.130219	1006
2	rs78247957	G	A	0.027833	1006
2	rs1505372	T	G	0.297217	1006
2	rs1505371	A	G	0.228628	1006
2	rs17259208	T	C	0.309145	1006
2	rs2204853	T	C	0.130219	1006
2	rs972489	A	G	0.130219	1006
2	rs972488	C	T	0.130219	1006
2	rs6710782	C	A	0.157058	1006
2	rs6726147	T	C	0.304175	1006
2	rs6711080	C	T	0.434394	1006
2	rs151163063	C	T	0.0347913	1006
2	rs57921759	A	T	0.130219	1006
2	rs57473409	T	C	0.130219	1006
2	rs11689233	G	A	0.130219	1006
2	rs77631836	G	A	0.027833	1006
2	rs11695241	T	A	0.129225	1006
2	rs6715328	G	C	0.142147	1006
2	rs115734869	C	T	0.0198807	1006
2	rs1505369	T	C	0.411531	1006
2	rs974968	A	C	0.442346	1006
2	rs1813049	C	T	0.141153	1006
2	rs1813050	C	A	0.131213	1006
2	rs143304836	T	C	0.0159046	1006
2	rs113022161	G	A	0.0159046	1006
2	rs112636632	G	A	0.0159046	1006
2	rs16848593	C	T	0.026839	1006
2	rs77588876	C	T	0.0159046	1006
2	rs11681310	A	T	0.0715706	1006
2	rs150688375	C	T	0.0178926	1006
2	rs79932098	G	A	0.0735586	1006
2	rs111311143	C	T	0.0159046	1006
2	rs1882352	A	C	0.130219	1006
2	rs17325381	G	A	0.130219	1006
2	rs1505370	C	T	0.228628	1006
2	rs74666130	T	C	0.0656064	1006
2	rs113846137	C	T	0.0159046	1006
2	rs111612061	T	C	0.0159046	1006
2	rs115403217	G	A	0.0308151	1006
2	rs1921630	C	T	0.131213	1006
2	rs78220880	C	T	0.0159046	1006
2	rs79454017	T	C	0.0159046	1006
2	rs72935332	G	T	0.0248509	1006
2	rs112375206	T	C	0.0159046	1006
2	rs111795883	G	A	0.0159046	1006
2	rs113174912	T	C	0.0159046	1006
2	rs113765925	A	G	0.0159046	1006
2	rs113544459	C	T	0.0159046	1006
2	rs111358402	T	C	0.0159046	1006
2	rs112263557	G	A	0.0159046	1006
2	rs144401449	C	T	0.0208748	1006
2	rs2101151	G	A	0.131213	1006
2	rs2101152	C	G	0.38668	1006
2	rs13389790	T	C	0.38668	1006
2	rs62186292	G	T	0.229622	1006
2	rs2086612	C	G	0.131213	1006
2	rs6754927	A	T	0.0298211	1006
2	rs1842767	C	G	0.398608	1006
2	rs1586045	G	A	0.131213	1006
2	rs72935338	C	T	0.227634	1006
2	rs11678974	T	C	0.39662	1006
2	rs115460848	T	C	0.0159046	1006
2	rs10166052	C	T	0.39662	1006
2	rs2888093	G	A	0.557654	1006
2	rs2371575	G	C	0.394632	1006
2	rs2371576	A	T	0.410537	1006
2	rs114024466	C	T	0.0159046	1006
2	rs2170529	C	T	0.394632	1006
2	rs74870974	G	A	0.054672	1006
2	rs147069192	T	C	0.0159046	1006
2	rs2128318	C	G	0.395626	1006
2	rs75749972	A	G	0.027833	1006
2	rs113352505	T	G	0.0238569	1006
2	rs10196652	A	C	0.131213	1006
2	rs16848611	C	T	0.131213	1006
2	rs17325612	C	T	0.220676	1006
2	rs13401008	A	G	0.131213	1006
2	rs7575120	C	T	0.255467	1006
2	rs78668678	T	C	0.026839	1006
2	rs112599092	T	C	0.11332	1006
2	rs112681219	G	A	0.0159046	1006
2	rs112919157	G	C	0.11332	1006
2	rs113629082	G	A	0.0159046	1006
2	rs112777408	T	A	0.0159046	1006
2	rs112372805	G	A	0.0159046	1006
2	rs2220024	A	G	0.404573	1006
2	rs13430619	C	T	0.38668	1006
2	rs6733009	G	C	0.131213	1006
2	rs62186293	C	T	0.361829	1006
2	rs77135359	G	A	0.0238569	1006
2	rs11675580	G	T	0.384692	1006
2	rs10168850	C	T	0.387674	1006
2	rs10194811	A	T	0.388668	1006
2	rs17259910	G	A	0.228628	1006
2	rs17325821	C	T	0.253479	1006
2	rs13015808	G	A	0.254473	1006
2	rs17325842	G	A	0.397614	1006
2	rs73063148	C	T	0.0159046	1006
2	rs73063150	A	T	0.0159046	1006
2	rs2860080	A	G	0.398608	1006
2	rs16848624	A	G	0.0318091	1006
2	rs111580022	T	C	0.0159046	1006
2	rs80350314	T	C	0.026839	1006
2	rs143388659	G	A	0.0159046	1006
2	rs16848636	A	G	0.0318091	1006
2	rs16848640	A	C	0.0178926	1006
2	rs16848646	A	C	0.0178926	1006
2	rs1384289	G	A	0.0168986	1006
2	rs145751432	G	A	0.0198807	1006
2	rs56102637	G	A	0.228628	1006
2	rs10497974	A	G	0.0168986	1006
2	rs73063156	A	G	0.0168986	1006
2	rs73063158	G	A	0.0168986	1006
2	rs73063161	T	C	0.0168986	1006
2	rs59744201	A	T	0.0168986	1006
2	rs13405760	T	C	0.0596421	1006
2	rs34947061	T	G	0.228628	1006
2	rs6723878	G	A	0.412525	1006
2	rs9808433	A	G	0.130219	1006
2	rs985995	C	T	0.183897	1006
2	rs10497975	T	C	0.228628	1006
2	rs16848661	A	G	0.0168986	1006
2	rs10497976	C	T	0.131213	1006
2	rs116471206	C	T	0.0109344	1006
2	rs6735807	C	A	0.402584	1006
2	rs76369986	C	A	0.0258449	1006
2	rs148984549	C	A	0.0248509	1006
2	rs114597315	T	C	0.0149105	1006
2	rs13385257	A	G	0.100398	1006
2	rs76849460	T	A	0.0258449	1006
2	rs1982717	T	C	0.228628	1006
2	rs1482378	T	G	0.055666	1006
2	rs111599547	T	C	0.0159046	1006
2	rs72935362	A	G	0.0168986	1006
2	rs6752299	C	A	0.0427435	1006
2	rs77313211	T	C	0.026839	1006
2	rs113696025	G	A	0.0159046	1006
2	rs78592198	C	A	0.0437376	1006
2	rs74335062	C	A	0.0437376	1006
2	rs16848675	T	C	0.0427435	1006
2	rs73063184	T	A	0.0427435	1006
2	rs74267731	T	C	0.0417495	1006
2	rs78132608	T	C	0.0417495	1006
2	rs13422427	T	G	0.127237	1006
2	rs75989563	A	G	0.0447316	1006
2	rs73063189	G	A	0.026839	1006
2	rs73067074	C	T	0.0427435	1006
2	rs79057066	A	G	0.0427435	1006
2	rs7568763	A	G	0.125249	1006
2	rs79679558	A	G	0.0427435	1006
2	rs141713184	T	C	0.0139165	1006
2	rs73989025	C	T	0.0298211	1006
2	rs146095872	G	T	0.028827	1006
2	rs979452	T	C	0.23161	1006
2	rs113406960	C	T	0.0159046	1006
2	rs78099227	A	C	0.026839	1006
2	rs13394464	A	G	0.125249	1006
2	rs116048605	G	C	0.00795229	1006
2	rs13423636	C	T	0.124254	1006
2	rs2054617	T	C	0.55666	1006
2	rs10206719	C	T	0.178926	1006
2	rs16848707	A	G	0.124254	1006
2	rs77407292	A	T	0.0258449	1006
2	rs75864780	T	C	0.0258449	1006
2	rs9283525	G	T	0.152087	1006
2	rs10153722	T	C	0.125249	1006
2	rs112325667	A	G	0.0159046	1006
2	rs76488243	G	T	0.0258449	1006
2	rs79664121	C	T	0.0258449	1006
2	rs78099460	T	C	0.0198807	1006
2	rs74690816	T	C	0.127237	1006
2	rs11894208	A	T	0.413519	1006
2	rs113116897	T	C	0.0159046	1006
2	rs13382605	G	A	0.128231	1006
2	rs114653167	C	T	0.0159046	1006
2	rs114933854	A	T	0.0159046	1006
2	rs77159266	G	A	0.111332	1006
2	rs13411815	A	C	0.125249	1006
2	rs17260933	G	A	0.125249	1006
2	rs116367953	T	A	0.0168986	1006
2	rs10190653	T	C	0.125249	1006
2	rs10178298	C	G	0.125249	1006
2	rs10178687	G	A	0.152087	1006
2	rs142482917	C	A	0.0188867	1006
2	rs1552161	A	G	0.125249	1006
2	rs148156033	A	G	0.026839	1006
2	rs74501745	C	T	0.0308151	1006
2	rs7574330	G	A	0.151093	1006
2	rs114686372	T	C	0.0377734	1006
2	rs75114964	C	A	0.0258449	1006
2	rs74267733	A	G	0.167992	1006
2	rs111939171	G	C	0.0159046	1006
2	rs10180614	C	T	0.151093	1006
2	rs1384290	C	A	0.151093	1006
2	rs1384291	C	T	0.151093	1006
2	rs116771258	A	G	0.0159046	1006
2	rs78542174	G	A	0.0228628	1006
2	rs10207963	A	G	0.026839	1006
2	rs78708581	T	C	0.026839	1006
2	rs16848730	A	G	0.026839	1006
2	rs111243671	A	G	0.0159046	1006
2	rs115736658	G	A	0.0328032	1006
2	rs114262584	C	T	0.0178926	1006
2	rs77865123	A	G	0.125249	1006
2	rs75873133	T	C	0.026839	1006
2	rs1997470	C	T	0.125249	1006
2	rs113884701	G	A	0.0159046	1006
2	rs143703315	G	A	0.0159046	1006
2	rs4366846	G	A	0.178926	1006
2	rs6731193	A	G	0.414513	1006
2	rs114384718	A	C	0.0159046	1006
2	rs138413513	T	C	0.0188867	1006
2	rs35225704	C	A	0.0357853	1006
2	rs78562314	T	C	0.0695825	1006
2	rs79253279	G	A	0.0258449	1006
2	rs10172512	A	G	0.126243	1006
2	rs113576090	T	C	0.0159046	1006
2	rs145295052	T	G	0.0159046	1006
2	rs2128323	T	G	0.166998	1006
2	rs2128322	G	T	0.106362	1006
2	rs56387110	C	A	0.22664	1006
2	rs112829632	A	T	0.0159046	1006
2	rs1947932	T	C	0.176938	1006
2	rs979125	T	C	0.175944	1006
2	rs979124	C	T	0.552684	1006
2	rs17327185	A	G	0.232604	1006
2	rs1384295	C	T	0.552684	1006
2	rs113139165	T	C	0.0159046	1006
2	rs1384294	T	C	0.552684	1006
2	rs112776638	T	C	0.0159046	1006
2	rs4404217	G	A	0.292247	1006
2	rs6435707	T	G	0.579523	1006
2	rs7571561	T	C	0.292247	1006
2	rs982075	C	A	0.23161	1006
2	rs1026882	C	T	0.552684	1006
2	rs7561571	C	T	0.166004	1006
2	rs7564590	C	T	0.32008	1006
2	rs7565257	G	A	0.293241	1006
2	rs7565622	G	A	0.553678	1006
2	rs17261653	T	C	0.23161	1006
2	rs76006088	C	T	0.0308151	1006
2	rs16848751	A	G	0.32008	1006
2	rs16848753	A	G	0.166004	1006
2	rs6761143	C	T	0.166004	1006
2	rs6435708	A	T	0.166004	1006
2	rs6435709	T	A	0.166004	1006
2	rs7556832	C	G	0.55169	1006
2	rs7573568	T	C	0.166004	1006
2	rs2178576	A	C	0.166998	1006
2	rs2178575	G	A	0.166004	1006
2	rs1905139	G	A	0.552684	1006
2	rs999946	T	C	0.126243	1006
2	rs1531788	C	T	0.32008	1006
2	rs6745293	A	T	0.175944	1006
2	rs77630408	T	A	0.0228628	1006
2	rs1351594	G	C	0.175944	1006
2	rs1351593	C	T	0.166004	1006
2	rs1351592	C	G	0.193837	1006
2	rs13422701	G	T	0.027833	1006
2	rs114396409	C	T	0.0447316	1006
2	rs35793275	T	C	0.233598	1006
2	rs34857643	G	A	0.233598	1006
2	rs34511581	T	A	0.233598	1006
2	rs7598042	A	C	0.166004	1006
2	rs7571642	C	T	0.166004	1006
2	rs17262059	G	C	0.0308151	1006
2	rs6724920	G	T	0.166004	1006
2	rs77238526	T	C	0.0139165	1006
2	rs13392407	T	A	0.126243	1006
2	rs13382807	G	C	0.193837	1006
2	rs116304309	A	T	0.0159046	1006
2	rs1384293	C	T	0.552684	1006
2	rs10165364	G	A	0.126243	1006
2	rs17262115	C	A	0.232604	1006
2	rs1482381	A	G	0.126243	1006
2	rs186232961	G	C	0.0159046	1006
2	rs13000748	C	G	0.232604	1006
2	rs4672648	A	G	0.177932	1006
2	rs4233986	A	G	0.177932	1006
2	rs79193523	T	A	0.0159046	1006
2	rs11892661	T	G	0.234592	1006
2	rs1882351	C	G	0.144135	1006
2	rs114598754	T	C	0.0178926	1006
2	rs1384292	G	C	0.442346	1006
2	rs7607363	A	G	0.423459	1006
2	rs73989053	G	A	0.159046	1006
2	rs62626349	G	C	0.0347913	1006
2	rs6735267	C	T	0.264414	1006
2	rs6735626	G	A	0.423459	1006
2	rs7355673	T	C	0.423459	1006
2	rs10182996	T	C	0.423459	1006
2	rs6710653	A	G	0.423459	1006
2	rs2128321	C	A	0.423459	1006
2	rs13006797	G	A	0.131213	1006
2	rs7596285	G	A	0.422465	1006
2	rs10192988	T	G	0.424453	1006
2	rs10180824	G	A	0.422465	1006
2	rs6751692	C	T	0.422465	1006
2	rs10184221	G	A	0.264414	1006
2	rs116851418	T	C	0.0258449	1006
2	rs10207878	A	G	0.423459	1006
2	rs7607373	G	A	0.421471	1006
2	rs6435711	G	A	0.424453	1006
2	rs138731600	A	T	0.0258449	1006
2	rs116243614	G	A	0.0308151	1006
2	rs7599312	G	A	0.265408	1006
2	rs13001305	T	C	0.134195	1006
2	rs116621873	A	G	0.177932	1006
2	rs13427822	A	G	0.266402	1006
2	rs113234093	G	A	0.148111	1006
2	rs148314251	C	T	0.0168986	1006
2	rs116119502	C	T	0.0208748	1006
2	rs75722529	C	T	0.0168986	1006
2	rs115673641	G	A	0.0159046	1006
2	rs11692979	T	G	0.255467	1006
2	rs75377311	C	T	0.083499	1006
2	rs74509722	G	T	0.0208748	1006
2	rs10191896	C	T	0.365805	1006
2	rs17262541	C	T	0.083499	1006
2	rs17262576	T	C	0.0854871	1006
2	rs13416109	C	T	0.210736	1006
2	rs35080214	G	A	0.083499	1006
2	rs150890942	G	A	0.0437376	1006
2	rs17328512	T	C	0.0854871	1006
2	rs79565680	C	T	0.0208748	1006
2	rs115365813	T	C	0.0437376	1006
2	rs75768716	G	A	0.0328032	1006
2	rs62186308	C	G	0.207753	1006
2	rs16848819	T	G	0.0437376	1006
2	rs17328561	A	G	0.0854871	1006
2	rs10497977	A	T	0.0437376	1006
2	rs79817933	T	A	0.0487078	1006
2	rs1038312	A	T	0.0437376	1006
2	rs34989240	C	T	0.083499	1006
2	rs6736377	G	A	0.327038	1006
2	rs6736536	C	T	0.327038	1006
2	rs116371457	C	A	0.0318091	1006
2	rs76082220	A	T	0.0337972	1006
2	rs116143454	C	T	0.0119284	1006
2	rs191780389	G	A	0.00795229	1006
2	rs7578094	G	A	0.371769	1006
2	rs10208221	C	T	0.209742	1006
2	rs17263029	C	T	0.083499	1006
2	rs16848843	T	A	0.0337972	1006
2	rs71424501	C	T	0.083499	1006
2	rs16848847	A	G	0.0347913	1006
2	rs35598461	A	G	0.083499	1006
2	rs113946213	C	T	0.11829	1006
2	rs17329087	T	A	0.083499	1006
2	rs114853071	G	C	0.0328032	1006
2	rs16848853	C	T	0.0437376	1006
2	rs10177496	G	A	0.209742	1006
2	rs16848854	C	T	0.0337972	1006
2	rs13020448	C	T	0.328032	1006
2	rs78523639	T	A	0.0328032	1006
2	rs71424502	C	T	0.117296	1006
2	rs116728778	G	A	0.0328032	1006
2	rs71426303	A	G	0.083499	1006
2	rs143053208	T	G	0.0427435	1006
2	rs10185581	T	C	0.209742	1006
2	rs141712654	C	A	0.0198807	1006
2	rs72935399	G	A	0.0139165	1006
2	rs75915187	T	C	0.0337972	1006
2	rs114287716	G	T	0.0328032	1006
2	rs74730259	G	A	0.083499	1006
2	rs6435714	G	T	0.327038	1006
2	rs115529403	C	T	0.0487078	1006
2	rs7583943	C	T	0.163022	1006
2	rs16848863	C	G	0.0447316	1006
2	rs10497979	A	T	0.0447316	1006
2	rs16848870	G	A	0.0447316	1006
2	rs2371616	C	A	0.337972	1006
2	rs116409298	T	C	0.0328032	1006
2	rs79976038	C	T	0.0447316	1006
2	rs71426304	T	G	0.083499	1006
2	rs17263471	T	G	0.083499	1006
2	rs35543939	T	C	0.083499	1006
2	rs6761462	T	C	0.209742	1006
2	rs3925390	T	A	0.337972	1006
2	rs62186326	A	G	0.209742	1006
2	rs77150823	T	A	0.0328032	1006
2	rs60868013	T	G	0.083499	1006
2	rs7598801	C	G	0.337972	1006
2	rs60245846	T	G	0.083499	1006
2	rs150059985	T	C	0.083499	1006
2	rs368667764	A	T	0.0328032	1006
2	rs7599202	G	T	0.0447316	1006
2	rs141125850	G	T	0.208748	1006
2	rs115342813	G	A	0.083499	1006
2	rs112369551	T	C	0.209742	1006
2	rs146094455	A	T	0.0328032	1006
2	rs138842211	A	G	0.0447316	1006
2	rs4673667	A	C	0.137177	1006
2	rs13013659	T	C	0.083499	1006
2	rs13408617	C	A	0.337972	1006
2	rs13408622	C	G	0.254473	1006
2	rs144906968	T	C	0.00894632	1006
2	rs79142908	G	A	0.0447316	1006
2	rs984456	C	G	0.371769	1006
2	rs984455	G	C	0.083499	1006
2	rs62186327	T	G	0.208748	1006
2	rs17329513	A	G	0.083499	1006
2	rs13008322	G	C	0.083499	1006
2	rs16848880	G	A	0.0447316	1006
2	rs78883231	T	C	0.0447316	1006
2	rs987601	A	C	0.083499	1006
2	rs12991892	T	C	0.083499	1006
2	rs140059880	T	C	0.0228628	1006
2	rs1982715	G	C	0.371769	1006
2	rs11902147	G	T	0.083499	1006
2	rs17263875	T	C	0.207753	1006
2	rs11902111	C	T	0.083499	1006
2	rs1982714	C	T	0.0447316	1006
2	rs1982713	T	C	0.0447316	1006
2	rs35608198	T	C	0.083499	1006
2	rs17263937	T	C	0.243539	1006
2	rs36125860	A	T	0.083499	1006
2	rs35927619	T	G	0.360835	1006
2	rs141889379	A	T	0.0447316	1006
2	rs34446807	G	T	0.083499	1006
2	rs35521899	G	A	0.083499	1006
2	rs11894305	A	G	0.083499	1006
2	rs11894309	A	G	0.083499	1006
2	rs34804588	T	A	0.083499	1006
2	rs17329875	T	G	0.083499	1006
2	rs60327012	T	A	0.083499	1006
2	rs34071063	A	T	0.083499	1006
2	rs36042629	A	T	0.083499	1006
2	rs13020357	T	C	0.083499	1006
2	rs12994372	G	A	0.083499	1006
2	rs186222804	G	A	0.00198807	1006
2	rs74504450	G	A	0.0328032	1006
2	rs115197611	G	A	0.0477137	1006
2	rs13021394	T	A	0.083499	1006
2	rs13021610	T	C	0.083499	1006
2	rs13000533	C	T	0.083499	1006
2	rs71426309	C	A	0.083499	1006
2	rs143953472	T	A	0.00695825	1006
2	rs13027061	A	T	0.083499	1006
2	rs17264055	T	A	0.0894632	1006
2	rs16848890	C	T	0.227634	1006
2	rs71426310	G	A	0.083499	1006
2	rs4673668	A	G	0.227634	1006
2	rs17264097	T	C	0.082505	1006
2	rs17330001	T	C	0.083499	1006
2	rs35119835	G	C	0.083499	1006
2	rs62186333	C	T	0.180915	1006
2	rs11695910	C	G	0.139165	1006
2	rs1002618	C	T	0.180915	1006
2	rs11892049	T	C	0.083499	1006
2	rs1878566	A	G	0.128231	1006
2	rs78477897	T	G	0.0884692	1006
2	rs10193213	T	G	0.0407555	1006
2	rs6731808	C	T	0.351889	1006
2	rs77192084	C	T	0.0874751	1006
2	rs75426490	G	A	0.0377734	1006
2	rs11688976	T	C	0.311133	1006
2	rs10186885	C	A	0.0407555	1006
2	rs72937324	T	C	0.0188867	1006
2	rs114862092	G	A	0.0477137	1006
2	rs78238334	A	C	0.0168986	1006
2	rs990208	T	C	0.0208748	1006
2	rs7606703	A	C	0.194831	1006
2	rs7580653	G	T	0.347913	1006
2	rs7580977	G	T	0.195825	1006
2	rs7583787	G	A	0.350895	1006
2	rs7598633	T	A	0.351889	1006
2	rs78818310	A	T	0.0795229	1006
2	rs13383234	A	G	0.0417495	1006
2	rs62186335	C	T	0.194831	1006
2	rs71426311	T	C	0.0228628	1006
2	rs138417724	C	T	0.00795229	1006
2	rs6717685	A	C	0.0208748	1006
2	rs72937326	G	A	0.0417495	1006
2	rs76419310	G	A	0.0407555	1006
2	rs4673669	C	A	0.349901	1006
2	rs72937329	G	T	0.266402	1006
2	rs10205609	T	G	0.0437376	1006
2	rs34987441	A	G	0.0208748	1006
2	rs58075497	A	C	0.05666	1006
2	rs62186337	G	A	0.284294	1006
2	rs72937330	T	C	0.227634	1006
2	rs72937331	T	A	0.227634	1006
2	rs72937333	G	A	0.227634	1006
2	rs16848925	A	C	0.05666	1006
2	rs9288454	T	A	0.125249	1006
2	rs72937335	C	A	0.223658	1006
2	rs56675368	T	C	0.05666	1006
2	rs113760203	T	A	0.0109344	1006
2	rs9288455	G	A	0.348907	1006
2	rs76218493	A	C	0.0208748	1006
2	rs16848927	C	T	0.05666	1006
2	rs56164335	T	G	0.0417495	1006
2	rs79683864	T	C	0.0208748	1006
2	rs72937336	T	C	0.0417495	1006
2	rs4672649	G	A	0.0656064	1006
2	rs4673670	G	A	0.0656064	1006
2	rs113769647	G	A	0.223658	1006
2	rs16848930	G	T	0.0596421	1006
2	rs16848933	A	C	0.05666	1006
2	rs16848937	G	C	0.0208748	1006
2	rs115599807	A	G	0.0228628	1006
2	rs16848939	C	T	0.05666	1006
2	rs6749009	G	A	0.345924	1006
2	rs6749157	G	C	0.345924	1006
2	rs6748942	C	A	0.0596421	1006
2	rs6749215	C	T	0.05666	1006
2	rs72937340	T	C	0.223658	1006
2	rs7601545	G	A	0.345924	1006
2	rs16848957	T	C	0.0208748	1006
2	rs2054613	C	G	0.345924	1006
2	rs2054614	G	A	0.0417495	1006
2	rs2054615	C	T	0.345924	1006
2	rs2068404	T	C	0.345924	1006
2	rs72937345	T	C	0.223658	1006
2	rs72937349	G	C	0.223658	1006
2	rs7606156	G	A	0.348907	1006
2	rs11692809	C	A	0.289264	1006
2	rs11676391	T	C	0.345924	1006
2	rs13400391	A	G	0.0417495	1006
2	rs13426180	C	A	0.0417495	1006
2	rs11693009	C	T	0.224652	1006
2	rs6761880	G	A	0.348907	1006
2	rs1600882	C	T	0.0636183	1006
2	rs6704686	G	A	0.05666	1006
2	rs10174150	T	C	0.345924	1006
2	rs72937359	G	A	0.0417495	1006
2	rs79944578	T	C	0.0208748	1006
2	rs28794520	C	T	0.0417495	1006
2	rs6708862	C	T	0.345924	1006
2	rs6711917	C	T	0.348907	1006
2	rs6712252	C	T	0.345924	1006
2	rs72937361	A	G	0.138171	1006
2	rs13027046	T	C	0.0178926	1006
2	rs13415082	A	T	0.0417495	1006
2	rs62186339	G	A	0.05666	1006
2	rs73065878	A	C	0.05666	1006
2	rs67447343	G	C	0.32505	1006
2	rs2128324	G	A	0.348907	1006
2	rs76850832	C	G	0.0208748	1006
2	rs6706987	C	T	0.348907	1006
2	rs72937365	A	G	0.22664	1006
2	rs67535717	G	A	0.345924	1006
2	rs72937368	G	T	0.223658	1006
2	rs7563100	G	C	0.05666	1006
2	rs931215	A	T	0.279324	1006
2	rs931216	C	T	0.280318	1006
2	rs1482382	A	G	0.05666	1006
2	rs17330768	T	G	0.280318	1006
2	rs11679805	A	T	0.322068	1006
2	rs13384610	T	C	0.0417495	1006
2	rs57917865	G	T	0.327038	1006
2	rs72937379	C	G	0.0417495	1006
2	rs61521361	T	A	0.322068	1006
2	rs931217	C	G	0.223658	1006
2	rs931218	C	A	0.280318	1006
2	rs956558	G	A	0.224652	1006
2	rs72937385	A	T	0.224652	1006
2	rs34741122	A	G	0.282306	1006
2	rs138139274	C	T	0.0129225	1006
2	rs9750629	T	C	0.0208748	1006
2	rs66535530	C	T	0.280318	1006
2	rs13410624	A	G	0.322068	1006
2	rs7585465	C	A	0.348907	1006
2	rs7585872	G	C	0.0417495	1006
2	rs13402172	T	C	0.0208748	1006
2	rs10497980	A	G	0.0228628	1006
2	rs10171052	G	C	0.0427435	1006
2	rs114871402	T	A	0.0308151	1006
2	rs10179457	A	G	0.0407555	1006
2	rs10179622	A	C	0.0407555	1006
2	rs62187960	T	G	0.295229	1006
2	rs72949011	C	T	0.2167	1006
2	rs140343454	A	G	0.0168986	1006
2	rs7590349	T	C	0.335984	1006
2	rs56159667	C	A	0.0407555	1006
2	rs7590700	T	C	0.371769	1006
2	rs72949015	T	C	0.2167	1006
2	rs6745180	T	G	0.295229	1006
2	rs10210112	C	T	0.0407555	1006
2	rs72949018	G	A	0.2167	1006
2	rs62187961	C	G	0.0785288	1006
2	rs13384047	G	A	0.0407555	1006
2	rs13384253	G	A	0.0407555	1006
2	rs13397735	T	C	0.335984	1006
2	rs77590967	T	C	0.0218688	1006
2	rs7587236	C	T	0.371769	1006
2	rs938785	T	C	0.0308151	1006
2	rs11676119	C	T	0.2167	1006
2	rs11687307	A	T	0.335984	1006
2	rs12998249	A	C	0.0198807	1006
2	rs13404602	T	A	0.0407555	1006
2	rs148612356	C	T	0.0308151	1006
2	rs13405155	T	C	0.0407555	1006
2	rs6742665	C	T	0.335984	1006
2	rs6742793	C	G	0.295229	1006
2	rs75856142	T	C	0.05666	1006
2	rs6743091	G	T	0.371769	1006
2	rs1987801	G	T	0.0407555	1006
2	rs114334603	C	T	0.0168986	1006
2	rs114865918	G	T	0.0149105	1006
2	rs62187962	C	T	0.0785288	1006
2	rs62187963	T	C	0.335984	1006
2	rs78634368	C	T	0.149105	1006
2	rs62187964	A	T	0.335984	1006
2	rs7572637	A	C	0.367793	1006
2	rs13401993	G	A	0.0407555	1006
2	rs11688167	T	C	0.2167	1006
2	rs13402119	G	A	0.0407555	1006
2	rs11682441	G	C	0.2167	1006
2	rs11693575	A	G	0.2167	1006
2	rs13402051	C	T	0.0407555	1006
2	rs115662568	T	A	0.0308151	1006
2	rs72949040	G	C	0.2167	1006
2	rs16848991	T	G	0.0308151	1006
2	rs17271707	G	A	0.2167	1006
2	rs17331220	A	G	0.215706	1006
2	rs5000270	T	G	0.335984	1006
2	rs2220025	T	C	0.0328032	1006
2	rs73071744	C	A	0.0785288	1006
2	rs17271784	G	A	0.083499	1006
2	rs10198723	A	G	0.335984	1006
2	rs11678993	G	A	0.295229	1006
2	rs16849010	A	C	0.0308151	1006
2	rs1384296	C	T	0.0785288	1006
2	rs72949047	T	C	0.0407555	1006
2	rs17272024	A	G	0.295229	1006
2	rs141672927	T	C	0.0298211	1006
2	rs62187965	C	T	0.0785288	1006
2	rs11683491	C	A	0.2167	1006
2	rs13418175	T	C	0.0407555	1006
2	rs13404790	C	T	0.0407555	1006
2	rs137887114	T	C	0.0188867	1006
2	rs59370887	C	T	0.2167	1006
2	rs72949055	A	G	0.0407555	1006
2	rs113538639	A	G	0.0397614	1006
2	rs10204755	T	C	0.0407555	1006
2	rs72949057	C	T	0.0208748	1006
2	rs13386921	A	T	0.367793	1006
2	rs72951177	T	C	0.248509	1006
2	rs62187967	T	G	0.372763	1006
2	rs72951178	T	C	0.248509	1006
2	rs62187968	C	T	0.372763	1006
2	rs2220026	C	T	0.372763	1006
2	rs1384297	T	C	0.329026	1006
2	rs72933003	T	C	0.246521	1006
2	rs72933004	C	T	0.248509	1006
2	rs76074265	G	T	0.248509	1006
2	rs73071757	C	T	0.0785288	1006
2	rs10211380	T	A	0.120278	1006
2	rs6435715	T	C	0.372763	1006
2	rs72933008	C	T	0.249503	1006
2	rs1600883	C	G	0.369781	1006
2	rs1600884	C	T	0.369781	1006
2	rs183313627	T	A	0.00298211	1006
2	rs4673673	G	C	0.249503	1006
2	rs4673674	T	A	0.370775	1006
2	rs73071761	T	C	0.0785288	1006
2	rs72933016	T	C	0.218688	1006
2	rs2371618	T	C	0.0318091	1006
2	rs62187969	C	T	0.0785288	1006
2	rs4337429	T	G	0.250497	1006
2	rs58184703	T	C	0.370775	1006
2	rs35582127	T	C	0.00298211	1006
2	rs114825049	G	A	0.0109344	1006
2	rs11902550	T	C	0.0795229	1006
2	rs150105541	G	T	0.0218688	1006
2	rs6726437	T	G	0.370775	1006
2	rs6739812	A	G	0.0795229	1006
2	rs72933019	C	T	0.250497	1006
2	rs72933021	C	T	0.250497	1006
2	rs147012573	A	T	0.0149105	1006
2	rs13418296	G	T	0.0407555	1006
2	rs13418412	G	A	0.0407555	1006
2	rs13418742	G	A	0.0407555	1006
2	rs72933024	G	A	0.0407555	1006
2	rs62187971	A	C	0.120278	1006
2	rs62187972	G	A	0.120278	1006
2	rs6734732	T	A	0.374751	1006
2	rs13422154	C	T	0.370775	1006
2	rs13425168	G	A	0.120278	1006
2	rs72933030	C	G	0.250497	1006
2	rs72933031	T	C	0.250497	1006
2	rs13425327	C	T	0.120278	1006
2	rs1384287	T	A	0.370775	1006
2	rs151158657	A	G	0.0109344	1006
2	rs73071773	C	T	0.0795229	1006
2	rs2888102	T	A	0.250497	1006
2	rs72933039	T	C	0.0407555	1006
2	rs72933041	G	A	0.0407555	1006
2	rs62187973	A	C	0.0785288	1006
2	rs11896992	A	G	0.372763	1006
2	rs2371710	G	A	0.248509	1006
2	rs13424220	C	G	0.120278	1006
2	rs13424239	C	T	0.0407555	1006
2	rs114013221	T	C	0.0347913	1006
2	rs6750857	A	G	0.370775	1006
2	rs80228335	C	A	0.0208748	1006
2	rs6754237	A	G	0.0407555	1006
2	rs6435716	C	T	0.362823	1006
2	rs58997504	G	T	0.0725646	1006
2	rs2888128	T	G	0.249503	1006
2	rs13431135	C	A	0.358847	1006
2	rs62187975	A	G	0.0795229	1006
2	rs13431628	G	T	0.358847	1006
2	rs13394068	T	C	0.358847	1006
2	rs11695521	C	G	0.354871	1006
2	rs72933051	G	A	0.251491	1006
2	rs73071785	C	T	0.0715706	1006
2	rs17331646	A	G	0.261431	1006
2	rs114739788	C	T	0.0208748	1006
2	rs72933053	T	C	0.261431	1006
2	rs16849057	A	C	0.0775348	1006
2	rs35028965	A	C	0.0168986	1006
2	rs72933056	C	T	0.0318091	1006
2	rs17331702	A	T	0.213718	1006
2	rs6435717	G	A	0.372763	1006
2	rs6742049	G	A	0.0775348	1006
2	rs7591655	C	T	0.0357853	1006
2	rs143586543	G	A	0.0238569	1006
2	rs2888129	T	C	0.261431	1006
2	rs59850512	C	T	0.0785288	1006
2	rs62187977	C	T	0.0775348	1006
2	rs28860549	A	G	0.114314	1006
2	rs28852185	A	G	0.0357853	1006
2	rs56249218	G	A	0.260437	1006
2	rs9967727	C	G	0.369781	1006
2	rs72933064	C	A	0.219682	1006
2	rs2888130	T	C	0.261431	1006
2	rs11682456	G	T	0.260437	1006
2	rs4673675	T	C	0.363817	1006
2	rs4673676	C	T	0.365805	1006
2	rs6435718	G	T	0.10338	1006
2	rs6435719	C	A	0.0725646	1006
2	rs72933070	G	A	0.256461	1006
2	rs6720790	C	G	0.110338	1006
2	rs72933071	T	C	0.256461	1006
2	rs10195898	A	C	0.0318091	1006
2	rs72933073	A	C	0.256461	1006
2	rs10221625	C	T	0.359841	1006
2	rs10221626	G	A	0.359841	1006
2	rs72933076	G	T	0.0318091	1006
2	rs7602135	A	G	0.0705765	1006
2	rs1320116	C	T	0.365805	1006
2	rs62187992	G	A	0.0705765	1006
2	rs1320117	G	C	0.256461	1006
2	rs17331821	G	A	0.256461	1006
2	rs13422625	A	C	0.365805	1006
2	rs72933082	G	A	0.256461	1006
2	rs4574061	G	A	0.10338	1006
2	rs4331450	T	G	0.10338	1006
2	rs13400701	G	A	0.10338	1006
2	rs56314123	T	A	0.10338	1006
2	rs17272381	C	T	0.256461	1006
2	rs6435720	A	G	0.107356	1006
2	rs6752019	T	C	0.257455	1006
2	rs6752288	T	G	0.257455	1006
2	rs10185470	C	A	0.0318091	1006
2	rs17331933	A	C	0.256461	1006
2	rs13404902	C	T	0.361829	1006
2	rs17331989	C	G	0.256461	1006
2	rs2371711	T	C	0.256461	1006
2	rs2371712	C	A	0.289264	1006
2	rs62187995	A	G	0.0974155	1006
2	rs76380053	T	C	0.0129225	1006
2	rs4335896	C	T	0.260437	1006
2	rs60441323	G	A	0.0944334	1006
2	rs62187997	A	G	0.00795229	1006
2	rs115647597	G	A	0.0208748	1006
2	rs2371713	C	G	0.302187	1006
2	rs17332156	T	A	0.0994036	1006
2	rs62187998	A	G	0.0994036	1006
2	rs72933094	G	A	0.259443	1006
2	rs72933095	G	A	0.259443	1006
2	rs116273884	G	C	0.00795229	1006
2	rs62187999	T	C	0.0994036	1006
2	rs62188000	G	A	0.10835	1006
2	rs7605740	C	T	0.0198807	1006
2	rs2371714	G	A	0.247515	1006
2	rs34186216	T	A	0.271372	1006
2	rs6435721	G	T	0.373757	1006
2	rs114751407	T	G	0.0139165	1006
2	rs10200318	T	C	0.0228628	1006
2	rs59274445	T	C	0.111332	1006
2	rs78567193	A	T	0.0109344	1006
2	rs183598571	C	T	0.0198807	1006
2	rs184937170	T	C	0.0258449	1006
2	rs143779641	C	A	0.140159	1006
2	rs7593454	C	T	0.257455	1006
2	rs10932443	T	A	0.937376	1006
2	rs79141900	A	C	0.0795229	1006
2	rs7596833	G	A	0.0308151	1006
2	rs11674822	T	C	0.230616	1006
2	rs77630239	G	T	0.0377734	1006
2	rs72935003	G	A	0.16501	1006
2	rs17332290	T	C	0.16501	1006
2	rs143459301	C	T	0.00994036	1006
2	rs6435722	T	G	0.591451	1006
2	rs147404072	C	T	0.0487078	1006
2	rs17272806	T	G	0.146123	1006
2	rs7580519	T	C	0.170974	1006
2	rs16849091	G	C	0.0894632	1006
2	rs71426318	T	A	0.00994036	1006
2	rs55719952	T	G	0.175944	1006
2	rs78613266	T	C	0.139165	1006
2	rs114927085	A	G	0.0586481	1006
2	rs6731231	A	G	0.480119	1006
2	rs13390015	T	C	0.0994036	1006
2	rs13024894	A	G	0.0715706	1006
2	rs13427642	C	A	0.0994036	1006
2	rs139258403	G	C	0.0119284	1006
2	rs7575556	T	C	0.272366	1006
2	rs72935007	T	C	0.137177	1006
2	rs11678941	T	C	0.0178926	1006
2	rs12479054	G	T	0.369781	1006
2	rs9677870	T	A	0.0487078	1006
2	rs12996502	G	A	0.0725646	1006
2	rs74644380	T	C	0.0576541	1006
2	rs12997004	A	G	0.0725646	1006
2	rs12997723	G	T	0.0725646	1006
2	rs10172859	C	A	0.0994036	1006
2	rs12986723	T	C	0.0725646	1006
2	rs4673677	T	C	0.0725646	1006
2	rs76989082	C	A	0.05666	1006
2	rs114921033	A	G	0.0129225	1006
2	rs75786495	A	T	0.05666	1006
2	rs72935012	C	T	0.167992	1006
2	rs72935015	A	T	0.0298211	1006
2	rs78023448	T	G	0.05666	1006
2	rs16849099	C	T	0.124254	1006
2	rs78664768	G	A	0.0576541	1006
2	rs10186407	C	T	0.194831	1006
2	rs114294299	A	T	0.0129225	1006
2	rs113254594	C	T	0.05666	1006
2	rs7571818	G	C	0.124254	1006
2	rs78286764	C	G	0.0367793	1006
2	rs10198447	A	T	0.0576541	1006
2	rs10175124	C	T	0.0576541	1006
2	rs34583273	T	C	0.0725646	1006
2	rs10188254	T	C	0.220676	1006
2	rs3738859	A	C	0.120278	1006
2	rs115465891	G	T	0.0139165	1006
2	rs2371701	C	T	0.0745527	1006
2	rs75643578	C	T	0.00795229	1006
2	rs16849118	G	T	0.127237	1006
2	rs13007317	T	C	0.0765408	1006
2	rs7587255	G	A	0.405567	1006
2	rs17273207	T	C	0.0944334	1006
2	rs35125189	G	A	0.0755467	1006
2	rs77427791	T	C	0.0606362	1006
2	rs35359727	G	A	0.0745527	1006
2	rs73987446	C	A	0.026839	1006
2	rs16849123	G	A	0.0487078	1006
2	rs62188005	T	G	0.0795229	1006
2	rs6745507	C	G	0.404573	1006
2	rs35036775	C	T	0.0745527	1006
2	rs17332777	A	G	0.0944334	1006
2	rs149646413	C	G	0.0149105	1006
2	rs2371702	C	T	0.173956	1006
2	rs16849125	G	A	0.10835	1006
2	rs6721014	A	G	0.60338	1006
2	rs61185542	T	C	0.0626243	1006
2	rs13393014	A	G	0.166004	1006
2	rs13418813	G	A	0.147117	1006
2	rs114012995	C	T	0.0337972	1006
2	rs150513212	C	T	0.0367793	1006
2	rs62188006	C	A	0.0168986	1006
2	rs6435723	C	T	0.90159	1006
2	rs58415964	T	A	0.0775348	1006
2	rs2371703	A	C	0.0894632	1006
2	rs72935021	A	T	0.0357853	1006
2	rs16849142	G	T	0.0884692	1006
2	rs2371705	G	T	0.824056	1006
2	rs12619430	G	T	0.0675944	1006
2	rs72935024	T	C	0.0765408	1006
2	rs150713890	C	G	0.0109344	1006
2	rs66866010	C	T	0.0675944	1006
2	rs13395426	A	G	0.125249	1006
2	rs10932444	C	A	0.770378	1006
2	rs72935025	A	C	0.0755467	1006
2	rs144131723	T	C	0.0168986	1006
2	rs12621317	G	A	0.16998	1006
2	rs7565133	T	C	0.0775348	1006
2	rs7565150	T	C	0.889662	1006
2	rs7565262	T	C	0.972167	1006
2	rs7369041	T	G	0.0815109	1006
2	rs6435724	C	T	0.890656	1006
2	rs6435725	C	T	0.973161	1006
2	rs6756577	C	T	0.601392	1006
2	rs141871727	G	A	0.00397614	1006
2	rs147106384	C	T	0.0238569	1006
2	rs4673678	C	T	0.0864811	1006
2	rs113405528	G	A	0.0308151	1006
2	rs13424884	C	T	0.125249	1006
2	rs13020500	G	A	0.687873	1006
2	rs13391194	T	C	0.125249	1006
2	rs147757894	C	A	0.0119284	1006
2	rs76787100	G	T	0.0258449	1006
2	rs2888104	G	A	0.473161	1006
2	rs2371620	A	C	0.973161	1006
2	rs4146321	A	C	0.973161	1006
2	rs2371621	G	A	0.973161	1006
2	rs12612794	A	G	0.693837	1006
2	rs4673679	A	G	0.974155	1006
2	rs10170169	A	C	0.200795	1006
2	rs74518700	A	T	0.145129	1006
2	rs116192792	C	A	0.00994036	1006
2	rs7565158	G	T	0.692843	1006
2	rs66722893	C	T	0.0884692	1006
2	rs13012246	G	C	0.604374	1006
2	rs16849174	T	C	0.0874751	1006
2	rs7598898	A	C	0.27336	1006
2	rs10497983	A	G	0.632207	1006
2	rs13026365	C	T	0.630219	1006
2	rs13026373	C	T	0.630219	1006
2	rs6755259	A	G	0.166004	1006
2	rs6758369	A	G	0.16501	1006
2	rs16849192	T	C	0.0775348	1006
2	rs12185565	C	T	0.630219	1006
2	rs4672653	A	T	0.16501	1006
2	rs116109352	T	G	0.0228628	1006
2	rs4446027	A	T	0.974155	1006
2	rs11675226	T	A	0.630219	1006
2	rs115176186	G	C	0.0228628	1006
2	rs13426668	G	C	0.10835	1006
2	rs6725004	G	T	0.184891	1006
2	rs2371706	T	C	0.632207	1006
2	rs16849197	C	T	0.0765408	1006
2	rs6736862	G	T	0.295229	1006
2	rs10192389	A	G	0.106362	1006
2	rs10184036	T	A	0.2167	1006
2	rs16849204	T	C	0.0695825	1006
2	rs28590663	T	C	0.0228628	1006
2	rs28612823	C	G	0.106362	1006
2	rs6745153	C	T	0.295229	1006
2	rs7570749	A	G	0.610338	1006
2	rs72935050	T	A	0.0765408	1006
2	rs2371707	C	A	0.2167	1006
2	rs35320248	A	G	0.2167	1006
2	rs10497985	C	T	0.106362	1006
2	rs12328595	G	A	0.105368	1006
2	rs149837184	G	A	0.0248509	1006
2	rs58894557	A	C	0.0675944	1006
2	rs16849209	G	T	0.215706	1006
2	rs6740113	C	A	0.0785288	1006
2	rs72935055	C	T	0.0218688	1006
2	rs2371708	G	C	0.972167	1006
2	rs75242861	A	C	0.0695825	1006
2	rs112367744	C	T	0.0159046	1006
2	rs58882497	T	G	0.2167	1006
2	rs111753506	C	T	0.0805169	1006
2	rs190420766	G	A	0.00994036	1006
2	rs113446504	C	T	0.0805169	1006
2	rs73067218	G	A	0.0805169	1006
2	rs112995344	A	G	0.297217	1006
2	rs66479636	A	G	0.0795229	1006
2	rs10469769	T	C	0.2167	1006
2	rs10469770	A	G	0.217694	1006
2	rs72935063	T	G	0.2167	1006
2	rs6725808	T	C	0.0775348	1006
2	rs67342549	T	A	0.215706	1006
2	rs10469662	T	C	0.2167	1006
2	rs11690779	C	T	0.676938	1006
2	rs56291659	C	T	0.2167	1006
2	rs2371709	T	C	0.972167	1006
2	rs112911734	C	T	0.0775348	1006
2	rs146726962	G	A	0.0775348	1006
2	rs144092793	C	T	0.0775348	1006
2	rs151027983	A	G	0.215706	1006
2	rs10194020	G	C	0.214712	1006
2	rs137996931	A	C	0.0675944	1006
2	rs113451711	A	G	0.2167	1006
2	rs57291759	A	C	0.0208748	1006
2	rs190443901	A	C	0.0238569	1006
2	rs112395360	C	T	0.0775348	1006
2	rs7590491	T	C	0.0775348	1006
2	rs10207157	G	A	0.214712	1006
2	rs146347985	G	C	0.0188867	1006
2	rs10207170	C	T	0.214712	1006
2	rs11678818	T	C	0.904573	1006
2	rs111714762	G	A	0.0775348	1006
2	rs114577733	G	A	0.0188867	1006
2	rs7571418	G	A	0.111332	1006
2	rs192839787	G	T	0.00397614	1006
2	rs73987453	A	C	0.0675944	1006
2	rs7574914	G	C	0.2167	1006
2	rs13426578	G	A	0.105368	1006
2	rs10497981	T	C	0.105368	1006
2	rs16849219	G	A	0.0775348	1006
2	rs16849221	A	G	0.0785288	1006
2	rs7582374	G	A	0.213718	1006
2	rs55752268	T	G	0.0675944	1006
2	rs13411642	A	C	0.104374	1006
2	rs6435726	A	G	0.973161	1006
2	rs13386742	C	T	0.214712	1006
2	rs116430634	T	C	0.0238569	1006
2	rs187974584	G	A	0.0198807	1006
2	rs10497982	C	T	0.0984095	1006
2	rs182894750	T	G	0.0198807	1006
2	rs72935078	G	T	0.10338	1006
2	rs115824720	T	C	0.0238569	1006
2	rs7590677	C	T	0.214712	1006
2	rs11678768	C	T	0.705765	1006
2	rs12475172	A	C	0.706759	1006
2	rs35993054	A	G	0.027833	1006
2	rs146425291	G	A	0.0178926	1006
2	rs2371619	G	A	0.027833	1006
2	rs56013407	T	C	0.105368	1006
2	rs12616993	C	T	0.214712	1006
2	rs12617106	C	A	0.213718	1006
2	rs4375811	A	G	0.0795229	1006
2	rs10194069	A	T	0.214712	1006
2	rs58953830	A	T	0.0695825	1006
2	rs12465612	C	T	0.027833	1006
2	rs12465613	C	G	0.785288	1006
2	rs13392188	C	G	0.0795229	1006
2	rs115042827	T	C	0.00397614	1006
2	rs72935083	T	C	0.0785288	1006
2	rs62188021	T	G	0.0854871	1006
2	rs73082664	T	A	0.0795229	1006
2	rs56344404	A	G	0.107356	1006
2	rs13421670	A	G	0.0795229	1006
2	rs72935086	G	C	0.209742	1006
2	rs6760113	A	C	0.0785288	1006
2	rs80172529	T	C	0.0188867	1006
2	rs6732288	G	A	0.0785288	1006
2	rs148123087	T	C	0.0139165	1006
2	rs62188022	G	A	0.0228628	1006
2	rs12986480	G	T	0.675944	1006
2	rs72935095	T	C	0.0168986	1006
2	rs4603708	T	G	0.210736	1006
2	rs13427943	T	C	0.028827	1006
2	rs6706119	T	C	0.0795229	1006
2	rs72935097	T	C	0.0795229	1006
2	rs6414178	C	T	0.675944	1006
2	rs6710047	T	A	0.609344	1006
2	rs28405281	G	A	0.207753	1006
2	rs28704698	C	G	0.104374	1006
2	rs6710703	T	C	0.710736	1006
2	rs73987460	A	C	0.0666004	1006
2	rs6713644	T	A	0.676938	1006
2	rs149695205	C	T	0.0248509	1006
2	rs188260341	G	A	0.0218688	1006
2	rs4673681	G	C	0.0666004	1006
2	rs4673682	G	T	0.0666004	1006
2	rs61971068	T	A	0.105368	1006
2	rs151198785	G	C	0.105368	1006
2	rs6709688	A	G	0.921471	1006
2	rs4673683	G	A	0.607356	1006
2	rs4673684	G	T	0.704771	1006
2	rs60803017	T	C	0.027833	1006
2	rs6718723	A	G	0.677932	1006
2	rs12995424	T	C	0.677932	1006
2	rs7557905	C	G	0.209742	1006
2	rs11693864	C	T	0.675944	1006
2	rs62188024	T	C	0.130219	1006
2	rs7420368	C	T	0.0785288	1006
2	rs4408674	G	A	0.0795229	1006
2	rs6717762	C	G	0.209742	1006
2	rs12996397	A	G	0.677932	1006
2	rs55994619	G	A	0.208748	1006
2	rs7579362	A	C	0.0795229	1006
2	rs78902545	A	G	0.10338	1006
2	rs4673689	T	C	0.676938	1006
2	rs56381878	T	G	0.0795229	1006
2	rs115788151	C	T	0.0178926	1006
2	rs78822550	C	T	0.0208748	1006
2	rs6708303	G	A	0.920477	1006
2	rs112605136	G	T	0.0149105	1006
2	rs6708555	G	T	0.207753	1006
2	rs74392523	A	G	0.026839	1006
2	rs186317028	G	A	0.0149105	1006
2	rs75386488	A	G	0.0168986	1006
2	rs146728579	C	T	0.0159046	1006
2	rs56412219	T	G	0.210736	1006
2	rs4233987	A	C	0.710736	1006
2	rs55687231	T	G	0.0208748	1006
2	rs7594160	A	C	0.921471	1006
2	rs72936722	A	G	0.0188867	1006
2	rs60329666	C	T	0.027833	1006
2	rs61408195	T	C	0.028827	1006
2	rs72936726	A	T	0.10338	1006
2	rs115929448	C	T	0.0139165	1006
2	rs4673690	C	T	0.926441	1006
2	rs4672656	A	G	0.706759	1006
2	rs79957916	T	C	0.0715706	1006
2	rs72936729	C	T	0.10338	1006
2	rs10932447	T	C	0.890656	1006
2	rs11889708	C	A	0.150099	1006
2	rs80349971	G	T	0.0735586	1006
2	rs72936734	G	A	0.104374	1006
2	rs78609963	A	G	0.0168986	1006
2	rs4131331	G	C	0.740557	1006
2	rs146244494	G	A	0.0119284	1006
2	rs11898556	T	C	0.259443	1006
2	rs114178993	T	C	0.0218688	1006
2	rs78436441	C	T	0.0497018	1006
2	rs13409243	T	C	0.0745527	1006
2	rs6435734	A	T	0.258449	1006
2	rs9288456	T	C	0.151093	1006
2	rs13028658	G	A	0.584493	1006
2	rs73071381	T	C	0.0745527	1006
2	rs9288457	A	C	0.154076	1006
2	rs71426320	C	T	0.0139165	1006
2	rs140673006	A	G	0.00497018	1006
2	rs114302377	C	T	0.0149105	1006
2	rs35158137	A	C	0.0417495	1006
2	rs7596351	C	A	0.151093	1006
2	rs6709519	T	C	0.154076	1006
2	rs62188032	C	T	0.131213	1006
2	rs12466498	A	C	0.0765408	1006
2	rs114804670	T	C	0.0347913	1006
2	rs11884005	T	C	0.154076	1006
2	rs115064007	T	C	0.0218688	1006
2	rs4673693	T	C	0.740557	1006
2	rs62188034	A	G	0.15507	1006
2	rs13015944	T	C	0.740557	1006
2	rs11902193	T	C	0.15507	1006
2	rs10153595	A	G	0.0745527	1006
2	rs113694475	C	T	0.0745527	1006
2	rs3923957	C	T	0.0735586	1006
2	rs79862441	T	C	0.0795229	1006
2	rs12987757	T	C	0.740557	1006
2	rs115960432	C	T	0.0109344	1006
2	rs73071391	A	G	0.0795229	1006
2	rs73071392	C	T	0.0795229	1006
2	rs76264770	G	A	0.0745527	1006
2	rs115617270	G	A	0.0248509	1006
2	rs6435735	T	C	0.414513	1006
2	rs183204485	T	C	0.00596421	1006
2	rs115054676	A	G	0.0298211	1006
2	rs13032656	A	G	0.715706	1006
2	rs4260187	A	G	0.175944	1006
2	rs4496281	C	G	0.7167	1006
2	rs4673694	G	T	0.0994036	1006
2	rs4673695	A	G	0.0984095	1006
2	rs79385336	G	A	0.00596421	1006
2	rs12463576	A	G	0.17495	1006
2	rs12475980	T	C	0.176938	1006
2	rs78536210	G	C	0.0168986	1006
2	rs76164379	C	T	0.0755467	1006
2	rs11694247	T	C	0.0974155	1006
2	rs141462126	C	G	0.0367793	1006
2	rs12613599	A	G	0.10835	1006
2	rs73073312	T	C	0.175944	1006
2	rs4673696	C	T	0.696819	1006
2	rs73073313	G	C	0.175944	1006
2	rs4672658	A	G	0.819085	1006
2	rs12477391	G	A	0.0745527	1006
2	rs62188036	C	G	0.119284	1006
2	rs115750805	G	C	0.0188867	1006
2	rs145918666	C	T	0.0129225	1006
2	rs115763857	A	G	0.111332	1006
2	rs72936761	A	G	0.0606362	1006
2	rs187171806	T	C	0.0417495	1006
2	rs11674355	G	C	0.11332	1006
2	rs145023725	C	T	0.0218688	1006
2	rs13386319	C	T	0.793241	1006
2	rs7569866	C	T	0.792247	1006
2	rs4672659	G	C	0.0765408	1006
2	rs76006538	A	T	0.0765408	1006
2	rs77386811	C	T	0.0298211	1006
2	rs145628344	T	C	0.0188867	1006
2	rs112602119	G	A	0.0765408	1006
2	rs111386338	G	A	0.0755467	1006
2	rs4625850	T	C	0.77833	1006
2	rs112082419	C	T	0.026839	1006
2	rs59372647	G	A	0.0218688	1006
2	rs10183856	T	C	0.0258449	1006
2	rs73079378	A	G	0.0755467	1006
2	rs28668121	C	T	0.100398	1006
2	rs73079381	G	T	0.0755467	1006
2	rs62188038	C	T	0.114314	1006
2	rs4131363	A	G	0.780318	1006
2	rs62188039	A	G	0.136183	1006
2	rs7600372	C	T	0.119284	1006
2	rs77983132	G	C	0.0805169	1006
2	rs75740787	G	A	0.0218688	1006
2	rs75262943	G	A	0.0944334	1006
2	rs140780557	C	T	0.0119284	1006
2	rs3925030	A	C	0.646123	1006
2	rs7425590	C	T	0.151093	1006
2	rs6721001	T	G	0.782306	1006
2	rs116187726	A	C	0.00994036	1006
2	rs58039911	G	A	0.10338	1006
2	rs6709858	C	T	0.150099	1006
2	rs12620000	C	G	0.371769	1006
2	rs10932448	G	A	0.706759	1006
2	rs6732928	T	C	0.294235	1006
2	rs116113646	C	A	0.028827	1006
2	rs12617260	C	T	0.251491	1006
2	rs4480940	T	C	0.359841	1006
2	rs115961487	G	A	0.0228628	1006
2	rs75497452	C	A	0.0954274	1006
2	rs62188040	C	A	0.116302	1006
2	rs10192891	G	A	0.294235	1006
2	rs10192733	C	A	0.150099	1006
2	rs4307771	G	A	0.854871	1006
2	rs7590092	A	C	0.352883	1006
2	rs6712727	G	A	0.294235	1006
2	rs189670389	C	T	0.0198807	1006
2	rs6713063	G	A	0.294235	1006
2	rs78624402	C	T	0.138171	1006
2	rs10202665	G	T	0.294235	1006
2	rs10168086	T	C	0.151093	1006
2	rs4673698	A	T	0.0318091	1006
2	rs56393025	T	C	0.0755467	1006
2	rs56122357	T	C	0.27336	1006
2	rs61202001	G	A	0.122266	1006
2	rs62186461	T	C	0.11829	1006
2	rs4132518	T	G	0.725646	1006
2	rs12987688	C	T	0.723658	1006
2	rs72938616	A	G	0.0298211	1006
2	rs10168619	C	T	0.27336	1006
2	rs190276329	C	T	0.0168986	1006
2	rs10200998	G	A	0.0755467	1006
2	rs11900001	C	A	0.704771	1006
2	rs11884431	T	C	0.725646	1006
2	rs115197651	G	A	0.0238569	1006
2	rs62186463	C	T	0.186879	1006
2	rs4592794	T	C	0.725646	1006
2	rs13425455	C	A	0.146123	1006
2	rs67530812	T	C	0.371769	1006
2	rs11694194	C	T	0.274354	1006
2	rs114419651	A	G	0.0109344	1006
2	rs56008709	A	C	0.0188867	1006
2	rs7581321	G	A	0.274354	1006
2	rs13035345	G	C	0.351889	1006
2	rs13035592	G	T	0.704771	1006
2	rs7585560	G	A	0.272366	1006
2	rs10460330	A	G	0.353877	1006
2	rs80011822	G	A	0.0755467	1006
2	rs7559013	A	C	0.131213	1006
2	rs10182856	T	C	0.72664	1006
2	rs62186464	G	A	0.110338	1006
2	rs7588684	C	T	0.367793	1006
2	rs13006808	A	C	0.338966	1006
2	rs7606842	T	C	0.724652	1006
2	rs72938643	A	T	0.158052	1006
2	rs4530308	T	C	0.357853	1006
2	rs7419356	T	A	0.355865	1006
2	rs191874110	G	A	0.00994036	1006
2	rs7600221	G	A	0.366799	1006
2	rs10183789	C	T	0.274354	1006
2	rs76478099	C	T	0.055666	1006
2	rs12465088	G	A	0.348907	1006
2	rs13387639	C	A	0.274354	1006
2	rs4627506	G	A	0.723658	1006
2	rs4514826	A	G	0.723658	1006
2	rs6722574	G	A	0.375746	1006
2	rs150868267	T	A	0.11829	1006
2	rs11677982	C	A	0.0755467	1006
2	rs11678021	C	T	0.0755467	1006
2	rs147857818	C	A	0.0755467	1006
2	rs6755023	A	G	0.12326	1006
2	rs4672661	G	A	0.0755467	1006
2	rs141244439	C	A	0.0149105	1006
2	rs6730653	G	C	0.276342	1006
2	rs192463148	A	T	0.0168986	1006
2	rs7580749	C	A	0.366799	1006
2	rs147178914	C	T	0.117296	1006
2	rs138710583	G	C	0.055666	1006
2	rs4530309	A	G	0.725646	1006
2	rs112392415	G	A	0.151093	1006
2	rs7606083	T	C	0.725646	1006
2	rs6743274	G	A	0.0755467	1006
2	rs13413122	C	A	0.151093	1006
2	rs13413323	G	C	0.151093	1006
2	rs4627507	T	C	0.724652	1006
2	rs56123559	A	C	0.152087	1006
2	rs4349285	T	G	0.355865	1006
2	rs4561607	C	T	0.351889	1006
2	rs55756819	T	G	0.0695825	1006
2	rs4410232	G	T	0.0129225	1006
2	rs4278883	G	A	0.72167	1006
2	rs142139877	C	T	0.72167	1006
2	rs188297321	C	A	0.0129225	1006
2	rs80000856	T	C	0.0954274	1006
2	rs4311011	T	C	0.277336	1006
2	rs12105842	T	C	0.356859	1006
2	rs4580335	C	T	0.630219	1006
2	rs4588133	A	G	0.631213	1006
2	rs4429415	T	C	0.356859	1006
2	rs7605790	C	G	0.368787	1006
2	rs4450544	C	T	0.356859	1006
2	rs79925806	G	T	0.0159046	1006
2	rs10205723	C	T	0.152087	1006
2	rs12465650	T	G	0.356859	1006
2	rs11678072	T	C	0.12326	1006
2	rs113110281	C	T	0.0308151	1006
2	rs72938677	T	C	0.0765408	1006
2	rs1482581	T	C	0.353877	1006
2	rs1842796	G	A	0.350895	1006
2	rs150638187	C	G	0.0467197	1006
2	rs62186481	G	A	0.122266	1006
2	rs7564228	C	T	0.122266	1006
2	rs55696516	T	C	0.0765408	1006
2	rs7581865	T	C	0.124254	1006
2	rs7568359	G	A	0.122266	1006
2	rs10200912	G	A	0.359841	1006
2	rs12475865	G	A	0.358847	1006
2	rs10932450	T	C	0.358847	1006
2	rs10932451	A	G	0.359841	1006
2	rs7578160	A	G	0.517893	1006
2	rs7578405	A	T	0.364811	1006
2	rs111485766	T	C	0.0755467	1006
2	rs1038323	A	C	0.482107	1006
2	rs115351009	A	G	0.11829	1006
2	rs72938693	T	C	0.152087	1006
2	rs1905171	A	G	0.359841	1006
2	rs4594387	A	T	0.359841	1006
2	rs114433552	A	G	0.0228628	1006
2	rs62186482	C	T	0.116302	1006
2	rs72938696	T	C	0.0894632	1006
2	rs76643047	G	A	0.0576541	1006
2	rs6715589	C	T	0.368787	1006
2	rs7580907	T	C	0.0367793	1006
2	rs7566816	C	T	0.0357853	1006
2	rs1384395	C	T	0.418489	1006
2	rs12151432	G	A	0.287276	1006
2	rs13388768	C	T	0.0894632	1006
2	rs62186484	T	G	0.0377734	1006
2	rs12151552	T	C	0.304175	1006
2	rs10932453	A	G	0.508946	1006
2	rs10194411	A	G	0.940358	1006
2	rs61154052	A	C	0.303181	1006
2	rs7584738	T	A	0.418489	1006
2	rs11676802	C	G	0.0894632	1006
2	rs17274552	C	T	0.0516899	1006
2	rs10173924	G	A	0.0377734	1006
2	rs1007682	T	A	0.331014	1006
2	rs77202089	C	T	0.0506958	1006
2	rs11690875	A	T	0.11332	1006
2	rs1471641	C	T	0.815109	1006
2	rs149661904	A	G	0.0516899	1006
2	rs10932454	C	T	0.420477	1006
2	rs12473314	T	C	0.420477	1006
2	rs10196169	T	G	0.115308	1006
2	rs116802361	G	A	0.0477137	1006
2	rs4672662	T	C	0.960239	1006
2	rs10170031	C	G	0.11332	1006
2	rs4672663	A	G	0.965209	1006
2	rs4672664	A	T	0.265408	1006
2	rs10185364	T	C	0.11829	1006
2	rs78083195	T	G	0.0477137	1006
2	rs72940630	C	T	0.0188867	1006
2	rs10188895	T	C	0.0894632	1006
2	rs142071410	G	A	0.0188867	1006
2	rs10189307	T	C	0.0894632	1006
2	rs6727244	C	G	0.0894632	1006
2	rs7349386	T	C	0.054672	1006
2	rs1564611	G	A	0.197813	1006
2	rs4516374	T	C	0.49006	1006
2	rs13399311	G	A	0.0894632	1006
2	rs13415764	T	C	0.0894632	1006
2	rs62186486	T	C	0.197813	1006
2	rs900369	G	A	0.473161	1006
2	rs67064832	T	C	0.0894632	1006
2	rs62186487	C	T	0.289264	1006
2	rs72940638	C	G	0.0874751	1006
2	rs62186488	A	C	0.187873	1006
2	rs6761763	T	C	0.0894632	1006
2	rs6704694	T	C	0.482107	1006
2	rs67254543	C	T	0.184891	1006
2	rs62186489	A	G	0.195825	1006
2	rs62186490	T	C	0.195825	1006
2	rs62186491	C	G	0.184891	1006
2	rs13430419	T	C	0.0904573	1006
2	rs114692015	T	C	0.0298211	1006
2	rs72940647	C	G	0.0904573	1006
2	rs7600641	T	C	0.0894632	1006
2	rs62186492	T	C	0.195825	1006
2	rs62186493	A	C	0.195825	1006
2	rs10189511	G	A	0.0874751	1006
2	rs17749669	C	T	0.184891	1006
2	rs11686924	G	T	0.184891	1006
2	rs12995939	C	G	0.0606362	1006
2	rs10195870	C	T	0.274354	1006
2	rs10498000	T	C	0.135189	1006
2	rs72940655	G	A	0.135189	1006
2	rs11675058	T	G	0.0894632	1006
2	rs12468109	A	G	0.492048	1006
2	rs7579406	A	T	0.0894632	1006
2	rs72940660	A	G	0.0894632	1006
2	rs13400987	A	G	0.417495	1006
2	rs62186508	T	G	0.196819	1006
2	rs13404009	A	G	0.414513	1006
2	rs13392247	T	C	0.136183	1006
2	rs7563759	G	A	0.331014	1006
2	rs12617902	A	G	0.0894632	1006
2	rs16849437	G	C	0.0477137	1006
2	rs74670428	G	T	0.028827	1006
2	rs58741891	T	C	0.136183	1006
2	rs62186509	T	C	0.199801	1006
2	rs72940668	C	T	0.084493	1006
2	rs56109818	G	A	0.0874751	1006
2	rs76643417	G	T	0.0457256	1006
2	rs1482580	A	G	0.199801	1006
2	rs4672665	T	C	0.0884692	1006
2	rs77650346	C	T	0.0457256	1006
2	rs62186510	C	T	0.185885	1006
2	rs12479015	C	T	0.494036	1006
2	rs16849446	C	G	0.0904573	1006
2	rs16849447	A	G	0.137177	1006
2	rs12472123	A	G	0.136183	1006
2	rs16849449	G	T	0.0447316	1006
2	rs6707698	G	A	0.0874751	1006
2	rs139628636	G	A	0.00994036	1006
2	rs11893132	T	C	0.0616302	1006
2	rs151330411	G	T	0.0119284	1006
2	rs4673707	C	A	0.412525	1006
2	rs10176618	C	T	0.135189	1006
2	rs77968869	C	A	0.0457256	1006
2	rs9288459	G	A	0.135189	1006
2	rs62186511	C	A	0.185885	1006
2	rs6435747	G	C	0.0874751	1006
2	rs62186512	G	A	0.185885	1006
2	rs7574655	G	A	0.308151	1006
2	rs4672667	T	C	0.473161	1006
2	rs10210330	A	T	0.410537	1006
2	rs4673708	C	T	0.131213	1006
2	rs4672668	A	G	0.411531	1006
2	rs4358072	C	G	0.00695825	1006
2	rs4553767	A	G	0.186879	1006
2	rs78346159	G	T	0.028827	1006
2	rs11684846	T	C	0.0964215	1006
2	rs145708154	G	A	0.0109344	1006
2	rs2128394	A	G	0.496024	1006
2	rs72940693	C	T	0.0854871	1006
2	rs72940695	G	A	0.238569	1006
2	rs9288460	C	A	0.866799	1006
2	rs190783204	G	A	0.0139165	1006
2	rs75276198	C	T	0.0139165	1006
2	rs115750953	C	T	0.0298211	1006
2	rs10186230	C	T	0.135189	1006
2	rs73085366	G	C	0.134195	1006
2	rs116196698	C	T	0.0397614	1006
2	rs111745445	T	C	0.312127	1006
2	rs17275231	C	T	0.241551	1006
2	rs7595958	G	T	0.755467	1006
2	rs72940699	T	G	0.312127	1006
2	rs74520657	C	T	0.0397614	1006
2	rs59168997	A	C	0.312127	1006
2	rs17275294	C	T	0.145129	1006
2	rs79739055	G	A	0.166004	1006
2	rs12477373	C	A	0.755467	1006
2	rs2054633	C	G	0.193837	1006
2	rs72942505	T	A	0.311133	1006
2	rs112050919	T	A	0.0258449	1006
2	rs78965931	G	A	0.0258449	1006
2	rs73990814	T	C	0.145129	1006
2	rs116510851	G	C	0.0198807	1006
2	rs61028196	T	C	0.145129	1006
2	rs56041279	C	G	0.311133	1006
2	rs975381	T	G	0.564612	1006
2	rs183867247	G	A	0.0149105	1006
2	rs2170572	A	G	0.253479	1006
2	rs13385237	C	T	0.227634	1006
2	rs73990815	G	T	0.145129	1006
2	rs7560454	C	T	0.249503	1006
2	rs73990816	A	G	0.145129	1006
2	rs16849467	T	C	0.312127	1006
2	rs76541161	A	C	0.145129	1006
2	rs4673709	C	A	0.166998	1006
2	rs141422477	T	C	0.0298211	1006
2	rs4673710	C	T	0.127237	1006
2	rs72942516	C	T	0.243539	1006
2	rs7568702	T	A	0.176938	1006
2	rs115576560	A	G	0.00596421	1006
2	rs11675113	G	A	0.166004	1006
2	rs12619285	A	G	0.254473	1006
2	rs112550167	G	T	0.00397614	1006
2	rs1871944	T	C	0.145129	1006
2	rs13006331	G	A	0.177932	1006
2	rs13006388	C	A	0.176938	1006
2	rs10189498	T	A	0.253479	1006
2	rs74397423	C	T	0.0188867	1006
2	rs75593291	G	T	0.166004	1006
2	rs6723724	G	A	0.253479	1006
2	rs73990819	T	C	0.145129	1006
2	rs76762092	G	A	0.166004	1006
2	rs4673711	C	T	0.312127	1006
2	rs4673712	T	C	0.312127	1006
2	rs115416691	A	G	0.0407555	1006
2	rs12151389	A	G	0.145129	1006
2	rs6750754	T	G	0.252485	1006
2	rs77320110	A	G	0.0308151	1006
2	rs55816694	C	T	0.251491	1006
2	rs11679164	C	T	0.309145	1006
2	rs57372525	T	C	0.143141	1006
2	rs10191391	T	C	0.743539	1006
2	rs12151760	A	T	0.310139	1006
2	rs12151644	T	C	0.143141	1006
2	rs12151512	C	T	0.143141	1006
2	rs57858507	A	C	0.143141	1006
2	rs57176135	A	G	0.143141	1006
2	rs6740906	T	C	0.279324	1006
2	rs73990822	T	A	0.111332	1006
2	rs2371791	C	T	0.743539	1006
2	rs73990823	G	A	0.110338	1006
2	rs116263177	T	C	0.00596421	1006
2	rs73990824	G	C	0.110338	1006
2	rs1482577	G	A	0.311133	1006
2	rs10189842	G	A	0.743539	1006
2	rs73990825	A	C	0.110338	1006
2	rs17354348	A	G	0.251491	1006
2	rs13022407	T	C	0.316103	1006
2	rs17275845	C	G	0.251491	1006
2	rs6713970	A	C	0.960239	1006
2	rs10199053	G	C	0.345924	1006
2	rs78718201	C	T	0.027833	1006
2	rs17275915	T	C	0.0735586	1006
2	rs1384394	A	G	0.927435	1006
2	rs1384393	G	A	0.926441	1006
2	rs10497986	A	G	0.297217	1006
2	rs13023481	G	A	0.691849	1006
2	rs2128390	G	T	0.926441	1006
2	rs73990826	G	C	0.0884692	1006
2	rs73990827	C	T	0.0884692	1006
2	rs12993121	C	T	0.300199	1006
2	rs111859325	T	C	0.0119284	1006
2	rs79231171	C	A	0.082505	1006
2	rs72944309	A	G	0.154076	1006
2	rs16849504	T	C	0.0755467	1006
2	rs10174307	A	G	0.770378	1006
2	rs7601145	C	T	0.769384	1006
2	rs7601557	C	A	0.769384	1006
2	rs7604398	C	A	0.924453	1006
2	rs16849519	G	A	0.76839	1006
2	rs17276222	G	C	0.0735586	1006
2	rs7604520	C	T	0.924453	1006
2	rs7604862	G	A	0.297217	1006
2	rs17276348	C	T	0.0735586	1006
2	rs7605336	C	T	0.916501	1006
2	rs73987603	G	A	0.164016	1006
2	rs73987604	A	G	0.082505	1006
2	rs17276404	T	C	0.389662	1006
2	rs55687693	T	C	0.388668	1006
2	rs58441093	A	C	0.148111	1006
2	rs113012016	T	A	0.242545	1006
2	rs56970923	A	G	0.148111	1006
2	rs67400233	A	G	0.148111	1006
2	rs66854452	A	G	0.148111	1006
2	rs62187791	C	T	0.389662	1006
2	rs72944326	G	A	0.028827	1006
2	rs17276425	T	C	0.0815109	1006
2	rs10497987	T	C	0.148111	1006
2	rs7593134	A	G	0.148111	1006
2	rs113475935	G	A	0.0735586	1006
2	rs7580927	T	C	0.15507	1006
2	rs7584255	T	C	0.244533	1006
2	rs10497988	A	G	0.312127	1006
2	rs115020117	C	A	0.0178926	1006
2	rs13007643	C	T	0.296223	1006
2	rs7588793	T	A	0.548708	1006
2	rs12616485	A	C	0.466203	1006
2	rs143013179	C	T	0.0119284	1006
2	rs12613560	T	C	0.388668	1006
2	rs4467215	A	G	0.388668	1006
2	rs2371786	T	A	0.372763	1006
2	rs73989346	T	C	0.084493	1006
2	rs73085402	C	T	0.0785288	1006
2	rs2371787	T	C	0.50497	1006
2	rs10804210	T	C	0.426441	1006
2	rs10804211	A	G	0.425447	1006
2	rs115711141	A	G	0.0188867	1006
2	rs77099439	T	C	0.0208748	1006
2	rs10932455	A	G	0.427435	1006
2	rs60455351	G	T	0.0347913	1006
2	rs2371788	C	T	0.846918	1006
2	rs10932456	A	G	0.426441	1006
2	rs72944349	T	C	0.263419	1006
2	rs4233991	G	T	0.498012	1006
2	rs7569831	C	T	0.498012	1006
2	rs10196628	A	T	0.0785288	1006
2	rs7599376	A	T	0.498012	1006
2	rs7572940	C	T	0.419483	1006
2	rs7573040	C	T	0.498012	1006
2	rs12470672	T	C	0.50497	1006
2	rs75042987	T	A	0.0775348	1006
2	rs13405747	T	C	0.590457	1006
2	rs7576646	C	G	0.427435	1006
2	rs7576850	C	T	0.590457	1006
2	rs7603237	A	C	0.590457	1006
2	rs7603346	A	C	0.590457	1006
2	rs7577413	G	A	0.505964	1006
2	rs9288461	A	T	0.845924	1006
2	rs4673713	C	T	0.0785288	1006
2	rs57338137	T	C	0.0854871	1006
2	rs9789490	G	C	0.847913	1006
2	rs17355277	T	C	0.262425	1006
2	rs6734978	C	T	0.584493	1006
2	rs4673714	G	A	0.584493	1006
2	rs12620781	T	A	0.583499	1006
2	rs12328640	G	T	0.846918	1006
2	rs17355424	C	T	0.239563	1006
2	rs16849550	G	A	0.599404	1006
2	rs116020483	G	A	0.028827	1006
2	rs1384400	A	G	0.583499	1006
2	rs1384399	T	G	0.583499	1006
2	rs16849556	A	G	0.0666004	1006
2	rs6435748	T	C	0.583499	1006
2	rs113430599	A	G	0.145129	1006
2	rs75097106	G	A	0.0168986	1006
2	rs28725245	C	A	0.553678	1006
2	rs13000467	T	A	0.161034	1006
2	rs12617186	G	A	0.576541	1006
2	rs12617217	G	A	0.568588	1006
2	rs12617251	G	T	0.568588	1006
2	rs12617274	G	A	0.568588	1006
2	rs58087455	C	T	0.0149105	1006
2	rs12996008	A	G	0.554672	1006
2	rs73087329	T	C	0.262425	1006
2	rs147445489	A	G	0.0119284	1006
2	rs147325776	A	G	0.0129225	1006
2	rs72944379	A	G	0.262425	1006
2	rs148416344	A	C	0.0129225	1006
2	rs17277107	C	T	0.255467	1006
2	rs72944382	C	T	0.255467	1006
2	rs115573788	A	T	0.0208748	1006
2	rs7607184	T	C	0.583499	1006
2	rs12622131	T	C	0.563618	1006
2	rs7593379	C	T	0.597416	1006
2	rs72944387	C	T	0.255467	1006
2	rs138809531	G	A	0.0119284	1006
2	rs3768792	G	A	0.858847	1006
2	rs17355918	A	G	0.257455	1006
2	rs112361302	G	A	0.274354	1006
2	rs11676331	T	C	0.581511	1006
2	rs67529860	A	C	0.262425	1006
2	rs12470231	A	G	0.141153	1006
2	rs17277346	C	A	0.255467	1006
2	rs17355973	C	T	0.255467	1006
2	rs9808128	T	G	0.605368	1006
2	rs74872283	A	T	0.026839	1006
2	rs9808132	T	C	0.859841	1006
2	rs67078277	T	C	0.262425	1006
2	rs116812751	T	G	0.00894632	1006
2	rs114776523	T	C	0.0168986	1006
2	rs59507033	G	A	0.250497	1006
2	rs116098092	T	C	0.0238569	1006
2	rs1384397	A	G	0.253479	1006
2	rs1871946	T	C	0.425447	1006
2	rs1871945	T	C	0.606362	1006
2	rs1564610	T	C	0.606362	1006
2	rs996032	A	G	0.606362	1006
2	rs34613499	C	T	0.140159	1006
2	rs72946458	A	G	0.253479	1006
2	rs67012273	G	A	0.253479	1006
2	rs58717082	G	A	0.253479	1006
2	rs147699975	C	T	0.0198807	1006
2	rs1384396	G	A	0.253479	1006
2	rs4673715	A	G	0.843936	1006
2	rs12694291	A	G	0.84493	1006
2	rs7569918	C	T	0.260437	1006
2	rs2371790	A	G	0.591451	1006
2	rs67711650	A	G	0.260437	1006
2	rs149280086	G	T	0.0119284	1006
2	rs2291241	A	T	0.859841	1006
2	rs67668715	A	C	0.263419	1006
2	rs12619958	T	G	0.584493	1006
2	rs17277549	T	C	0.271372	1006
2	rs17356175	C	T	0.271372	1006
2	rs6435752	T	C	0.588469	1006
2	rs6435753	T	C	0.588469	1006
2	rs10048743	G	T	0.858847	1006
2	rs6758517	T	C	0.271372	1006
2	rs6754196	A	C	0.271372	1006
2	rs67549184	G	A	0.253479	1006
2	rs67863749	G	A	0.254473	1006
2	rs10178238	T	G	0.577535	1006
2	rs6757308	T	C	0.269384	1006
2	rs34053836	C	G	0.0805169	1006
2	rs11899222	A	G	0.269384	1006
2	rs11888685	G	A	0.269384	1006
2	rs11888736	G	C	0.269384	1006
2	rs57025133	C	T	0.281312	1006
2	rs10445814	T	C	0.269384	1006
2	rs10932459	C	T	0.919483	1006
2	rs2128392	A	T	0.645129	1006
2	rs7602282	G	A	0.252485	1006
2	rs1586068	A	G	0.908549	1006
2	rs1586067	A	T	0.920477	1006
2	rs191643018	T	C	0.00894632	1006
2	rs79083491	C	A	0.0178926	1006
2	rs1119376	C	T	0.631213	1006
2	rs114318409	T	A	0.00397614	1006
2	rs6733125	A	C	0.639165	1006
2	rs10932460	T	A	0.487078	1006
2	rs4673718	G	A	0.639165	1006
2	rs4673719	A	C	0.639165	1006
2	rs67043134	T	C	0.269384	1006
2	rs2128391	C	T	0.638171	1006
2	rs13396997	C	T	0.638171	1006
2	rs13397204	C	A	0.569583	1006
2	rs2086643	A	G	0.920477	1006
```
