## Supplementary material for "Characterization of shared and ancestry-specific signals driving complex traits using multi-ancestry fine-mapping": s1_ref.bim

```
2	rs17415586	0	212902859	G	A
2	rs75717672	0	212903130	T	C
2	rs187960237	0	212903785	A	G
2	rs113603566	0	212904077	A	C
2	rs113468044	0	212904154	C	T
2	rs17415606	0	212904194	T	C
2	rs60885616	0	212904323	G	A
2	rs114223678	0	212904961	A	C
2	rs111915206	0	212905374	C	T
2	rs12468427	0	212906168	C	A
2	rs11680941	0	212906355	G	A
2	rs115306643	0	212906996	C	T
2	rs16847568	0	212907324	A	G
2	rs112120700	0	212907735	A	G
2	rs114581043	0	212907745	T	C
2	rs12470737	0	212908043	C	A
2	rs16847575	0	212908414	G	A
2	rs7582903	0	212908837	A	G
2	rs73988952	0	212909118	G	A
2	rs12476163	0	212909135	T	G
2	rs75550332	0	212909462	C	T
2	rs370762792	0	212909943	G	C
2	rs10192934	0	212910060	G	A
2	rs144065958	0	212910347	G	A
2	rs75760397	0	212910644	A	G
2	rs73988954	0	212911142	A	C
2	rs73069215	0	212911237	T	C
2	rs115266661	0	212911889	A	C
2	rs141189957	0	212912423	G	C
2	rs12616270	0	212912472	G	A
2	rs10445735	0	212913183	T	C
2	rs10445808	0	212913367	T	C
2	rs113466761	0	212913540	T	G
2	rs16847580	0	212914356	A	G
2	rs1464443	0	212914726	C	A
2	rs12473708	0	212915640	G	A
2	rs17343829	0	212916068	G	A
2	rs6712126	0	212916157	G	A
2	rs939645	0	212916758	A	G
2	rs11692869	0	212919008	C	G
2	rs113301988	0	212919343	T	C
2	rs2012211	0	212919796	T	C
2	rs1815024	0	212919876	C	T
2	rs1815023	0	212919891	G	A
2	rs150790511	0	212919946	G	A
2	rs149528858	0	212919952	C	T
2	rs144461885	0	212920101	G	A
2	rs4672632	0	212920218	C	A
2	rs4672633	0	212920334	T	C
2	rs80143920	0	212920554	A	G
2	rs112563769	0	212921354	T	C
2	rs112163539	0	212921683	G	T
2	rs111591380	0	212921708	C	A
2	rs145083449	0	212921845	G	A
2	rs113435157	0	212921862	C	T
2	rs147977599	0	212922156	T	C
2	rs143462670	0	212922181	C	T
2	rs78912774	0	212924118	A	G
2	rs7584745	0	212927257	C	T
2	rs66982045	0	212927369	A	G
2	rs7584944	0	212927391	C	A
2	rs73988956	0	212927573	C	T
2	rs17343843	0	212927789	T	G
2	rs80118023	0	212927895	A	T
2	rs143878745	0	212928144	T	A
2	rs10170406	0	212928179	C	G
2	rs114636848	0	212928291	A	G
2	rs4672634	0	212928499	C	T
2	rs4672635	0	212928697	G	A
2	rs56124618	0	212928804	A	T
2	rs4672636	0	212929014	G	A
2	rs112438095	0	212929047	T	C
2	rs10197270	0	212929113	A	G
2	rs72937763	0	212930118	T	C
2	rs10804202	0	212930157	G	A
2	rs10932416	0	212930181	G	T
2	rs75673304	0	212930568	T	A
2	rs111475760	0	212930629	A	G
2	rs79893073	0	212931802	A	C
2	rs12694261	0	212931961	T	C
2	rs12694262	0	212931980	C	T
2	rs76769660	0	212932558	C	T
2	rs6435686	0	212933390	G	A
2	rs13390631	0	212933592	G	A
2	rs6738489	0	212933621	C	T
2	rs2139941	0	212934240	C	T
2	rs2139940	0	212934247	T	A
2	rs116584746	0	212934319	C	T
2	rs2177036	0	212934570	C	T
2	rs79417654	0	212934606	G	A
2	rs79289495	0	212934625	T	C
2	rs2222377	0	212934759	T	C
2	rs11680668	0	212935786	G	T
2	rs76976745	0	212936244	G	A
2	rs12373751	0	212936891	T	C
2	rs182843550	0	212937208	A	C
2	rs9678219	0	212937649	C	T
2	rs1521545	0	212938165	G	T
2	rs76077803	0	212938226	A	G
2	rs111470056	0	212938450	A	G
2	rs78213330	0	212939165	C	T
2	rs10189678	0	212939180	G	A
2	rs4468766	0	212939249	C	A
2	rs115341148	0	212939327	G	A
2	rs112035234	0	212939664	C	A
2	rs17343912	0	212939754	T	A
2	rs77970476	0	212940059	T	C
2	rs1521544	0	212940067	A	T
2	rs35853366	0	212940153	T	C
2	rs10932418	0	212940222	C	A
2	rs17343932	0	212941020	T	G
2	rs112693123	0	212941103	T	C
2	rs17415843	0	212941258	G	C
2	rs10181409	0	212941678	G	A
2	rs7597057	0	212942492	T	G
2	rs4672637	0	212943207	A	T
2	rs9973939	0	212943534	A	G
2	rs6756532	0	212944453	T	C
2	rs56993927	0	212944667	T	C
2	rs79219508	0	212945065	T	A
2	rs144162007	0	212945147	T	A
2	rs9973715	0	212945711	G	A
2	rs9973713	0	212945712	C	T
2	rs75554989	0	212945757	T	C
2	rs10194693	0	212945761	C	A
2	rs10497958	0	212945959	T	C
2	rs111556685	0	212945979	A	G
2	rs7558615	0	212946149	T	C
2	rs10210742	0	212947028	T	C
2	rs6753398	0	212947195	G	T
2	rs17344051	0	212947356	A	G
2	rs17344065	0	212947759	A	G
2	rs10201617	0	212947862	G	A
2	rs79931026	0	212948147	G	A
2	rs17415969	0	212948222	A	T
2	rs77824825	0	212948255	T	C
2	rs1357127	0	212948287	A	G
2	rs1521553	0	212948415	A	T
2	rs75711576	0	212950663	T	G
2	rs79260228	0	212950821	C	G
2	rs146224623	0	212950938	T	C
2	rs2888038	0	212951797	G	C
2	rs10497960	0	212952125	C	T
2	rs114227282	0	212953843	A	G
2	rs111849765	0	212955804	A	G
2	rs77335443	0	212955906	C	T
2	rs78909772	0	212956239	C	G
2	rs74894709	0	212956433	A	G
2	rs76139354	0	212956614	T	C
2	rs111758510	0	212956624	A	G
2	rs111355789	0	212956689	T	C
2	rs4673649	0	212956761	G	A
2	rs10166993	0	212957144	G	C
2	rs10179617	0	212957306	T	C
2	rs79993935	0	212957446	G	C
2	rs114845164	0	212957482	A	T
2	rs4672638	0	212957507	G	A
2	rs2371436	0	212957816	T	C
2	rs1357126	0	212957937	T	C
2	rs1357125	0	212958253	G	C
2	rs1521550	0	212958457	T	C
2	rs1521549	0	212958641	G	A
2	rs67888322	0	212958665	C	A
2	rs76176553	0	212958666	T	C
2	rs77092374	0	212959011	A	T
2	rs1521548	0	212959164	A	G
2	rs1851261	0	212959301	A	T
2	rs1851260	0	212959330	G	C
2	rs10932419	0	212959615	T	G
2	rs12618100	0	212959767	T	C
2	rs13395352	0	212959784	G	A
2	rs12618158	0	212959927	T	C
2	rs34349040	0	212959967	G	A
2	rs113024511	0	212960643	G	C
2	rs115994515	0	212960753	A	G
2	rs73987227	0	212960846	T	A
2	rs112241878	0	212960882	C	G
2	rs1521547	0	212961217	T	C
2	rs7564926	0	212961992	G	A
2	rs4319888	0	212963295	C	G
2	rs4471839	0	212963330	G	T
2	rs41476746	0	212964443	A	G
2	rs78411308	0	212964687	T	C
2	rs150005831	0	212965040	A	G
2	rs12104833	0	212965276	G	A
2	rs2371438	0	212965531	A	G
2	rs61276593	0	212965869	A	G
2	rs13017857	0	212966007	G	A
2	rs77136651	0	212966550	G	A
2	rs72937800	0	212966558	C	T
2	rs113383920	0	212966651	T	C
2	rs66522864	0	212966947	C	T
2	rs41422148	0	212967009	T	C
2	rs34306607	0	212967059	A	G
2	rs59507344	0	212967125	G	A
2	rs13025159	0	212967284	G	A
2	rs2371439	0	212967765	C	A
2	rs113767885	0	212967951	T	C
2	rs67300756	0	212968343	A	G
2	rs73987232	0	212968393	T	C
2	rs77013590	0	212969416	C	T
2	rs7591736	0	212969513	G	C
2	rs10189975	0	212969560	G	A
2	rs80175157	0	212969727	C	T
2	rs2371440	0	212970466	C	A
2	rs72939804	0	212970852	T	C
2	rs7582302	0	212971901	C	T
2	rs114273901	0	212972036	A	T
2	rs4284776	0	212972333	T	C
2	rs4423551	0	212972406	T	A
2	rs7424712	0	212972418	T	C
2	rs7600270	0	212973088	T	C
2	rs17344252	0	212973223	C	T
2	rs17344266	0	212973490	G	C
2	rs76853748	0	212973504	G	A
2	rs74315709	0	212973896	G	T
2	rs75311951	0	212974278	A	G
2	rs17416172	0	212974828	T	C
2	rs6435689	0	212975064	T	C
2	rs6435690	0	212975239	C	T
2	rs6435691	0	212975393	C	G
2	rs2371441	0	212975457	A	T
2	rs2371442	0	212975749	T	C
2	rs2371443	0	212975754	T	C
2	rs7558179	0	212975765	T	C
2	rs2371444	0	212975953	T	C
2	rs62183998	0	212976497	G	T
2	rs62183999	0	212977096	G	A
2	rs62184037	0	212977114	A	G
2	rs2888042	0	212977552	T	C
2	rs62184038	0	212977985	C	T
2	rs7566172	0	212978215	T	C
2	rs10167304	0	212978566	T	C
2	rs6719517	0	212979399	T	C
2	rs11887531	0	212979871	T	C
2	rs11903314	0	212979999	G	A
2	rs76359318	0	212980728	G	T
2	rs62184039	0	212980773	T	C
2	rs11902372	0	212980961	T	C
2	rs11689043	0	212981871	C	T
2	rs11689133	0	212982072	C	A
2	rs11695227	0	212982171	T	C
2	rs55957700	0	212983445	T	A
2	rs74320008	0	212983753	T	A
2	rs72939812	0	212983817	T	C
2	rs4571009	0	212983838	G	T
2	rs79877234	0	212984206	T	A
2	rs7426206	0	212984455	G	A
2	rs10204324	0	212984466	C	T
2	rs12465933	0	212984626	T	C
2	rs12469791	0	212984819	A	G
2	rs12151841	0	212986121	C	T
2	rs2090865	0	212986227	C	G
2	rs7562352	0	212986362	C	G
2	rs7576561	0	212986457	T	C
2	rs7579502	0	212986680	T	C
2	rs7579631	0	212986818	T	C
2	rs12468336	0	212986998	T	C
2	rs2371475	0	212987557	C	G
2	rs16847741	0	212987580	G	T
2	rs2371476	0	212987710	C	T
2	rs116190745	0	212987749	C	T
2	rs7583453	0	212987956	T	C
2	rs17344385	0	212988462	T	C
2	rs72939817	0	212988537	A	T
2	rs17416263	0	212988721	G	C
2	rs6738304	0	212989308	T	C
2	rs6723461	0	212989410	G	C
2	rs16847746	0	212989888	C	T
2	rs11690618	0	212990115	A	G
2	rs57201576	0	212990445	C	A
2	rs58834228	0	212990446	C	G
2	rs60076681	0	212990657	C	A
2	rs16847747	0	212990837	G	C
2	rs7560730	0	212990868	C	T
2	rs7560757	0	212990938	C	T
2	rs1521655	0	212991544	C	T
2	rs56242159	0	212991972	C	A
2	rs139302075	0	212992055	T	C
2	rs4672639	0	212992113	C	G
2	rs4672640	0	212992234	A	G
2	rs6746409	0	212993460	A	T
2	rs17416297	0	212993530	C	T
2	rs78066306	0	212996126	T	C
2	rs11684050	0	212996467	A	T
2	rs11889719	0	212996653	T	C
2	rs11680307	0	212997024	T	C
2	rs72939823	0	212997367	T	G
2	rs13384295	0	212997511	C	T
2	rs72939829	0	212997540	G	A
2	rs2888051	0	212999007	A	G
2	rs75164847	0	212999291	C	G
2	rs79873748	0	212999296	T	A
2	rs62184043	0	212999635	T	G
2	rs190449066	0	212999794	T	C
2	rs17344454	0	213001643	A	C
2	rs1402767	0	213001741	T	A
2	rs75844449	0	213001816	C	T
2	rs75849579	0	213002186	G	C
2	rs9678442	0	213002461	A	G
2	rs16847775	0	213002743	T	C
2	rs1521656	0	213003156	T	C
2	rs12694263	0	213003179	C	T
2	rs12473715	0	213003734	A	G
2	rs77509092	0	213003783	T	C
2	rs113138299	0	213004669	G	A
2	rs76482696	0	213004961	T	C
2	rs1464451	0	213005235	C	T
2	rs16847780	0	213005643	T	G
2	rs1568519	0	213006392	T	G
2	rs6749273	0	213006559	C	T
2	rs1568520	0	213006622	C	T
2	rs1402768	0	213008502	A	G
2	rs1829675	0	213008513	C	T
2	rs7569196	0	213008710	T	C
2	rs7608211	0	213008722	C	T
2	rs6435692	0	213008886	C	T
2	rs6435693	0	213009160	T	C
2	rs6732730	0	213009392	A	G
2	rs77415604	0	213009922	T	C
2	rs16847783	0	213010077	T	C
2	rs7559605	0	213010215	G	A
2	rs80293802	0	213010239	T	A
2	rs1521658	0	213010306	T	C
2	rs7573642	0	213010332	T	G
2	rs17416443	0	213011505	A	T
2	rs145417607	0	213014847	A	G
2	rs10932423	0	213014915	A	C
2	rs11886035	0	213015786	A	C
2	rs11902414	0	213015953	T	G
2	rs6435694	0	213016565	G	C
2	rs144265625	0	213016573	C	T
2	rs7579746	0	213016972	T	C
2	rs62184046	0	213017019	C	T
2	rs1357142	0	213017462	T	C
2	rs6715314	0	213017607	C	T
2	rs59649542	0	213017736	T	C
2	rs74832664	0	213017738	G	A
2	rs58725196	0	213018306	G	T
2	rs77424508	0	213018318	C	A
2	rs56351822	0	213018402	T	C
2	rs145468452	0	213018427	C	A
2	rs74531469	0	213018659	A	G
2	rs6738053	0	213019169	T	C
2	rs6755132	0	213019963	A	C
2	rs140996314	0	213019980	C	T
2	rs7577530	0	213020529	C	A
2	rs57367348	0	213021783	T	C
2	rs1521657	0	213023438	G	A
2	rs2888052	0	213024352	G	A
2	rs115191052	0	213024601	A	G
2	rs7589512	0	213024742	T	C
2	rs1915746	0	213025556	T	G
2	rs954553	0	213026624	T	C
2	rs7583813	0	213027294	G	A
2	rs142040433	0	213027620	T	A
2	rs113449111	0	213027648	A	G
2	rs1521654	0	213027954	T	A
2	rs1521653	0	213028042	A	T
2	rs16847823	0	213028059	G	T
2	rs1521652	0	213028129	C	G
2	rs1521651	0	213028665	A	G
2	rs1521650	0	213028769	T	C
2	rs12470342	0	213028967	T	C
2	rs7590959	0	213028982	G	A
2	rs7604760	0	213028990	T	C
2	rs12466141	0	213029233	C	T
2	rs72939845	0	213029370	A	T
2	rs13009607	0	213029652	C	T
2	rs13035998	0	213029668	T	C
2	rs13036187	0	213029762	T	C
2	rs12694264	0	213029780	C	T
2	rs13009844	0	213029783	C	T
2	rs79166860	0	213030137	T	C
2	rs62182562	0	213030170	C	T
2	rs7594859	0	213030188	G	C
2	rs78478482	0	213030193	A	T
2	rs7568626	0	213030660	A	C
2	rs13029563	0	213030903	C	T
2	rs80169059	0	213031008	T	C
2	rs13030421	0	213031159	G	A
2	rs13007039	0	213031257	T	A
2	rs13030300	0	213031330	A	G
2	rs13007455	0	213031418	T	G
2	rs4552138	0	213031546	C	G
2	rs4450546	0	213031611	C	T
2	rs181833593	0	213031641	C	T
2	rs4609996	0	213031816	T	C
2	rs12611486	0	213031908	C	G
2	rs7582595	0	213032186	G	A
2	rs4527160	0	213032250	A	G
2	rs114854372	0	213032758	G	A
2	rs6736654	0	213033044	G	A
2	rs6751662	0	213033118	T	C
2	rs1402766	0	213033301	A	C
2	rs1402765	0	213033475	G	T
2	rs17416620	0	213033533	C	T
2	rs115610836	0	213033861	A	G
2	rs72939861	0	213034086	C	A
2	rs12694265	0	213034450	C	T
2	rs6741280	0	213034560	G	T
2	rs116414653	0	213034799	T	A
2	rs6435698	0	213034805	C	A
2	rs142251489	0	213034877	T	C
2	rs12694266	0	213035044	G	C
2	rs113364974	0	213035265	G	C
2	rs2103002	0	213035290	C	T
2	rs2090864	0	213035461	G	A
2	rs2371477	0	213035581	A	C
2	rs148853728	0	213035820	G	C
2	rs12621602	0	213036190	A	C
2	rs1581384	0	213036349	C	T
2	rs6752323	0	213036764	C	T
2	rs73073256	0	213036828	A	G
2	rs6710322	0	213036859	T	C
2	rs1464450	0	213037657	T	C
2	rs1464449	0	213037785	T	C
2	rs939664	0	213038087	C	G
2	rs1012747	0	213038258	C	G
2	rs939223	0	213038424	G	T
2	rs143764406	0	213038648	T	C
2	rs1521648	0	213039476	T	G
2	rs148041738	0	213039819	G	T
2	rs1357141	0	213039847	A	G
2	rs1357140	0	213039917	G	A
2	rs1521647	0	213040127	G	A
2	rs17344783	0	213040157	C	T
2	rs62182564	0	213040280	G	A
2	rs10200506	0	213040853	A	G
2	rs7591480	0	213040865	T	C
2	rs11889311	0	213040887	C	A
2	rs113126473	0	213040928	C	A
2	rs10189769	0	213040976	T	C
2	rs10177771	0	213041364	G	T
2	rs10177869	0	213041418	G	A
2	rs3942465	0	213042489	C	T
2	rs116586298	0	213042869	A	G
2	rs10497961	0	213043071	G	A
2	rs2204070	0	213043927	T	C
2	rs1521646	0	213044255	G	C
2	rs1915745	0	213044774	T	C
2	rs113299188	0	213044821	G	C
2	rs1915744	0	213044862	A	T
2	rs1915743	0	213045046	A	G
2	rs12052282	0	213045240	A	C
2	rs10497962	0	213045580	G	A
2	rs11693640	0	213046179	T	C
2	rs17344880	0	213046616	C	T
2	rs78130171	0	213047800	T	C
2	rs10932424	0	213047816	A	T
2	rs115542122	0	213048051	T	C
2	rs62182565	0	213048231	T	C
2	rs62182566	0	213049183	A	G
2	rs62182567	0	213049290	A	T
2	rs17416799	0	213049435	A	G
2	rs13428273	0	213049790	G	A
2	rs115064813	0	213050019	T	G
2	rs147391184	0	213050041	C	T
2	rs12995889	0	213050763	A	G
2	rs1357139	0	213050781	T	G
2	rs62182568	0	213051511	C	A
2	rs6750637	0	213052052	G	A
2	rs17344915	0	213052379	A	G
2	rs6755027	0	213053239	G	A
2	rs79602147	0	213053946	T	C
2	rs13017883	0	213054058	C	A
2	rs17344929	0	213054280	C	T
2	rs17416834	0	213054593	T	A
2	rs17416848	0	213054900	C	T
2	rs4993337	0	213055275	A	G
2	rs34264667	0	213055944	T	C
2	rs62182569	0	213056001	G	A
2	rs10166172	0	213057499	C	T
2	rs62182572	0	213057695	C	T
2	rs111405075	0	213057810	A	T
2	rs62182573	0	213057811	T	C
2	rs62182574	0	213057843	A	C
2	rs73075203	0	213057992	C	T
2	rs145223444	0	213058502	C	A
2	rs77221954	0	213058552	A	C
2	rs62182576	0	213059237	T	C
2	rs60598590	0	213059543	T	A
2	rs12471395	0	213059697	T	C
2	rs4569416	0	213059890	T	C
2	rs141838857	0	213059944	T	C
2	rs62182578	0	213060016	T	C
2	rs147124662	0	213060062	A	C
2	rs62182579	0	213060157	C	G
2	rs114622862	0	213060282	C	T
2	rs62182580	0	213060336	A	G
2	rs60002092	0	213060351	G	A
2	rs59557783	0	213060476	A	G
2	rs62182583	0	213060796	A	G
2	rs62182584	0	213061163	T	G
2	rs62182585	0	213061224	C	G
2	rs62182586	0	213061248	T	C
2	rs6435699	0	213061726	G	A
2	rs10164682	0	213062018	C	T
2	rs55786007	0	213062235	C	G
2	rs56815773	0	213062284	T	A
2	rs10180825	0	213063222	T	C
2	rs72941705	0	213063602	C	T
2	rs16847869	0	213064428	C	T
2	rs1467276	0	213064504	A	T
2	rs1467275	0	213064546	A	G
2	rs1521649	0	213065294	C	T
2	rs10497963	0	213065329	C	T
2	rs6725041	0	213065465	C	T
2	rs1467274	0	213065550	G	A
2	rs1467273	0	213065625	T	C
2	rs16847874	0	213066035	T	C
2	rs12477149	0	213066961	A	G
2	rs10932425	0	213067136	C	T
2	rs10153695	0	213067231	G	A
2	rs16847879	0	213067535	A	G
2	rs6707285	0	213067749	A	C
2	rs62182596	0	213068009	A	G
2	rs10497964	0	213068427	T	C
2	rs13432680	0	213068720	A	C
2	rs13407289	0	213068734	C	T
2	rs12694267	0	213069051	T	C
2	rs17345055	0	213069073	C	T
2	rs13013744	0	213069327	T	C
2	rs62182597	0	213069534	A	G
2	rs142242201	0	213069614	G	A
2	rs12992382	0	213069621	A	G
2	rs189291726	0	213069657	C	T
2	rs13424619	0	213069927	T	C
2	rs7608095	0	213070451	T	C
2	rs7577276	0	213070808	C	T
2	rs146442573	0	213070986	G	T
2	rs13409465	0	213071114	T	C
2	rs1464448	0	213071785	A	C
2	rs12468821	0	213072141	C	T
2	rs7595442	0	213072188	T	C
2	rs12997387	0	213072313	T	G
2	rs13416059	0	213072626	T	C
2	rs10207206	0	213072896	A	T
2	rs10184205	0	213073428	C	G
2	rs10932426	0	213073599	C	T
2	rs10932427	0	213073615	A	C
2	rs6710350	0	213073735	A	G
2	rs59265615	0	213074215	C	T
2	rs4145961	0	213074216	G	A
2	rs75595703	0	213074268	T	A
2	rs4145960	0	213074274	G	T
2	rs12475565	0	213074560	T	C
2	rs112884231	0	213074582	C	G
2	rs10190345	0	213074811	C	T
2	rs11691783	0	213074862	T	G
2	rs12694268	0	213075430	T	G
2	rs116099941	0	213075895	G	A
2	rs13427258	0	213076051	T	C
2	rs17417113	0	213076113	T	C
2	rs79988165	0	213076190	G	A
2	rs12622947	0	213076288	T	C
2	rs12619422	0	213076431	C	T
2	rs12473591	0	213076507	G	C
2	rs10173097	0	213076592	A	C
2	rs115678690	0	213076616	C	T
2	rs10196985	0	213076640	G	A
2	rs10173821	0	213077339	A	C
2	rs10197732	0	213077504	C	T
2	rs10174002	0	213077540	A	G
2	rs13395131	0	213077696	A	G
2	rs13421060	0	213077904	G	C
2	rs62182602	0	213078082	C	A
2	rs6713657	0	213078129	T	C
2	rs13421237	0	213078229	C	A
2	rs9653257	0	213078248	G	T
2	rs2090862	0	213078614	T	C
2	rs2090863	0	213078668	T	C
2	rs2103000	0	213078772	T	C
2	rs2103001	0	213078788	C	T
2	rs4630709	0	213078883	C	T
2	rs4335894	0	213078888	A	G
2	rs9973372	0	213078902	T	G
2	rs9973855	0	213078992	C	T
2	rs9973520	0	213079021	A	G
2	rs9973523	0	213079089	A	G
2	rs9973859	0	213079149	C	T
2	rs6718075	0	213079329	T	C
2	rs75677866	0	213079635	C	T
2	rs1521659	0	213079938	A	G
2	rs62182603	0	213079970	T	C
2	rs13391312	0	213080510	T	C
2	rs16847917	0	213080786	C	T
2	rs2049178	0	213080809	C	T
2	rs2049179	0	213080814	T	C
2	rs9973677	0	213080994	C	T
2	rs9973678	0	213080996	C	T
2	rs1402769	0	213081443	T	G
2	rs2049180	0	213081740	G	A
2	rs10196229	0	213081987	C	T
2	rs9288446	0	213082027	G	C
2	rs1996763	0	213082269	T	C
2	rs115797527	0	213082368	C	A
2	rs11677623	0	213082372	A	G
2	rs10175497	0	213082649	A	G
2	rs1521660	0	213082960	C	T
2	rs1521661	0	213083104	T	A
2	rs13420153	0	213083191	C	G
2	rs10048673	0	213083282	A	G
2	rs10048796	0	213083326	C	G
2	rs9288447	0	213083638	T	C
2	rs7567236	0	213083927	T	C
2	rs7567480	0	213084163	T	A
2	rs10932428	0	213085093	T	C
2	rs10206443	0	213085178	G	A
2	rs9288448	0	213085697	A	C
2	rs17345520	0	213085864	T	C
2	rs9288449	0	213085996	T	C
2	rs17417461	0	213086071	T	G
2	rs1879651	0	213086150	C	T
2	rs75463961	0	213087037	T	C
2	rs1915747	0	213087563	A	G
2	rs1915748	0	213087650	G	T
2	rs17345590	0	213087733	T	C
2	rs1402771	0	213088324	A	C
2	rs1546718	0	213088329	A	G
2	rs1402772	0	213088339	C	T
2	rs1546719	0	213088582	G	C
2	rs115540951	0	213088586	T	G
2	rs939226	0	213088846	A	G
2	rs77264490	0	213088853	G	T
2	rs939225	0	213089002	T	C
2	rs939224	0	213089095	T	C
2	rs10172672	0	213089291	C	A
2	rs10185163	0	213089338	T	C
2	rs10172865	0	213089339	G	A
2	rs10172782	0	213089415	C	G
2	rs10185271	0	213089454	T	G
2	rs10196424	0	213089563	A	T
2	rs79618771	0	213089678	T	C
2	rs115344394	0	213089870	C	T
2	rs1533768	0	213089875	T	A
2	rs1533769	0	213089956	A	C
2	rs4580336	0	213090009	G	A
2	rs4638732	0	213090070	A	C
2	rs4563169	0	213090274	G	A
2	rs2371569	0	213090637	T	C
2	rs10048819	0	213090681	T	G
2	rs10048750	0	213090883	C	T
2	rs1521645	0	213091216	A	G
2	rs1521644	0	213091246	A	G
2	rs17417710	0	213091304	A	G
2	rs77481262	0	213091322	T	A
2	rs1521643	0	213091417	A	G
2	rs7560301	0	213091598	C	T
2	rs11676942	0	213091716	A	T
2	rs62182606	0	213091743	G	A
2	rs11694300	0	213092028	T	C
2	rs11677095	0	213092080	A	G
2	rs13429136	0	213092176	T	C
2	rs13415721	0	213092242	C	T
2	rs1521642	0	213092474	A	C
2	rs187979638	0	213093131	T	G
2	rs116809828	0	213093373	A	T
2	rs73062443	0	213093378	A	T
2	rs4673654	0	213093403	C	A
2	rs10201835	0	213093680	G	T
2	rs1521641	0	213093889	T	C
2	rs4375810	0	213094412	T	C
2	rs6724508	0	213095018	G	A
2	rs11887771	0	213095828	T	G
2	rs4233985	0	213096239	C	G
2	rs1402764	0	213096345	T	C
2	rs79305957	0	213096653	C	T
2	rs1976839	0	213097172	A	C
2	rs10168128	0	213097908	C	A
2	rs10168303	0	213097913	G	A
2	rs62182607	0	213098036	T	C
2	rs1357138	0	213098546	A	T
2	rs113345812	0	213098746	A	G
2	rs62182608	0	213099082	C	T
2	rs2371568	0	213099132	T	A
2	rs62182609	0	213099737	C	T
2	rs11902860	0	213100606	C	G
2	rs13428714	0	213100746	G	C
2	rs6742273	0	213100965	T	C
2	rs6727639	0	213101137	G	T
2	rs6755951	0	213101175	A	G
2	rs12185587	0	213101298	T	C
2	rs33999773	0	213101660	T	C
2	rs7581138	0	213101989	C	T
2	rs113557479	0	213102422	T	C
2	rs1851286	0	213102626	T	C
2	rs62182610	0	213102644	C	T
2	rs62182611	0	213103127	T	C
2	rs62182612	0	213103214	G	A
2	rs1357137	0	213103463	C	G
2	rs1357136	0	213103721	A	G
2	rs1949654	0	213104227	G	A
2	rs75543393	0	213104385	C	T
2	rs1949653	0	213104624	G	A
2	rs34901392	0	213104659	C	A
2	rs138547773	0	213105089	G	C
2	rs7592673	0	213105147	G	C
2	rs11887954	0	213105352	C	G
2	rs7607086	0	213105651	T	C
2	rs74805706	0	213105994	A	G
2	rs1521639	0	213106401	A	G
2	rs1521638	0	213106848	T	A
2	rs11896691	0	213107281	T	G
2	rs111521914	0	213107307	A	G
2	rs10207020	0	213107619	A	G
2	rs115468382	0	213107724	A	T
2	rs17345976	0	213108066	T	A
2	rs17417904	0	213108127	A	G
2	rs11682936	0	213108221	C	G
2	rs183358784	0	213108408	G	A
2	rs10200047	0	213109353	T	C
2	rs10187913	0	213109465	G	C
2	rs1949652	0	213110424	A	G
2	rs16848048	0	213110812	C	T
2	rs57190982	0	213110981	G	A
2	rs12151478	0	213111147	G	A
2	rs12151481	0	213111238	G	A
2	rs13408933	0	213111513	T	C
2	rs17417981	0	213111630	G	C
2	rs62182615	0	213111971	C	T
2	rs62182616	0	213111974	G	A
2	rs17418016	0	213112165	A	G
2	rs13426969	0	213112593	A	G
2	rs10497966	0	213113079	C	A
2	rs16848072	0	213113261	G	C
2	rs10497967	0	213113358	C	T
2	rs76400241	0	213113427	T	C
2	rs2030474	0	213113799	G	A
2	rs78584857	0	213114091	G	A
2	rs28539084	0	213114124	T	C
2	rs72945643	0	213114263	C	T
2	rs116254091	0	213114344	G	A
2	rs146856806	0	213114505	G	A
2	rs1402770	0	213114560	G	A
2	rs10497968	0	213114645	T	C
2	rs16848087	0	213114860	T	C
2	rs74770307	0	213115663	G	A
2	rs16848093	0	213115840	A	G
2	rs16848095	0	213115952	A	G
2	rs7587246	0	213116085	A	G
2	rs13426487	0	213116181	T	C
2	rs56395249	0	213116401	C	T
2	rs11885830	0	213116423	A	T
2	rs56388911	0	213116827	A	G
2	rs114150191	0	213116835	G	A
2	rs12466094	0	213117008	A	G
2	rs13391128	0	213117204	A	G
2	rs1949651	0	213117629	C	T
2	rs1521637	0	213117724	T	G
2	rs1521636	0	213117976	T	C
2	rs115777599	0	213118663	A	C
2	rs78651968	0	213118767	G	A
2	rs7572084	0	213118999	G	A
2	rs17418160	0	213119022	C	T
2	rs7572462	0	213119347	G	A
2	rs7572366	0	213119367	C	T
2	rs7586610	0	213119487	T	C
2	rs7599021	0	213119572	A	G
2	rs80307776	0	213119906	G	A
2	rs16848106	0	213120030	G	C
2	rs76894319	0	213120341	T	A
2	rs74691048	0	213120476	T	A
2	rs16848108	0	213120523	C	T
2	rs115076827	0	213121738	C	G
2	rs62182618	0	213121756	T	C
2	rs1402762	0	213122059	G	A
2	rs1948875	0	213122718	T	C
2	rs1521635	0	213123254	G	A
2	rs62182619	0	213123391	G	A
2	rs6731885	0	213123395	T	G
2	rs1521634	0	213123423	C	T
2	rs16848124	0	213123460	T	C
2	rs17418250	0	213124160	C	T
2	rs4672641	0	213124298	G	A
2	rs116596304	0	213124522	T	G
2	rs13022952	0	213125175	C	A
2	rs1851285	0	213125286	C	G
2	rs13389250	0	213125413	T	C
2	rs12466455	0	213125761	T	A
2	rs112203715	0	213126142	G	A
2	rs116197093	0	213126234	A	T
2	rs115295892	0	213126901	T	G
2	rs62182620	0	213127670	T	C
2	rs77191585	0	213128219	G	T
2	rs59409369	0	213128360	T	C
2	rs1521662	0	213129211	G	T
2	rs76958750	0	213129894	T	C
2	rs13008417	0	213130151	C	G
2	rs6745160	0	213130540	G	T
2	rs6745249	0	213130571	G	A
2	rs62182621	0	213130738	T	G
2	rs62182622	0	213130902	T	C
2	rs6727447	0	213131261	C	A
2	rs17418292	0	213131372	A	G
2	rs78819283	0	213131751	C	T
2	rs75051161	0	213131988	A	G
2	rs1021917	0	213132258	C	T
2	rs115758858	0	213132739	C	A
2	rs73986913	0	213132743	T	C
2	rs13018441	0	213133039	T	C
2	rs114140603	0	213133192	A	G
2	rs184644091	0	213133767	A	T
2	rs55921734	0	213133773	C	T
2	rs35180566	0	213135048	T	C
2	rs73986915	0	213135079	C	T
2	rs58138021	0	213135289	C	A
2	rs60837516	0	213135690	C	A
2	rs116325384	0	213135952	A	G
2	rs115250400	0	213136271	C	G
2	rs16848137	0	213136366	T	C
2	rs4672643	0	213136662	C	G
2	rs2135161	0	213136747	A	G
2	rs931817	0	213137150	A	G
2	rs74325701	0	213137172	G	T
2	rs12468998	0	213137393	G	A
2	rs17346476	0	213137613	T	C
2	rs16848142	0	213137862	G	A
2	rs79258069	0	213138638	G	T
2	rs75119611	0	213139366	C	A
2	rs139430408	0	213139802	C	A
2	rs62182623	0	213139960	G	C
2	rs112587981	0	213139978	A	G
2	rs34685501	0	213140260	G	A
2	rs149717086	0	213140572	C	T
2	rs112258343	0	213140579	A	C
2	rs16848144	0	213141299	A	T
2	rs147101790	0	213141360	A	G
2	rs73066368	0	213141908	C	T
2	rs1568516	0	213142127	A	T
2	rs73066369	0	213143151	A	T
2	rs114609408	0	213143171	T	G
2	rs13002202	0	213143285	T	A
2	rs17346524	0	213143316	G	C
2	rs16848148	0	213143616	A	G
2	rs17346545	0	213143798	T	C
2	rs115530587	0	213143970	C	T
2	rs76928005	0	213144222	A	T
2	rs7561603	0	213144547	A	G
2	rs73066370	0	213145327	T	C
2	rs114291903	0	213145657	C	T
2	rs16848151	0	213145981	C	T
2	rs76417516	0	213146820	T	C
2	rs979042	0	213146827	A	G
2	rs75360465	0	213146932	A	C
2	rs116270204	0	213147792	T	A
2	rs10164863	0	213148179	T	C
2	rs17346615	0	213148789	G	A
2	rs7570768	0	213149749	T	A
2	rs62182624	0	213150147	A	G
2	rs13025446	0	213150565	A	C
2	rs953831	0	213150815	A	G
2	rs4673657	0	213151230	C	T
2	rs11686852	0	213151472	G	A
2	rs73066385	0	213151653	T	C
2	rs72945676	0	213151776	C	T
2	rs78529763	0	213152538	A	G
2	rs62182625	0	213152739	T	C
2	rs10174589	0	213152757	A	G
2	rs1505347	0	213153237	C	T
2	rs7601915	0	213153275	G	C
2	rs7575288	0	213153280	A	G
2	rs17346678	0	213154017	T	C
2	rs72945683	0	213154282	T	A
2	rs17346685	0	213154696	T	C
2	rs17418591	0	213155240	G	A
2	rs10205688	0	213155360	G	T
2	rs10205716	0	213155534	C	A
2	rs9288451	0	213156090	A	G
2	rs17346713	0	213156498	A	G
2	rs112317063	0	213156746	C	A
2	rs17418633	0	213157866	T	C
2	rs114111660	0	213158005	T	C
2	rs72945692	0	213158191	C	T
2	rs143436898	0	213158432	G	T
2	rs148067263	0	213158433	C	T
2	rs113952476	0	213158529	T	C
2	rs17346726	0	213158685	C	T
2	rs17346733	0	213158768	G	A
2	rs17418640	0	213158820	T	G
2	rs72945697	0	213158862	C	T
2	rs72945699	0	213158969	C	T
2	rs17418647	0	213159053	C	T
2	rs17418661	0	213159176	T	C
2	rs72945702	0	213159522	C	T
2	rs17346754	0	213159671	C	T
2	rs6723978	0	213159727	C	G
2	rs10174395	0	213159753	C	G
2	rs148590200	0	213160101	T	C
2	rs10932429	0	213160211	G	A
2	rs6740099	0	213160529	T	A
2	rs6725066	0	213160567	C	T
2	rs146268335	0	213160741	G	C
2	rs6721920	0	213160774	T	A
2	rs6721936	0	213160819	T	C
2	rs10445809	0	213160978	A	G
2	rs10445810	0	213161163	A	T
2	rs17838597	0	213161234	A	C
2	rs17346823	0	213161931	T	A
2	rs74865692	0	213162029	C	T
2	rs6711391	0	213162300	C	T
2	rs6726609	0	213162348	T	A
2	rs6726721	0	213162391	T	C
2	rs6743354	0	213162875	A	G
2	rs114399200	0	213162961	T	C
2	rs6730486	0	213163097	T	G
2	rs6715334	0	213163186	C	T
2	rs10445811	0	213163347	A	G
2	rs4672644	0	213163621	C	T
2	rs10932430	0	213163662	A	C
2	rs10755025	0	213163983	C	T
2	rs10932431	0	213164143	C	T
2	rs10932432	0	213164193	T	C
2	rs16848225	0	213164395	T	C
2	rs10170838	0	213164466	C	T
2	rs10170924	0	213164561	C	G
2	rs10173511	0	213164590	G	A
2	rs17418814	0	213164792	C	A
2	rs1857796	0	213164837	G	A
2	rs1857795	0	213164907	A	C
2	rs12466513	0	213165136	C	T
2	rs12466568	0	213165148	G	A
2	rs17346933	0	213165193	A	G
2	rs12466595	0	213165206	G	A
2	rs12466540	0	213165227	C	A
2	rs13392330	0	213165247	C	A
2	rs12466635	0	213165355	G	A
2	rs12474632	0	213165408	A	G
2	rs78391944	0	213165719	T	C
2	rs11679625	0	213165830	G	A
2	rs2371480	0	213166049	T	C
2	rs2135162	0	213166242	G	A
2	rs2135163	0	213166352	T	A
2	rs1505344	0	213167274	G	A
2	rs76152026	0	213167731	G	A
2	rs16848285	0	213168282	G	A
2	rs17418884	0	213168556	T	C
2	rs7588550	0	213168768	G	A
2	rs7562228	0	213169190	A	G
2	rs115364257	0	213169418	G	A
2	rs7603109	0	213169514	T	C
2	rs10202508	0	213169660	T	G
2	rs7592213	0	213169760	G	C
2	rs11686012	0	213170344	C	G
2	rs2062933	0	213170686	C	T
2	rs149715095	0	213170718	A	T
2	rs13011004	0	213171127	A	G
2	rs982765	0	213171295	T	G
2	rs75469068	0	213171575	A	C
2	rs12993606	0	213171637	T	C
2	rs72947334	0	213171900	T	C
2	rs12468422	0	213171925	G	T
2	rs12468462	0	213171997	G	A
2	rs12468470	0	213172025	G	C
2	rs12468487	0	213172276	C	T
2	rs79507907	0	213172382	C	A
2	rs74436049	0	213172799	G	T
2	rs1505345	0	213172863	T	G
2	rs79985135	0	213172891	G	A
2	rs74861635	0	213172907	G	A
2	rs80259527	0	213173005	C	T
2	rs72947336	0	213173057	G	A
2	rs16848312	0	213173172	G	A
2	rs76435340	0	213173405	C	T
2	rs72947337	0	213174315	T	C
2	rs12694269	0	213174377	A	G
2	rs12470893	0	213174472	C	T
2	rs142730360	0	213174652	G	A
2	rs4426476	0	213174758	A	G
2	rs4347765	0	213174767	G	T
2	rs55645862	0	213174996	A	G
2	rs17418947	0	213175079	A	T
2	rs114618019	0	213175458	C	A
2	rs74811897	0	213176187	A	G
2	rs10932433	0	213176634	C	T
2	rs72947344	0	213176711	A	G
2	rs10208528	0	213176982	T	C
2	rs111953204	0	213177046	A	T
2	rs10932434	0	213177628	T	C
2	rs12475215	0	213177817	C	A
2	rs2221461	0	213177839	A	C
2	rs116491156	0	213177989	A	G
2	rs1394793	0	213178062	T	G
2	rs1394792	0	213178165	C	T
2	rs12694270	0	213178740	A	G
2	rs113360824	0	213178826	T	A
2	rs13398000	0	213179163	A	G
2	rs72947350	0	213179198	C	A
2	rs72947351	0	213179285	T	A
2	rs10497970	0	213179749	C	T
2	rs76822566	0	213179823	A	T
2	rs10804204	0	213179868	T	G
2	rs4404216	0	213180078	C	G
2	rs4641885	0	213180221	G	C
2	rs79891286	0	213180478	G	A
2	rs113029793	0	213180901	C	T
2	rs13026634	0	213181608	T	C
2	rs78428807	0	213181930	C	A
2	rs78525670	0	213182049	T	C
2	rs10932435	0	213182462	A	G
2	rs72947355	0	213182583	A	C
2	rs10932436	0	213182586	T	C
2	rs72949512	0	213183286	G	A
2	rs1910866	0	213183696	C	A
2	rs4300779	0	213183765	A	G
2	rs2888053	0	213183874	G	A
2	rs4541205	0	213183891	C	A
2	rs74800522	0	213184100	T	C
2	rs16848343	0	213184355	G	A
2	rs11891107	0	213184768	A	C
2	rs12694271	0	213184822	C	T
2	rs1505364	0	213185208	C	A
2	rs10205303	0	213185267	C	T
2	rs10181847	0	213185418	A	G
2	rs115300180	0	213185439	T	A
2	rs4630706	0	213185645	G	A
2	rs62182641	0	213185983	C	T
2	rs12694272	0	213186136	G	T
2	rs141826252	0	213186294	C	T
2	rs7559911	0	213186351	C	A
2	rs72949516	0	213186678	C	A
2	rs10188017	0	213186881	A	T
2	rs10164675	0	213187034	G	T
2	rs10188305	0	213187148	A	G
2	rs1505346	0	213187203	T	C
2	rs10164827	0	213187368	C	T
2	rs10164996	0	213187380	G	A
2	rs75719406	0	213187448	G	A
2	rs9288452	0	213187551	G	A
2	rs12694273	0	213187862	A	T
2	rs12694274	0	213187870	T	C
2	rs12993440	0	213188013	A	G
2	rs12694275	0	213188134	G	A
2	rs112672467	0	213188461	G	T
2	rs12694276	0	213188648	G	T
2	rs905882	0	213188733	C	A
2	rs12694277	0	213188795	T	C
2	rs16775	0	213189297	G	A
2	rs905879	0	213189366	T	G
2	rs4673659	0	213189729	A	C
2	rs4146051	0	213189994	A	G
2	rs17347152	0	213190035	T	C
2	rs7601515	0	213190493	A	G
2	rs1505366	0	213191389	T	G
2	rs10204020	0	213191560	T	G
2	rs7562328	0	213191918	G	A
2	rs7562445	0	213192048	G	T
2	rs7562363	0	213192104	C	T
2	rs35422616	0	213192108	C	T
2	rs7562365	0	213192110	C	A
2	rs12473610	0	213192198	C	A
2	rs7562782	0	213192268	G	A
2	rs1505374	0	213192660	G	A
2	rs17347215	0	213192678	A	C
2	rs17419114	0	213193678	T	C
2	rs16848380	0	213194322	C	T
2	rs80038522	0	213194404	T	C
2	rs6719811	0	213194405	G	A
2	rs2888054	0	213195197	C	T
2	rs10169878	0	213195254	T	C
2	rs67837987	0	213195458	C	T
2	rs10207664	0	213195878	G	A
2	rs13029034	0	213196561	G	A
2	rs116025331	0	213196892	G	T
2	rs35613149	0	213197320	A	G
2	rs62184062	0	213200049	T	C
2	rs115585740	0	213200073	G	C
2	rs35768815	0	213200268	A	G
2	rs6743763	0	213200363	G	A
2	rs6743882	0	213200404	G	A
2	rs1394782	0	213200920	G	A
2	rs61696052	0	213201295	G	C
2	rs12623803	0	213201642	G	C
2	rs1394783	0	213201725	T	C
2	rs72949545	0	213202331	C	G
2	rs76875965	0	213202380	C	T
2	rs115289207	0	213202551	C	T
2	rs1505353	0	213203057	C	A
2	rs62184063	0	213203096	G	C
2	rs10166488	0	213203195	G	A
2	rs6734768	0	213203661	C	T
2	rs59096325	0	213203853	C	T
2	rs13387445	0	213203884	C	T
2	rs6753945	0	213204574	T	C
2	rs1505354	0	213204814	C	T
2	rs4672645	0	213204955	C	T
2	rs1505355	0	213204980	T	C
2	rs1505356	0	213205001	C	A
2	rs4673661	0	213205047	A	G
2	rs4672646	0	213205300	C	T
2	rs4673662	0	213205375	A	G
2	rs148876527	0	213205750	C	T
2	rs1876048	0	213205849	G	A
2	rs1995567	0	213206165	T	C
2	rs2135157	0	213206302	C	T
2	rs13395316	0	213206488	C	A
2	rs112297307	0	213207067	C	G
2	rs1027754	0	213207794	T	G
2	rs17419211	0	213207921	C	T
2	rs6754674	0	213208256	G	T
2	rs12470834	0	213209003	G	A
2	rs12470836	0	213209008	G	A
2	rs1394784	0	213209325	G	A
2	rs12476049	0	213209659	T	C
2	rs6704717	0	213209719	G	C
2	rs113124328	0	213209934	G	A
2	rs115161932	0	213210039	A	G
2	rs1505357	0	213210229	C	T
2	rs141535287	0	213210809	A	C
2	rs1394785	0	213210974	G	C
2	rs138026773	0	213210992	C	T
2	rs1394787	0	213211112	G	A
2	rs1394788	0	213211349	C	T
2	rs1910861	0	213211407	G	A
2	rs16848401	0	213211537	G	C
2	rs17347397	0	213211583	T	G
2	rs4630710	0	213211617	G	A
2	rs1505359	0	213211834	T	C
2	rs1505360	0	213212130	G	T
2	rs13414642	0	213213271	T	C
2	rs10804205	0	213214124	C	T
2	rs2371572	0	213214174	C	A
2	rs35344361	0	213214189	T	G
2	rs2371573	0	213214303	G	A
2	rs2135159	0	213214465	C	T
2	rs2135160	0	213214467	T	C
2	rs1910863	0	213215076	G	A
2	rs114148845	0	213215244	A	T
2	rs62184064	0	213215895	G	A
2	rs10204716	0	213216378	T	C
2	rs10192514	0	213216431	G	A
2	rs1505362	0	213216526	A	T
2	rs6711842	0	213216871	C	A
2	rs1394789	0	213217220	C	A
2	rs1910864	0	213217272	T	C
2	rs1910865	0	213217316	G	T
2	rs2888088	0	213217697	G	A
2	rs78172498	0	213217828	T	A
2	rs1995568	0	213218088	C	T
2	rs2062937	0	213218396	C	T
2	rs2888089	0	213219281	C	A
2	rs1948877	0	213219641	G	A
2	rs111382799	0	213219671	A	G
2	rs11891159	0	213219759	A	T
2	rs1566926	0	213220898	G	A
2	rs13018908	0	213221111	T	G
2	rs1505363	0	213222397	T	A
2	rs17347530	0	213222446	T	C
2	rs35181450	0	213222556	G	C
2	rs13006832	0	213223044	G	A
2	rs190534068	0	213223091	A	T
2	rs10174236	0	213223384	A	T
2	rs16848448	0	213223711	T	C
2	rs71422776	0	213223919	A	C
2	rs13383978	0	213223971	T	G
2	rs13395813	0	213223983	A	C
2	rs13014726	0	213224540	C	T
2	rs10497971	0	213224859	C	T
2	rs10497972	0	213225296	G	C
2	rs143448161	0	213225398	G	T
2	rs28623294	0	213225425	G	C
2	rs77945488	0	213225704	A	G
2	rs16848454	0	213226366	T	C
2	rs12478244	0	213226396	G	A
2	rs11892564	0	213226544	A	G
2	rs146232697	0	213226743	A	G
2	rs17347606	0	213226977	A	C
2	rs10211056	0	213227202	C	G
2	rs16848458	0	213227254	T	C
2	rs10176489	0	213227269	T	C
2	rs13384508	0	213227635	C	A
2	rs13384603	0	213227710	C	T
2	rs144728315	0	213227742	T	C
2	rs13385537	0	213228404	G	C
2	rs73074257	0	213228566	C	G
2	rs112580348	0	213228753	C	A
2	rs147751024	0	213228777	G	A
2	rs1394798	0	213230641	G	A
2	rs1394799	0	213230879	A	G
2	rs1394800	0	213231437	G	A
2	rs13031888	0	213231624	G	C
2	rs12694278	0	213231740	T	C
2	rs4465721	0	213231914	T	A
2	rs116023473	0	213231925	T	C
2	rs62184091	0	213232306	T	C
2	rs34416516	0	213233169	G	A
2	rs12990946	0	213233443	G	A
2	rs6734836	0	213233631	G	A
2	rs12472963	0	213233714	A	C
2	rs4511675	0	213233739	G	T
2	rs2888090	0	213234346	C	T
2	rs1566925	0	213234506	T	C
2	rs1394794	0	213234509	T	G
2	rs114151850	0	213234765	G	A
2	rs112842190	0	213234925	A	G
2	rs2013073	0	213235071	C	T
2	rs115914320	0	213235503	G	C
2	rs12104818	0	213235798	C	T
2	rs113866258	0	213235847	C	A
2	rs12104831	0	213235931	G	A
2	rs6435700	0	213236480	G	A
2	rs62184092	0	213236506	T	G
2	rs116716049	0	213236933	C	T
2	rs1847672	0	213237200	G	A
2	rs10179624	0	213237222	C	G
2	rs1847673	0	213237238	T	C
2	rs10180001	0	213237468	G	A
2	rs76172579	0	213237638	C	G
2	rs10205863	0	213237665	A	T
2	rs10205953	0	213237691	A	G
2	rs182195559	0	213238253	G	C
2	rs11682488	0	213238414	C	T
2	rs34777887	0	213239044	A	T
2	rs17347662	0	213239109	T	C
2	rs186694905	0	213239209	C	T
2	rs10186360	0	213239279	C	T
2	rs10186462	0	213239348	C	T
2	rs1394795	0	213239502	T	C
2	rs10186681	0	213239549	C	T
2	rs79204359	0	213239676	T	C
2	rs10165393	0	213239706	A	G
2	rs71422777	0	213239828	T	C
2	rs10201724	0	213239838	T	A
2	rs10189506	0	213239858	G	A
2	rs113496332	0	213239973	C	T
2	rs13016456	0	213240319	T	A
2	rs13034566	0	213240767	T	C
2	rs13034755	0	213240821	T	C
2	rs28373508	0	213241246	T	C
2	rs35508685	0	213241261	T	C
2	rs28510380	0	213241333	G	C
2	rs28529590	0	213241394	T	C
2	rs1505375	0	213241555	T	C
2	rs10932439	0	213242374	G	A
2	rs1505373	0	213242684	C	T
2	rs72933157	0	213242815	A	G
2	rs13401112	0	213243118	G	C
2	rs60630046	0	213243275	T	C
2	rs111827872	0	213243372	A	G
2	rs35880620	0	213243651	G	A
2	rs13030181	0	213244076	G	T
2	rs10185241	0	213244124	C	T
2	rs76819807	0	213244331	C	T
2	rs13030279	0	213244338	A	T
2	rs13404952	0	213244525	C	G
2	rs75945325	0	213244666	C	T
2	rs9917339	0	213245009	T	A
2	rs1505352	0	213245395	T	C
2	rs115994499	0	213245582	A	G
2	rs12994366	0	213245919	G	T
2	rs12994616	0	213246079	G	A
2	rs75852261	0	213246373	T	C
2	rs62184099	0	213246730	C	T
2	rs79593419	0	213247172	A	G
2	rs13027907	0	213247228	T	A
2	rs10195551	0	213247399	C	G
2	rs77417292	0	213247527	C	T
2	rs34623832	0	213248125	T	C
2	rs6753466	0	213248130	G	A
2	rs55831616	0	213248163	C	T
2	rs1394781	0	213248822	A	G
2	rs13015805	0	213249244	A	G
2	rs13016554	0	213249384	G	A
2	rs1505351	0	213249549	C	T
2	rs12477300	0	213250061	G	C
2	rs1876047	0	213250342	T	C
2	rs115521237	0	213250756	C	T
2	rs149084906	0	213251191	A	G
2	rs62184101	0	213251204	C	T
2	rs62184102	0	213251217	A	G
2	rs143731274	0	213251440	T	C
2	rs13019524	0	213251503	T	C
2	rs12998688	0	213251585	G	T
2	rs150184636	0	213252048	C	G
2	rs146393601	0	213252282	C	T
2	rs62184103	0	213252517	T	A
2	rs6723528	0	213253238	A	T
2	rs12694279	0	213253406	C	A
2	rs13431787	0	213253561	T	A
2	rs13383860	0	213253930	T	C
2	rs6756047	0	213254040	C	T
2	rs112438888	0	213254806	A	G
2	rs6760554	0	213255417	C	T
2	rs74739316	0	213255677	T	C
2	rs75592307	0	213255912	T	C
2	rs13004266	0	213256200	T	C
2	rs41341346	0	213256851	A	C
2	rs113845839	0	213257421	T	A
2	rs112492777	0	213257526	A	G
2	rs115481520	0	213257658	C	T
2	rs59393864	0	213257899	A	T
2	rs116647185	0	213258173	A	T
2	rs2371482	0	213258418	G	A
2	rs62186268	0	213258545	G	C
2	rs4627509	0	213258622	T	C
2	rs2371483	0	213258775	A	G
2	rs2135156	0	213259226	C	T
2	rs12469774	0	213259502	T	C
2	rs6738011	0	213259857	T	C
2	rs78537015	0	213260070	A	C
2	rs62186269	0	213260439	G	A
2	rs112271765	0	213260485	A	G
2	rs13007162	0	213260532	G	A
2	rs1963076	0	213260620	T	C
2	rs72933173	0	213260640	C	G
2	rs4369808	0	213261279	G	C
2	rs62186270	0	213261454	A	G
2	rs7560905	0	213261808	C	T
2	rs183843987	0	213261854	A	G
2	rs10497973	0	213261892	T	C
2	rs7575393	0	213262115	T	G
2	rs78806892	0	213262244	G	C
2	rs76907545	0	213262350	A	G
2	rs116243458	0	213262473	T	C
2	rs113213321	0	213262480	T	C
2	rs7592032	0	213263599	A	T
2	rs13400552	0	213263773	T	G
2	rs62186271	0	213263892	T	C
2	rs78917522	0	213264191	T	G
2	rs6718189	0	213264247	C	T
2	rs141778861	0	213264572	C	T
2	rs12104709	0	213264873	G	C
2	rs13391040	0	213264913	G	C
2	rs12105481	0	213264996	A	C
2	rs13391098	0	213265161	C	G
2	rs138023307	0	213265378	T	C
2	rs35544454	0	213266003	A	T
2	rs186117747	0	213266087	A	T
2	rs116729925	0	213266480	G	A
2	rs150805973	0	213266848	A	C
2	rs138105358	0	213267079	T	A
2	rs114683542	0	213267246	C	A
2	rs188380501	0	213267397	G	A
2	rs185062421	0	213268541	T	C
2	rs113341440	0	213269421	A	G
2	rs62186274	0	213269551	G	A
2	rs111248977	0	213269637	T	C
2	rs113579208	0	213269644	A	G
2	rs138134225	0	213269660	T	G
2	rs13408977	0	213269848	G	A
2	rs1394796	0	213270427	C	T
2	rs1394797	0	213270441	T	C
2	rs74911002	0	213270590	A	C
2	rs111483870	0	213270909	G	A
2	rs13419353	0	213271459	A	T
2	rs72933177	0	213271755	G	C
2	rs34990972	0	213272068	C	T
2	rs16848495	0	213273682	C	T
2	rs1283310	0	213273891	A	G
2	rs17432343	0	213274105	A	G
2	rs10197836	0	213274278	T	C
2	rs80019215	0	213274958	A	T
2	rs6712295	0	213275113	A	G
2	rs77120845	0	213275232	C	T
2	rs10188926	0	213275304	G	A
2	rs6756468	0	213275331	T	C
2	rs16848505	0	213275991	C	G
2	rs73062317	0	213276062	A	G
2	rs146448669	0	213277136	A	G
2	rs111984561	0	213277190	G	A
2	rs11688231	0	213277342	C	T
2	rs74991357	0	213277537	C	T
2	rs4673664	0	213277649	T	C
2	rs181050402	0	213277686	T	G
2	rs111237748	0	213277754	C	A
2	rs13008281	0	213277946	G	A
2	rs6757140	0	213279029	C	T
2	rs73987400	0	213279126	C	T
2	rs113899114	0	213279127	G	A
2	rs75310386	0	213279250	C	A
2	rs10181082	0	213279763	A	C
2	rs13388956	0	213280438	T	C
2	rs13400881	0	213280504	A	C
2	rs2135155	0	213280942	A	G
2	rs113175714	0	213281141	C	T
2	rs13424127	0	213281247	T	C
2	rs10167244	0	213281310	A	G
2	rs13385225	0	213281312	A	G
2	rs139375429	0	213281318	C	T
2	rs16848520	0	213281849	C	T
2	rs73062337	0	213282246	T	C
2	rs10194540	0	213282364	G	C
2	rs181878953	0	213282563	A	G
2	rs35993802	0	213282767	G	C
2	rs13417523	0	213282779	G	A
2	rs35966747	0	213282838	C	T
2	rs10197535	0	213282922	G	A
2	rs145917240	0	213283143	G	C
2	rs1394780	0	213283190	T	G
2	rs6435701	0	213283512	A	G
2	rs6755568	0	213283749	C	T
2	rs73062343	0	213283909	T	C
2	rs79264447	0	213283958	G	A
2	rs13383863	0	213284021	T	G
2	rs10201067	0	213284411	C	T
2	rs13387495	0	213285057	T	C
2	rs112816874	0	213285430	A	G
2	rs73987402	0	213285894	C	T
2	rs112309522	0	213286681	A	T
2	rs76172066	0	213286705	A	G
2	rs77958857	0	213286798	T	C
2	rs74754693	0	213287027	G	A
2	rs148420532	0	213287627	T	C
2	rs56041970	0	213287742	T	C
2	rs16848525	0	213287978	C	T
2	rs115210641	0	213288148	T	C
2	rs113916366	0	213288478	T	C
2	rs13413335	0	213288664	A	C
2	rs7570330	0	213289644	C	G
2	rs10197215	0	213290086	A	G
2	rs10166403	0	213291199	A	G
2	rs1505348	0	213291322	C	A
2	rs10202760	0	213291354	T	C
2	rs1505349	0	213291506	A	C
2	rs10193290	0	213291819	G	A
2	rs16848530	0	213292049	T	C
2	rs16848535	0	213292130	C	A
2	rs16848540	0	213292189	T	C
2	rs13413590	0	213292329	C	T
2	rs56111964	0	213293294	T	C
2	rs114766289	0	213293807	T	C
2	rs7569142	0	213294557	C	T
2	rs146881682	0	213295226	G	A
2	rs113173667	0	213295643	T	C
2	rs77257332	0	213295686	A	G
2	rs78063670	0	213295851	C	T
2	rs72933185	0	213296335	T	C
2	rs1505367	0	213296718	C	T
2	rs74605536	0	213296727	C	T
2	rs13393577	0	213296863	T	C
2	rs1505368	0	213297253	G	A
2	rs56009971	0	213297594	G	C
2	rs1394791	0	213297810	G	T
2	rs16848550	0	213298022	C	T
2	rs4106226	0	213298393	G	A
2	rs16848553	0	213299544	G	T
2	rs76082431	0	213299707	C	G
2	rs13390934	0	213299712	G	A
2	rs186913523	0	213300209	G	A
2	rs16848556	0	213300321	A	G
2	rs13388843	0	213300732	T	C
2	rs16848564	0	213301267	A	G
2	rs72933190	0	213301372	G	A
2	rs76926413	0	213301853	G	A
2	rs115873574	0	213301908	C	G
2	rs112934618	0	213302452	T	C
2	rs16848571	0	213302626	G	A
2	rs35610945	0	213302735	G	C
2	rs74434401	0	213302777	G	T
2	rs12987104	0	213302799	A	G
2	rs1505376	0	213303947	T	C
2	rs1505377	0	213304043	G	A
2	rs13027397	0	213304716	T	C
2	rs13000920	0	213304744	A	G
2	rs114445780	0	213306252	G	A
2	rs113367287	0	213306254	G	A
2	rs73079459	0	213306279	C	T
2	rs114574427	0	213306554	C	T
2	rs11888697	0	213306567	G	A
2	rs79137849	0	213306680	C	A
2	rs77865588	0	213306802	C	T
2	rs1921629	0	213307202	A	T
2	rs117594174	0	213307239	C	T
2	rs1847671	0	213308776	T	C
2	rs141900776	0	213309039	C	T
2	rs77252450	0	213309373	C	T
2	rs62186285	0	213309632	G	A
2	rs62186286	0	213309816	G	C
2	rs62186287	0	213309829	T	A
2	rs147952866	0	213310282	C	A
2	rs56009609	0	213310616	T	G
2	rs55992489	0	213310645	G	A
2	rs140114130	0	213311042	A	G
2	rs192519911	0	213311056	T	C
2	rs145517987	0	213311132	C	T
2	rs2888091	0	213311546	G	A
2	rs76453247	0	213311973	G	A
2	rs2047950	0	213312160	T	A
2	rs2062931	0	213312865	A	G
2	rs80025881	0	213313003	A	G
2	rs2062930	0	213313085	C	A
2	rs2062929	0	213313238	T	C
2	rs73079470	0	213313427	G	T
2	rs12694281	0	213314038	G	A
2	rs1354617	0	213314225	G	A
2	rs1546371	0	213314620	A	G
2	rs6435705	0	213315099	A	G
2	rs13420607	0	213315100	T	G
2	rs78247957	0	213316169	G	A
2	rs1505372	0	213316470	T	G
2	rs1505371	0	213316540	A	G
2	rs17259208	0	213316586	T	C
2	rs2204853	0	213316826	T	C
2	rs972489	0	213316881	A	G
2	rs972488	0	213316912	C	T
2	rs6710782	0	213317071	C	A
2	rs6726147	0	213317246	T	C
2	rs6711080	0	213317329	C	T
2	rs151163063	0	213317414	C	T
2	rs57921759	0	213317425	A	T
2	rs57473409	0	213317427	T	C
2	rs11689233	0	213317794	G	A
2	rs77631836	0	213317830	G	A
2	rs11695241	0	213317890	T	A
2	rs6715328	0	213318285	G	C
2	rs115734869	0	213318532	C	T
2	rs1505369	0	213318593	T	C
2	rs974968	0	213318641	A	C
2	rs1813049	0	213318790	C	T
2	rs1813050	0	213318911	C	A
2	rs143304836	0	213319344	T	C
2	rs113022161	0	213319778	G	A
2	rs112636632	0	213319808	G	A
2	rs16848593	0	213319832	C	T
2	rs77588876	0	213320089	C	T
2	rs11681310	0	213320251	A	T
2	rs150688375	0	213320404	C	T
2	rs79932098	0	213320579	G	A
2	rs111311143	0	213320698	C	T
2	rs1882352	0	213321136	A	C
2	rs17325381	0	213321322	G	A
2	rs1505370	0	213322212	C	T
2	rs74666130	0	213322877	T	C
2	rs113846137	0	213322896	C	T
2	rs111612061	0	213323001	T	C
2	rs115403217	0	213323011	G	A
2	rs1921630	0	213323323	C	T
2	rs78220880	0	213323663	C	T
2	rs79454017	0	213323728	T	C
2	rs72935332	0	213323844	G	T
2	rs112375206	0	213324035	T	C
2	rs111795883	0	213324146	G	A
2	rs113174912	0	213324559	T	C
2	rs113765925	0	213324712	A	G
2	rs113544459	0	213324717	C	T
2	rs111358402	0	213324731	T	C
2	rs112263557	0	213325175	G	A
2	rs144401449	0	213325204	C	T
2	rs2101151	0	213325375	G	A
2	rs2101152	0	213325462	C	G
2	rs13389790	0	213325706	T	C
2	rs62186292	0	213325998	G	T
2	rs2086612	0	213326086	C	G
2	rs6754927	0	213326583	A	T
2	rs1842767	0	213326629	C	G
2	rs1586045	0	213327053	G	A
2	rs72935338	0	213327084	C	T
2	rs11678974	0	213327544	T	C
2	rs115460848	0	213328139	T	C
2	rs10166052	0	213328172	C	T
2	rs2888093	0	213328348	G	A
2	rs2371575	0	213328452	G	C
2	rs2371576	0	213328459	A	T
2	rs114024466	0	213328525	C	T
2	rs2170529	0	213328749	C	T
2	rs74870974	0	213328806	G	A
2	rs147069192	0	213328954	T	C
2	rs2128318	0	213328971	C	G
2	rs75749972	0	213329172	A	G
2	rs113352505	0	213330207	T	G
2	rs10196652	0	213330413	A	C
2	rs16848611	0	213330536	C	T
2	rs17325612	0	213330681	C	T
2	rs13401008	0	213331119	A	G
2	rs7575120	0	213331173	C	T
2	rs78668678	0	213331252	T	C
2	rs112599092	0	213331411	T	C
2	rs112681219	0	213331456	G	A
2	rs112919157	0	213331841	G	C
2	rs113629082	0	213331865	G	A
2	rs112777408	0	213332253	T	A
2	rs112372805	0	213332272	G	A
2	rs2220024	0	213332379	A	G
2	rs13430619	0	213332570	C	T
2	rs6733009	0	213333093	G	C
2	rs62186293	0	213333243	C	T
2	rs77135359	0	213333476	G	A
2	rs11675580	0	213333945	G	T
2	rs10168850	0	213334523	C	T
2	rs10194811	0	213334638	A	T
2	rs17259910	0	213334817	G	A
2	rs17325821	0	213336689	C	T
2	rs13015808	0	213336816	G	A
2	rs17325842	0	213336977	G	A
2	rs73063148	0	213337252	C	T
2	rs73063150	0	213337259	A	T
2	rs2860080	0	213337610	A	G
2	rs16848624	0	213337709	A	G
2	rs111580022	0	213337992	T	C
2	rs80350314	0	213338444	T	C
2	rs143388659	0	213338508	G	A
2	rs16848636	0	213338774	A	G
2	rs16848640	0	213338904	A	C
2	rs16848646	0	213339106	A	C
2	rs1384289	0	213339192	G	A
2	rs145751432	0	213339253	G	A
2	rs56102637	0	213339676	G	A
2	rs10497974	0	213339810	A	G
2	rs73063156	0	213339908	A	G
2	rs73063158	0	213339966	G	A
2	rs73063161	0	213339992	T	C
2	rs59744201	0	213340533	A	T
2	rs13405760	0	213340852	T	C
2	rs34947061	0	213341042	T	G
2	rs6723878	0	213341103	G	A
2	rs9808433	0	213341606	A	G
2	rs985995	0	213341614	C	T
2	rs10497975	0	213342137	T	C
2	rs16848661	0	213343095	A	G
2	rs10497976	0	213343100	C	T
2	rs116471206	0	213344123	C	T
2	rs6735807	0	213344157	C	A
2	rs76369986	0	213344311	C	A
2	rs148984549	0	213344504	C	A
2	rs114597315	0	213344899	T	C
2	rs13385257	0	213346358	A	G
2	rs76849460	0	213346757	T	A
2	rs1982717	0	213346989	T	C
2	rs1482378	0	213347104	T	G
2	rs111599547	0	213347136	T	C
2	rs72935362	0	213347205	A	G
2	rs6752299	0	213348367	C	A
2	rs77313211	0	213348765	T	C
2	rs113696025	0	213349572	G	A
2	rs78592198	0	213349915	C	A
2	rs74335062	0	213349916	C	A
2	rs16848675	0	213349997	T	C
2	rs73063184	0	213350330	T	A
2	rs74267731	0	213350466	T	C
2	rs78132608	0	213350501	T	C
2	rs13422427	0	213350603	T	G
2	rs75989563	0	213350702	A	G
2	rs73063189	0	213351094	G	A
2	rs73067074	0	213351908	C	T
2	rs79057066	0	213351920	A	G
2	rs7568763	0	213351973	A	G
2	rs79679558	0	213352200	A	G
2	rs141713184	0	213352280	T	C
2	rs73989025	0	213352418	C	T
2	rs146095872	0	213352506	G	T
2	rs979452	0	213353139	T	C
2	rs113406960	0	213353268	C	T
2	rs78099227	0	213353354	A	C
2	rs13394464	0	213353824	A	G
2	rs116048605	0	213354109	G	C
2	rs13423636	0	213354898	C	T
2	rs2054617	0	213355890	T	C
2	rs10206719	0	213356335	C	T
2	rs16848707	0	213358462	A	G
2	rs77407292	0	213359294	A	T
2	rs75864780	0	213359754	T	C
2	rs9283525	0	213360073	G	T
2	rs10153722	0	213360115	T	C
2	rs112325667	0	213360182	A	G
2	rs76488243	0	213360845	G	T
2	rs79664121	0	213360960	C	T
2	rs78099460	0	213361602	T	C
2	rs74690816	0	213361634	T	C
2	rs11894208	0	213362681	A	T
2	rs113116897	0	213362845	T	C
2	rs13382605	0	213362874	G	A
2	rs114653167	0	213363518	C	T
2	rs114933854	0	213363781	A	T
2	rs77159266	0	213364056	G	A
2	rs13411815	0	213364214	A	C
2	rs17260933	0	213365022	G	A
2	rs116367953	0	213366524	T	A
2	rs10190653	0	213366879	T	C
2	rs10178298	0	213366999	C	G
2	rs10178687	0	213367273	G	A
2	rs142482917	0	213368588	C	A
2	rs1552161	0	213369228	A	G
2	rs148156033	0	213369976	A	G
2	rs74501745	0	213370715	C	T
2	rs7574330	0	213371236	G	A
2	rs114686372	0	213371508	T	C
2	rs75114964	0	213371607	C	A
2	rs74267733	0	213372353	A	G
2	rs111939171	0	213372365	G	C
2	rs10180614	0	213372988	C	T
2	rs1384290	0	213373484	C	A
2	rs1384291	0	213373521	C	T
2	rs116771258	0	213373918	A	G
2	rs78542174	0	213374150	G	A
2	rs10207963	0	213374508	A	G
2	rs78708581	0	213375739	T	C
2	rs16848730	0	213375866	A	G
2	rs111243671	0	213375987	A	G
2	rs115736658	0	213376603	G	A
2	rs114262584	0	213376731	C	T
2	rs77865123	0	213376843	A	G
2	rs75873133	0	213377025	T	C
2	rs1997470	0	213377399	C	T
2	rs113884701	0	213377428	G	A
2	rs143703315	0	213378412	G	A
2	rs4366846	0	213379537	G	A
2	rs6731193	0	213379961	A	G
2	rs114384718	0	213380100	A	C
2	rs138413513	0	213380937	T	C
2	rs35225704	0	213381353	C	A
2	rs78562314	0	213382264	T	C
2	rs79253279	0	213382759	G	A
2	rs10172512	0	213382873	A	G
2	rs113576090	0	213383730	T	C
2	rs145295052	0	213384205	T	G
2	rs2128323	0	213384298	T	G
2	rs2128322	0	213384313	G	T
2	rs56387110	0	213384654	C	A
2	rs112829632	0	213384716	A	T
2	rs1947932	0	213384953	T	C
2	rs979125	0	213384955	T	C
2	rs979124	0	213384978	C	T
2	rs17327185	0	213385032	A	G
2	rs1384295	0	213385144	C	T
2	rs113139165	0	213385290	T	C
2	rs1384294	0	213385345	T	C
2	rs112776638	0	213385388	T	C
2	rs4404217	0	213385817	G	A
2	rs6435707	0	213386112	T	G
2	rs7571561	0	213386267	T	C
2	rs982075	0	213386712	C	A
2	rs1026882	0	213387389	C	T
2	rs7561571	0	213387563	C	T
2	rs7564590	0	213387900	C	T
2	rs7565257	0	213388276	G	A
2	rs7565622	0	213388617	G	A
2	rs17261653	0	213388957	T	C
2	rs76006088	0	213389337	C	T
2	rs16848751	0	213389346	A	G
2	rs16848753	0	213389764	A	G
2	rs6761143	0	213390687	C	T
2	rs6435708	0	213391114	A	T
2	rs6435709	0	213391220	T	A
2	rs7556832	0	213391506	C	G
2	rs7573568	0	213391696	T	C
2	rs2178576	0	213391750	A	C
2	rs2178575	0	213391766	G	A
2	rs1905139	0	213393025	G	A
2	rs999946	0	213394135	T	C
2	rs1531788	0	213394320	C	T
2	rs6745293	0	213394370	A	T
2	rs77630408	0	213394445	T	A
2	rs1351594	0	213394508	G	C
2	rs1351593	0	213394605	C	T
2	rs1351592	0	213394712	C	G
2	rs13422701	0	213394732	G	T
2	rs114396409	0	213394802	C	T
2	rs35793275	0	213395436	T	C
2	rs34857643	0	213395439	G	A
2	rs34511581	0	213395441	T	A
2	rs7598042	0	213395507	A	C
2	rs7571642	0	213395552	C	T
2	rs17262059	0	213396059	G	C
2	rs6724920	0	213396169	G	T
2	rs77238526	0	213396644	T	C
2	rs13392407	0	213396812	T	A
2	rs13382807	0	213397889	G	C
2	rs116304309	0	213398047	A	T
2	rs1384293	0	213398219	C	T
2	rs10165364	0	213398277	G	A
2	rs17262115	0	213398354	C	A
2	rs1482381	0	213399007	A	G
2	rs186232961	0	213399379	G	C
2	rs13000748	0	213399670	C	G
2	rs4672648	0	213399917	A	G
2	rs4233986	0	213400033	A	G
2	rs79193523	0	213400300	T	A
2	rs11892661	0	213400434	T	G
2	rs1882351	0	213400959	C	G
2	rs114598754	0	213400968	T	C
2	rs1384292	0	213402641	G	C
2	rs7607363	0	213402705	A	G
2	rs73989053	0	213403091	G	A
2	rs62626349	0	213403521	G	C
2	rs6735267	0	213403863	C	T
2	rs6735626	0	213403972	G	A
2	rs7355673	0	213404389	T	C
2	rs10182996	0	213404834	T	C
2	rs6710653	0	213404893	A	G
2	rs2128321	0	213405276	C	A
2	rs13006797	0	213405952	G	A
2	rs7596285	0	213406961	G	A
2	rs10192988	0	213407782	T	G
2	rs10180824	0	213407975	G	A
2	rs6751692	0	213408120	C	T
2	rs10184221	0	213409014	G	A
2	rs116851418	0	213409098	T	C
2	rs10207878	0	213409337	A	G
2	rs7607373	0	213409719	G	A
2	rs6435711	0	213410065	G	A
2	rs138731600	0	213410400	A	T
2	rs116243614	0	213411173	G	A
2	rs7599312	0	213413231	G	A
2	rs13001305	0	213413647	T	C
2	rs116621873	0	213413668	A	G
2	rs13427822	0	213414265	A	G
2	rs113234093	0	213415501	G	A
2	rs148314251	0	213415616	C	T
2	rs116119502	0	213416397	C	T
2	rs75722529	0	213416594	C	T
2	rs115673641	0	213416595	G	A
2	rs11692979	0	213416765	T	G
2	rs75377311	0	213418485	C	T
2	rs74509722	0	213420662	G	T
2	rs10191896	0	213421764	C	T
2	rs17262541	0	213422621	C	T
2	rs17262576	0	213422668	T	C
2	rs13416109	0	213423503	C	T
2	rs35080214	0	213423505	G	A
2	rs150890942	0	213423962	G	A
2	rs17328512	0	213423986	T	C
2	rs79565680	0	213424027	C	T
2	rs115365813	0	213424212	T	C
2	rs75768716	0	213424295	G	A
2	rs62186308	0	213424671	C	G
2	rs16848819	0	213425253	T	G
2	rs17328561	0	213425295	A	G
2	rs10497977	0	213425382	A	T
2	rs79817933	0	213426901	T	A
2	rs1038312	0	213427323	A	T
2	rs34989240	0	213427624	C	T
2	rs6736377	0	213428760	G	A
2	rs6736536	0	213429063	C	T
2	rs116371457	0	213429363	C	A
2	rs76082220	0	213429505	A	T
2	rs116143454	0	213429828	C	T
2	rs191780389	0	213430583	G	A
2	rs7578094	0	213432392	G	A
2	rs10208221	0	213432425	C	T
2	rs17263029	0	213433166	C	T
2	rs16848843	0	213433504	T	A
2	rs71424501	0	213433916	C	T
2	rs16848847	0	213434347	A	G
2	rs35598461	0	213435057	A	G
2	rs113946213	0	213436255	C	T
2	rs17329087	0	213436532	T	A
2	rs114853071	0	213436581	G	C
2	rs16848853	0	213436814	C	T
2	rs10177496	0	213436989	G	A
2	rs16848854	0	213437911	C	T
2	rs13020448	0	213438055	C	T
2	rs78523639	0	213438249	T	A
2	rs71424502	0	213438580	C	T
2	rs116728778	0	213439289	G	A
2	rs71426303	0	213439911	A	G
2	rs143053208	0	213440421	T	G
2	rs10185581	0	213441127	T	C
2	rs141712654	0	213441642	C	A
2	rs72935399	0	213441913	G	A
2	rs75915187	0	213442197	T	C
2	rs114287716	0	213442697	G	T
2	rs74730259	0	213442778	G	A
2	rs6435714	0	213442905	G	T
2	rs115529403	0	213443438	C	T
2	rs7583943	0	213443922	C	T
2	rs16848863	0	213444607	C	G
2	rs10497979	0	213444642	A	T
2	rs16848870	0	213445175	G	A
2	rs2371616	0	213445614	C	A
2	rs116409298	0	213445874	T	C
2	rs79976038	0	213445881	C	T
2	rs71426304	0	213445943	T	G
2	rs17263471	0	213446466	T	G
2	rs35543939	0	213446678	T	C
2	rs6761462	0	213446782	T	C
2	rs3925390	0	213446816	T	A
2	rs62186326	0	213447006	A	G
2	rs77150823	0	213447435	T	A
2	rs60868013	0	213447514	T	G
2	rs7598801	0	213447850	C	G
2	rs60245846	0	213447854	T	G
2	rs150059985	0	213447988	T	C
2	rs368667764	0	213448001	A	T
2	rs7599202	0	213448055	G	T
2	rs141125850	0	213448742	G	T
2	rs115342813	0	213449070	G	A
2	rs112369551	0	213449299	T	C
2	rs146094455	0	213450090	A	T
2	rs138842211	0	213450245	A	G
2	rs4673667	0	213450333	A	C
2	rs13013659	0	213450747	T	C
2	rs13408617	0	213451359	C	A
2	rs13408622	0	213451368	C	G
2	rs144906968	0	213452053	T	C
2	rs79142908	0	213452139	G	A
2	rs984456	0	213452931	C	G
2	rs984455	0	213453046	G	C
2	rs62186327	0	213453299	T	G
2	rs17329513	0	213453410	A	G
2	rs13008322	0	213453639	G	C
2	rs16848880	0	213453815	G	A
2	rs78883231	0	213454281	T	C
2	rs987601	0	213454397	A	C
2	rs12991892	0	213454862	T	C
2	rs140059880	0	213455431	T	C
2	rs1982715	0	213456326	G	C
2	rs11902147	0	213456336	G	T
2	rs17263875	0	213456398	T	C
2	rs11902111	0	213456418	C	T
2	rs1982714	0	213456521	C	T
2	rs1982713	0	213456576	T	C
2	rs35608198	0	213456661	T	C
2	rs17263937	0	213456994	T	C
2	rs36125860	0	213457283	A	T
2	rs35927619	0	213457361	T	G
2	rs141889379	0	213457448	A	T
2	rs34446807	0	213457487	G	T
2	rs35521899	0	213457697	G	A
2	rs11894305	0	213457956	A	G
2	rs11894309	0	213457971	A	G
2	rs34804588	0	213458264	T	A
2	rs17329875	0	213458460	T	G
2	rs60327012	0	213458628	T	A
2	rs34071063	0	213458838	A	T
2	rs36042629	0	213458896	A	T
2	rs13020357	0	213458983	T	C
2	rs12994372	0	213458984	G	A
2	rs186222804	0	213458985	G	A
2	rs74504450	0	213459004	G	A
2	rs115197611	0	213459298	G	A
2	rs13021394	0	213459426	T	A
2	rs13021610	0	213459554	T	C
2	rs13000533	0	213459714	C	T
2	rs71426309	0	213460146	C	A
2	rs143953472	0	213460811	T	A
2	rs13027061	0	213461785	A	T
2	rs17264055	0	213461817	T	A
2	rs16848890	0	213461841	C	T
2	rs71426310	0	213462054	G	A
2	rs4673668	0	213462397	A	G
2	rs17264097	0	213462597	T	C
2	rs17330001	0	213462699	T	C
2	rs35119835	0	213462911	G	C
2	rs62186333	0	213462998	C	T
2	rs11695910	0	213463276	C	G
2	rs1002618	0	213463406	C	T
2	rs11892049	0	213465193	T	C
2	rs1878566	0	213465335	A	G
2	rs78477897	0	213466032	T	G
2	rs10193213	0	213468177	T	G
2	rs6731808	0	213468262	C	T
2	rs77192084	0	213468449	C	T
2	rs75426490	0	213469330	G	A
2	rs11688976	0	213469506	T	C
2	rs10186885	0	213469677	C	A
2	rs72937324	0	213470167	T	C
2	rs114862092	0	213471290	G	A
2	rs78238334	0	213472291	A	C
2	rs990208	0	213472634	T	C
2	rs7606703	0	213473115	A	C
2	rs7580653	0	213473233	G	T
2	rs7580977	0	213473493	G	T
2	rs7583787	0	213473723	G	A
2	rs7598633	0	213474564	T	A
2	rs78818310	0	213475502	A	T
2	rs13383234	0	213475619	A	G
2	rs62186335	0	213475881	C	T
2	rs71426311	0	213476310	T	C
2	rs138417724	0	213476781	C	T
2	rs6717685	0	213476885	A	C
2	rs72937326	0	213476967	G	A
2	rs76419310	0	213477074	G	A
2	rs4673669	0	213477128	C	A
2	rs72937329	0	213477141	G	T
2	rs10205609	0	213477268	T	G
2	rs34987441	0	213477547	A	G
2	rs58075497	0	213477859	A	C
2	rs62186337	0	213478165	G	A
2	rs72937330	0	213478211	T	C
2	rs72937331	0	213478449	T	A
2	rs72937333	0	213478557	G	A
2	rs16848925	0	213479137	A	C
2	rs9288454	0	213479458	T	A
2	rs72937335	0	213479462	C	A
2	rs56675368	0	213479579	T	C
2	rs113760203	0	213479684	T	A
2	rs9288455	0	213479689	G	A
2	rs76218493	0	213479792	A	C
2	rs16848927	0	213479938	C	T
2	rs56164335	0	213480119	T	G
2	rs79683864	0	213480167	T	C
2	rs72937336	0	213480621	T	C
2	rs4672649	0	213480637	G	A
2	rs4673670	0	213480852	G	A
2	rs113769647	0	213481489	G	A
2	rs16848930	0	213481872	G	T
2	rs16848933	0	213482040	A	C
2	rs16848937	0	213482088	G	C
2	rs115599807	0	213482238	A	G
2	rs16848939	0	213482385	C	T
2	rs6749009	0	213482684	G	A
2	rs6749157	0	213482781	G	C
2	rs6748942	0	213482795	C	A
2	rs6749215	0	213482993	C	T
2	rs72937340	0	213483784	T	C
2	rs7601545	0	213483894	G	A
2	rs16848957	0	213484224	T	C
2	rs2054613	0	213484354	C	G
2	rs2054614	0	213484709	G	A
2	rs2054615	0	213484752	C	T
2	rs2068404	0	213484997	T	C
2	rs72937345	0	213485048	T	C
2	rs72937349	0	213485356	G	C
2	rs7606156	0	213485596	G	A
2	rs11692809	0	213485715	C	A
2	rs11676391	0	213485772	T	C
2	rs13400391	0	213485866	A	G
2	rs13426180	0	213486069	C	A
2	rs11693009	0	213486117	C	T
2	rs6761880	0	213486217	G	A
2	rs1600882	0	213486363	C	T
2	rs6704686	0	213486423	G	A
2	rs10174150	0	213487269	T	C
2	rs72937359	0	213487402	G	A
2	rs79944578	0	213487598	T	C
2	rs28794520	0	213487614	C	T
2	rs6708862	0	213487661	C	T
2	rs6711917	0	213487687	C	T
2	rs6712252	0	213488021	C	T
2	rs72937361	0	213488463	A	G
2	rs13027046	0	213489923	T	C
2	rs13415082	0	213490114	A	T
2	rs62186339	0	213490197	G	A
2	rs73065878	0	213490351	A	C
2	rs67447343	0	213490466	G	C
2	rs2128324	0	213490883	G	A
2	rs76850832	0	213491992	C	G
2	rs6706987	0	213492151	C	T
2	rs72937365	0	213492540	A	G
2	rs67535717	0	213492898	G	A
2	rs72937368	0	213492907	G	T
2	rs7563100	0	213493460	G	C
2	rs931215	0	213493785	A	T
2	rs931216	0	213493825	C	T
2	rs1482382	0	213494273	A	G
2	rs17330768	0	213494330	T	G
2	rs11679805	0	213494947	A	T
2	rs13384610	0	213495288	T	C
2	rs57917865	0	213495985	G	T
2	rs72937379	0	213496236	C	G
2	rs61521361	0	213496258	T	A
2	rs931217	0	213496450	C	G
2	rs931218	0	213496624	C	A
2	rs956558	0	213497090	G	A
2	rs72937385	0	213497379	A	T
2	rs34741122	0	213498134	A	G
2	rs138139274	0	213498199	C	T
2	rs9750629	0	213498333	T	C
2	rs66535530	0	213499028	C	T
2	rs13410624	0	213499043	A	G
2	rs7585465	0	213499445	C	A
2	rs7585872	0	213499630	G	C
2	rs13402172	0	213499899	T	C
2	rs10497980	0	213500062	A	G
2	rs10171052	0	213500272	G	C
2	rs114871402	0	213500561	T	A
2	rs10179457	0	213500670	A	G
2	rs10179622	0	213500795	A	C
2	rs62187960	0	213501008	T	G
2	rs72949011	0	213501015	C	T
2	rs140343454	0	213501786	A	G
2	rs7590349	0	213501982	T	C
2	rs56159667	0	213502063	C	A
2	rs7590700	0	213502328	T	C
2	rs72949015	0	213502784	T	C
2	rs6745180	0	213502984	T	G
2	rs10210112	0	213502996	C	T
2	rs72949018	0	213503272	G	A
2	rs62187961	0	213503382	C	G
2	rs13384047	0	213503768	G	A
2	rs13384253	0	213503941	G	A
2	rs13397735	0	213504183	T	C
2	rs77590967	0	213504237	T	C
2	rs7587236	0	213504684	C	T
2	rs938785	0	213505000	T	C
2	rs11676119	0	213505006	C	T
2	rs11687307	0	213505246	A	T
2	rs12998249	0	213505565	A	C
2	rs13404602	0	213505872	T	A
2	rs148612356	0	213506251	C	T
2	rs13405155	0	213506340	T	C
2	rs6742665	0	213506393	C	T
2	rs6742793	0	213506483	C	G
2	rs75856142	0	213506506	T	C
2	rs6743091	0	213506585	G	T
2	rs1987801	0	213506876	G	T
2	rs114334603	0	213506935	C	T
2	rs114865918	0	213507272	G	T
2	rs62187962	0	213507680	C	T
2	rs62187963	0	213508144	T	C
2	rs78634368	0	213508146	C	T
2	rs62187964	0	213508184	A	T
2	rs7572637	0	213508377	A	C
2	rs13401993	0	213508726	G	A
2	rs11688167	0	213508741	T	C
2	rs13402119	0	213508869	G	A
2	rs11682441	0	213508891	G	C
2	rs11693575	0	213508928	A	G
2	rs13402051	0	213508965	C	T
2	rs115662568	0	213509050	T	A
2	rs72949040	0	213510121	G	C
2	rs16848991	0	213510285	T	G
2	rs17271707	0	213510374	G	A
2	rs17331220	0	213510571	A	G
2	rs5000270	0	213511046	T	G
2	rs2220025	0	213511118	T	C
2	rs73071744	0	213511187	C	A
2	rs17271784	0	213511696	G	A
2	rs10198723	0	213511791	A	G
2	rs11678993	0	213512215	G	A
2	rs16849010	0	213512384	A	C
2	rs1384296	0	213512667	C	T
2	rs72949047	0	213513999	T	C
2	rs17272024	0	213514208	A	G
2	rs141672927	0	213514741	T	C
2	rs62187965	0	213514965	C	T
2	rs11683491	0	213515027	C	A
2	rs13418175	0	213515031	T	C
2	rs13404790	0	213515175	C	T
2	rs137887114	0	213515682	T	C
2	rs59370887	0	213515701	C	T
2	rs72949055	0	213516392	A	G
2	rs113538639	0	213516926	A	G
2	rs10204755	0	213517248	T	C
2	rs72949057	0	213517452	C	T
2	rs13386921	0	213517543	A	T
2	rs72951177	0	213517845	T	C
2	rs62187967	0	213517852	T	G
2	rs72951178	0	213517868	T	C
2	rs62187968	0	213517888	C	T
2	rs2220026	0	213517955	C	T
2	rs1384297	0	213518374	T	C
2	rs72933003	0	213518432	T	C
2	rs72933004	0	213518449	C	T
2	rs76074265	0	213518631	G	T
2	rs73071757	0	213518860	C	T
2	rs10211380	0	213519249	T	A
2	rs6435715	0	213519256	T	C
2	rs72933008	0	213519379	C	T
2	rs1600883	0	213519872	C	G
2	rs1600884	0	213520144	C	T
2	rs183313627	0	213520464	T	A
2	rs4673673	0	213520554	G	C
2	rs4673674	0	213520651	T	A
2	rs73071761	0	213520665	T	C
2	rs72933016	0	213521447	T	C
2	rs2371618	0	213521462	T	C
2	rs62187969	0	213521862	C	T
2	rs4337429	0	213522063	T	G
2	rs58184703	0	213522287	T	C
2	rs35582127	0	213522483	T	C
2	rs114825049	0	213522495	G	A
2	rs11902550	0	213522806	T	C
2	rs150105541	0	213523171	G	T
2	rs6726437	0	213523249	T	G
2	rs6739812	0	213523328	A	G
2	rs72933019	0	213523568	C	T
2	rs72933021	0	213523586	C	T
2	rs147012573	0	213523983	A	T
2	rs13418296	0	213524128	G	T
2	rs13418412	0	213524238	G	A
2	rs13418742	0	213524584	G	A
2	rs72933024	0	213524589	G	A
2	rs62187971	0	213524867	A	C
2	rs62187972	0	213525117	G	A
2	rs6734732	0	213525416	T	A
2	rs13422154	0	213525571	C	T
2	rs13425168	0	213525801	G	A
2	rs72933030	0	213526006	C	G
2	rs72933031	0	213526082	T	C
2	rs13425327	0	213526121	C	T
2	rs1384287	0	213526638	T	A
2	rs151158657	0	213526917	A	G
2	rs73071773	0	213527610	C	T
2	rs2888102	0	213527767	T	A
2	rs72933039	0	213528287	T	C
2	rs72933041	0	213529277	G	A
2	rs62187973	0	213529368	A	C
2	rs11896992	0	213529898	A	G
2	rs2371710	0	213530069	G	A
2	rs13424220	0	213531099	C	G
2	rs13424239	0	213531142	C	T
2	rs114013221	0	213531302	T	C
2	rs6750857	0	213531435	A	G
2	rs80228335	0	213531592	C	A
2	rs6754237	0	213531809	A	G
2	rs6435716	0	213532030	C	T
2	rs58997504	0	213532247	G	T
2	rs2888128	0	213532864	T	G
2	rs13431135	0	213532870	C	A
2	rs62187975	0	213533066	A	G
2	rs13431628	0	213533134	G	T
2	rs13394068	0	213533178	T	C
2	rs11695521	0	213533442	C	G
2	rs72933051	0	213533995	G	A
2	rs73071785	0	213534172	C	T
2	rs17331646	0	213534298	A	G
2	rs114739788	0	213534541	C	T
2	rs72933053	0	213534552	T	C
2	rs16849057	0	213535235	A	C
2	rs35028965	0	213535240	A	C
2	rs72933056	0	213535444	C	T
2	rs17331702	0	213535577	A	T
2	rs6435717	0	213535690	G	A
2	rs6742049	0	213535830	G	A
2	rs7591655	0	213536433	C	T
2	rs143586543	0	213536571	G	A
2	rs2888129	0	213536695	T	C
2	rs59850512	0	213536774	C	T
2	rs62187977	0	213536829	C	T
2	rs28860549	0	213536895	A	G
2	rs28852185	0	213536906	A	G
2	rs56249218	0	213537367	G	A
2	rs9967727	0	213537460	C	G
2	rs72933064	0	213537766	C	A
2	rs2888130	0	213538386	T	C
2	rs11682456	0	213539062	G	T
2	rs4673675	0	213539145	T	C
2	rs4673676	0	213539645	C	T
2	rs6435718	0	213540189	G	T
2	rs6435719	0	213540301	C	A
2	rs72933070	0	213540735	G	A
2	rs6720790	0	213540826	C	G
2	rs72933071	0	213541414	T	C
2	rs10195898	0	213541457	A	C
2	rs72933073	0	213541570	A	C
2	rs10221625	0	213541714	C	T
2	rs10221626	0	213541719	G	A
2	rs72933076	0	213541938	G	T
2	rs7602135	0	213542401	A	G
2	rs1320116	0	213542405	C	T
2	rs62187992	0	213542695	G	A
2	rs1320117	0	213542706	G	C
2	rs17331821	0	213542758	G	A
2	rs13422625	0	213542950	A	C
2	rs72933082	0	213543127	G	A
2	rs4574061	0	213543504	G	A
2	rs4331450	0	213543556	T	G
2	rs13400701	0	213543622	G	A
2	rs56314123	0	213543937	T	A
2	rs17272381	0	213544144	C	T
2	rs6435720	0	213544609	A	G
2	rs6752019	0	213544770	T	C
2	rs6752288	0	213545047	T	G
2	rs10185470	0	213545229	C	A
2	rs17331933	0	213545335	A	C
2	rs13404902	0	213545357	C	T
2	rs17331989	0	213545390	C	G
2	rs2371711	0	213545691	T	C
2	rs2371712	0	213545855	C	A
2	rs62187995	0	213545895	A	G
2	rs76380053	0	213546176	T	C
2	rs4335896	0	213546285	C	T
2	rs60441323	0	213546744	G	A
2	rs62187997	0	213546921	A	G
2	rs115647597	0	213547131	G	A
2	rs2371713	0	213547267	C	G
2	rs17332156	0	213547342	T	A
2	rs62187998	0	213547665	A	G
2	rs72933094	0	213548417	G	A
2	rs72933095	0	213548590	G	A
2	rs116273884	0	213548987	G	C
2	rs62187999	0	213549643	T	C
2	rs62188000	0	213550187	G	A
2	rs7605740	0	213550376	C	T
2	rs2371714	0	213550591	G	A
2	rs34186216	0	213550982	T	A
2	rs6435721	0	213551094	G	T
2	rs114751407	0	213551261	T	G
2	rs10200318	0	213551269	T	C
2	rs59274445	0	213551467	T	C
2	rs78567193	0	213551541	A	T
2	rs183598571	0	213552323	C	T
2	rs184937170	0	213552355	T	C
2	rs143779641	0	213552415	C	A
2	rs7593454	0	213552417	C	T
2	rs10932443	0	213552514	T	A
2	rs79141900	0	213552914	A	C
2	rs7596833	0	213552997	G	A
2	rs11674822	0	213555564	T	C
2	rs77630239	0	213556496	G	T
2	rs72935003	0	213557218	G	A
2	rs17332290	0	213557284	T	C
2	rs143459301	0	213557633	C	T
2	rs6435722	0	213558683	T	G
2	rs147404072	0	213558752	C	T
2	rs17272806	0	213558906	T	G
2	rs7580519	0	213559229	T	C
2	rs16849091	0	213559282	G	C
2	rs71426318	0	213559390	T	A
2	rs55719952	0	213559411	T	G
2	rs78613266	0	213560376	T	C
2	rs114927085	0	213560682	A	G
2	rs6731231	0	213561598	A	G
2	rs13390015	0	213561811	T	C
2	rs13024894	0	213561843	A	G
2	rs13427642	0	213562066	C	A
2	rs139258403	0	213562829	G	C
2	rs7575556	0	213563072	T	C
2	rs72935007	0	213563311	T	C
2	rs11678941	0	213563338	T	C
2	rs12479054	0	213563482	G	T
2	rs9677870	0	213564329	T	A
2	rs12996502	0	213564655	G	A
2	rs74644380	0	213564717	T	C
2	rs12997004	0	213565154	A	G
2	rs12997723	0	213565243	G	T
2	rs10172859	0	213565989	C	A
2	rs12986723	0	213566597	T	C
2	rs4673677	0	213567401	T	C
2	rs76989082	0	213567879	C	A
2	rs114921033	0	213568173	A	G
2	rs75786495	0	213568319	A	T
2	rs72935012	0	213568894	C	T
2	rs72935015	0	213568900	A	T
2	rs78023448	0	213569067	T	G
2	rs16849099	0	213569169	C	T
2	rs78664768	0	213569503	G	A
2	rs10186407	0	213570265	C	T
2	rs114294299	0	213570466	A	T
2	rs113254594	0	213571099	C	T
2	rs7571818	0	213571166	G	C
2	rs78286764	0	213571588	C	G
2	rs10198447	0	213571703	A	T
2	rs10175124	0	213571932	C	T
2	rs34583273	0	213572323	T	C
2	rs10188254	0	213572539	T	C
2	rs3738859	0	213572938	A	C
2	rs115465891	0	213573400	G	T
2	rs2371701	0	213573573	C	T
2	rs75643578	0	213574638	C	T
2	rs16849118	0	213575237	G	T
2	rs13007317	0	213575354	T	C
2	rs7587255	0	213575506	G	A
2	rs17273207	0	213575585	T	C
2	rs35125189	0	213575664	G	A
2	rs77427791	0	213575718	T	C
2	rs35359727	0	213576021	G	A
2	rs73987446	0	213576177	C	A
2	rs16849123	0	213576272	G	A
2	rs62188005	0	213576550	T	G
2	rs6745507	0	213577416	C	G
2	rs35036775	0	213577436	C	T
2	rs17332777	0	213577479	A	G
2	rs149646413	0	213578058	C	G
2	rs2371702	0	213578169	C	T
2	rs16849125	0	213578359	G	A
2	rs6721014	0	213578453	A	G
2	rs61185542	0	213578652	T	C
2	rs13393014	0	213578777	A	G
2	rs13418813	0	213578824	G	A
2	rs114012995	0	213579190	C	T
2	rs150513212	0	213580475	C	T
2	rs62188006	0	213580654	C	A
2	rs6435723	0	213580723	C	T
2	rs58415964	0	213580741	T	A
2	rs2371703	0	213581106	A	C
2	rs72935021	0	213582188	A	T
2	rs16849142	0	213582322	G	T
2	rs2371705	0	213582755	G	T
2	rs12619430	0	213582942	G	T
2	rs72935024	0	213583128	T	C
2	rs150713890	0	213584446	C	G
2	rs66866010	0	213584484	C	T
2	rs13395426	0	213584595	A	G
2	rs10932444	0	213584688	C	A
2	rs72935025	0	213584721	A	C
2	rs144131723	0	213584850	T	C
2	rs12621317	0	213584890	G	A
2	rs7565133	0	213585008	T	C
2	rs7565150	0	213585035	T	C
2	rs7565262	0	213585078	T	C
2	rs7369041	0	213585180	T	G
2	rs6435724	0	213585190	C	T
2	rs6435725	0	213585198	C	T
2	rs6756577	0	213585384	C	T
2	rs141871727	0	213585607	G	A
2	rs147106384	0	213585681	C	T
2	rs4673678	0	213585693	C	T
2	rs113405528	0	213585853	G	A
2	rs13424884	0	213585938	C	T
2	rs13020500	0	213585939	G	A
2	rs13391194	0	213587058	T	C
2	rs147757894	0	213587746	C	A
2	rs76787100	0	213588174	G	T
2	rs2888104	0	213588404	G	A
2	rs2371620	0	213588483	A	C
2	rs4146321	0	213591015	A	C
2	rs2371621	0	213591785	G	A
2	rs12612794	0	213592884	A	G
2	rs4673679	0	213593369	A	G
2	rs10170169	0	213593405	A	C
2	rs74518700	0	213593443	A	T
2	rs116192792	0	213593599	C	A
2	rs7565158	0	213593970	G	T
2	rs66722893	0	213595013	C	T
2	rs13012246	0	213595038	G	C
2	rs16849174	0	213595110	T	C
2	rs7598898	0	213596049	A	C
2	rs10497983	0	213596859	A	G
2	rs13026365	0	213597335	C	T
2	rs13026373	0	213597349	C	T
2	rs6755259	0	213597627	A	G
2	rs6758369	0	213597773	A	G
2	rs16849192	0	213598952	T	C
2	rs12185565	0	213599887	C	T
2	rs4672653	0	213600095	A	T
2	rs116109352	0	213600534	T	G
2	rs4446027	0	213600540	A	T
2	rs11675226	0	213600922	T	A
2	rs115176186	0	213601073	G	C
2	rs13426668	0	213601814	G	C
2	rs6725004	0	213602048	G	T
2	rs2371706	0	213602838	T	C
2	rs16849197	0	213603367	C	T
2	rs6736862	0	213604823	G	T
2	rs10192389	0	213605269	A	G
2	rs10184036	0	213605680	T	A
2	rs16849204	0	213606762	T	C
2	rs28590663	0	213606899	T	C
2	rs28612823	0	213606948	C	G
2	rs6745153	0	213607202	C	T
2	rs7570749	0	213607801	A	G
2	rs72935050	0	213609001	T	A
2	rs2371707	0	213609065	C	A
2	rs35320248	0	213609140	A	G
2	rs10497985	0	213609252	C	T
2	rs12328595	0	213610359	G	A
2	rs149837184	0	213610499	G	A
2	rs58894557	0	213610868	A	C
2	rs16849209	0	213611221	G	T
2	rs6740113	0	213611291	C	A
2	rs72935055	0	213611664	C	T
2	rs2371708	0	213614457	G	C
2	rs75242861	0	213615750	A	C
2	rs112367744	0	213615924	C	T
2	rs58882497	0	213616155	T	G
2	rs111753506	0	213616217	C	T
2	rs190420766	0	213616235	G	A
2	rs113446504	0	213616250	C	T
2	rs73067218	0	213616261	G	A
2	rs112995344	0	213616280	A	G
2	rs66479636	0	213616625	A	G
2	rs10469769	0	213617239	T	C
2	rs10469770	0	213617274	A	G
2	rs72935063	0	213617317	T	G
2	rs6725808	0	213617785	T	C
2	rs67342549	0	213618235	T	A
2	rs10469662	0	213618894	T	C
2	rs11690779	0	213619757	C	T
2	rs56291659	0	213619984	C	T
2	rs2371709	0	213620250	T	C
2	rs112911734	0	213621573	C	T
2	rs146726962	0	213621746	G	A
2	rs144092793	0	213622020	C	T
2	rs151027983	0	213622899	A	G
2	rs10194020	0	213623550	G	C
2	rs137996931	0	213624865	A	C
2	rs113451711	0	213625893	A	G
2	rs57291759	0	213625968	A	C
2	rs190443901	0	213626022	A	C
2	rs112395360	0	213626920	C	T
2	rs7590491	0	213627315	T	C
2	rs10207157	0	213627380	G	A
2	rs146347985	0	213627421	G	C
2	rs10207170	0	213627511	C	T
2	rs11678818	0	213627986	T	C
2	rs111714762	0	213628088	G	A
2	rs114577733	0	213630721	G	A
2	rs7571418	0	213631021	G	A
2	rs192839787	0	213631146	G	T
2	rs73987453	0	213631177	A	C
2	rs7574914	0	213631754	G	C
2	rs13426578	0	213631828	G	A
2	rs10497981	0	213631850	T	C
2	rs16849219	0	213632733	G	A
2	rs16849221	0	213633150	A	G
2	rs7582374	0	213633703	G	A
2	rs55752268	0	213633949	T	G
2	rs13411642	0	213634799	A	C
2	rs6435726	0	213635052	A	G
2	rs13386742	0	213635251	C	T
2	rs116430634	0	213635638	T	C
2	rs187974584	0	213635652	G	A
2	rs10497982	0	213635698	C	T
2	rs182894750	0	213635929	T	G
2	rs72935078	0	213636304	G	T
2	rs115824720	0	213636370	T	C
2	rs7590677	0	213636608	C	T
2	rs11678768	0	213637050	C	T
2	rs12475172	0	213637450	A	C
2	rs35993054	0	213637794	A	G
2	rs146425291	0	213638480	G	A
2	rs2371619	0	213638498	G	A
2	rs56013407	0	213639428	T	C
2	rs12616993	0	213639829	C	T
2	rs12617106	0	213640230	C	A
2	rs4375811	0	213640577	A	G
2	rs10194069	0	213640700	A	T
2	rs58953830	0	213640760	A	T
2	rs12465612	0	213641363	C	T
2	rs12465613	0	213641364	C	G
2	rs13392188	0	213641615	C	G
2	rs115042827	0	213642230	T	C
2	rs72935083	0	213642235	T	C
2	rs62188021	0	213642413	T	G
2	rs73082664	0	213642472	T	A
2	rs56344404	0	213642661	A	G
2	rs13421670	0	213643086	A	G
2	rs72935086	0	213643763	G	C
2	rs6760113	0	213643802	A	C
2	rs80172529	0	213644103	T	C
2	rs6732288	0	213644149	G	A
2	rs148123087	0	213644924	T	C
2	rs62188022	0	213645328	G	A
2	rs12986480	0	213646473	G	T
2	rs72935095	0	213647196	T	C
2	rs4603708	0	213648161	T	G
2	rs13427943	0	213648245	T	C
2	rs6706119	0	213648352	T	C
2	rs72935097	0	213648594	T	C
2	rs6414178	0	213648965	C	T
2	rs6710047	0	213649098	T	A
2	rs28405281	0	213649509	G	A
2	rs28704698	0	213649557	C	G
2	rs6710703	0	213649587	T	C
2	rs73987460	0	213649619	A	C
2	rs6713644	0	213649723	T	A
2	rs149695205	0	213649873	C	T
2	rs188260341	0	213650297	G	A
2	rs4673681	0	213650357	G	C
2	rs4673682	0	213650433	G	T
2	rs61971068	0	213650554	T	A
2	rs151198785	0	213650555	G	C
2	rs6709688	0	213650838	A	G
2	rs4673683	0	213651182	G	A
2	rs4673684	0	213651328	G	T
2	rs60803017	0	213651503	T	C
2	rs6718723	0	213653419	A	G
2	rs12995424	0	213656187	T	C
2	rs7557905	0	213657307	C	G
2	rs11693864	0	213657426	C	T
2	rs62188024	0	213657806	T	C
2	rs7420368	0	213658843	C	T
2	rs4408674	0	213659031	G	A
2	rs6717762	0	213659782	C	G
2	rs12996397	0	213659910	A	G
2	rs55994619	0	213660679	G	A
2	rs7579362	0	213661213	A	C
2	rs78902545	0	213661416	A	G
2	rs4673689	0	213661660	T	C
2	rs56381878	0	213662036	T	G
2	rs115788151	0	213662182	C	T
2	rs78822550	0	213662248	C	T
2	rs6708303	0	213662706	G	A
2	rs112605136	0	213662854	G	T
2	rs6708555	0	213662939	G	T
2	rs74392523	0	213663390	A	G
2	rs186317028	0	213663469	G	A
2	rs75386488	0	213663855	A	G
2	rs146728579	0	213663915	C	T
2	rs56412219	0	213664141	T	G
2	rs4233987	0	213664236	A	C
2	rs55687231	0	213664537	T	G
2	rs7594160	0	213665065	A	C
2	rs72936722	0	213665269	A	G
2	rs60329666	0	213665884	C	T
2	rs61408195	0	213666146	T	C
2	rs72936726	0	213666244	A	T
2	rs115929448	0	213666391	C	T
2	rs4673690	0	213666615	C	T
2	rs4672656	0	213666845	A	G
2	rs79957916	0	213666920	T	C
2	rs72936729	0	213667122	C	T
2	rs10932447	0	213667581	T	C
2	rs11889708	0	213667670	C	A
2	rs80349971	0	213667755	G	T
2	rs72936734	0	213668933	G	A
2	rs78609963	0	213669286	A	G
2	rs4131331	0	213669542	G	C
2	rs146244494	0	213669746	G	A
2	rs11898556	0	213669927	T	C
2	rs114178993	0	213670074	T	C
2	rs78436441	0	213670641	C	T
2	rs13409243	0	213672630	T	C
2	rs6435734	0	213673823	A	T
2	rs9288456	0	213674786	T	C
2	rs13028658	0	213675363	G	A
2	rs73071381	0	213675608	T	C
2	rs9288457	0	213676322	A	C
2	rs71426320	0	213676569	C	T
2	rs140673006	0	213676671	A	G
2	rs114302377	0	213677675	C	T
2	rs35158137	0	213677730	A	C
2	rs7596351	0	213677875	C	A
2	rs6709519	0	213678809	T	C
2	rs62188032	0	213678866	C	T
2	rs12466498	0	213679046	A	C
2	rs114804670	0	213679056	T	C
2	rs11884005	0	213679588	T	C
2	rs115064007	0	213680033	T	C
2	rs4673693	0	213680973	T	C
2	rs62188034	0	213681386	A	G
2	rs13015944	0	213681716	T	C
2	rs11902193	0	213683300	T	C
2	rs10153595	0	213684040	A	G
2	rs113694475	0	213684581	C	T
2	rs3923957	0	213685014	C	T
2	rs79862441	0	213685075	T	C
2	rs12987757	0	213685078	T	C
2	rs115960432	0	213685106	C	T
2	rs73071391	0	213685510	A	G
2	rs73071392	0	213685623	C	T
2	rs76264770	0	213686954	G	A
2	rs115617270	0	213687137	G	A
2	rs6435735	0	213687346	T	C
2	rs183204485	0	213688183	T	C
2	rs115054676	0	213688184	A	G
2	rs13032656	0	213688358	A	G
2	rs4260187	0	213689498	A	G
2	rs4496281	0	213690847	C	G
2	rs4673694	0	213690991	G	T
2	rs4673695	0	213691003	A	G
2	rs79385336	0	213691602	G	A
2	rs12463576	0	213691765	A	G
2	rs12475980	0	213691974	T	C
2	rs78536210	0	213692344	G	C
2	rs76164379	0	213692536	C	T
2	rs11694247	0	213693606	T	C
2	rs141462126	0	213694304	C	G
2	rs12613599	0	213694460	A	G
2	rs73073312	0	213695618	T	C
2	rs4673696	0	213695702	C	T
2	rs73073313	0	213695739	G	C
2	rs4672658	0	213695830	A	G
2	rs12477391	0	213696780	G	A
2	rs62188036	0	213696790	C	G
2	rs115750805	0	213697317	G	C
2	rs145918666	0	213697466	C	T
2	rs115763857	0	213697875	A	G
2	rs72936761	0	213698649	A	G
2	rs187171806	0	213698712	T	C
2	rs11674355	0	213699523	G	C
2	rs145023725	0	213699526	C	T
2	rs13386319	0	213699839	C	T
2	rs7569866	0	213700727	C	T
2	rs4672659	0	213701069	G	C
2	rs76006538	0	213701275	A	T
2	rs77386811	0	213701316	C	T
2	rs145628344	0	213701364	T	C
2	rs112602119	0	213701507	G	A
2	rs111386338	0	213701799	G	A
2	rs4625850	0	213703943	T	C
2	rs112082419	0	213705087	C	T
2	rs59372647	0	213706409	G	A
2	rs10183856	0	213706545	T	C
2	rs73079378	0	213707332	A	G
2	rs28668121	0	213707406	C	T
2	rs73079381	0	213707481	G	T
2	rs62188038	0	213707558	C	T
2	rs4131363	0	213707759	A	G
2	rs62188039	0	213708891	A	G
2	rs7600372	0	213709261	C	T
2	rs77983132	0	213710637	G	C
2	rs75740787	0	213711954	G	A
2	rs75262943	0	213712120	G	A
2	rs140780557	0	213712282	C	T
2	rs3925030	0	213714818	A	C
2	rs7425590	0	213715616	C	T
2	rs6721001	0	213717260	T	G
2	rs116187726	0	213717776	A	C
2	rs58039911	0	213717875	G	A
2	rs6709858	0	213718301	C	T
2	rs12620000	0	213718798	C	G
2	rs10932448	0	213718837	G	A
2	rs6732928	0	213719976	T	C
2	rs116113646	0	213721100	C	A
2	rs12617260	0	213721311	C	T
2	rs4480940	0	213722554	T	C
2	rs115961487	0	213722621	G	A
2	rs75497452	0	213722994	C	A
2	rs62188040	0	213723345	C	A
2	rs10192891	0	213723462	G	A
2	rs10192733	0	213723463	C	A
2	rs4307771	0	213723819	G	A
2	rs7590092	0	213724031	A	C
2	rs6712727	0	213724111	G	A
2	rs189670389	0	213724360	C	T
2	rs6713063	0	213724373	G	A
2	rs78624402	0	213725967	C	T
2	rs10202665	0	213726271	G	T
2	rs10168086	0	213726485	T	C
2	rs4673698	0	213727205	A	T
2	rs56393025	0	213727771	T	C
2	rs56122357	0	213727854	T	C
2	rs61202001	0	213728083	G	A
2	rs62186461	0	213728160	T	C
2	rs4132518	0	213728381	T	G
2	rs12987688	0	213729057	C	T
2	rs72938616	0	213729511	A	G
2	rs10168619	0	213730275	C	T
2	rs190276329	0	213730482	C	T
2	rs10200998	0	213730647	G	A
2	rs11900001	0	213730682	C	A
2	rs11884431	0	213731005	T	C
2	rs115197651	0	213731186	G	A
2	rs62186463	0	213731347	C	T
2	rs4592794	0	213731464	T	C
2	rs13425455	0	213732007	C	A
2	rs67530812	0	213732278	T	C
2	rs11694194	0	213732717	C	T
2	rs114419651	0	213733657	A	G
2	rs56008709	0	213733676	A	C
2	rs7581321	0	213733815	G	A
2	rs13035345	0	213733817	G	C
2	rs13035592	0	213733958	G	T
2	rs7585560	0	213735197	G	A
2	rs10460330	0	213735308	A	G
2	rs80011822	0	213735455	G	A
2	rs7559013	0	213735555	A	C
2	rs10182856	0	213735616	T	C
2	rs62186464	0	213735779	G	A
2	rs7588684	0	213735884	C	T
2	rs13006808	0	213737153	A	C
2	rs7606842	0	213737261	T	C
2	rs72938643	0	213737392	A	T
2	rs4530308	0	213737688	T	C
2	rs7419356	0	213737901	T	A
2	rs191874110	0	213738956	G	A
2	rs7600221	0	213738972	G	A
2	rs10183789	0	213739730	C	T
2	rs76478099	0	213740290	C	T
2	rs12465088	0	213740592	G	A
2	rs13387639	0	213740768	C	A
2	rs4627506	0	213741762	G	A
2	rs4514826	0	213741806	A	G
2	rs6722574	0	213741942	G	A
2	rs150868267	0	213741997	T	A
2	rs11677982	0	213742480	C	A
2	rs11678021	0	213742529	C	T
2	rs147857818	0	213742802	C	A
2	rs6755023	0	213742998	A	G
2	rs4672661	0	213743328	G	A
2	rs141244439	0	213743661	C	A
2	rs6730653	0	213743854	G	C
2	rs192463148	0	213744121	A	T
2	rs7580749	0	213744246	C	A
2	rs147178914	0	213744382	C	T
2	rs138710583	0	213745141	G	C
2	rs4530309	0	213745273	A	G
2	rs112392415	0	213746429	G	A
2	rs7606083	0	213747361	T	C
2	rs6743274	0	213747417	G	A
2	rs13413122	0	213748016	C	A
2	rs13413323	0	213748035	G	C
2	rs4627507	0	213748097	T	C
2	rs56123559	0	213748985	A	C
2	rs4349285	0	213749089	T	G
2	rs4561607	0	213749190	C	T
2	rs55756819	0	213750000	T	G
2	rs4410232	0	213750397	G	T
2	rs4278883	0	213750861	G	A
2	rs142139877	0	213751999	C	T
2	rs188297321	0	213752535	C	A
2	rs80000856	0	213753327	T	C
2	rs4311011	0	213753521	T	C
2	rs12105842	0	213753661	T	C
2	rs4580335	0	213755490	C	T
2	rs4588133	0	213755756	A	G
2	rs4429415	0	213756191	T	C
2	rs7605790	0	213756207	C	G
2	rs4450544	0	213756968	C	T
2	rs79925806	0	213757061	G	T
2	rs10205723	0	213757256	C	T
2	rs12465650	0	213757489	T	G
2	rs11678072	0	213757624	T	C
2	rs113110281	0	213758256	C	T
2	rs72938677	0	213758894	T	C
2	rs1482581	0	213759117	T	C
2	rs1842796	0	213759157	G	A
2	rs150638187	0	213759210	C	G
2	rs62186481	0	213759238	G	A
2	rs7564228	0	213759397	C	T
2	rs55696516	0	213759864	T	C
2	rs7581865	0	213760193	T	C
2	rs7568359	0	213760555	G	A
2	rs10200912	0	213760643	G	A
2	rs12475865	0	213760712	G	A
2	rs10932450	0	213760737	T	C
2	rs10932451	0	213760966	A	G
2	rs7578160	0	213761218	A	G
2	rs7578405	0	213761434	A	T
2	rs111485766	0	213761522	T	C
2	rs1038323	0	213761541	A	C
2	rs115351009	0	213761633	A	G
2	rs72938693	0	213761885	T	C
2	rs1905171	0	213762302	A	G
2	rs4594387	0	213762866	A	T
2	rs114433552	0	213763008	A	G
2	rs62186482	0	213763141	C	T
2	rs72938696	0	213764626	T	C
2	rs76643047	0	213764873	G	A
2	rs6715589	0	213765108	C	T
2	rs7580907	0	213765321	T	C
2	rs7566816	0	213765361	C	T
2	rs1384395	0	213765851	C	T
2	rs12151432	0	213765863	G	A
2	rs13388768	0	213765929	C	T
2	rs62186484	0	213765951	T	G
2	rs12151552	0	213766025	T	C
2	rs10932453	0	213766075	A	G
2	rs10194411	0	213766200	A	G
2	rs61154052	0	213766384	A	C
2	rs7584738	0	213766436	T	A
2	rs11676802	0	213766493	C	G
2	rs17274552	0	213766676	C	T
2	rs10173924	0	213766756	G	A
2	rs1007682	0	213766870	T	A
2	rs77202089	0	213767601	C	T
2	rs11690875	0	213768082	A	T
2	rs1471641	0	213768573	C	T
2	rs149661904	0	213768668	A	G
2	rs10932454	0	213769423	C	T
2	rs12473314	0	213769574	T	C
2	rs10196169	0	213769602	T	G
2	rs116802361	0	213770479	G	A
2	rs4672662	0	213771335	T	C
2	rs10170031	0	213771339	C	G
2	rs4672663	0	213771734	A	G
2	rs4672664	0	213771848	A	T
2	rs10185364	0	213771855	T	C
2	rs78083195	0	213771998	T	G
2	rs72940630	0	213772396	C	T
2	rs10188895	0	213772965	T	C
2	rs142071410	0	213773229	G	A
2	rs10189307	0	213773376	T	C
2	rs6727244	0	213773645	C	G
2	rs7349386	0	213773970	T	C
2	rs1564611	0	213773981	G	A
2	rs4516374	0	213774488	T	C
2	rs13399311	0	213774519	G	A
2	rs13415764	0	213775098	T	C
2	rs62186486	0	213775410	T	C
2	rs900369	0	213776349	G	A
2	rs67064832	0	213776564	T	C
2	rs62186487	0	213777705	C	T
2	rs72940638	0	213777713	C	G
2	rs62186488	0	213777770	A	C
2	rs6761763	0	213777980	T	C
2	rs6704694	0	213778280	T	C
2	rs67254543	0	213778550	C	T
2	rs62186489	0	213779012	A	G
2	rs62186490	0	213779024	T	C
2	rs62186491	0	213779062	C	G
2	rs13430419	0	213779378	T	C
2	rs114692015	0	213780493	T	C
2	rs72940647	0	213780935	C	G
2	rs7600641	0	213780936	T	C
2	rs62186492	0	213780980	T	C
2	rs62186493	0	213780987	A	C
2	rs10189511	0	213782542	G	A
2	rs17749669	0	213782560	C	T
2	rs11686924	0	213783438	G	T
2	rs12995939	0	213783516	C	G
2	rs10195870	0	213784460	C	T
2	rs10498000	0	213785439	T	C
2	rs72940655	0	213785536	G	A
2	rs11675058	0	213785913	T	G
2	rs12468109	0	213786209	A	G
2	rs7579406	0	213786436	A	T
2	rs72940660	0	213786819	A	G
2	rs13400987	0	213787260	A	G
2	rs62186508	0	213787302	T	G
2	rs13404009	0	213787755	A	G
2	rs13392247	0	213787793	T	C
2	rs7563759	0	213788877	G	A
2	rs12617902	0	213788891	A	G
2	rs16849437	0	213789274	G	C
2	rs74670428	0	213789309	G	T
2	rs58741891	0	213789735	T	C
2	rs62186509	0	213789760	T	C
2	rs72940668	0	213789859	C	T
2	rs56109818	0	213790090	G	A
2	rs76643417	0	213790100	G	T
2	rs1482580	0	213790210	A	G
2	rs4672665	0	213790463	T	C
2	rs77650346	0	213790628	C	T
2	rs62186510	0	213790978	C	T
2	rs12479015	0	213791752	C	T
2	rs16849446	0	213791962	C	G
2	rs16849447	0	213791972	A	G
2	rs12472123	0	213792688	A	G
2	rs16849449	0	213793411	G	T
2	rs6707698	0	213793442	G	A
2	rs139628636	0	213793515	G	A
2	rs11893132	0	213794754	T	C
2	rs151330411	0	213795106	G	T
2	rs4673707	0	213795185	C	A
2	rs10176618	0	213795701	C	T
2	rs77968869	0	213795860	C	A
2	rs9288459	0	213796453	G	A
2	rs62186511	0	213797033	C	A
2	rs6435747	0	213797046	G	C
2	rs62186512	0	213797070	G	A
2	rs7574655	0	213797552	G	A
2	rs4672667	0	213797880	T	C
2	rs10210330	0	213798995	A	T
2	rs4673708	0	213799224	C	T
2	rs4672668	0	213799651	A	G
2	rs4358072	0	213800230	C	G
2	rs4553767	0	213800366	A	G
2	rs78346159	0	213800829	G	T
2	rs11684846	0	213800832	T	C
2	rs145708154	0	213801008	G	A
2	rs2128394	0	213801183	A	G
2	rs72940693	0	213801447	C	T
2	rs72940695	0	213801778	G	A
2	rs9288460	0	213802218	C	A
2	rs190783204	0	213802368	G	A
2	rs75276198	0	213802928	C	T
2	rs115750953	0	213804215	C	T
2	rs10186230	0	213804306	C	T
2	rs73085366	0	213804370	G	C
2	rs116196698	0	213806716	C	T
2	rs111745445	0	213807273	T	C
2	rs17275231	0	213807630	C	T
2	rs7595958	0	213808562	G	T
2	rs72940699	0	213808653	T	G
2	rs74520657	0	213808903	C	T
2	rs59168997	0	213809111	A	C
2	rs17275294	0	213809326	C	T
2	rs79739055	0	213809394	G	A
2	rs12477373	0	213809659	C	A
2	rs2054633	0	213810580	C	G
2	rs72942505	0	213812047	T	A
2	rs112050919	0	213814190	T	A
2	rs78965931	0	213814914	G	A
2	rs73990814	0	213815446	T	C
2	rs116510851	0	213815447	G	C
2	rs61028196	0	213815578	T	C
2	rs56041279	0	213816411	C	G
2	rs975381	0	213816631	T	G
2	rs183867247	0	213816806	G	A
2	rs2170572	0	213817219	A	G
2	rs13385237	0	213817622	C	T
2	rs73990815	0	213818373	G	T
2	rs7560454	0	213818578	C	T
2	rs73990816	0	213818697	A	G
2	rs16849467	0	213818731	T	C
2	rs76541161	0	213819534	A	C
2	rs4673709	0	213820616	C	A
2	rs141422477	0	213820786	T	C
2	rs4673710	0	213820871	C	T
2	rs72942516	0	213820974	C	T
2	rs7568702	0	213821676	T	A
2	rs115576560	0	213822820	A	G
2	rs11675113	0	213823488	G	A
2	rs12619285	0	213824045	A	G
2	rs112550167	0	213824085	G	T
2	rs1871944	0	213824781	T	C
2	rs13006331	0	213825327	G	A
2	rs13006388	0	213825499	C	A
2	rs10189498	0	213826151	T	A
2	rs74397423	0	213827083	C	T
2	rs75593291	0	213827133	G	T
2	rs6723724	0	213827186	G	A
2	rs73990819	0	213828081	T	C
2	rs76762092	0	213828114	G	A
2	rs4673711	0	213829682	C	T
2	rs4673712	0	213829721	T	C
2	rs115416691	0	213829958	A	G
2	rs12151389	0	213830161	A	G
2	rs6750754	0	213830187	T	G
2	rs77320110	0	213830255	A	G
2	rs55816694	0	213830831	C	T
2	rs11679164	0	213831335	C	T
2	rs57372525	0	213831647	T	C
2	rs10191391	0	213831735	T	C
2	rs12151760	0	213831982	A	T
2	rs12151644	0	213832097	T	C
2	rs12151512	0	213832254	C	T
2	rs57858507	0	213832544	A	C
2	rs57176135	0	213832694	A	G
2	rs6740906	0	213832722	T	C
2	rs73990822	0	213833779	T	A
2	rs2371791	0	213833924	C	T
2	rs73990823	0	213834161	G	A
2	rs116263177	0	213834572	T	C
2	rs73990824	0	213834880	G	C
2	rs1482577	0	213835124	G	A
2	rs10189842	0	213835457	G	A
2	rs73990825	0	213835678	A	C
2	rs17354348	0	213835977	A	G
2	rs13022407	0	213836206	T	C
2	rs17275845	0	213836590	C	G
2	rs6713970	0	213837306	A	C
2	rs10199053	0	213837725	G	C
2	rs78718201	0	213838357	C	T
2	rs17275915	0	213838507	T	C
2	rs1384394	0	213838869	A	G
2	rs1384393	0	213838959	G	A
2	rs10497986	0	213839219	A	G
2	rs13023481	0	213839773	G	A
2	rs2128390	0	213840193	G	T
2	rs73990826	0	213840212	G	C
2	rs73990827	0	213840711	C	T
2	rs12993121	0	213840796	C	T
2	rs111859325	0	213841096	T	C
2	rs79231171	0	213841704	C	A
2	rs72944309	0	213842081	A	G
2	rs16849504	0	213842454	T	C
2	rs10174307	0	213842872	A	G
2	rs7601145	0	213843147	C	T
2	rs7601557	0	213843476	C	A
2	rs7604398	0	213843687	C	A
2	rs16849519	0	213843704	G	A
2	rs17276222	0	213843817	G	C
2	rs7604520	0	213843863	C	T
2	rs7604862	0	213843950	G	A
2	rs17276348	0	213843990	C	T
2	rs7605336	0	213844496	C	T
2	rs73987603	0	213844822	G	A
2	rs73987604	0	213845428	A	G
2	rs17276404	0	213845835	T	C
2	rs55687693	0	213846148	T	C
2	rs58441093	0	213846302	A	C
2	rs113012016	0	213846424	T	A
2	rs56970923	0	213846756	A	G
2	rs67400233	0	213846961	A	G
2	rs66854452	0	213846965	A	G
2	rs62187791	0	213846980	C	T
2	rs72944326	0	213847371	G	A
2	rs17276425	0	213847424	T	C
2	rs10497987	0	213847510	T	C
2	rs7593134	0	213847911	A	G
2	rs113475935	0	213847980	G	A
2	rs7580927	0	213848062	T	C
2	rs7584255	0	213848727	T	C
2	rs10497988	0	213849767	A	G
2	rs115020117	0	213849874	C	A
2	rs13007643	0	213850272	C	T
2	rs7588793	0	213850399	T	A
2	rs12616485	0	213850600	A	C
2	rs143013179	0	213850641	C	T
2	rs12613560	0	213850787	T	C
2	rs4467215	0	213850964	A	G
2	rs2371786	0	213851194	T	A
2	rs73989346	0	213851216	T	C
2	rs73085402	0	213851268	C	T
2	rs2371787	0	213851410	T	C
2	rs10804210	0	213851500	T	C
2	rs10804211	0	213852087	A	G
2	rs115711141	0	213852490	A	G
2	rs77099439	0	213852781	T	C
2	rs10932455	0	213853039	A	G
2	rs60455351	0	213853108	G	T
2	rs2371788	0	213853203	C	T
2	rs10932456	0	213853255	A	G
2	rs72944349	0	213854123	T	C
2	rs4233991	0	213854177	G	T
2	rs7569831	0	213854356	C	T
2	rs10196628	0	213854753	A	T
2	rs7599376	0	213854786	A	T
2	rs7572940	0	213854801	C	T
2	rs7573040	0	213854864	C	T
2	rs12470672	0	213855055	T	C
2	rs75042987	0	213855183	T	A
2	rs13405747	0	213855490	T	C
2	rs7576646	0	213855717	C	G
2	rs7576850	0	213855871	C	T
2	rs7603237	0	213855999	A	C
2	rs7603346	0	213856072	A	C
2	rs7577413	0	213856166	G	A
2	rs9288461	0	213856427	A	T
2	rs4673713	0	213856557	C	T
2	rs57338137	0	213857250	T	C
2	rs9789490	0	213857479	G	C
2	rs17355277	0	213857830	T	C
2	rs6734978	0	213858069	C	T
2	rs4673714	0	213858157	G	A
2	rs12620781	0	213858987	T	A
2	rs12328640	0	213859185	G	T
2	rs17355424	0	213860159	C	T
2	rs16849550	0	213860558	G	A
2	rs116020483	0	213860804	G	A
2	rs1384400	0	213861246	A	G
2	rs1384399	0	213861301	T	G
2	rs16849556	0	213861604	A	G
2	rs6435748	0	213861781	T	C
2	rs113430599	0	213862519	A	G
2	rs75097106	0	213862696	G	A
2	rs28725245	0	213862846	C	A
2	rs13000467	0	213862922	T	A
2	rs12617186	0	213863829	G	A
2	rs12617217	0	213863944	G	A
2	rs12617251	0	213864027	G	T
2	rs12617274	0	213864091	G	A
2	rs58087455	0	213865116	C	T
2	rs12996008	0	213866353	A	G
2	rs73087329	0	213866803	T	C
2	rs147445489	0	213867392	A	G
2	rs147325776	0	213868351	A	G
2	rs72944379	0	213868435	A	G
2	rs148416344	0	213869173	A	C
2	rs17277107	0	213869354	C	T
2	rs72944382	0	213870535	C	T
2	rs115573788	0	213870595	A	T
2	rs7607184	0	213870678	T	C
2	rs12622131	0	213870875	T	C
2	rs7593379	0	213870894	C	T
2	rs72944387	0	213870965	C	T
2	rs138809531	0	213871083	G	A
2	rs3768792	0	213871709	G	A
2	rs17355918	0	213872954	A	G
2	rs112361302	0	213873105	G	A
2	rs11676331	0	213875126	T	C
2	rs67529860	0	213876224	A	C
2	rs12470231	0	213876250	A	G
2	rs17277346	0	213876287	C	A
2	rs17355973	0	213877075	C	T
2	rs9808128	0	213877596	T	G
2	rs74872283	0	213877833	A	T
2	rs9808132	0	213877864	T	C
2	rs67078277	0	213878016	T	C
2	rs116812751	0	213878029	T	G
2	rs114776523	0	213878295	T	C
2	rs59507033	0	213878375	G	A
2	rs116098092	0	213879226	T	C
2	rs1384397	0	213879274	A	G
2	rs1871946	0	213879407	T	C
2	rs1871945	0	213879600	T	C
2	rs1564610	0	213879845	T	C
2	rs996032	0	213880276	A	G
2	rs34613499	0	213880844	C	T
2	rs72946458	0	213880964	A	G
2	rs67012273	0	213882100	G	A
2	rs58717082	0	213882715	G	A
2	rs147699975	0	213883128	C	T
2	rs1384396	0	213883603	G	A
2	rs4673715	0	213883961	A	G
2	rs12694291	0	213884452	A	G
2	rs7569918	0	213884517	C	T
2	rs2371790	0	213884666	A	G
2	rs67711650	0	213885181	A	G
2	rs149280086	0	213885656	G	T
2	rs2291241	0	213886454	A	T
2	rs67668715	0	213887571	A	C
2	rs12619958	0	213888450	T	G
2	rs17277549	0	213889299	T	C
2	rs17356175	0	213889475	C	T
2	rs6435752	0	213889696	T	C
2	rs6435753	0	213889799	T	C
2	rs10048743	0	213890232	G	T
2	rs6758517	0	213890379	T	C
2	rs6754196	0	213891169	A	C
2	rs67549184	0	213891855	G	A
2	rs67863749	0	213892209	G	A
2	rs10178238	0	213892890	T	G
2	rs6757308	0	213895408	T	C
2	rs34053836	0	213895738	C	G
2	rs11899222	0	213895802	A	G
2	rs11888685	0	213895883	G	A
2	rs11888736	0	213895964	G	C
2	rs57025133	0	213896372	C	T
2	rs10445814	0	213896890	T	C
2	rs10932459	0	213897308	C	T
2	rs2128392	0	213897807	A	T
2	rs7602282	0	213898192	G	A
2	rs1586068	0	213898232	A	G
2	rs1586067	0	213898474	A	T
2	rs191643018	0	213899073	T	C
2	rs79083491	0	213899149	C	A
2	rs1119376	0	213899354	C	T
2	rs114318409	0	213899906	T	A
2	rs6733125	0	213899960	A	C
2	rs10932460	0	213900472	T	A
2	rs4673718	0	213900550	G	A
2	rs4673719	0	213900720	A	C
2	rs67043134	0	213901042	T	C
2	rs2128391	0	213901736	C	T
2	rs13396997	0	213902167	C	T
2	rs13397204	0	213902295	C	A
2	rs2086643	0	213902542	A	G
```
