## Supplementary material for "Characterization of shared and ancestry-specific signals driving complex traits using multi-ancestry fine-mapping": s2.afreq

```
#CHROM	ID	REF	ALT	ALT_FREQS	OBS_CT
2	rs75717672	T	C	0.078373	1008
2	rs60885616	G	A	0.078373	1008
2	rs143032861	A	C	0.030754	1008
2	rs12468427	C	A	0.078373	1008
2	rs16847568	A	G	0.078373	1008
2	rs12470737	C	A	0.0664683	1008
2	rs16847575	G	A	0.0664683	1008
2	rs7582903	A	G	0.933532	1008
2	rs12476163	T	G	0.078373	1008
2	rs10192934	G	A	0.933532	1008
2	rs75760397	A	G	0.0664683	1008
2	rs12616270	G	A	0.266865	1008
2	rs9636271	C	G	0.0595238	1008
2	rs10445808	T	C	0.0793651	1008
2	rs16847580	A	G	0.0793651	1008
2	rs1464443	C	A	0.920635	1008
2	rs16847587	G	C	0.0585317	1008
2	rs79937638	G	A	0.0248016	1008
2	rs12473708	G	A	0.0793651	1008
2	rs6712126	G	A	0.0793651	1008
2	rs939645	A	G	0.0793651	1008
2	rs117368040	C	A	0.0763889	1008
2	rs145434311	A	T	0.0218254	1008
2	rs11692869	C	G	0.920635	1008
2	rs2012211	T	C	0.931548	1008
2	rs4672632	C	A	0.269841	1008
2	rs4672633	T	C	0.93254	1008
2	rs142359777	A	G	0.0119048	1008
2	rs151241250	A	C	0.0119048	1008
2	rs112163539	G	T	0.920635	1008
2	rs111591380	C	A	0.0793651	1008
2	rs113435157	C	T	0.918651	1008
2	rs143462670	C	T	0.0793651	1008
2	rs148505158	C	A	0.0674603	1008
2	rs78912774	A	G	0.918651	1008
2	rs66982045	A	G	0.0248016	1008
2	rs10170406	C	G	0.919643	1008
2	rs4672634	C	T	0.919643	1008
2	rs56124618	A	T	0.0257937	1008
2	rs4672636	G	A	0.919643	1008
2	rs10197270	A	G	0.918651	1008
2	rs76501676	G	C	0.0486111	1008
2	rs75673304	T	A	0.0664683	1008
2	rs147807907	C	G	0.014881	1008
2	rs2139940	T	A	0.919643	1008
2	rs79289495	T	C	0.078373	1008
2	rs12373751	T	C	0.93254	1008
2	rs9678219	C	T	0.0674603	1008
2	rs147335804	A	G	0.0119048	1008
2	rs79823522	C	T	0.231151	1008
2	rs78213330	C	T	0.0664683	1008
2	rs10189678	G	A	0.930556	1008
2	rs17343912	T	A	0.0674603	1008
2	rs35853366	T	C	0.0257937	1008
2	rs17343932	T	G	0.0704365	1008
2	rs17415843	G	C	0.0704365	1008
2	rs77747509	T	C	0.030754	1008
2	rs147325756	G	T	0.0208333	1008
2	rs4672637	A	T	0.917659	1008
2	rs80183596	G	C	0.0297619	1008
2	rs9973939	A	G	0.926587	1008
2	rs56993927	T	C	0.0803571	1008
2	rs9973715	G	A	0.916667	1008
2	rs75554989	T	C	0.0813492	1008
2	rs10497958	T	C	0.0813492	1008
2	rs10210742	T	C	0.925595	1008
2	rs17344051	A	G	0.0813492	1008
2	rs75185835	T	C	0.0257937	1008
2	rs17344065	A	G	0.0724206	1008
2	rs17415969	A	T	0.0803571	1008
2	rs77824825	T	C	0.0803571	1008
2	rs191879713	C	A	0.014881	1008
2	rs1521553	A	T	0.917659	1008
2	rs16847678	C	A	0.0644841	1008
2	rs79260228	C	G	0.0813492	1008
2	rs10497960	C	T	0.0267857	1008
2	rs145202878	T	C	0.0208333	1008
2	rs149210969	C	T	0.014881	1008
2	rs78909772	C	G	0.0724206	1008
2	rs4672638	G	A	0.924603	1008
2	rs2371436	T	C	0.0734127	1008
2	rs1357126	T	C	0.0734127	1008
2	rs78046340	G	C	0.0257937	1008
2	rs1357125	G	C	0.0734127	1008
2	rs1521550	T	C	0.925595	1008
2	rs67888322	C	A	0.584325	1008
2	rs77092374	A	T	0.0833333	1008
2	rs1851261	A	T	0.915675	1008
2	rs10932419	T	G	0.924603	1008
2	rs2371438	A	G	0.0634921	1008
2	rs13017857	G	A	0.0982143	1008
2	rs66522864	C	T	0.0982143	1008
2	rs34306607	A	G	0.0982143	1008
2	rs59507344	G	A	0.100198	1008
2	rs13025159	G	A	0.0982143	1008
2	rs2371439	C	A	0.100198	1008
2	rs67300756	A	G	0.62996	1008
2	rs77013590	C	T	0.0615079	1008
2	rs10189975	G	A	0.0982143	1008
2	rs80175157	C	T	0.0615079	1008
2	rs2371440	C	A	0.100198	1008
2	rs114273901	A	T	0.0585317	1008
2	rs4423551	T	A	0.078373	1008
2	rs7424712	T	C	0.078373	1008
2	rs17344252	C	T	0.0595238	1008
2	rs17344266	G	C	0.12996	1008
2	rs143531160	T	C	0.00694444	1008
2	rs16847718	G	C	0.00892857	1008
2	rs74315709	G	T	0.0595238	1008
2	rs75311951	A	G	0.0605159	1008
2	rs17416172	T	C	0.078373	1008
2	rs6435689	T	C	0.140873	1008
2	rs6435690	C	T	0.137897	1008
2	rs6435691	C	G	0.078373	1008
2	rs2371441	A	T	0.764881	1008
2	rs2371442	T	C	0.138889	1008
2	rs2371443	T	C	0.141865	1008
2	rs2371444	T	C	0.078373	1008
2	rs62183998	G	T	0.0823413	1008
2	rs62183999	G	A	0.135913	1008
2	rs62184037	A	G	0.135913	1008
2	rs2888042	T	C	0.136905	1008
2	rs62184038	C	T	0.126984	1008
2	rs7566172	T	C	0.223214	1008
2	rs6719517	T	C	0.137897	1008
2	rs11887531	T	C	0.136905	1008
2	rs117487917	A	G	0.0248016	1008
2	rs76359318	G	T	0.078373	1008
2	rs62184039	T	C	0.133929	1008
2	rs11902372	T	C	0.134921	1008
2	rs11689043	C	T	0.130952	1008
2	rs11689133	C	A	0.130952	1008
2	rs11695227	T	C	0.130952	1008
2	rs55957700	T	A	0.123016	1008
2	rs4571009	G	T	0.122024	1008
2	rs79877234	T	A	0.078373	1008
2	rs7426206	G	A	0.126984	1008
2	rs10204324	C	T	0.123016	1008
2	rs12465933	T	C	0.125	1008
2	rs12469791	A	G	0.124008	1008
2	rs12151841	C	T	0.121032	1008
2	rs7562352	C	G	0.124008	1008
2	rs7576561	T	C	0.132937	1008
2	rs7579502	T	C	0.132937	1008
2	rs7579631	T	C	0.124008	1008
2	rs12468336	T	C	0.131944	1008
2	rs2371475	C	G	0.132937	1008
2	rs2371476	C	T	0.131944	1008
2	rs149417353	G	A	0.0337302	1008
2	rs7583453	T	C	0.22123	1008
2	rs17344385	T	C	0.122024	1008
2	rs17416263	G	C	0.122024	1008
2	rs6738304	T	C	0.123016	1008
2	rs146770498	A	T	0.0257937	1008
2	rs11690618	A	G	0.12004	1008
2	rs7560730	C	T	0.202381	1008
2	rs1521655	C	T	0.117063	1008
2	rs56242159	C	A	0.117063	1008
2	rs4672639	C	G	0.117063	1008
2	rs4672640	A	G	0.0734127	1008
2	rs17416297	C	T	0.119048	1008
2	rs118010397	G	A	0.0138889	1008
2	rs11684050	A	T	0.125	1008
2	rs11680307	T	C	0.127976	1008
2	rs13384295	C	T	0.124008	1008
2	rs2888051	A	G	0.126984	1008
2	rs62184043	T	G	0.121032	1008
2	rs75844449	C	T	0.0763889	1008
2	rs9678442	A	G	0.131944	1008
2	rs146841661	C	A	0.00595238	1008
2	rs1521656	T	C	0.127976	1008
2	rs12473715	A	G	0.127976	1008
2	rs77509092	T	C	0.0734127	1008
2	rs76482696	T	C	0.0823413	1008
2	rs1464451	C	T	0.125992	1008
2	rs1568520	C	T	0.123016	1008
2	rs1402768	A	G	0.12004	1008
2	rs1829675	C	T	0.119048	1008
2	rs6435692	C	T	0.115079	1008
2	rs80293802	T	A	0.0704365	1008
2	rs1521658	T	C	0.121032	1008
2	rs17416443	A	T	0.0505952	1008
2	rs117665034	T	C	0.0198413	1008
2	rs10932423	A	C	0.126984	1008
2	rs144265625	C	T	0.0654762	1008
2	rs62184046	C	T	0.118056	1008
2	rs1357142	T	C	0.222222	1008
2	rs6715314	C	T	0.118056	1008
2	rs75144946	G	A	0.0327381	1008
2	rs56351822	T	C	0.125	1008
2	rs7577530	C	A	0.115079	1008
2	rs144146075	G	A	0.0267857	1008
2	rs188782191	T	C	0.0168651	1008
2	rs954553	T	C	0.126984	1008
2	rs7583813	G	A	0.117063	1008
2	rs1521654	T	A	0.218254	1008
2	rs1521653	A	T	0.0664683	1008
2	rs16847823	G	T	0.169643	1008
2	rs1521652	C	G	0.227183	1008
2	rs1521651	A	G	0.275794	1008
2	rs1521650	T	C	0.27877	1008
2	rs12470342	T	C	0.194444	1008
2	rs7590959	G	A	0.0823413	1008
2	rs7604760	T	C	0.0823413	1008
2	rs12466141	C	T	0.194444	1008
2	rs13009607	C	T	0.0793651	1008
2	rs13035998	T	C	0.0793651	1008
2	rs13036187	T	C	0.0793651	1008
2	rs12694264	C	T	0.0803571	1008
2	rs13009844	C	T	0.0793651	1008
2	rs79166860	T	C	0.193452	1008
2	rs62182562	C	T	0.190476	1008
2	rs7594859	G	C	0.0873016	1008
2	rs7568626	A	C	0.0882937	1008
2	rs13029563	C	T	0.0882937	1008
2	rs13030421	G	A	0.0882937	1008
2	rs13007039	T	A	0.0882937	1008
2	rs13030300	A	G	0.0882937	1008
2	rs13007455	T	G	0.0882937	1008
2	rs4552138	C	G	0.276786	1008
2	rs4450546	C	T	0.0882937	1008
2	rs4609996	T	C	0.0882937	1008
2	rs12611486	C	G	0.188492	1008
2	rs7582595	G	A	0.0873016	1008
2	rs4527160	A	G	0.116071	1008
2	rs6736654	G	A	0.0873016	1008
2	rs6751662	T	C	0.0873016	1008
2	rs1402766	A	C	0.0873016	1008
2	rs1402765	G	T	0.0873016	1008
2	rs16847834	A	G	0.0138889	1008
2	rs78581495	C	T	0.0138889	1008
2	rs12694265	C	T	0.0863095	1008
2	rs6741280	G	T	0.0863095	1008
2	rs6435698	C	A	0.0863095	1008
2	rs12694266	G	C	0.0863095	1008
2	rs2103002	C	T	0.0863095	1008
2	rs2371477	A	C	0.0863095	1008
2	rs12621602	A	C	0.172619	1008
2	rs6752323	C	T	0.0863095	1008
2	rs6710322	T	C	0.0873016	1008
2	rs1464450	T	C	0.0873016	1008
2	rs1464449	T	C	0.0873016	1008
2	rs939664	C	G	0.0873016	1008
2	rs1012747	C	G	0.260913	1008
2	rs939223	G	T	0.0863095	1008
2	rs140168145	A	C	0.0208333	1008
2	rs1521648	T	G	0.0882937	1008
2	rs1357141	A	G	0.174603	1008
2	rs1357140	G	A	0.175595	1008
2	rs1521647	G	A	0.261905	1008
2	rs17344783	C	T	0.172619	1008
2	rs62182564	G	A	0.174603	1008
2	rs10200506	A	G	0.00694444	1008
2	rs7591480	T	C	0.0873016	1008
2	rs11889311	C	A	0.167659	1008
2	rs10189769	T	C	0.15873	1008
2	rs79727761	A	C	0.0565476	1008
2	rs10177869	G	A	0.252976	1008
2	rs3942465	C	T	0.173611	1008
2	rs529527175	G	A	0.015873	1008
2	rs2204070	T	C	0.00396825	1008
2	rs1521646	G	C	0.791667	1008
2	rs1915745	T	C	0.00396825	1008
2	rs1915744	A	T	0.00396825	1008
2	rs1915743	A	G	0.833333	1008
2	rs12052282	A	C	0.78869	1008
2	rs10497962	G	A	0.00396825	1008
2	rs11693640	T	C	0.792659	1008
2	rs141170627	G	T	0.0416667	1008
2	rs17344880	C	T	0.787698	1008
2	rs77868325	C	T	0.0585317	1008
2	rs192471282	C	T	0.0109127	1008
2	rs10932424	A	T	0.834325	1008
2	rs115542122	T	C	0.00396825	1008
2	rs62182565	T	C	0.00396825	1008
2	rs62182566	A	G	0.00396825	1008
2	rs17416799	A	G	0.782738	1008
2	rs13428273	G	A	0.00396825	1008
2	rs1357139	T	G	0.816468	1008
2	rs62182568	C	A	0.00496032	1008
2	rs10196116	G	A	0.835317	1008
2	rs6750637	G	A	0.0257937	1008
2	rs17344915	A	G	0.00595238	1008
2	rs6755027	G	A	0.78869	1008
2	rs17344929	C	T	0.00496032	1008
2	rs17416834	T	A	0.00496032	1008
2	rs17416848	C	T	0.00496032	1008
2	rs34264667	T	C	0.0208333	1008
2	rs62182569	G	A	0.00496032	1008
2	rs10166172	C	T	0.782738	1008
2	rs62182572	C	T	0.00496032	1008
2	rs62182573	T	C	0.00496032	1008
2	rs62182574	A	C	0.00496032	1008
2	rs73075203	C	T	0.00496032	1008
2	rs77221954	A	C	0.00496032	1008
2	rs1474258	G	A	0.833333	1008
2	rs62182576	T	C	0.00496032	1008
2	rs60598590	T	A	0.00496032	1008
2	rs12471395	T	C	0.0228175	1008
2	rs4569416	T	C	0.00496032	1008
2	rs62182578	T	C	0.00496032	1008
2	rs62182579	C	G	0.00496032	1008
2	rs60002092	G	A	0.00496032	1008
2	rs59557783	A	G	0.00496032	1008
2	rs939227	G	A	0.826389	1008
2	rs62182583	A	G	0.00496032	1008
2	rs62182584	T	G	0.00496032	1008
2	rs62182585	C	G	0.00496032	1008
2	rs62182586	T	C	0.00496032	1008
2	rs6435699	G	A	0.0238095	1008
2	rs10164682	C	T	0.0257937	1008
2	rs137901300	G	T	0.00496032	1008
2	rs1467276	A	T	0.832341	1008
2	rs556325234	T	A	0.0267857	1008
2	rs1467275	A	G	0.837302	1008
2	rs1521649	C	T	0.786706	1008
2	rs10497963	C	T	0.0496032	1008
2	rs6725041	C	T	0.0496032	1008
2	rs1467274	G	A	0.0496032	1008
2	rs1467273	T	C	0.837302	1008
2	rs12477149	A	G	0.0386905	1008
2	rs10932425	C	T	0.0496032	1008
2	rs10153695	G	A	0.784722	1008
2	rs6707285	A	C	0.0496032	1008
2	rs10497964	T	C	0.0496032	1008
2	rs13432680	A	C	0.790675	1008
2	rs13407289	C	T	0.790675	1008
2	rs12694267	T	C	0.0496032	1008
2	rs13013744	T	C	0.0496032	1008
2	rs12992382	A	G	0.0496032	1008
2	rs13424619	T	C	0.0496032	1008
2	rs7608095	T	C	0.830357	1008
2	rs7577276	C	T	0.833333	1008
2	rs149063965	A	T	0.0208333	1008
2	rs138206142	G	T	0.0367063	1008
2	rs12468821	C	T	0.834325	1008
2	rs7595442	T	C	0.0416667	1008
2	rs7581884	G	A	0.840278	1008
2	rs13416059	T	C	0.793651	1008
2	rs10207206	A	T	0.0416667	1008
2	rs10184205	C	G	0.834325	1008
2	rs10932426	C	T	0.831349	1008
2	rs10932427	A	C	0.840278	1008
2	rs6710350	A	G	0.0386905	1008
2	rs4145961	G	A	0.831349	1008
2	rs4145960	G	T	0.832341	1008
2	rs12475565	T	C	0.0416667	1008
2	rs10190345	C	T	0.832341	1008
2	rs11691783	T	G	0.858135	1008
2	rs12694268	T	G	0.858135	1008
2	rs13427258	T	C	0.793651	1008
2	rs12622947	T	C	0.793651	1008
2	rs12619422	C	T	0.793651	1008
2	rs12473591	G	C	0.0228175	1008
2	rs10173097	A	C	0.793651	1008
2	rs117878120	G	A	0.0714286	1008
2	rs10196985	G	A	0.793651	1008
2	rs10173821	A	C	0.793651	1008
2	rs10197732	C	T	0.790675	1008
2	rs10174002	A	G	0.793651	1008
2	rs13395131	A	G	0.793651	1008
2	rs13421060	G	C	0.793651	1008
2	rs6713657	T	C	0.0426587	1008
2	rs13421237	C	A	0.793651	1008
2	rs9653257	G	T	0.790675	1008
2	rs2090862	T	C	0.793651	1008
2	rs2090863	T	C	0.793651	1008
2	rs2103000	T	C	0.793651	1008
2	rs2103001	C	T	0.793651	1008
2	rs4630709	C	T	0.793651	1008
2	rs4335894	A	G	0.793651	1008
2	rs9973372	T	G	0.793651	1008
2	rs9973855	C	T	0.793651	1008
2	rs9973520	A	G	0.793651	1008
2	rs9973523	A	G	0.793651	1008
2	rs9973859	C	T	0.793651	1008
2	rs6718075	T	C	0.793651	1008
2	rs1521659	A	G	0.793651	1008
2	rs13391312	T	C	0.793651	1008
2	rs2049178	C	T	0.790675	1008
2	rs2049179	T	C	0.793651	1008
2	rs9973677	C	T	0.792659	1008
2	rs9973678	C	T	0.840278	1008
2	rs1402769	T	G	0.798611	1008
2	rs2049180	G	A	0.792659	1008
2	rs10196229	C	T	0.792659	1008
2	rs9288446	G	C	0.798611	1008
2	rs1996762	G	C	0.866071	1008
2	rs1996763	T	C	0.792659	1008
2	rs11677623	A	G	0.792659	1008
2	rs10175497	A	G	0.792659	1008
2	rs1521660	C	T	0.792659	1008
2	rs1521661	T	A	0.792659	1008
2	rs13420153	C	G	0.792659	1008
2	rs10048673	A	G	0.792659	1008
2	rs10048796	C	G	0.790675	1008
2	rs9288447	T	C	0.790675	1008
2	rs7567480	T	A	0.837302	1008
2	rs10932428	T	C	0.795635	1008
2	rs10206443	G	A	0.789683	1008
2	rs9288448	A	C	0.782738	1008
2	rs9288449	T	C	0.78373	1008
2	rs1879651	C	T	0.83631	1008
2	rs1915747	A	G	0.779762	1008
2	rs1915748	G	T	0.827381	1008
2	rs1546718	A	G	0.779762	1008
2	rs1546719	G	C	0.77877	1008
2	rs939665	T	G	0.0178571	1008
2	rs939226	A	G	0.779762	1008
2	rs939225	T	C	0.779762	1008
2	rs939224	T	C	0.779762	1008
2	rs10172672	C	A	0.779762	1008
2	rs10185163	T	C	0.786706	1008
2	rs10172865	G	A	0.780754	1008
2	rs10172782	C	G	0.796627	1008
2	rs10185271	T	G	0.779762	1008
2	rs10196424	A	T	0.77877	1008
2	rs1533768	T	A	0.779762	1008
2	rs1533769	A	C	0.779762	1008
2	rs4580336	G	A	0.784722	1008
2	rs4638732	A	C	0.779762	1008
2	rs4563169	G	A	0.779762	1008
2	rs10048819	T	G	0.779762	1008
2	rs10048750	C	T	0.779762	1008
2	rs1521645	A	G	0.779762	1008
2	rs1521644	A	G	0.779762	1008
2	rs1521643	A	G	0.779762	1008
2	rs7560301	C	T	0.779762	1008
2	rs11676942	A	T	0.779762	1008
2	rs7577482	T	C	0.853175	1008
2	rs11694300	T	C	0.779762	1008
2	rs11677095	A	G	0.779762	1008
2	rs13429136	T	C	0.779762	1008
2	rs13415721	C	T	0.779762	1008
2	rs1521642	A	C	0.780754	1008
2	rs4673654	C	A	0.777778	1008
2	rs10201835	G	T	0.779762	1008
2	rs1521641	T	C	0.779762	1008
2	rs16848025	G	A	0.0119048	1008
2	rs4375810	T	C	0.77877	1008
2	rs6724508	G	A	0.779762	1008
2	rs147303904	G	A	0.0585317	1008
2	rs11887771	T	G	0.780754	1008
2	rs4233985	C	G	0.780754	1008
2	rs1402764	T	C	0.779762	1008
2	rs79305957	C	T	0.0357143	1008
2	rs1976839	A	C	0.780754	1008
2	rs10168128	C	A	0.777778	1008
2	rs10168303	G	A	0.777778	1008
2	rs1357138	A	T	0.779762	1008
2	rs2371568	T	A	0.825397	1008
2	rs11902860	C	G	0.779762	1008
2	rs13428714	G	C	0.779762	1008
2	rs6742273	T	C	0.779762	1008
2	rs6727639	G	T	0.779762	1008
2	rs6755951	A	G	0.779762	1008
2	rs12185587	T	C	0.779762	1008
2	rs7581138	C	T	0.779762	1008
2	rs1851286	T	C	0.786706	1008
2	rs1357137	C	G	0.758929	1008
2	rs1357136	A	G	0.758929	1008
2	rs117939506	T	C	0.0277778	1008
2	rs1949654	G	A	0.757937	1008
2	rs1949653	G	A	0.756944	1008
2	rs7592673	G	C	0.759921	1008
2	rs11887954	C	G	0.780754	1008
2	rs1521639	A	G	0.787698	1008
2	rs1521638	T	A	0.759921	1008
2	rs11896691	T	G	0.786706	1008
2	rs10207020	A	G	0.785714	1008
2	rs11682936	C	G	0.785714	1008
2	rs1949652	A	G	0.758929	1008
2	rs7609230	T	C	0.85119	1008
2	rs13408933	T	C	0.780754	1008
2	rs13426969	A	G	0.786706	1008
2	rs2030474	G	A	0.757937	1008
2	rs28539084	T	C	0.00595238	1008
2	rs11885830	A	T	0.0119048	1008
2	rs116974503	G	A	0.0168651	1008
2	rs12466094	A	G	0.0634921	1008
2	rs79880715	A	G	0.115079	1008
2	rs1949651	C	T	0.746032	1008
2	rs1521636	T	C	0.00595238	1008
2	rs79130257	C	T	0.0208333	1008
2	rs16848108	C	T	0.00595238	1008
2	rs62182618	T	C	0.00595238	1008
2	rs1402763	T	C	0.848214	1008
2	rs1402762	G	A	0.756944	1008
2	rs16848114	A	C	0.330357	1008
2	rs139764780	A	C	0.0426587	1008
2	rs1948875	T	C	0.779762	1008
2	rs6731885	T	G	0.00595238	1008
2	rs1521634	C	T	0.749008	1008
2	rs16848124	T	C	0.00595238	1008
2	rs4672641	G	A	0.77877	1008
2	rs13022952	C	A	0.0347222	1008
2	rs1851285	C	G	0.775794	1008
2	rs13389250	T	C	0.00595238	1008
2	rs12466455	T	A	0.0347222	1008
2	rs183978624	A	G	0.0267857	1008
2	rs1521662	G	T	0.75	1008
2	rs13008417	C	G	0.0406746	1008
2	rs6745160	G	T	0.735119	1008
2	rs6745249	G	A	0.739087	1008
2	rs62182621	T	G	0.00793651	1008
2	rs62182622	T	C	0.00892857	1008
2	rs6727447	C	A	0.756944	1008
2	rs17418292	A	G	0.00793651	1008
2	rs1021917	C	T	0.808532	1008
2	rs73986913	T	C	0.0347222	1008
2	rs1021916	A	G	0.8125	1008
2	rs13018441	T	C	0.014881	1008
2	rs35180566	T	C	0.0128968	1008
2	rs73986915	C	T	0.0327381	1008
2	rs16848137	T	C	0.0357143	1008
2	rs4672643	C	G	0.749008	1008
2	rs74325701	G	T	0.0337302	1008
2	rs79258069	G	T	0.0337302	1008
2	rs74406531	G	C	0.0208333	1008
2	rs75119611	C	A	0.0357143	1008
2	rs62182623	G	C	0.00793651	1008
2	rs112587981	A	G	0.0376984	1008
2	rs34685501	G	A	0.0128968	1008
2	rs1813969	A	G	0.810516	1008
2	rs149717086	C	T	0.0347222	1008
2	rs192414775	T	C	0.0208333	1008
2	rs78336539	G	A	0.0267857	1008
2	rs114609408	T	G	0.0347222	1008
2	rs13002202	T	A	0.0128968	1008
2	rs7561603	A	G	0.768849	1008
2	rs76929020	T	A	0.0208333	1008
2	rs979042	A	G	0.805556	1008
2	rs116270204	T	A	0.0337302	1008
2	rs10164863	T	C	0.0228175	1008
2	rs16848153	T	C	0.0565476	1008
2	rs79719186	A	T	0.0198413	1008
2	rs7580255	A	G	0.824405	1008
2	rs7570761	T	C	0.824405	1008
2	rs7570768	T	A	0.765873	1008
2	rs7583388	A	C	0.823413	1008
2	rs62182624	A	G	0.00793651	1008
2	rs2062932	A	G	0.822421	1008
2	rs953831	A	G	0.0337302	1008
2	rs377657673	G	A	0.0178571	1008
2	rs4673657	C	T	0.764881	1008
2	rs11686852	G	A	0.740079	1008
2	rs59077058	T	C	0.0357143	1008
2	rs62182625	T	C	0.0208333	1008
2	rs10174589	A	G	0.0327381	1008
2	rs1505347	C	T	0.0367063	1008
2	rs7601915	G	C	0.0535714	1008
2	rs7575288	A	G	0.880952	1008
2	rs72945683	T	A	0.0327381	1008
2	rs10205688	G	T	0.843254	1008
2	rs10205716	C	A	0.843254	1008
2	rs9288451	A	G	0.847222	1008
2	rs17346713	A	G	0.0327381	1008
2	rs72945692	C	T	0.0327381	1008
2	rs143436898	G	T	0.0327381	1008
2	rs148067263	C	T	0.0327381	1008
2	rs113952476	T	C	0.0327381	1008
2	rs17418640	T	G	0.0327381	1008
2	rs72945697	C	T	0.0327381	1008
2	rs72945699	C	T	0.0327381	1008
2	rs17418647	C	T	0.0327381	1008
2	rs17418661	T	C	0.0327381	1008
2	rs72945702	C	T	0.0327381	1008
2	rs17346754	C	T	0.0327381	1008
2	rs6723978	C	G	0.852183	1008
2	rs10174395	C	G	0.852183	1008
2	rs10932429	G	A	0.852183	1008
2	rs6740099	T	A	0.852183	1008
2	rs6725066	C	T	0.884921	1008
2	rs6721920	T	A	0.884921	1008
2	rs6721936	T	C	0.884921	1008
2	rs10445809	A	G	0.852183	1008
2	rs10445810	A	T	0.884921	1008
2	rs6711391	C	T	0.886905	1008
2	rs6726609	T	A	0.885913	1008
2	rs6726721	T	C	0.885913	1008
2	rs6743354	A	G	0.884921	1008
2	rs6730486	T	G	0.885913	1008
2	rs6715334	C	T	0.885913	1008
2	rs10445811	A	G	0.885913	1008
2	rs4672644	C	T	0.885913	1008
2	rs10932430	A	C	0.885913	1008
2	rs10755025	C	T	0.884921	1008
2	rs10932431	C	T	0.884921	1008
2	rs10932432	T	C	0.852183	1008
2	rs16848225	T	C	0.0327381	1008
2	rs10170838	C	T	0.891865	1008
2	rs10170924	C	G	0.891865	1008
2	rs10173511	G	A	0.884921	1008
2	rs17418814	C	A	0.0337302	1008
2	rs1857796	G	A	0.884921	1008
2	rs1857795	A	C	0.884921	1008
2	rs12466513	C	T	0.887897	1008
2	rs12466568	G	A	0.887897	1008
2	rs17346933	A	G	0.0327381	1008
2	rs12466595	G	A	0.894841	1008
2	rs12466540	C	A	0.887897	1008
2	rs13392330	C	A	0.887897	1008
2	rs12466635	G	A	0.887897	1008
2	rs12474632	A	G	0.887897	1008
2	rs11679625	G	A	0.887897	1008
2	rs2371480	T	C	0.887897	1008
2	rs2135162	G	A	0.887897	1008
2	rs2135163	T	A	0.887897	1008
2	rs143735124	A	G	0.0208333	1008
2	rs1505344	G	A	0.854167	1008
2	rs76152026	G	A	0.0267857	1008
2	rs16848285	G	A	0.0297619	1008
2	rs7588550	G	A	0.893849	1008
2	rs78131946	C	T	0.18254	1008
2	rs7562228	A	G	0.855159	1008
2	rs7603109	T	C	0.855159	1008
2	rs7592213	G	C	0.887897	1008
2	rs2062933	C	T	0.887897	1008
2	rs982765	T	G	0.886905	1008
2	rs75469068	A	C	0.0297619	1008
2	rs12468422	G	T	0.0297619	1008
2	rs12468462	G	A	0.0327381	1008
2	rs12468470	G	C	0.0337302	1008
2	rs12468487	C	T	0.0297619	1008
2	rs79507907	C	A	0.0297619	1008
2	rs74436049	G	T	0.0297619	1008
2	rs1505345	T	G	0.885913	1008
2	rs79985135	G	A	0.0297619	1008
2	rs74861635	G	A	0.0297619	1008
2	rs80259527	C	T	0.0297619	1008
2	rs16848312	G	A	0.030754	1008
2	rs76435340	C	T	0.0297619	1008
2	rs12470893	C	T	0.0297619	1008
2	rs4426476	A	G	0.883929	1008
2	rs4347765	G	T	0.883929	1008
2	rs55645862	A	G	0.893849	1008
2	rs10932433	C	T	0.882937	1008
2	rs10208528	T	C	0.894841	1008
2	rs10932434	T	C	0.887897	1008
2	rs12475215	C	A	0.887897	1008
2	rs2221461	A	C	0.887897	1008
2	rs1394793	T	G	0.854167	1008
2	rs1394792	C	T	0.883929	1008
2	rs13398000	A	G	0.884921	1008
2	rs146782360	T	C	0.0535714	1008
2	rs139196281	T	C	0.0119048	1008
2	rs10497970	C	T	0.0297619	1008
2	rs76822566	A	T	0.0297619	1008
2	rs10804204	T	G	0.78373	1008
2	rs4404216	C	G	0.777778	1008
2	rs4641885	G	C	0.75	1008
2	rs79891286	G	A	0.0297619	1008
2	rs78428807	C	A	0.0198413	1008
2	rs10932435	A	G	0.790675	1008
2	rs72947355	A	C	0.0327381	1008
2	rs10932436	T	C	0.790675	1008
2	rs117165783	T	C	0.0625	1008
2	rs1910866	C	A	0.77877	1008
2	rs4300779	A	G	0.77877	1008
2	rs2888053	G	A	0.77877	1008
2	rs4541205	C	A	0.77877	1008
2	rs16848343	G	A	0.77877	1008
2	rs11891107	A	C	0.789683	1008
2	rs12694271	C	T	0.789683	1008
2	rs1505364	C	A	0.789683	1008
2	rs4630706	G	A	0.72619	1008
2	rs62182641	C	T	0.0605159	1008
2	rs1505346	T	C	0.795635	1008
2	rs75719406	G	A	0.0327381	1008
2	rs905882	C	A	0.795635	1008
2	rs12694277	T	C	0.759921	1008
2	rs16775	G	A	0.794643	1008
2	rs905879	T	G	0.764881	1008
2	rs4673659	A	C	0.765873	1008
2	rs183284397	G	A	0.0267857	1008
2	rs4146051	A	G	0.793651	1008
2	rs7601515	A	G	0.766865	1008
2	rs1505366	T	G	0.802579	1008
2	rs10204020	T	G	0.777778	1008
2	rs7562328	G	A	0.0198413	1008
2	rs7562445	G	T	0.0198413	1008
2	rs7562363	C	T	0.0198413	1008
2	rs35422616	C	T	0.0198413	1008
2	rs7562365	C	A	0.0198413	1008
2	rs12473610	C	A	0.0198413	1008
2	rs7562782	G	A	0.781746	1008
2	rs1505374	G	A	0.801587	1008
2	rs74951973	C	T	0.0248016	1008
2	rs182694467	G	C	0.00992063	1008
2	rs80038522	T	C	0.0248016	1008
2	rs6719811	G	A	0.0178571	1008
2	rs7573383	C	T	0.91369	1008
2	rs2888054	C	T	0.0248016	1008
2	rs10169878	T	C	0.0297619	1008
2	rs10207664	G	A	0.0297619	1008
2	rs7603579	A	C	0.915675	1008
2	rs13029034	G	A	0.0208333	1008
2	rs79659405	A	G	0.0654762	1008
2	rs35768815	A	G	0.0922619	1008
2	rs6743763	G	A	0.0277778	1008
2	rs118173824	A	G	0.00992063	1008
2	rs1394782	G	A	0.797619	1008
2	rs61696052	G	C	0.77381	1008
2	rs12623803	G	C	0.772817	1008
2	rs1394783	T	C	0.0248016	1008
2	rs72949545	C	G	0.0178571	1008
2	rs1505353	C	A	0.772817	1008
2	rs62184063	G	C	0.0248016	1008
2	rs10166488	G	A	0.822421	1008
2	rs6734768	C	T	0.822421	1008
2	rs59096325	C	T	0.772817	1008
2	rs6753945	T	C	0.772817	1008
2	rs1505354	C	T	0.797619	1008
2	rs4672645	C	T	0.772817	1008
2	rs1505355	T	C	0.0248016	1008
2	rs1505356	C	A	0.797619	1008
2	rs145542153	T	C	0.0605159	1008
2	rs4673661	A	G	0.796627	1008
2	rs4672646	C	T	0.796627	1008
2	rs4673662	A	G	0.797619	1008
2	rs117837858	C	T	0.094246	1008
2	rs1876048	G	A	0.797619	1008
2	rs1995567	T	C	0.797619	1008
2	rs2135157	C	T	0.797619	1008
2	rs2135158	A	C	0.919643	1008
2	rs13395316	C	A	0.0248016	1008
2	rs140541082	C	A	0.0119048	1008
2	rs1963633	T	C	0.919643	1008
2	rs1027754	T	G	0.798611	1008
2	rs17419211	C	T	0.772817	1008
2	rs6754674	G	T	0.793651	1008
2	rs16848395	T	C	0.0128968	1008
2	rs12470834	G	A	0.0248016	1008
2	rs12470836	G	A	0.0248016	1008
2	rs1394784	G	A	0.772817	1008
2	rs117251372	G	T	0.0575397	1008
2	rs149925420	A	T	0.015873	1008
2	rs12476049	T	C	0.0248016	1008
2	rs6704717	G	C	0.823413	1008
2	rs113124328	G	A	0.0248016	1008
2	rs1505357	C	T	0.793651	1008
2	rs1394785	G	C	0.791667	1008
2	rs1394786	C	T	0.915675	1008
2	rs1394787	G	A	0.0248016	1008
2	rs1394788	C	T	0.818452	1008
2	rs1910861	G	A	0.766865	1008
2	rs16848401	G	C	0.0257937	1008
2	rs17347397	T	G	0.0178571	1008
2	rs4630710	G	A	0.818452	1008
2	rs1505358	G	C	0.915675	1008
2	rs1505359	T	C	0.766865	1008
2	rs1505360	G	T	0.766865	1008
2	rs142625656	T	C	0.0644841	1008
2	rs13414642	T	C	0.0248016	1008
2	rs139623177	G	A	0.0257937	1008
2	rs10804205	C	T	0.794643	1008
2	rs2371572	C	A	0.794643	1008
2	rs35344361	T	G	0.794643	1008
2	rs2371573	G	A	0.794643	1008
2	rs2135159	C	T	0.0962302	1008
2	rs1910863	G	A	0.0248016	1008
2	rs62184064	G	A	0.0238095	1008
2	rs1505361	A	G	0.915675	1008
2	rs80332045	G	A	0.0396825	1008
2	rs10204716	T	C	0.0962302	1008
2	rs10192514	G	A	0.0863095	1008
2	rs1505362	A	T	0.0178571	1008
2	rs6711842	C	A	0.0248016	1008
2	rs1394789	C	A	0.793651	1008
2	rs1910864	T	C	0.798611	1008
2	rs1910865	G	T	0.768849	1008
2	rs2888088	G	A	0.794643	1008
2	rs1995568	C	T	0.793651	1008
2	rs2062937	C	T	0.768849	1008
2	rs2888089	C	A	0.793651	1008
2	rs1948877	G	A	0.793651	1008
2	rs11891159	A	T	0.0873016	1008
2	rs182718152	T	G	0.0248016	1008
2	rs10932437	G	A	0.915675	1008
2	rs1566926	G	A	0.793651	1008
2	rs13018908	T	G	0.0972222	1008
2	rs11897247	C	T	0.0902778	1008
2	rs1505363	T	A	0.213294	1008
2	rs17347530	T	C	0.0228175	1008
2	rs35181450	G	C	0.100198	1008
2	rs13006832	G	A	0.0922619	1008
2	rs190534068	A	T	0.0386905	1008
2	rs10174236	A	T	0.0724206	1008
2	rs13383978	T	G	0.0724206	1008
2	rs13395813	A	C	0.0724206	1008
2	rs13014726	C	T	0.0446429	1008
2	rs10497971	C	T	0.0446429	1008
2	rs10497972	G	C	0.0704365	1008
2	rs28623294	G	C	0.0734127	1008
2	rs77945488	A	G	0.0714286	1008
2	rs12478244	G	A	0.0486111	1008
2	rs11892564	A	G	0.0734127	1008
2	rs17347606	A	C	0.0486111	1008
2	rs10211056	C	G	0.0446429	1008
2	rs10176489	T	C	0.0446429	1008
2	rs13384603	C	T	0.0734127	1008
2	rs1394798	G	A	0.154762	1008
2	rs1394799	A	G	0.0704365	1008
2	rs1394800	G	A	0.0347222	1008
2	rs13031888	G	C	0.0347222	1008
2	rs12694278	T	C	0.0347222	1008
2	rs4465721	T	A	0.0347222	1008
2	rs34416516	G	A	0.0267857	1008
2	rs6734836	G	A	0.155754	1008
2	rs12472963	A	C	0.122024	1008
2	rs4511675	G	T	0.122024	1008
2	rs1566925	T	C	0.122024	1008
2	rs2013073	C	T	0.0446429	1008
2	rs140232259	C	G	0.0198413	1008
2	rs12104818	C	T	0.0446429	1008
2	rs12104831	G	A	0.0446429	1008
2	rs6435700	G	A	0.0704365	1008
2	rs62184092	T	G	0.0446429	1008
2	rs79136491	C	A	0.0793651	1008
2	rs1847672	G	A	0.0704365	1008
2	rs1847673	T	C	0.170635	1008
2	rs10205953	A	G	0.0446429	1008
2	rs75311519	G	T	0.0793651	1008
2	rs11682488	C	T	0.0446429	1008
2	rs34777887	A	T	0.0347222	1008
2	rs186694905	C	T	0.0525794	1008
2	rs10186360	C	T	0.0347222	1008
2	rs10186462	C	T	0.0347222	1008
2	rs1394795	T	C	0.0119048	1008
2	rs10186681	C	T	0.0347222	1008
2	rs10165393	A	G	0.0347222	1008
2	rs10201724	T	A	0.0347222	1008
2	rs10189506	G	A	0.0347222	1008
2	rs13016456	T	A	0.0357143	1008
2	rs139115907	T	C	0.0228175	1008
2	rs13034566	T	C	0.0367063	1008
2	rs13034755	T	C	0.0347222	1008
2	rs28373508	T	C	0.159722	1008
2	rs35508685	T	C	0.0267857	1008
2	rs28510380	G	C	0.0347222	1008
2	rs28529590	T	C	0.123016	1008
2	rs1505375	T	C	0.0347222	1008
2	rs10932439	G	A	0.156746	1008
2	rs1505373	C	T	0.156746	1008
2	rs60630046	T	C	0.0515873	1008
2	rs35880620	G	A	0.0347222	1008
2	rs13030181	G	T	0.0347222	1008
2	rs10185241	C	T	0.159722	1008
2	rs76819807	C	T	0.0704365	1008
2	rs13030279	A	T	0.157738	1008
2	rs75945325	C	T	0.0704365	1008
2	rs9917339	T	A	0.159722	1008
2	rs1505352	T	C	0.0347222	1008
2	rs12994366	G	T	0.0446429	1008
2	rs12994616	G	A	0.0347222	1008
2	rs13027907	T	A	0.0446429	1008
2	rs34623832	T	C	0.0446429	1008
2	rs6753466	G	A	0.166667	1008
2	rs1394781	A	G	0.170635	1008
2	rs13015805	A	G	0.0446429	1008
2	rs13016554	G	A	0.0446429	1008
2	rs1505351	C	T	0.0446429	1008
2	rs12477300	G	C	0.124008	1008
2	rs1876047	T	C	0.0446429	1008
2	rs62184101	C	T	0.0714286	1008
2	rs13019524	T	C	0.0992063	1008
2	rs12998688	G	T	0.0446429	1008
2	rs62184103	T	A	0.0446429	1008
2	rs6723528	A	T	0.128968	1008
2	rs12694279	C	A	0.170635	1008
2	rs13431787	T	A	0.127976	1008
2	rs13383860	T	C	0.0744048	1008
2	rs6756047	C	T	0.127976	1008
2	rs6760554	C	T	0.161706	1008
2	rs74739316	T	C	0.0714286	1008
2	rs13004266	T	C	0.0337302	1008
2	rs186615328	A	G	0.00992063	1008
2	rs59393864	A	T	0.0535714	1008
2	rs143402357	C	T	0.0664683	1008
2	rs2371482	G	A	0.123016	1008
2	rs4627509	T	C	0.0436508	1008
2	rs2135156	C	T	0.171627	1008
2	rs12469774	T	C	0.0416667	1008
2	rs6738011	T	C	0.0436508	1008
2	rs78537015	A	C	0.0704365	1008
2	rs62186269	G	A	0.0714286	1008
2	rs112271765	A	G	0.0714286	1008
2	rs13007162	G	A	0.0446429	1008
2	rs1963076	T	C	0.172619	1008
2	rs4369808	G	C	0.172619	1008
2	rs181706968	C	T	0.0168651	1008
2	rs7560905	C	T	0.172619	1008
2	rs7575393	T	G	0.125992	1008
2	rs78806892	G	C	0.0694444	1008
2	rs76907545	A	G	0.0704365	1008
2	rs7592032	A	T	0.172619	1008
2	rs62186271	T	C	0.172619	1008
2	rs78917522	T	G	0.0545635	1008
2	rs6718189	C	T	0.172619	1008
2	rs147080690	G	A	0.0912698	1008
2	rs12104709	G	C	0.108135	1008
2	rs12105481	A	C	0.172619	1008
2	rs118171593	G	A	0.0386905	1008
2	rs111248977	T	C	0.0634921	1008
2	rs113579208	A	G	0.0634921	1008
2	rs138134225	T	G	0.0634921	1008
2	rs1394796	C	T	0.0704365	1008
2	rs1394797	T	C	0.0654762	1008
2	rs74911002	A	C	0.0436508	1008
2	rs13419353	A	T	0.156746	1008
2	rs71422778	T	C	0.0178571	1008
2	rs16848495	C	T	0.0664683	1008
2	rs1283310	A	G	0.157738	1008
2	rs10197836	T	C	0.157738	1008
2	rs80019215	A	T	0.0664683	1008
2	rs6712295	A	G	0.046627	1008
2	rs77120845	C	T	0.0119048	1008
2	rs10188926	G	A	0.0436508	1008
2	rs6756468	T	C	0.0456349	1008
2	rs16848505	C	G	0.0664683	1008
2	rs73062317	A	G	0.0664683	1008
2	rs146448669	A	G	0.0496032	1008
2	rs4673664	T	C	0.141865	1008
2	rs6757140	C	T	0.00694444	1008
2	rs73987400	C	T	0.0386905	1008
2	rs10181082	A	C	0.0456349	1008
2	rs16848511	A	G	0.0724206	1008
2	rs13388956	T	C	0.0456349	1008
2	rs13400881	A	C	0.046627	1008
2	rs10167244	A	G	0.0515873	1008
2	rs10194540	G	C	0.0426587	1008
2	rs13417523	G	A	0.0426587	1008
2	rs140842355	C	T	0.015873	1008
2	rs10197535	G	A	0.00694444	1008
2	rs1394780	T	G	0.0446429	1008
2	rs6435701	A	G	0.138889	1008
2	rs13383863	T	G	0.0436508	1008
2	rs10201067	C	T	0.138889	1008
2	rs73987402	C	T	0.0287698	1008
2	rs76172066	A	G	0.0496032	1008
2	rs74754693	G	A	0.0287698	1008
2	rs12617687	A	G	0.0515873	1008
2	rs144507763	T	C	0.0396825	1008
2	rs56041970	T	C	0.0436508	1008
2	rs16848525	C	T	0.0486111	1008
2	rs13413335	A	C	0.0446429	1008
2	rs10197215	A	G	0.047619	1008
2	rs10166403	A	G	0.094246	1008
2	rs10202760	T	C	0.0446429	1008
2	rs16848530	T	C	0.0496032	1008
2	rs16848535	C	A	0.0386905	1008
2	rs16848540	T	C	0.0386905	1008
2	rs13413590	C	T	0.00694444	1008
2	rs16848544	T	G	0.094246	1008
2	rs7569142	C	T	0.0565476	1008
2	rs190600800	C	T	0.00992063	1008
2	rs77257332	A	G	0.0446429	1008
2	rs80336430	T	G	0.0753968	1008
2	rs74605536	C	T	0.0486111	1008
2	rs13393577	T	C	0.0436508	1008
2	rs1505368	G	A	0.0992063	1008
2	rs56009971	G	C	0.0138889	1008
2	rs147341422	T	G	0.0168651	1008
2	rs16848550	C	T	0.0486111	1008
2	rs4106226	G	A	0.133929	1008
2	rs181508060	A	G	0.014881	1008
2	rs16848553	G	T	0.047619	1008
2	rs76082431	C	G	0.0277778	1008
2	rs13390934	G	A	0.12004	1008
2	rs16848556	A	G	0.0496032	1008
2	rs73989003	A	G	0.0406746	1008
2	rs16848564	A	G	0.0505952	1008
2	rs146956244	A	G	0.0565476	1008
2	rs16848571	G	A	0.0496032	1008
2	rs74434401	G	T	0.0496032	1008
2	rs6760968	A	G	0.0406746	1008
2	rs1505376	T	C	0.0962302	1008
2	rs151120104	G	A	0.0238095	1008
2	rs76534235	C	T	0.0972222	1008
2	rs114445780	G	A	0.00992063	1008
2	rs73079459	C	T	0.0496032	1008
2	rs114574427	C	T	0.0486111	1008
2	rs79137849	C	A	0.0496032	1008
2	rs77865588	C	T	0.0496032	1008
2	rs117594174	C	T	0.0287698	1008
2	rs1847671	T	C	0.0952381	1008
2	rs183352392	T	G	0.00297619	1008
2	rs77252450	C	T	0.0496032	1008
2	rs56009609	T	G	0.00396825	1008
2	rs55992489	G	A	0.0535714	1008
2	rs2888091	G	A	0.00198413	1008
2	rs184414959	C	T	0.0376984	1008
2	rs76453247	G	A	0.0496032	1008
2	rs2047950	T	A	0.00396825	1008
2	rs2062930	C	A	0.0535714	1008
2	rs73079470	G	T	0.0496032	1008
2	rs12694281	G	A	0.00396825	1008
2	rs1354617	G	A	0.0545635	1008
2	rs1546371	A	G	0.00396825	1008
2	rs1283312	A	G	0.80754	1008
2	rs6435705	A	G	0.125	1008
2	rs16848583	T	G	0.0406746	1008
2	rs78247957	G	A	0.0297619	1008
2	rs73989006	T	G	0.0406746	1008
2	rs1505372	T	G	0.0545635	1008
2	rs17259208	T	C	0.0545635	1008
2	rs16848584	A	G	0.0406746	1008
2	rs6710782	C	A	0.0416667	1008
2	rs6726147	T	C	0.0962302	1008
2	rs6711080	C	T	0.0972222	1008
2	rs77631836	G	A	0.0287698	1008
2	rs11695241	T	A	0.0426587	1008
2	rs6715328	G	C	0.0426587	1008
2	rs1505369	T	C	0.100198	1008
2	rs974968	A	C	0.128968	1008
2	rs1813049	C	T	0.0416667	1008
2	rs7570124	C	A	0.0406746	1008
2	rs16848593	C	T	0.0515873	1008
2	rs79932098	G	A	0.00992063	1008
2	rs74666130	T	C	0.0525794	1008
2	rs2101152	C	G	0.0535714	1008
2	rs13389790	T	C	0.0585317	1008
2	rs139694686	C	T	0.0555556	1008
2	rs6754927	A	T	0.030754	1008
2	rs1842767	C	G	0.100198	1008
2	rs72935338	C	T	0.00198413	1008
2	rs11678974	T	C	0.0992063	1008
2	rs79801235	T	A	0.0406746	1008
2	rs10166052	C	T	0.0972222	1008
2	rs2888093	G	A	0.143849	1008
2	rs2371575	G	C	0.0972222	1008
2	rs2371576	A	T	0.0972222	1008
2	rs2170529	C	T	0.0972222	1008
2	rs2128318	C	G	0.0962302	1008
2	rs75749972	A	G	0.0297619	1008
2	rs2170530	G	A	0.0406746	1008
2	rs7575120	C	T	0.0545635	1008
2	rs78668678	T	C	0.0515873	1008
2	rs112599092	T	C	0.015873	1008
2	rs112919157	G	C	0.0109127	1008
2	rs2220024	A	G	0.0555556	1008
2	rs13430619	C	T	0.0555556	1008
2	rs62186293	C	T	0.00496032	1008
2	rs11675580	G	T	0.0535714	1008
2	rs71424497	A	G	0.014881	1008
2	rs10168850	C	T	0.0535714	1008
2	rs10194811	A	T	0.0545635	1008
2	rs73989011	T	C	0.0416667	1008
2	rs17325821	C	T	0.0525794	1008
2	rs13015808	G	A	0.0515873	1008
2	rs17325842	G	A	0.094246	1008
2	rs73989012	C	T	0.0416667	1008
2	rs73989013	A	G	0.0416667	1008
2	rs2860080	A	G	0.094246	1008
2	rs16848624	A	G	0.0327381	1008
2	rs80350314	T	C	0.0486111	1008
2	rs6435706	G	C	0.0416667	1008
2	rs12620242	T	A	0.0793651	1008
2	rs16848636	A	G	0.0327381	1008
2	rs140534849	T	C	0.0188492	1008
2	rs6723878	G	A	0.10119	1008
2	rs985995	C	T	0.094246	1008
2	rs6735807	C	A	0.0585317	1008
2	rs76369986	C	A	0.0505952	1008
2	rs7603379	T	G	0.0416667	1008
2	rs76849460	T	A	0.0515873	1008
2	rs1482378	T	G	0.093254	1008
2	rs6752299	C	A	0.0496032	1008
2	rs77313211	T	C	0.0505952	1008
2	rs78592198	C	A	0.0505952	1008
2	rs74335062	C	A	0.0505952	1008
2	rs16848675	T	C	0.0505952	1008
2	rs73063184	T	A	0.0505952	1008
2	rs74267731	T	C	0.0505952	1008
2	rs78132608	T	C	0.0505952	1008
2	rs75989563	A	G	0.0505952	1008
2	rs73063189	G	A	0.0515873	1008
2	rs73067074	C	T	0.0505952	1008
2	rs79057066	A	G	0.0505952	1008
2	rs79679558	A	G	0.0505952	1008
2	rs146095872	G	T	0.00198413	1008
2	rs78099227	A	C	0.0505952	1008
2	rs2054617	T	C	0.141865	1008
2	rs10206719	C	T	0.094246	1008
2	rs77407292	A	T	0.0505952	1008
2	rs75864780	T	C	0.0505952	1008
2	rs9283525	G	T	0.0505952	1008
2	rs76488243	G	T	0.0505952	1008
2	rs79664121	C	T	0.0505952	1008
2	rs74690816	T	C	0.0109127	1008
2	rs11894208	A	T	0.0873016	1008
2	rs77159266	G	A	0.0109127	1008
2	rs143956961	C	G	0.0228175	1008
2	rs10178687	G	A	0.0505952	1008
2	rs148156033	A	G	0.0496032	1008
2	rs74501745	C	T	0.0505952	1008
2	rs7574330	G	A	0.0505952	1008
2	rs75114964	C	A	0.0505952	1008
2	rs74267733	A	G	0.0515873	1008
2	rs10180614	C	T	0.0496032	1008
2	rs1384290	C	A	0.0496032	1008
2	rs1384291	C	T	0.0496032	1008
2	rs10207963	A	G	0.0416667	1008
2	rs78708581	T	C	0.0674603	1008
2	rs16848730	A	G	0.0694444	1008
2	rs139159167	T	C	0.0555556	1008
2	rs7593163	G	C	0.0416667	1008
2	rs75873133	T	C	0.0684524	1008
2	rs190193603	T	C	0.0228175	1008
2	rs117035888	A	G	0.0277778	1008
2	rs4366846	G	A	0.0922619	1008
2	rs6731193	A	G	0.116071	1008
2	rs79253279	G	A	0.0496032	1008
2	rs76281838	A	C	0.0456349	1008
2	rs2128323	T	G	0.0456349	1008
2	rs2128322	G	T	0.0456349	1008
2	rs1947932	T	C	0.0912698	1008
2	rs979125	T	C	0.0912698	1008
2	rs979124	C	T	0.0982143	1008
2	rs1384295	C	T	0.0982143	1008
2	rs1384294	T	C	0.0982143	1008
2	rs4404217	G	A	0.0456349	1008
2	rs6435707	T	G	0.166667	1008
2	rs7571561	T	C	0.0456349	1008
2	rs1026882	C	T	0.0952381	1008
2	rs7561571	C	T	0.0456349	1008
2	rs7564590	C	T	0.0912698	1008
2	rs1283373	T	C	0.930556	1008
2	rs7565257	G	A	0.0456349	1008
2	rs7565622	G	A	0.0952381	1008
2	rs114699174	G	C	0.0456349	1008
2	rs76006088	C	T	0.0297619	1008
2	rs16848751	A	G	0.0912698	1008
2	rs117597773	C	T	0.0188492	1008
2	rs16848753	A	G	0.0456349	1008
2	rs148669553	C	T	0.0208333	1008
2	rs6761143	C	T	0.0456349	1008
2	rs6435708	A	T	0.0456349	1008
2	rs6435709	T	A	0.0456349	1008
2	rs7556832	C	G	0.0952381	1008
2	rs7573568	T	C	0.0456349	1008
2	rs2178576	A	C	0.0456349	1008
2	rs2178575	G	A	0.0456349	1008
2	rs1905139	G	A	0.0952381	1008
2	rs78664668	A	G	0.0535714	1008
2	rs1531788	C	T	0.0912698	1008
2	rs6745293	A	T	0.0912698	1008
2	rs1351594	G	C	0.0912698	1008
2	rs1351593	C	T	0.047619	1008
2	rs1351592	C	G	0.0912698	1008
2	rs13422701	G	T	0.0456349	1008
2	rs7598042	A	C	0.0456349	1008
2	rs7571642	C	T	0.0456349	1008
2	rs17262059	G	C	0.0297619	1008
2	rs6724920	G	T	0.0456349	1008
2	rs13382807	G	C	0.10119	1008
2	rs1384293	C	T	0.108135	1008
2	rs4672648	A	G	0.105159	1008
2	rs4233986	A	G	0.104167	1008
2	rs1283374	T	C	0.859127	1008
2	rs192142877	C	T	0.0198413	1008
2	rs1384292	G	C	0.0734127	1008
2	rs7607363	A	G	0.0734127	1008
2	rs73989053	G	A	0.0416667	1008
2	rs6735267	C	T	0.031746	1008
2	rs6735626	G	A	0.0734127	1008
2	rs7355673	T	C	0.0734127	1008
2	rs10182996	T	C	0.0734127	1008
2	rs6710653	A	G	0.0724206	1008
2	rs2128321	C	A	0.0734127	1008
2	rs13006797	G	A	0.0198413	1008
2	rs7596285	G	A	0.0744048	1008
2	rs10192988	T	G	0.0734127	1008
2	rs148818112	C	T	0.0109127	1008
2	rs10180824	G	A	0.0734127	1008
2	rs6751692	C	T	0.0734127	1008
2	rs144826716	G	A	0.0376984	1008
2	rs10184221	G	A	0.031746	1008
2	rs116851418	T	C	0.0218254	1008
2	rs10207878	A	G	0.0734127	1008
2	rs7607373	G	A	0.0734127	1008
2	rs116947385	C	A	0.0248016	1008
2	rs6435711	G	A	0.0734127	1008
2	rs138731600	A	T	0.0218254	1008
2	rs7599312	G	A	0.031746	1008
2	rs13001305	T	C	0.0198413	1008
2	rs116621873	A	G	0.00694444	1008
2	rs13427822	A	G	0.031746	1008
2	rs113234093	G	A	0.0595238	1008
2	rs117915419	T	C	0.0208333	1008
2	rs75722529	C	T	0.031746	1008
2	rs11692979	T	G	0.0327381	1008
2	rs75377311	C	T	0.0188492	1008
2	rs10191896	C	T	0.0962302	1008
2	rs17262541	C	T	0.0188492	1008
2	rs17262576	T	C	0.0188492	1008
2	rs35080214	G	A	0.0188492	1008
2	rs150890942	G	A	0.077381	1008
2	rs17328512	T	C	0.0188492	1008
2	rs115365813	T	C	0.077381	1008
2	rs16848819	T	G	0.077381	1008
2	rs17328561	A	G	0.0188492	1008
2	rs10497977	A	T	0.0763889	1008
2	rs79817933	T	A	0.077381	1008
2	rs1038312	A	T	0.077381	1008
2	rs16848831	A	G	0.0347222	1008
2	rs34989240	C	T	0.0188492	1008
2	rs6736377	G	A	0.0188492	1008
2	rs6736536	C	T	0.0188492	1008
2	rs76004008	G	A	0.0228175	1008
2	rs117259709	A	C	0.0347222	1008
2	rs7578094	G	A	0.0892857	1008
2	rs17263029	C	T	0.0188492	1008
2	rs71424501	C	T	0.0188492	1008
2	rs140564521	G	A	0.0109127	1008
2	rs35598461	A	G	0.0188492	1008
2	rs113946213	C	T	0.0188492	1008
2	rs17329087	T	A	0.0188492	1008
2	rs16848853	C	T	0.077381	1008
2	rs13020448	C	T	0.0188492	1008
2	rs71424502	C	T	0.0188492	1008
2	rs71426303	A	G	0.0188492	1008
2	rs143053208	T	G	0.077381	1008
2	rs140012297	A	G	0.0297619	1008
2	rs74730259	G	A	0.0188492	1008
2	rs6435714	G	T	0.0188492	1008
2	rs7583943	C	T	0.0962302	1008
2	rs16848863	C	G	0.077381	1008
2	rs10497979	A	T	0.077381	1008
2	rs16848870	G	A	0.077381	1008
2	rs2371616	C	A	0.0962302	1008
2	rs79976038	C	T	0.077381	1008
2	rs71426304	T	G	0.0188492	1008
2	rs17263471	T	G	0.0188492	1008
2	rs35543939	T	C	0.0188492	1008
2	rs3925390	T	A	0.0962302	1008
2	rs60868013	T	G	0.0188492	1008
2	rs7598801	C	G	0.0962302	1008
2	rs60245846	T	G	0.0188492	1008
2	rs150059985	T	C	0.0188492	1008
2	rs7599202	G	T	0.077381	1008
2	rs115342813	G	A	0.0188492	1008
2	rs146094455	A	T	0.0277778	1008
2	rs138842211	A	G	0.078373	1008
2	rs13013659	T	C	0.0188492	1008
2	rs13408617	C	A	0.0962302	1008
2	rs13408622	C	G	0.077381	1008
2	rs79142908	G	A	0.077381	1008
2	rs984456	C	G	0.0962302	1008
2	rs984455	G	C	0.0188492	1008
2	rs17329513	A	G	0.0188492	1008
2	rs13008322	G	C	0.0188492	1008
2	rs16848880	G	A	0.077381	1008
2	rs78883231	T	C	0.077381	1008
2	rs987601	A	C	0.0188492	1008
2	rs12991892	T	C	0.0188492	1008
2	rs1982715	G	C	0.0962302	1008
2	rs11902147	G	T	0.0198413	1008
2	rs11902111	C	T	0.0188492	1008
2	rs1982714	C	T	0.077381	1008
2	rs1982713	T	C	0.077381	1008
2	rs35608198	T	C	0.0188492	1008
2	rs17263937	T	C	0.077381	1008
2	rs36125860	A	T	0.0198413	1008
2	rs35927619	T	G	0.0962302	1008
2	rs141889379	A	T	0.077381	1008
2	rs34446807	G	T	0.0188492	1008
2	rs35521899	G	A	0.0188492	1008
2	rs11894305	A	G	0.0188492	1008
2	rs11894309	A	G	0.0188492	1008
2	rs34804588	T	A	0.0188492	1008
2	rs17329875	T	G	0.0188492	1008
2	rs60327012	T	A	0.0188492	1008
2	rs36042629	A	T	0.0188492	1008
2	rs13020357	T	C	0.0188492	1008
2	rs12994372	G	A	0.0188492	1008
2	rs1982716	T	G	0.0208333	1008
2	rs13021394	T	A	0.0188492	1008
2	rs13021610	T	C	0.0188492	1008
2	rs13000533	C	T	0.0188492	1008
2	rs71426309	C	A	0.0188492	1008
2	rs148650770	C	A	0.00694444	1008
2	rs13027061	A	T	0.0188492	1008
2	rs17264055	T	A	0.0396825	1008
2	rs116381211	G	A	0.015873	1008
2	rs16848890	C	T	0.077381	1008
2	rs71426310	G	A	0.0188492	1008
2	rs4673668	A	G	0.078373	1008
2	rs17264097	T	C	0.0188492	1008
2	rs17330001	T	C	0.0188492	1008
2	rs35119835	G	C	0.0188492	1008
2	rs1002618	C	T	0.0744048	1008
2	rs150677867	G	A	0.0198413	1008
2	rs11892049	T	C	0.0188492	1008
2	rs1878566	A	G	0.0962302	1008
2	rs74893977	A	C	0.140873	1008
2	rs78477897	T	G	0.0188492	1008
2	rs6731808	C	T	0.106151	1008
2	rs77192084	C	T	0.0198413	1008
2	rs16848911	T	C	0.0327381	1008
2	rs76567180	C	T	0.0267857	1008
2	rs118161740	G	T	0.0406746	1008
2	rs11688976	T	C	0.106151	1008
2	rs2371617	G	A	0.0406746	1008
2	rs990208	T	C	0.0873016	1008
2	rs7580653	G	T	0.106151	1008
2	rs7583787	G	A	0.106151	1008
2	rs7598633	T	A	0.106151	1008
2	rs71426311	T	C	0.122024	1008
2	rs6717685	A	C	0.0873016	1008
2	rs4673669	C	A	0.109127	1008
2	rs72937329	G	T	0.0218254	1008
2	rs62186337	G	A	0.0188492	1008
2	rs72937330	T	C	0.0188492	1008
2	rs72937331	T	A	0.0188492	1008
2	rs72937333	G	A	0.0188492	1008
2	rs9288454	T	A	0.0902778	1008
2	rs72937335	C	A	0.0188492	1008
2	rs9288455	G	A	0.109127	1008
2	rs76218493	A	C	0.0873016	1008
2	rs79683864	T	C	0.0873016	1008
2	rs4672649	G	A	0.0902778	1008
2	rs4673670	G	A	0.0902778	1008
2	rs113769647	G	A	0.0188492	1008
2	rs80314927	G	C	0.115079	1008
2	rs16848937	G	C	0.093254	1008
2	rs6749009	G	A	0.115079	1008
2	rs6749157	G	C	0.115079	1008
2	rs72937340	T	C	0.0188492	1008
2	rs7601545	G	A	0.115079	1008
2	rs16848957	T	C	0.093254	1008
2	rs2054613	C	G	0.115079	1008
2	rs2054615	C	T	0.115079	1008
2	rs2068404	T	C	0.115079	1008
2	rs72937345	T	C	0.0188492	1008
2	rs72937349	G	C	0.0188492	1008
2	rs7606156	G	A	0.115079	1008
2	rs11692809	C	A	0.115079	1008
2	rs11676391	T	C	0.115079	1008
2	rs11693009	C	T	0.0188492	1008
2	rs6761880	G	A	0.115079	1008
2	rs139525114	T	C	0.0188492	1008
2	rs10174150	T	C	0.115079	1008
2	rs79944578	T	C	0.093254	1008
2	rs6708862	C	T	0.115079	1008
2	rs6711917	C	T	0.115079	1008
2	rs6712252	C	T	0.115079	1008
2	rs67447343	G	C	0.0218254	1008
2	rs2128324	G	A	0.115079	1008
2	rs76850832	C	G	0.093254	1008
2	rs6706987	C	T	0.115079	1008
2	rs72937365	A	G	0.0188492	1008
2	rs67535717	G	A	0.115079	1008
2	rs72937368	G	T	0.0188492	1008
2	rs931215	A	T	0.0188492	1008
2	rs931216	C	T	0.0188492	1008
2	rs17330768	T	G	0.0188492	1008
2	rs11679805	A	T	0.0218254	1008
2	rs57917865	G	T	0.0218254	1008
2	rs61521361	T	A	0.0218254	1008
2	rs931217	C	G	0.0188492	1008
2	rs931218	C	A	0.0188492	1008
2	rs956558	G	A	0.0188492	1008
2	rs72937385	A	T	0.0188492	1008
2	rs148313272	C	G	0.0406746	1008
2	rs34741122	A	G	0.0188492	1008
2	rs9750629	T	C	0.094246	1008
2	rs66535530	C	T	0.0188492	1008
2	rs13410624	A	G	0.0218254	1008
2	rs7585465	C	A	0.115079	1008
2	rs142554399	C	T	0.0188492	1008
2	rs10497980	A	G	0.0952381	1008
2	rs114871402	T	A	0.0952381	1008
2	rs62187960	T	G	0.0188492	1008
2	rs72949011	C	T	0.0188492	1008
2	rs76037435	A	G	0.0416667	1008
2	rs7590349	T	C	0.0228175	1008
2	rs78678628	A	G	0.0178571	1008
2	rs7590700	T	C	0.119048	1008
2	rs72949015	T	C	0.0188492	1008
2	rs6745180	T	G	0.0188492	1008
2	rs72949018	G	A	0.0188492	1008
2	rs13397735	T	C	0.0228175	1008
2	rs7587236	C	T	0.118056	1008
2	rs938785	T	C	0.0962302	1008
2	rs11676119	C	T	0.0198413	1008
2	rs11687307	A	T	0.0228175	1008
2	rs117792945	A	C	0.0416667	1008
2	rs148612356	C	T	0.0952381	1008
2	rs6742665	C	T	0.0198413	1008
2	rs6742793	C	G	0.0188492	1008
2	rs6743091	G	T	0.118056	1008
2	rs62187963	T	C	0.0228175	1008
2	rs62187964	A	T	0.0238095	1008
2	rs7572637	A	C	0.119048	1008
2	rs11688167	T	C	0.0188492	1008
2	rs11682441	G	C	0.0188492	1008
2	rs11693575	A	G	0.0188492	1008
2	rs115662568	T	A	0.0962302	1008
2	rs72949040	G	C	0.0188492	1008
2	rs16848991	T	G	0.0962302	1008
2	rs17271707	G	A	0.0188492	1008
2	rs17331220	A	G	0.0188492	1008
2	rs5000270	T	G	0.0228175	1008
2	rs2220025	T	C	0.0962302	1008
2	rs12619917	A	G	0.0744048	1008
2	rs10198723	A	G	0.0228175	1008
2	rs11678993	G	A	0.0178571	1008
2	rs16849010	A	C	0.0962302	1008
2	rs17272024	A	G	0.0188492	1008
2	rs11683491	C	A	0.0168651	1008
2	rs59370887	C	T	0.0188492	1008
2	rs13386921	A	T	0.119048	1008
2	rs72951177	T	C	0.116071	1008
2	rs62187967	T	G	0.12004	1008
2	rs72951178	T	C	0.116071	1008
2	rs62187968	C	T	0.12004	1008
2	rs2220026	C	T	0.121032	1008
2	rs1384297	T	C	0.115079	1008
2	rs72933003	T	C	0.115079	1008
2	rs72933004	C	T	0.115079	1008
2	rs76074265	G	T	0.115079	1008
2	rs10211380	T	A	0.00396825	1008
2	rs6435715	T	C	0.119048	1008
2	rs143585937	G	A	0.00496032	1008
2	rs72933008	C	T	0.115079	1008
2	rs1600883	C	G	0.119048	1008
2	rs1600884	C	T	0.119048	1008
2	rs4673673	G	C	0.115079	1008
2	rs4673674	T	A	0.119048	1008
2	rs72933016	T	C	0.0188492	1008
2	rs2371618	T	C	0.0962302	1008
2	rs117552387	G	C	0.0337302	1008
2	rs4337429	T	G	0.115079	1008
2	rs58184703	T	C	0.119048	1008
2	rs77126219	C	T	0.0505952	1008
2	rs6726437	T	G	0.119048	1008
2	rs72933019	C	T	0.115079	1008
2	rs72933021	C	T	0.115079	1008
2	rs62187971	A	C	0.00396825	1008
2	rs78496708	T	G	0.0575397	1008
2	rs62187972	G	A	0.00396825	1008
2	rs6734732	T	A	0.119048	1008
2	rs77706123	C	G	0.031746	1008
2	rs13422154	C	T	0.119048	1008
2	rs13425168	G	A	0.00396825	1008
2	rs72933030	C	G	0.115079	1008
2	rs72933031	T	C	0.115079	1008
2	rs13425327	C	T	0.00396825	1008
2	rs1384287	T	A	0.119048	1008
2	rs2888102	T	A	0.115079	1008
2	rs11896992	A	G	0.119048	1008
2	rs2371710	G	A	0.115079	1008
2	rs13424220	C	G	0.00396825	1008
2	rs6750857	A	G	0.12004	1008
2	rs6435716	C	T	0.119048	1008
2	rs2888128	T	G	0.114087	1008
2	rs13431135	C	A	0.118056	1008
2	rs13431628	G	T	0.119048	1008
2	rs13394068	T	C	0.119048	1008
2	rs11695521	C	G	0.119048	1008
2	rs72933051	G	A	0.0863095	1008
2	rs17331646	A	G	0.0863095	1008
2	rs145677147	C	T	0.0168651	1008
2	rs72933053	T	C	0.0863095	1008
2	rs17331702	A	T	0.0297619	1008
2	rs6435717	G	A	0.0882937	1008
2	rs2888129	T	C	0.0863095	1008
2	rs76327835	T	G	0.0297619	1008
2	rs28860549	A	G	0.00396825	1008
2	rs56249218	G	A	0.0843254	1008
2	rs9967727	C	G	0.0882937	1008
2	rs72933064	C	A	0.0287698	1008
2	rs2888130	T	C	0.0853175	1008
2	rs143946835	T	C	0.0376984	1008
2	rs11682456	G	T	0.0863095	1008
2	rs4673675	T	C	0.0902778	1008
2	rs4673676	C	T	0.0882937	1008
2	rs72933070	G	A	0.0833333	1008
2	rs6720790	C	G	0.00396825	1008
2	rs72933071	T	C	0.0833333	1008
2	rs72933073	A	C	0.0833333	1008
2	rs10221625	C	T	0.0873016	1008
2	rs10221626	G	A	0.0873016	1008
2	rs1320116	C	T	0.0902778	1008
2	rs1320117	G	C	0.0863095	1008
2	rs17331821	G	A	0.0843254	1008
2	rs13422625	A	C	0.0892857	1008
2	rs72933082	G	A	0.0853175	1008
2	rs17272381	C	T	0.0843254	1008
2	rs6752019	T	C	0.0833333	1008
2	rs6752288	T	G	0.0853175	1008
2	rs17331933	A	C	0.0843254	1008
2	rs13404902	C	T	0.0892857	1008
2	rs17331989	C	G	0.0843254	1008
2	rs2371711	T	C	0.0853175	1008
2	rs2371712	C	A	0.0892857	1008
2	rs76380053	T	C	0.0168651	1008
2	rs4335896	C	T	0.0853175	1008
2	rs2371713	C	G	0.0892857	1008
2	rs10932442	T	C	0.97619	1008
2	rs72933094	G	A	0.0833333	1008
2	rs72933095	G	A	0.0843254	1008
2	rs78739680	G	A	0.0277778	1008
2	rs2371714	G	A	0.0833333	1008
2	rs34186216	T	A	0.0833333	1008
2	rs6435721	G	T	0.0882937	1008
2	rs202129551	T	A	0.0128968	1008
2	rs184937170	T	C	0.0119048	1008
2	rs571044753	C	T	0.0198413	1008
2	rs7593454	C	T	0.0357143	1008
2	rs10932443	T	A	0.959325	1008
2	rs79141900	A	C	0.0843254	1008
2	rs117568775	C	G	0.0178571	1008
2	rs11674822	T	C	0.0585317	1008
2	rs140807560	G	C	0.0218254	1008
2	rs77630239	G	T	0.0555556	1008
2	rs72935003	G	A	0.00297619	1008
2	rs17332290	T	C	0.00297619	1008
2	rs6435722	T	G	0.889881	1008
2	rs17272806	T	G	0.110119	1008
2	rs7580519	T	C	0.0694444	1008
2	rs16849091	G	C	0.00297619	1008
2	rs78613266	T	C	0.208333	1008
2	rs114927085	A	G	0.0704365	1008
2	rs6731231	A	G	0.389881	1008
2	rs13390015	T	C	0.12004	1008
2	rs13427642	C	A	0.12004	1008
2	rs7575556	T	C	0.205357	1008
2	rs72935007	T	C	0.200397	1008
2	rs12479054	G	T	0.37996	1008
2	rs10172859	C	A	0.139881	1008
2	rs193209526	C	T	0.0456349	1008
2	rs16849099	C	T	0.191468	1008
2	rs10186407	C	T	0.207341	1008
2	rs7571818	G	C	0.191468	1008
2	rs78286764	C	G	0.0634921	1008
2	rs16849111	T	C	0.0138889	1008
2	rs10188254	T	C	0.316468	1008
2	rs3738859	A	C	0.179563	1008
2	rs3820708	T	G	0.014881	1008
2	rs144307706	A	T	0.0178571	1008
2	rs16849118	G	T	0.204365	1008
2	rs7587255	G	A	0.566468	1008
2	rs17273207	T	C	0.0615079	1008
2	rs143165499	A	G	0.0257937	1008
2	rs16849123	G	A	0.00496032	1008
2	rs76769310	C	G	0.0416667	1008
2	rs6745507	C	G	0.53373	1008
2	rs17332777	A	G	0.0664683	1008
2	rs16849125	G	A	0.189484	1008
2	rs6721014	A	G	0.310516	1008
2	rs13393014	A	G	0.270833	1008
2	rs13418813	G	A	0.267857	1008
2	rs6435723	C	T	0.439484	1008
2	rs58415964	T	A	0.0704365	1008
2	rs2371703	A	C	0.201389	1008
2	rs16849142	G	T	0.193452	1008
2	rs2371705	G	T	0.375992	1008
2	rs12619430	G	T	0.207341	1008
2	rs72935024	T	C	0.0694444	1008
2	rs66866010	C	T	0.427579	1008
2	rs10932444	C	A	0.810516	1008
2	rs72935025	A	C	0.0694444	1008
2	rs12621317	G	A	0.5	1008
2	rs7565133	T	C	0.304563	1008
2	rs7565150	T	C	0.469246	1008
2	rs7565262	T	C	0.887897	1008
2	rs7369041	T	G	0.197421	1008
2	rs6435724	C	T	0.686508	1008
2	rs6435725	C	T	0.883929	1008
2	rs6756577	C	T	0.184524	1008
2	rs10932445	T	C	0.229167	1008
2	rs4673678	C	T	0.213294	1008
2	rs13020500	G	A	0.400794	1008
2	rs4536599	G	A	0.956349	1008
2	rs377295854	A	G	0.0248016	1008
2	rs72613742	A	G	0.228175	1008
2	rs2888104	G	A	0.18254	1008
2	rs2371620	A	C	0.880952	1008
2	rs12465340	G	T	0.217262	1008
2	rs12465370	G	A	0.217262	1008
2	rs16849160	G	C	0.0327381	1008
2	rs4146321	A	C	0.886905	1008
2	rs77326943	G	C	0.0327381	1008
2	rs12475337	T	C	0.227183	1008
2	rs2371621	G	A	0.883929	1008
2	rs12612794	A	G	0.4375	1008
2	rs4673679	A	G	0.892857	1008
2	rs10170169	A	C	0.031746	1008
2	rs7565158	G	T	0.438492	1008
2	rs112438642	T	G	0.220238	1008
2	rs66722893	C	T	0.472222	1008
2	rs13012246	G	C	0.19246	1008
2	rs16849174	T	C	0.240079	1008
2	rs12463877	T	A	0.235119	1008
2	rs7598898	A	C	0.50496	1008
2	rs10497983	A	G	0.196429	1008
2	rs10497984	C	T	0.228175	1008
2	rs13026365	C	T	0.195437	1008
2	rs13026373	C	T	0.196429	1008
2	rs6755259	A	G	0.500992	1008
2	rs12105928	G	A	0.225198	1008
2	rs6758369	A	G	0.274802	1008
2	rs117445012	G	A	0.0168651	1008
2	rs58559291	G	T	0.225198	1008
2	rs16849192	T	C	0.031746	1008
2	rs12185565	C	T	0.195437	1008
2	rs4672653	A	T	0.270833	1008
2	rs4446027	A	T	0.892857	1008
2	rs76286874	C	A	0.113095	1008
2	rs11675226	T	A	0.194444	1008
2	rs77958861	A	T	0.0218254	1008
2	rs551940315	C	G	0.0198413	1008
2	rs76697185	G	T	0.0138889	1008
2	rs6725004	G	T	0.255952	1008
2	rs72613743	T	G	0.227183	1008
2	rs2371706	T	C	0.197421	1008
2	rs16849197	C	T	0.031746	1008
2	rs16849201	G	A	0.223214	1008
2	rs118108430	C	G	0.0396825	1008
2	rs146067580	G	T	0.0168651	1008
2	rs6736862	G	T	0.268849	1008
2	rs10184036	T	A	0.237103	1008
2	rs182097701	A	T	0.0416667	1008
2	rs16849204	T	C	0.196429	1008
2	rs6745153	C	T	0.267857	1008
2	rs7570749	A	G	0.198413	1008
2	rs72935050	T	A	0.196429	1008
2	rs2371707	C	A	0.243056	1008
2	rs35320248	A	G	0.24504	1008
2	rs58894557	A	C	0.197421	1008
2	rs147563209	T	C	0.0138889	1008
2	rs16849209	G	T	0.240079	1008
2	rs6740113	C	A	0.031746	1008
2	rs141417844	T	A	0.00694444	1008
2	rs2371708	G	C	0.665675	1008
2	rs75242861	A	C	0.197421	1008
2	rs58882497	T	G	0.24504	1008
2	rs111753506	C	T	0.0357143	1008
2	rs113446504	C	T	0.031746	1008
2	rs73067218	G	A	0.031746	1008
2	rs112995344	A	G	0.276786	1008
2	rs66479636	A	G	0.031746	1008
2	rs10469769	T	C	0.24504	1008
2	rs10469770	A	G	0.24504	1008
2	rs72935063	T	G	0.244048	1008
2	rs6725808	T	C	0.031746	1008
2	rs67342549	T	A	0.24504	1008
2	rs10469662	T	C	0.242063	1008
2	rs143407226	C	A	0.0347222	1008
2	rs141310316	T	C	0.0704365	1008
2	rs11690779	C	T	0.386905	1008
2	rs56291659	C	T	0.244048	1008
2	rs2371709	T	C	0.664683	1008
2	rs112911734	C	T	0.031746	1008
2	rs146726962	G	A	0.031746	1008
2	rs139262908	G	A	0.0347222	1008
2	rs144092793	C	T	0.031746	1008
2	rs181845139	C	T	0.0396825	1008
2	rs151027983	A	G	0.242063	1008
2	rs10194020	G	C	0.238095	1008
2	rs137996931	A	C	0.196429	1008
2	rs113451711	A	G	0.244048	1008
2	rs112395360	C	T	0.031746	1008
2	rs7590491	T	C	0.031746	1008
2	rs10207157	G	A	0.238095	1008
2	rs10207170	C	T	0.238095	1008
2	rs11678818	T	C	0.467262	1008
2	rs111714762	G	A	0.00198413	1008
2	rs148130766	C	A	0.0347222	1008
2	rs138582968	T	C	0.0347222	1008
2	rs7571418	G	A	0.236111	1008
2	rs73987453	A	C	0.198413	1008
2	rs7574914	G	C	0.238095	1008
2	rs12478445	G	A	0.0238095	1008
2	rs16849219	G	A	0.031746	1008
2	rs16849221	A	G	0.031746	1008
2	rs7582374	G	A	0.236111	1008
2	rs55752268	T	G	0.198413	1008
2	rs6435726	A	G	0.665675	1008
2	rs13386742	C	T	0.236111	1008
2	rs10497982	C	T	0.031746	1008
2	rs7590677	C	T	0.237103	1008
2	rs11678768	C	T	0.732143	1008
2	rs12475172	A	C	0.732143	1008
2	rs35993054	A	G	0.335317	1008
2	rs2371619	G	A	0.334325	1008
2	rs12616993	C	T	0.236111	1008
2	rs12617106	C	A	0.236111	1008
2	rs4375811	A	G	0.0327381	1008
2	rs10194069	A	T	0.238095	1008
2	rs58953830	A	T	0.200397	1008
2	rs12465612	C	T	0.333333	1008
2	rs12465613	C	G	0.762897	1008
2	rs13392188	C	G	0.0327381	1008
2	rs72935083	T	C	0.0327381	1008
2	rs73082664	T	A	0.0327381	1008
2	rs56344404	A	G	0.373016	1008
2	rs13421670	A	G	0.0327381	1008
2	rs72935086	G	C	0.250992	1008
2	rs6760113	A	C	0.0327381	1008
2	rs6732288	G	A	0.0327381	1008
2	rs368249289	C	A	0.0208333	1008
2	rs12986480	G	T	0.355159	1008
2	rs79622441	A	G	0.0744048	1008
2	rs4603708	T	G	0.203373	1008
2	rs13427943	T	C	0.332341	1008
2	rs6706119	T	C	0.0337302	1008
2	rs72935097	T	C	0.0337302	1008
2	rs78301236	C	T	0.0228175	1008
2	rs6414178	C	T	0.356151	1008
2	rs6710047	T	A	0.199405	1008
2	rs28405281	G	A	0.203373	1008
2	rs6710703	T	C	0.689484	1008
2	rs73987460	A	C	0.156746	1008
2	rs6713644	T	A	0.356151	1008
2	rs4673681	G	C	0.156746	1008
2	rs4673682	G	T	0.156746	1008
2	rs61971068	T	A	0.203373	1008
2	rs151198785	G	C	0.203373	1008
2	rs6709688	A	G	0.96627	1008
2	rs4673683	G	A	0.199405	1008
2	rs4673684	G	T	0.688492	1008
2	rs60803017	T	C	0.332341	1008
2	rs6746435	C	T	0.0744048	1008
2	rs6718723	A	G	0.362103	1008
2	rs4624333	A	G	0.0744048	1008
2	rs149664798	C	T	0.0744048	1008
2	rs375595910	G	A	0.0228175	1008
2	rs112787136	A	G	0.0744048	1008
2	rs12995424	T	C	0.361111	1008
2	rs7557905	C	G	0.203373	1008
2	rs11693864	C	T	0.358135	1008
2	rs79861405	G	C	0.0188492	1008
2	rs7420368	C	T	0.0337302	1008
2	rs4408674	G	A	0.0337302	1008
2	rs6717762	C	G	0.202381	1008
2	rs12996397	A	G	0.361111	1008
2	rs55994619	G	A	0.202381	1008
2	rs7579362	A	C	0.0337302	1008
2	rs4673689	T	C	0.361111	1008
2	rs56381878	T	G	0.0416667	1008
2	rs6708303	G	A	0.958333	1008
2	rs6708555	G	T	0.202381	1008
2	rs74392523	A	G	0.328373	1008
2	rs56412219	T	G	0.205357	1008
2	rs4470280	T	C	0.0753968	1008
2	rs4233987	A	C	0.760913	1008
2	rs7594160	A	C	0.96627	1008
2	rs60329666	C	T	0.326389	1008
2	rs77044811	T	G	0.0744048	1008
2	rs77546451	C	T	0.0228175	1008
2	rs61408195	T	C	0.334325	1008
2	rs4673690	C	T	0.96627	1008
2	rs145714903	G	A	0.047619	1008
2	rs4672656	A	G	0.329365	1008
2	rs79957916	T	C	0.0376984	1008
2	rs10932446	T	C	0.924603	1008
2	rs10932447	T	C	0.924603	1008
2	rs11889708	C	A	0.374008	1008
2	rs80349971	G	T	0.136905	1008
2	rs4131331	G	C	0.536706	1008
2	rs11898556	T	C	0.464286	1008
2	rs77744413	G	A	0.0753968	1008
2	rs13409243	T	C	0.0386905	1008
2	rs73071374	C	T	0.0753968	1008
2	rs73071375	G	A	0.0753968	1008
2	rs78358579	C	T	0.0753968	1008
2	rs6435734	A	T	0.459325	1008
2	rs9288456	T	C	0.385913	1008
2	rs13028658	G	A	0.53373	1008
2	rs7599900	T	A	0.0753968	1008
2	rs73071381	T	C	0.0376984	1008
2	rs9288457	A	C	0.465278	1008
2	rs12476731	T	C	0.212302	1008
2	rs116891402	G	A	0.0734127	1008
2	rs7596351	C	A	0.378968	1008
2	rs6709519	T	C	0.464286	1008
2	rs12466498	A	C	0.35119	1008
2	rs6709923	T	C	0.0753968	1008
2	rs11884005	T	C	0.463294	1008
2	rs7604632	C	T	0.0753968	1008
2	rs4673693	T	C	0.542659	1008
2	rs13015944	T	C	0.569444	1008
2	rs76888619	A	G	0.0753968	1008
2	rs112593834	G	A	0.0753968	1008
2	rs73071390	G	A	0.0753968	1008
2	rs76287803	C	G	0.0753968	1008
2	rs11902193	T	C	0.462302	1008
2	rs10153595	A	G	0.0386905	1008
2	rs75171039	A	G	0.0753968	1008
2	rs113694475	C	T	0.0386905	1008
2	rs117154204	C	T	0.030754	1008
2	rs3923957	C	T	0.0357143	1008
2	rs79862441	T	C	0.420635	1008
2	rs12987757	T	C	0.542659	1008
2	rs73071391	A	G	0.419643	1008
2	rs73071392	C	T	0.419643	1008
2	rs76264770	G	A	0.134921	1008
2	rs75179644	T	C	0.0376984	1008
2	rs6435735	T	C	0.458333	1008
2	rs78809392	A	G	0.0753968	1008
2	rs13032656	A	G	0.547619	1008
2	rs3924506	A	G	0.0753968	1008
2	rs4260187	A	G	0.384921	1008
2	rs73071396	G	T	0.0753968	1008
2	rs73071400	T	C	0.0753968	1008
2	rs146987965	G	C	0.0426587	1008
2	rs4496281	C	G	0.542659	1008
2	rs4673694	G	T	0.0347222	1008
2	rs4673695	A	G	0.0347222	1008
2	rs60348149	G	A	0.0753968	1008
2	rs11898937	T	C	0.0753968	1008
2	rs12463576	A	G	0.378968	1008
2	rs12475980	T	C	0.453373	1008
2	rs76164379	C	T	0.339286	1008
2	rs77852278	C	T	0.0753968	1008
2	rs74711946	T	C	0.0753968	1008
2	rs11694247	T	C	0.0376984	1008
2	rs111266470	A	T	0.0753968	1008
2	rs12613599	A	G	0.235119	1008
2	rs59752959	G	C	0.0753968	1008
2	rs59298750	G	A	0.0753968	1008
2	rs73073311	C	T	0.0753968	1008
2	rs79750081	G	A	0.0763889	1008
2	rs73073312	T	C	0.382937	1008
2	rs4673696	C	T	0.541667	1008
2	rs73073313	G	C	0.381944	1008
2	rs4672658	A	G	0.544643	1008
2	rs79077294	G	C	0.0744048	1008
2	rs12477391	G	A	0.321429	1008
2	rs141962211	C	T	0.00595238	1008
2	rs13386319	C	T	0.691468	1008
2	rs7569866	C	T	0.689484	1008
2	rs4672659	G	C	0.0337302	1008
2	rs76006538	A	T	0.0337302	1008
2	rs112602119	G	A	0.0337302	1008
2	rs111386338	G	A	0.0426587	1008
2	rs139534815	T	G	0.0128968	1008
2	rs4625850	T	C	0.693452	1008
2	rs549471555	G	C	0.0277778	1008
2	rs77209879	T	C	0.0505952	1008
2	rs59372647	G	A	0.272817	1008
2	rs10183856	T	C	0.276786	1008
2	rs73079378	A	G	0.0347222	1008
2	rs28668121	C	T	0.305556	1008
2	rs73079381	G	T	0.0337302	1008
2	rs4131363	A	G	0.71131	1008
2	rs7600372	C	T	0.274802	1008
2	rs34399668	A	G	0.106151	1008
2	rs77983132	G	C	0.15873	1008
2	rs76881463	C	T	0.0753968	1008
2	rs75262943	G	A	0.127976	1008
2	rs3925030	A	C	0.62996	1008
2	rs7425590	C	T	0.0257937	1008
2	rs139897489	A	G	0.0277778	1008
2	rs6721001	T	G	0.972222	1008
2	rs58039911	G	A	0.181548	1008
2	rs6709858	C	T	0.0257937	1008
2	rs80279287	T	C	0.0406746	1008
2	rs12620000	C	G	0.605159	1008
2	rs10932448	G	A	0.972222	1008
2	rs118133418	C	T	0.0168651	1008
2	rs78894852	T	C	0.0644841	1008
2	rs6732928	T	C	0.0277778	1008
2	rs12617260	C	T	0.46627	1008
2	rs4480940	T	C	0.378968	1008
2	rs75497452	C	A	0.127976	1008
2	rs10192891	G	A	0.0277778	1008
2	rs10192733	C	A	0.0257937	1008
2	rs7590092	A	C	0.604167	1008
2	rs6712727	G	A	0.0277778	1008
2	rs6713063	G	A	0.0277778	1008
2	rs10202665	G	T	0.0277778	1008
2	rs10168086	T	C	0.0257937	1008
2	rs56122357	T	C	0.464286	1008
2	rs4132518	T	G	0.973214	1008
2	rs12987688	C	T	0.973214	1008
2	rs148059109	G	A	0.031746	1008
2	rs10168619	C	T	0.0267857	1008
2	rs11900001	C	A	0.972222	1008
2	rs11884431	T	C	0.973214	1008
2	rs4592794	T	C	0.973214	1008
2	rs13425455	C	A	0.0257937	1008
2	rs67530812	T	C	0.598214	1008
2	rs11694194	C	T	0.0267857	1008
2	rs7581321	G	A	0.0267857	1008
2	rs13035345	G	C	0.369048	1008
2	rs13035592	G	T	0.97123	1008
2	rs7585560	G	A	0.0267857	1008
2	rs10460330	A	G	0.375992	1008
2	rs80011822	G	A	0.0257937	1008
2	rs10182856	T	C	0.973214	1008
2	rs7588684	C	T	0.603175	1008
2	rs192808932	T	A	0.0138889	1008
2	rs13006808	A	C	0.142857	1008
2	rs117715886	A	G	0.0267857	1008
2	rs7606842	T	C	0.973214	1008
2	rs72938643	A	T	0.0257937	1008
2	rs4530308	T	C	0.37004	1008
2	rs7419356	T	A	0.37004	1008
2	rs7600221	G	A	0.604167	1008
2	rs10183789	C	T	0.0267857	1008
2	rs12465088	G	A	0.362103	1008
2	rs13387639	C	A	0.0267857	1008
2	rs4627506	G	A	0.973214	1008
2	rs4514826	A	G	0.973214	1008
2	rs6722574	G	A	0.602183	1008
2	rs11677982	C	A	0.0257937	1008
2	rs11678021	C	T	0.0257937	1008
2	rs147857818	C	A	0.0257937	1008
2	rs4672661	G	A	0.0267857	1008
2	rs6730653	G	C	0.0267857	1008
2	rs184850105	C	A	0.0119048	1008
2	rs7580749	C	A	0.602183	1008
2	rs4530309	A	G	0.973214	1008
2	rs112392415	G	A	0.0257937	1008
2	rs7606083	T	C	0.973214	1008
2	rs13413122	C	A	0.0257937	1008
2	rs13413323	G	C	0.0257937	1008
2	rs4627507	T	C	0.973214	1008
2	rs56123559	A	C	0.0257937	1008
2	rs4349285	T	G	0.369048	1008
2	rs4561607	C	T	0.368056	1008
2	rs4278883	G	A	0.972222	1008
2	rs142139877	C	T	0.972222	1008
2	rs137971081	C	T	0.0128968	1008
2	rs80000856	T	C	0.130952	1008
2	rs4311011	T	C	0.0277778	1008
2	rs12105842	T	C	0.368056	1008
2	rs4580335	C	T	0.392857	1008
2	rs4588133	A	G	0.393849	1008
2	rs4429415	T	C	0.367063	1008
2	rs7605790	C	G	0.605159	1008
2	rs4450544	C	T	0.366071	1008
2	rs79925806	G	T	0.22123	1008
2	rs10205723	C	T	0.0267857	1008
2	rs12465650	T	G	0.37004	1008
2	rs1482581	T	C	0.37004	1008
2	rs1842796	G	A	0.375	1008
2	rs7564228	C	T	0.176587	1008
2	rs77813766	T	C	0.0178571	1008
2	rs10200912	G	A	0.375	1008
2	rs12475865	G	A	0.375	1008
2	rs10932450	T	C	0.375	1008
2	rs10932451	A	G	0.375	1008
2	rs7578160	A	G	0.624008	1008
2	rs7578405	A	T	0.598214	1008
2	rs111485766	T	C	0.0257937	1008
2	rs1038323	A	C	0.376984	1008
2	rs72938693	T	C	0.0257937	1008
2	rs1905171	A	G	0.376984	1008
2	rs4594387	A	T	0.376984	1008
2	rs6715589	C	T	0.299603	1008
2	rs1384395	C	T	0.436508	1008
2	rs12151432	G	A	0.305556	1008
2	rs12151552	T	C	0.306548	1008
2	rs10932453	A	G	0.446429	1008
2	rs61154052	A	C	0.30754	1008
2	rs7584738	T	A	0.436508	1008
2	rs10173924	G	A	0.137897	1008
2	rs1007682	T	A	0.122024	1008
2	rs1471641	C	T	0.72123	1008
2	rs149661904	A	G	0.115079	1008
2	rs10932454	C	T	0.418651	1008
2	rs12473314	T	C	0.418651	1008
2	rs16849412	C	T	0.047619	1008
2	rs4672662	T	C	0.840278	1008
2	rs143969472	G	A	0.00595238	1008
2	rs4672663	A	G	0.839286	1008
2	rs4672664	A	T	0.0277778	1008
2	rs7349386	T	C	0.117063	1008
2	rs1564611	G	A	0.030754	1008
2	rs4516374	T	C	0.595238	1008
2	rs78302933	T	C	0.0208333	1008
2	rs62186486	T	C	0.0327381	1008
2	rs900369	G	A	0.399802	1008
2	rs62186487	C	T	0.00198413	1008
2	rs62186488	A	C	0.030754	1008
2	rs6704694	T	C	0.405754	1008
2	rs67254543	C	T	0.030754	1008
2	rs62186489	A	G	0.030754	1008
2	rs62186490	T	C	0.030754	1008
2	rs62186491	C	G	0.030754	1008
2	rs72940647	C	G	0.27877	1008
2	rs62186492	T	C	0.031746	1008
2	rs62186493	A	C	0.031746	1008
2	rs17749669	C	T	0.031746	1008
2	rs11686924	G	T	0.031746	1008
2	rs12995939	C	G	0.173611	1008
2	rs10195870	C	T	0.0327381	1008
2	rs10498000	T	C	0.391865	1008
2	rs72940655	G	A	0.391865	1008
2	rs12468109	A	G	0.405754	1008
2	rs72940660	A	G	0.279762	1008
2	rs13400987	A	G	0.425595	1008
2	rs62186508	T	G	0.031746	1008
2	rs13404009	A	G	0.427579	1008
2	rs13392247	T	C	0.391865	1008
2	rs7563759	G	A	0.147817	1008
2	rs12617902	A	G	0.279762	1008
2	rs16849437	G	C	0.116071	1008
2	rs58741891	T	C	0.390873	1008
2	rs62186509	T	C	0.031746	1008
2	rs72940668	C	T	0.27381	1008
2	rs76643417	G	T	0.114087	1008
2	rs1482580	A	G	0.031746	1008
2	rs4672665	T	C	0.276786	1008
2	rs116982400	T	C	0.0386905	1008
2	rs77650346	C	T	0.115079	1008
2	rs62186510	C	T	0.031746	1008
2	rs12479015	C	T	0.396825	1008
2	rs16849446	C	G	0.279762	1008
2	rs16849447	A	G	0.393849	1008
2	rs139180385	A	T	0.0238095	1008
2	rs12472123	A	G	0.393849	1008
2	rs16849449	G	T	0.115079	1008
2	rs79640812	G	A	0.104167	1008
2	rs11893132	T	C	0.18254	1008
2	rs4673707	C	A	0.422619	1008
2	rs75190277	A	G	0.0119048	1008
2	rs74652229	T	G	0.106151	1008
2	rs10176618	C	T	0.394841	1008
2	rs77968869	C	A	0.117063	1008
2	rs9288459	G	A	0.393849	1008
2	rs62186511	C	A	0.031746	1008
2	rs62186512	G	A	0.031746	1008
2	rs7574655	G	A	0.00297619	1008
2	rs4672667	T	C	0.604167	1008
2	rs10210330	A	T	0.423611	1008
2	rs4673708	C	T	0.388889	1008
2	rs4672668	A	G	0.420635	1008
2	rs4553767	A	G	0.031746	1008
2	rs2128394	A	G	0.624008	1008
2	rs72940693	C	T	0.139881	1008
2	rs78867249	A	C	0.0416667	1008
2	rs72940695	G	A	0.00297619	1008
2	rs9288460	C	A	0.998016	1008
2	rs151174601	G	T	0.109127	1008
2	rs77538150	C	T	0.0386905	1008
2	rs77010271	C	A	0.0386905	1008
2	rs150848810	G	A	0.0248016	1008
2	rs111745445	T	C	0.0287698	1008
2	rs17275231	C	T	0.00297619	1008
2	rs7595958	G	T	0.997024	1008
2	rs72940699	T	G	0.0277778	1008
2	rs59168997	A	C	0.0277778	1008
2	rs79739055	G	A	0.0248016	1008
2	rs144749542	T	A	0.031746	1008
2	rs12477373	C	A	0.997024	1008
2	rs76506516	C	T	0.0515873	1008
2	rs2054633	C	G	0.335317	1008
2	rs117661808	T	C	0.0376984	1008
2	rs72942505	T	A	0.0277778	1008
2	rs56041279	C	G	0.0277778	1008
2	rs975381	T	G	0.660714	1008
2	rs2170572	A	G	0.634921	1008
2	rs13385237	C	T	0.230159	1008
2	rs7560454	C	T	0.565476	1008
2	rs16849467	T	C	0.0277778	1008
2	rs118136617	G	A	0.0287698	1008
2	rs79163847	A	G	0.0734127	1008
2	rs4673709	C	A	0.0257937	1008
2	rs4673710	C	T	0.0257937	1008
2	rs7568702	T	A	0.335317	1008
2	rs11675113	G	A	0.0257937	1008
2	rs12619285	A	G	0.632937	1008
2	rs13006331	G	A	0.325397	1008
2	rs13006388	C	A	0.324405	1008
2	rs10189498	T	A	0.632937	1008
2	rs75593291	G	T	0.0248016	1008
2	rs6723724	G	A	0.632937	1008
2	rs75471202	G	A	0.0555556	1008
2	rs76762092	G	A	0.0248016	1008
2	rs4673711	C	T	0.0277778	1008
2	rs4673712	T	C	0.0267857	1008
2	rs6750754	T	G	0.636905	1008
2	rs55816694	C	T	0.580357	1008
2	rs117658878	T	C	0.0386905	1008
2	rs11679164	C	T	0.0267857	1008
2	rs12151760	A	T	0.0267857	1008
2	rs6740906	T	C	0.640873	1008
2	rs74351991	T	G	0.114087	1008
2	rs1482577	G	A	0.641865	1008
2	rs17354348	A	G	0.0257937	1008
2	rs13022407	T	C	0.641865	1008
2	rs17275845	C	G	0.0257937	1008
2	rs117518463	C	T	0.0138889	1008
2	rs6713970	A	C	0.982143	1008
2	rs10199053	G	C	0.348214	1008
2	rs17275915	T	C	0.014881	1008
2	rs1384394	A	G	0.984127	1008
2	rs1384393	G	A	0.984127	1008
2	rs147339781	T	C	0.0257937	1008
2	rs13023481	G	A	0.65873	1008
2	rs2128390	G	T	0.984127	1008
2	rs80119944	T	C	0.0198413	1008
2	rs72944309	A	G	0.323413	1008
2	rs16849504	T	C	0.014881	1008
2	rs10174307	A	G	0.662698	1008
2	rs7601145	C	T	0.662698	1008
2	rs7601557	C	A	0.662698	1008
2	rs7604398	C	A	0.985119	1008
2	rs16849519	G	A	0.660714	1008
2	rs17276222	G	C	0.014881	1008
2	rs7604520	C	T	0.985119	1008
2	rs17276348	C	T	0.014881	1008
2	rs143326423	G	C	0.031746	1008
2	rs7605336	C	T	0.980159	1008
2	rs73987603	G	A	0.0208333	1008
2	rs17276404	T	C	0.65873	1008
2	rs55687693	T	C	0.657738	1008
2	rs58441093	A	C	0.31746	1008
2	rs139604801	C	T	0.0238095	1008
2	rs56970923	A	G	0.31746	1008
2	rs67400233	A	G	0.319444	1008
2	rs66854452	A	G	0.319444	1008
2	rs62187791	C	T	0.655754	1008
2	rs10497987	T	C	0.31746	1008
2	rs7593134	A	G	0.31746	1008
2	rs113475935	G	A	0.015873	1008
2	rs7580927	T	C	0.322421	1008
2	rs10497988	A	G	0.340278	1008
2	rs7588793	T	A	0.678571	1008
2	rs12616485	A	C	0.677579	1008
2	rs12613560	T	C	0.649802	1008
2	rs4467215	A	G	0.649802	1008
2	rs2371786	T	A	0.634921	1008
2	rs73085402	C	T	0.014881	1008
2	rs2371787	T	C	0.650794	1008
2	rs10804210	T	C	0.647817	1008
2	rs10804211	A	G	0.649802	1008
2	rs10932455	A	G	0.64881	1008
2	rs60455351	G	T	0.0555556	1008
2	rs2371788	C	T	0.668651	1008
2	rs10932456	A	G	0.64881	1008
2	rs4233991	G	T	0.664683	1008
2	rs7569831	C	T	0.664683	1008
2	rs10196628	A	T	0.015873	1008
2	rs7599376	A	T	0.664683	1008
2	rs7572940	C	T	0.64881	1008
2	rs7573040	C	T	0.664683	1008
2	rs12470672	T	C	0.664683	1008
2	rs75042987	T	A	0.015873	1008
2	rs13405747	T	C	0.665675	1008
2	rs7576646	C	G	0.64881	1008
2	rs7576850	C	T	0.665675	1008
2	rs7603237	A	C	0.665675	1008
2	rs7603346	A	C	0.665675	1008
2	rs7577413	G	A	0.664683	1008
2	rs9288461	A	T	0.668651	1008
2	rs4673713	C	T	0.014881	1008
2	rs9789490	G	C	0.628968	1008
2	rs6734978	C	T	0.625	1008
2	rs4673714	G	A	0.625	1008
2	rs12620781	T	A	0.625992	1008
2	rs74419316	A	G	0.00892857	1008
2	rs12328640	G	T	0.628968	1008
2	rs16849550	G	A	0.634921	1008
2	rs79261294	C	A	0.0416667	1008
2	rs1384400	A	G	0.655754	1008
2	rs1384399	T	G	0.654762	1008
2	rs16849556	A	G	0.108135	1008
2	rs6435748	T	C	0.654762	1008
2	rs113430599	A	G	0.00198413	1008
2	rs28725245	C	A	0.622024	1008
2	rs13000467	T	A	0.345238	1008
2	rs140105250	G	A	0.0188492	1008
2	rs12617186	G	A	0.651786	1008
2	rs12617217	G	A	0.646825	1008
2	rs12617251	G	T	0.637897	1008
2	rs12617274	G	A	0.637897	1008
2	rs12996008	A	G	0.636905	1008
2	rs148316286	T	C	0.0128968	1008
2	rs114492757	G	A	0.0138889	1008
2	rs146435885	A	C	0.0218254	1008
2	rs7607184	T	C	0.654762	1008
2	rs12622131	T	C	0.675595	1008
2	rs7593379	C	T	0.787698	1008
2	rs3768792	G	A	0.791667	1008
2	rs112361302	G	A	0.10119	1008
2	rs138344286	T	C	0.014881	1008
2	rs117611439	G	A	0.014881	1008
2	rs78296087	T	A	0.014881	1008
2	rs11676331	T	C	0.781746	1008
2	rs12470231	A	G	0.197421	1008
2	rs77718291	T	C	0.014881	1008
2	rs9808128	T	G	0.800595	1008
2	rs9808132	T	C	0.803571	1008
2	rs76519060	A	G	0.014881	1008
2	rs1871946	T	C	0.683532	1008
2	rs1871945	T	C	0.800595	1008
2	rs1564610	T	C	0.800595	1008
2	rs138948540	A	G	0.014881	1008
2	rs996032	A	G	0.800595	1008
2	rs34613499	C	T	0.19246	1008
2	rs118092962	C	T	0.0297619	1008
2	rs4673715	A	G	0.797619	1008
2	rs148306689	G	A	0.0138889	1008
2	rs12694291	A	G	0.797619	1008
2	rs2371790	A	G	0.786706	1008
2	rs2291241	A	T	0.810516	1008
2	rs74345598	C	T	0.0664683	1008
2	rs12619958	T	G	0.781746	1008
2	rs6435752	T	C	0.786706	1008
2	rs6435753	T	C	0.786706	1008
2	rs141312283	G	T	0.0138889	1008
2	rs10048743	G	T	0.806548	1008
2	rs10178238	T	G	0.785714	1008
2	rs73989365	A	C	0.0138889	1008
2	rs34053836	C	G	0.21627	1008
2	rs57025133	C	T	0.0257937	1008
2	rs10932459	C	T	0.78373	1008
2	rs2128392	A	T	0.766865	1008
2	rs1586068	A	G	0.777778	1008
2	rs1586067	A	T	0.792659	1008
2	rs79083491	C	A	0.140873	1008
2	rs1119376	C	T	0.760913	1008
2	rs6733125	A	C	0.766865	1008
2	rs10932460	T	A	0.759921	1008
2	rs4673718	G	A	0.766865	1008
2	rs4673719	A	C	0.766865	1008
2	rs80085286	T	C	0.014881	1008
2	rs2128391	C	T	0.757937	1008
2	rs149516045	A	C	0.014881	1008
2	rs13396997	C	T	0.757937	1008
2	rs13397204	C	A	0.750992	1008
2	rs2086643	A	G	0.792659	1008
```
