## Supplementary material for "Characterization of shared and ancestry-specific signals driving complex traits using multi-ancestry fine-mapping": s2_ref.bim

```
2	rs75717672	0	212903130	T	C
2	rs60885616	0	212904323	G	A
2	rs143032861	0	212905279	A	C
2	rs12468427	0	212906168	C	A
2	rs16847568	0	212907324	A	G
2	rs12470737	0	212908043	C	A
2	rs16847575	0	212908414	G	A
2	rs7582903	0	212908837	A	G
2	rs12476163	0	212909135	T	G
2	rs10192934	0	212910060	G	A
2	rs75760397	0	212910644	A	G
2	rs12616270	0	212912472	G	A
2	rs9636271	0	212912730	C	G
2	rs10445808	0	212913367	T	C
2	rs16847580	0	212914356	A	G
2	rs1464443	0	212914726	C	A
2	rs16847587	0	212915437	G	C
2	rs79937638	0	212915465	G	A
2	rs12473708	0	212915640	G	A
2	rs6712126	0	212916157	G	A
2	rs939645	0	212916758	A	G
2	rs117368040	0	212917753	C	A
2	rs145434311	0	212917933	A	T
2	rs11692869	0	212919008	C	G
2	rs2012211	0	212919796	T	C
2	rs4672632	0	212920218	C	A
2	rs4672633	0	212920334	T	C
2	rs142359777	0	212920679	A	G
2	rs151241250	0	212920680	A	C
2	rs112163539	0	212921683	G	T
2	rs111591380	0	212921708	C	A
2	rs113435157	0	212921862	C	T
2	rs143462670	0	212922181	C	T
2	rs148505158	0	212923700	C	A
2	rs78912774	0	212924118	A	G
2	rs66982045	0	212927369	A	G
2	rs10170406	0	212928179	C	G
2	rs4672634	0	212928499	C	T
2	rs56124618	0	212928804	A	T
2	rs4672636	0	212929014	G	A
2	rs10197270	0	212929113	A	G
2	rs76501676	0	212930256	G	C
2	rs75673304	0	212930568	T	A
2	rs147807907	0	212933813	C	G
2	rs2139940	0	212934247	T	A
2	rs79289495	0	212934625	T	C
2	rs12373751	0	212936891	T	C
2	rs9678219	0	212937649	C	T
2	rs147335804	0	212937879	A	G
2	rs79823522	0	212938480	C	T
2	rs78213330	0	212939165	C	T
2	rs10189678	0	212939180	G	A
2	rs17343912	0	212939754	T	A
2	rs35853366	0	212940153	T	C
2	rs17343932	0	212941020	T	G
2	rs17415843	0	212941258	G	C
2	rs77747509	0	212941297	T	C
2	rs147325756	0	212941872	G	T
2	rs4672637	0	212943207	A	T
2	rs80183596	0	212943406	G	C
2	rs9973939	0	212943534	A	G
2	rs56993927	0	212944667	T	C
2	rs9973715	0	212945711	G	A
2	rs75554989	0	212945757	T	C
2	rs10497958	0	212945959	T	C
2	rs10210742	0	212947028	T	C
2	rs17344051	0	212947356	A	G
2	rs75185835	0	212947518	T	C
2	rs17344065	0	212947759	A	G
2	rs17415969	0	212948222	A	T
2	rs77824825	0	212948255	T	C
2	rs191879713	0	212948366	C	A
2	rs1521553	0	212948415	A	T
2	rs16847678	0	212949490	C	A
2	rs79260228	0	212950821	C	G
2	rs10497960	0	212952125	C	T
2	rs145202878	0	212954360	T	C
2	rs149210969	0	212954928	C	T
2	rs78909772	0	212956239	C	G
2	rs4672638	0	212957507	G	A
2	rs2371436	0	212957816	T	C
2	rs1357126	0	212957937	T	C
2	rs78046340	0	212958213	G	C
2	rs1357125	0	212958253	G	C
2	rs1521550	0	212958457	T	C
2	rs67888322	0	212958665	C	A
2	rs77092374	0	212959011	A	T
2	rs1851261	0	212959301	A	T
2	rs10932419	0	212959615	T	G
2	rs2371438	0	212965531	A	G
2	rs13017857	0	212966007	G	A
2	rs66522864	0	212966947	C	T
2	rs34306607	0	212967059	A	G
2	rs59507344	0	212967125	G	A
2	rs13025159	0	212967284	G	A
2	rs2371439	0	212967765	C	A
2	rs67300756	0	212968343	A	G
2	rs77013590	0	212969416	C	T
2	rs10189975	0	212969560	G	A
2	rs80175157	0	212969727	C	T
2	rs2371440	0	212970466	C	A
2	rs114273901	0	212972036	A	T
2	rs4423551	0	212972406	T	A
2	rs7424712	0	212972418	T	C
2	rs17344252	0	212973223	C	T
2	rs17344266	0	212973490	G	C
2	rs143531160	0	212973492	T	C
2	rs16847718	0	212973528	G	C
2	rs74315709	0	212973896	G	T
2	rs75311951	0	212974278	A	G
2	rs17416172	0	212974828	T	C
2	rs6435689	0	212975064	T	C
2	rs6435690	0	212975239	C	T
2	rs6435691	0	212975393	C	G
2	rs2371441	0	212975457	A	T
2	rs2371442	0	212975749	T	C
2	rs2371443	0	212975754	T	C
2	rs2371444	0	212975953	T	C
2	rs62183998	0	212976497	G	T
2	rs62183999	0	212977096	G	A
2	rs62184037	0	212977114	A	G
2	rs2888042	0	212977552	T	C
2	rs62184038	0	212977985	C	T
2	rs7566172	0	212978215	T	C
2	rs6719517	0	212979399	T	C
2	rs11887531	0	212979871	T	C
2	rs117487917	0	212980469	A	G
2	rs76359318	0	212980728	G	T
2	rs62184039	0	212980773	T	C
2	rs11902372	0	212980961	T	C
2	rs11689043	0	212981871	C	T
2	rs11689133	0	212982072	C	A
2	rs11695227	0	212982171	T	C
2	rs55957700	0	212983445	T	A
2	rs4571009	0	212983838	G	T
2	rs79877234	0	212984206	T	A
2	rs7426206	0	212984455	G	A
2	rs10204324	0	212984466	C	T
2	rs12465933	0	212984626	T	C
2	rs12469791	0	212984819	A	G
2	rs12151841	0	212986121	C	T
2	rs7562352	0	212986362	C	G
2	rs7576561	0	212986457	T	C
2	rs7579502	0	212986680	T	C
2	rs7579631	0	212986818	T	C
2	rs12468336	0	212986998	T	C
2	rs2371475	0	212987557	C	G
2	rs2371476	0	212987710	C	T
2	rs149417353	0	212987890	G	A
2	rs7583453	0	212987956	T	C
2	rs17344385	0	212988462	T	C
2	rs17416263	0	212988721	G	C
2	rs6738304	0	212989308	T	C
2	rs146770498	0	212989978	A	T
2	rs11690618	0	212990115	A	G
2	rs7560730	0	212990868	C	T
2	rs1521655	0	212991544	C	T
2	rs56242159	0	212991972	C	A
2	rs4672639	0	212992113	C	G
2	rs4672640	0	212992234	A	G
2	rs17416297	0	212993530	C	T
2	rs118010397	0	212995406	G	A
2	rs11684050	0	212996467	A	T
2	rs11680307	0	212997024	T	C
2	rs13384295	0	212997511	C	T
2	rs2888051	0	212999007	A	G
2	rs62184043	0	212999635	T	G
2	rs75844449	0	213001816	C	T
2	rs9678442	0	213002461	A	G
2	rs146841661	0	213002942	C	A
2	rs1521656	0	213003156	T	C
2	rs12473715	0	213003734	A	G
2	rs77509092	0	213003783	T	C
2	rs76482696	0	213004961	T	C
2	rs1464451	0	213005235	C	T
2	rs1568520	0	213006622	C	T
2	rs1402768	0	213008502	A	G
2	rs1829675	0	213008513	C	T
2	rs6435692	0	213008886	C	T
2	rs80293802	0	213010239	T	A
2	rs1521658	0	213010306	T	C
2	rs17416443	0	213011505	A	T
2	rs117665034	0	213014129	T	C
2	rs10932423	0	213014915	A	C
2	rs144265625	0	213016573	C	T
2	rs62184046	0	213017019	C	T
2	rs1357142	0	213017462	T	C
2	rs6715314	0	213017607	C	T
2	rs75144946	0	213017647	G	A
2	rs56351822	0	213018402	T	C
2	rs7577530	0	213020529	C	A
2	rs144146075	0	213021388	G	A
2	rs188782191	0	213023052	T	C
2	rs954553	0	213026624	T	C
2	rs7583813	0	213027294	G	A
2	rs1521654	0	213027954	T	A
2	rs1521653	0	213028042	A	T
2	rs16847823	0	213028059	G	T
2	rs1521652	0	213028129	C	G
2	rs1521651	0	213028665	A	G
2	rs1521650	0	213028769	T	C
2	rs12470342	0	213028967	T	C
2	rs7590959	0	213028982	G	A
2	rs7604760	0	213028990	T	C
2	rs12466141	0	213029233	C	T
2	rs13009607	0	213029652	C	T
2	rs13035998	0	213029668	T	C
2	rs13036187	0	213029762	T	C
2	rs12694264	0	213029780	C	T
2	rs13009844	0	213029783	C	T
2	rs79166860	0	213030137	T	C
2	rs62182562	0	213030170	C	T
2	rs7594859	0	213030188	G	C
2	rs7568626	0	213030660	A	C
2	rs13029563	0	213030903	C	T
2	rs13030421	0	213031159	G	A
2	rs13007039	0	213031257	T	A
2	rs13030300	0	213031330	A	G
2	rs13007455	0	213031418	T	G
2	rs4552138	0	213031546	C	G
2	rs4450546	0	213031611	C	T
2	rs4609996	0	213031816	T	C
2	rs12611486	0	213031908	C	G
2	rs7582595	0	213032186	G	A
2	rs4527160	0	213032250	A	G
2	rs6736654	0	213033044	G	A
2	rs6751662	0	213033118	T	C
2	rs1402766	0	213033301	A	C
2	rs1402765	0	213033475	G	T
2	rs16847834	0	213034022	A	G
2	rs78581495	0	213034405	C	T
2	rs12694265	0	213034450	C	T
2	rs6741280	0	213034560	G	T
2	rs6435698	0	213034805	C	A
2	rs12694266	0	213035044	G	C
2	rs2103002	0	213035290	C	T
2	rs2371477	0	213035581	A	C
2	rs12621602	0	213036190	A	C
2	rs6752323	0	213036764	C	T
2	rs6710322	0	213036859	T	C
2	rs1464450	0	213037657	T	C
2	rs1464449	0	213037785	T	C
2	rs939664	0	213038087	C	G
2	rs1012747	0	213038258	C	G
2	rs939223	0	213038424	G	T
2	rs140168145	0	213038796	A	C
2	rs1521648	0	213039476	T	G
2	rs1357141	0	213039847	A	G
2	rs1357140	0	213039917	G	A
2	rs1521647	0	213040127	G	A
2	rs17344783	0	213040157	C	T
2	rs62182564	0	213040280	G	A
2	rs10200506	0	213040853	A	G
2	rs7591480	0	213040865	T	C
2	rs11889311	0	213040887	C	A
2	rs10189769	0	213040976	T	C
2	rs79727761	0	213041333	A	C
2	rs10177869	0	213041418	G	A
2	rs3942465	0	213042489	C	T
2	rs529527175	0	213042691	G	A
2	rs2204070	0	213043927	T	C
2	rs1521646	0	213044255	G	C
2	rs1915745	0	213044774	T	C
2	rs1915744	0	213044862	A	T
2	rs1915743	0	213045046	A	G
2	rs12052282	0	213045240	A	C
2	rs10497962	0	213045580	G	A
2	rs11693640	0	213046179	T	C
2	rs141170627	0	213046374	G	T
2	rs17344880	0	213046616	C	T
2	rs77868325	0	213047186	C	T
2	rs192471282	0	213047723	C	T
2	rs10932424	0	213047816	A	T
2	rs115542122	0	213048051	T	C
2	rs62182565	0	213048231	T	C
2	rs62182566	0	213049183	A	G
2	rs17416799	0	213049435	A	G
2	rs13428273	0	213049790	G	A
2	rs1357139	0	213050781	T	G
2	rs62182568	0	213051511	C	A
2	rs10196116	0	213051684	G	A
2	rs6750637	0	213052052	G	A
2	rs17344915	0	213052379	A	G
2	rs6755027	0	213053239	G	A
2	rs17344929	0	213054280	C	T
2	rs17416834	0	213054593	T	A
2	rs17416848	0	213054900	C	T
2	rs34264667	0	213055944	T	C
2	rs62182569	0	213056001	G	A
2	rs10166172	0	213057499	C	T
2	rs62182572	0	213057695	C	T
2	rs62182573	0	213057811	T	C
2	rs62182574	0	213057843	A	C
2	rs73075203	0	213057992	C	T
2	rs77221954	0	213058552	A	C
2	rs1474258	0	213058582	G	A
2	rs62182576	0	213059237	T	C
2	rs60598590	0	213059543	T	A
2	rs12471395	0	213059697	T	C
2	rs4569416	0	213059890	T	C
2	rs62182578	0	213060016	T	C
2	rs62182579	0	213060157	C	G
2	rs60002092	0	213060351	G	A
2	rs59557783	0	213060476	A	G
2	rs939227	0	213060734	G	A
2	rs62182583	0	213060796	A	G
2	rs62182584	0	213061163	T	G
2	rs62182585	0	213061224	C	G
2	rs62182586	0	213061248	T	C
2	rs6435699	0	213061726	G	A
2	rs10164682	0	213062018	C	T
2	rs137901300	0	213062399	G	T
2	rs1467276	0	213064504	A	T
2	rs556325234	0	213064514	T	A
2	rs1467275	0	213064546	A	G
2	rs1521649	0	213065294	C	T
2	rs10497963	0	213065329	C	T
2	rs6725041	0	213065465	C	T
2	rs1467274	0	213065550	G	A
2	rs1467273	0	213065625	T	C
2	rs12477149	0	213066961	A	G
2	rs10932425	0	213067136	C	T
2	rs10153695	0	213067231	G	A
2	rs6707285	0	213067749	A	C
2	rs10497964	0	213068427	T	C
2	rs13432680	0	213068720	A	C
2	rs13407289	0	213068734	C	T
2	rs12694267	0	213069051	T	C
2	rs13013744	0	213069327	T	C
2	rs12992382	0	213069621	A	G
2	rs13424619	0	213069927	T	C
2	rs7608095	0	213070451	T	C
2	rs7577276	0	213070808	C	T
2	rs149063965	0	213071163	A	T
2	rs138206142	0	213071583	G	T
2	rs12468821	0	213072141	C	T
2	rs7595442	0	213072188	T	C
2	rs7581884	0	213072405	G	A
2	rs13416059	0	213072626	T	C
2	rs10207206	0	213072896	A	T
2	rs10184205	0	213073428	C	G
2	rs10932426	0	213073599	C	T
2	rs10932427	0	213073615	A	C
2	rs6710350	0	213073735	A	G
2	rs4145961	0	213074216	G	A
2	rs4145960	0	213074274	G	T
2	rs12475565	0	213074560	T	C
2	rs10190345	0	213074811	C	T
2	rs11691783	0	213074862	T	G
2	rs12694268	0	213075430	T	G
2	rs13427258	0	213076051	T	C
2	rs12622947	0	213076288	T	C
2	rs12619422	0	213076431	C	T
2	rs12473591	0	213076507	G	C
2	rs10173097	0	213076592	A	C
2	rs117878120	0	213076602	G	A
2	rs10196985	0	213076640	G	A
2	rs10173821	0	213077339	A	C
2	rs10197732	0	213077504	C	T
2	rs10174002	0	213077540	A	G
2	rs13395131	0	213077696	A	G
2	rs13421060	0	213077904	G	C
2	rs6713657	0	213078129	T	C
2	rs13421237	0	213078229	C	A
2	rs9653257	0	213078248	G	T
2	rs2090862	0	213078614	T	C
2	rs2090863	0	213078668	T	C
2	rs2103000	0	213078772	T	C
2	rs2103001	0	213078788	C	T
2	rs4630709	0	213078883	C	T
2	rs4335894	0	213078888	A	G
2	rs9973372	0	213078902	T	G
2	rs9973855	0	213078992	C	T
2	rs9973520	0	213079021	A	G
2	rs9973523	0	213079089	A	G
2	rs9973859	0	213079149	C	T
2	rs6718075	0	213079329	T	C
2	rs1521659	0	213079938	A	G
2	rs13391312	0	213080510	T	C
2	rs2049178	0	213080809	C	T
2	rs2049179	0	213080814	T	C
2	rs9973677	0	213080994	C	T
2	rs9973678	0	213080996	C	T
2	rs1402769	0	213081443	T	G
2	rs2049180	0	213081740	G	A
2	rs10196229	0	213081987	C	T
2	rs9288446	0	213082027	G	C
2	rs1996762	0	213082221	G	C
2	rs1996763	0	213082269	T	C
2	rs11677623	0	213082372	A	G
2	rs10175497	0	213082649	A	G
2	rs1521660	0	213082960	C	T
2	rs1521661	0	213083104	T	A
2	rs13420153	0	213083191	C	G
2	rs10048673	0	213083282	A	G
2	rs10048796	0	213083326	C	G
2	rs9288447	0	213083638	T	C
2	rs7567480	0	213084163	T	A
2	rs10932428	0	213085093	T	C
2	rs10206443	0	213085178	G	A
2	rs9288448	0	213085697	A	C
2	rs9288449	0	213085996	T	C
2	rs1879651	0	213086150	C	T
2	rs1915747	0	213087563	A	G
2	rs1915748	0	213087650	G	T
2	rs1546718	0	213088329	A	G
2	rs1546719	0	213088582	G	C
2	rs939665	0	213088755	T	G
2	rs939226	0	213088846	A	G
2	rs939225	0	213089002	T	C
2	rs939224	0	213089095	T	C
2	rs10172672	0	213089291	C	A
2	rs10185163	0	213089338	T	C
2	rs10172865	0	213089339	G	A
2	rs10172782	0	213089415	C	G
2	rs10185271	0	213089454	T	G
2	rs10196424	0	213089563	A	T
2	rs1533768	0	213089875	T	A
2	rs1533769	0	213089956	A	C
2	rs4580336	0	213090009	G	A
2	rs4638732	0	213090070	A	C
2	rs4563169	0	213090274	G	A
2	rs10048819	0	213090681	T	G
2	rs10048750	0	213090883	C	T
2	rs1521645	0	213091216	A	G
2	rs1521644	0	213091246	A	G
2	rs1521643	0	213091417	A	G
2	rs7560301	0	213091598	C	T
2	rs11676942	0	213091716	A	T
2	rs7577482	0	213091936	T	C
2	rs11694300	0	213092028	T	C
2	rs11677095	0	213092080	A	G
2	rs13429136	0	213092176	T	C
2	rs13415721	0	213092242	C	T
2	rs1521642	0	213092474	A	C
2	rs4673654	0	213093403	C	A
2	rs10201835	0	213093680	G	T
2	rs1521641	0	213093889	T	C
2	rs16848025	0	213094240	G	A
2	rs4375810	0	213094412	T	C
2	rs6724508	0	213095018	G	A
2	rs147303904	0	213095595	G	A
2	rs11887771	0	213095828	T	G
2	rs4233985	0	213096239	C	G
2	rs1402764	0	213096345	T	C
2	rs79305957	0	213096653	C	T
2	rs1976839	0	213097172	A	C
2	rs10168128	0	213097908	C	A
2	rs10168303	0	213097913	G	A
2	rs1357138	0	213098546	A	T
2	rs2371568	0	213099132	T	A
2	rs11902860	0	213100606	C	G
2	rs13428714	0	213100746	G	C
2	rs6742273	0	213100965	T	C
2	rs6727639	0	213101137	G	T
2	rs6755951	0	213101175	A	G
2	rs12185587	0	213101298	T	C
2	rs7581138	0	213101989	C	T
2	rs1851286	0	213102626	T	C
2	rs1357137	0	213103463	C	G
2	rs1357136	0	213103721	A	G
2	rs117939506	0	213104154	T	C
2	rs1949654	0	213104227	G	A
2	rs1949653	0	213104624	G	A
2	rs7592673	0	213105147	G	C
2	rs11887954	0	213105352	C	G
2	rs1521639	0	213106401	A	G
2	rs1521638	0	213106848	T	A
2	rs11896691	0	213107281	T	G
2	rs10207020	0	213107619	A	G
2	rs11682936	0	213108221	C	G
2	rs1949652	0	213110424	A	G
2	rs7609230	0	213111198	T	C
2	rs13408933	0	213111513	T	C
2	rs13426969	0	213112593	A	G
2	rs2030474	0	213113799	G	A
2	rs28539084	0	213114124	T	C
2	rs11885830	0	213116423	A	T
2	rs116974503	0	213116844	G	A
2	rs12466094	0	213117008	A	G
2	rs79880715	0	213117438	A	G
2	rs1949651	0	213117629	C	T
2	rs1521636	0	213117976	T	C
2	rs79130257	0	213118446	C	T
2	rs16848108	0	213120523	C	T
2	rs62182618	0	213121756	T	C
2	rs1402763	0	213122051	T	C
2	rs1402762	0	213122059	G	A
2	rs16848114	0	213122138	A	C
2	rs139764780	0	213122451	A	C
2	rs1948875	0	213122718	T	C
2	rs6731885	0	213123395	T	G
2	rs1521634	0	213123423	C	T
2	rs16848124	0	213123460	T	C
2	rs4672641	0	213124298	G	A
2	rs13022952	0	213125175	C	A
2	rs1851285	0	213125286	C	G
2	rs13389250	0	213125413	T	C
2	rs12466455	0	213125761	T	A
2	rs183978624	0	213126655	A	G
2	rs1521662	0	213129211	G	T
2	rs13008417	0	213130151	C	G
2	rs6745160	0	213130540	G	T
2	rs6745249	0	213130571	G	A
2	rs62182621	0	213130738	T	G
2	rs62182622	0	213130902	T	C
2	rs6727447	0	213131261	C	A
2	rs17418292	0	213131372	A	G
2	rs1021917	0	213132258	C	T
2	rs73986913	0	213132743	T	C
2	rs1021916	0	213132822	A	G
2	rs13018441	0	213133039	T	C
2	rs35180566	0	213135048	T	C
2	rs73986915	0	213135079	C	T
2	rs16848137	0	213136366	T	C
2	rs4672643	0	213136662	C	G
2	rs74325701	0	213137172	G	T
2	rs79258069	0	213138638	G	T
2	rs74406531	0	213138855	G	C
2	rs75119611	0	213139366	C	A
2	rs62182623	0	213139960	G	C
2	rs112587981	0	213139978	A	G
2	rs34685501	0	213140260	G	A
2	rs1813969	0	213140536	A	G
2	rs149717086	0	213140572	C	T
2	rs192414775	0	213140611	T	C
2	rs78336539	0	213140638	G	A
2	rs114609408	0	213143171	T	G
2	rs13002202	0	213143285	T	A
2	rs7561603	0	213144547	A	G
2	rs76929020	0	213145665	T	A
2	rs979042	0	213146827	A	G
2	rs116270204	0	213147792	T	A
2	rs10164863	0	213148179	T	C
2	rs16848153	0	213148765	T	C
2	rs79719186	0	213148893	A	T
2	rs7580255	0	213149428	A	G
2	rs7570761	0	213149732	T	C
2	rs7570768	0	213149749	T	A
2	rs7583388	0	213149915	A	C
2	rs62182624	0	213150147	A	G
2	rs2062932	0	213150412	A	G
2	rs953831	0	213150815	A	G
2	rs377657673	0	213151216	G	A
2	rs4673657	0	213151230	C	T
2	rs11686852	0	213151472	G	A
2	rs59077058	0	213152596	T	C
2	rs62182625	0	213152739	T	C
2	rs10174589	0	213152757	A	G
2	rs1505347	0	213153237	C	T
2	rs7601915	0	213153275	G	C
2	rs7575288	0	213153280	A	G
2	rs72945683	0	213154282	T	A
2	rs10205688	0	213155360	G	T
2	rs10205716	0	213155534	C	A
2	rs9288451	0	213156090	A	G
2	rs17346713	0	213156498	A	G
2	rs72945692	0	213158191	C	T
2	rs143436898	0	213158432	G	T
2	rs148067263	0	213158433	C	T
2	rs113952476	0	213158529	T	C
2	rs17418640	0	213158820	T	G
2	rs72945697	0	213158862	C	T
2	rs72945699	0	213158969	C	T
2	rs17418647	0	213159053	C	T
2	rs17418661	0	213159176	T	C
2	rs72945702	0	213159522	C	T
2	rs17346754	0	213159671	C	T
2	rs6723978	0	213159727	C	G
2	rs10174395	0	213159753	C	G
2	rs10932429	0	213160211	G	A
2	rs6740099	0	213160529	T	A
2	rs6725066	0	213160567	C	T
2	rs6721920	0	213160774	T	A
2	rs6721936	0	213160819	T	C
2	rs10445809	0	213160978	A	G
2	rs10445810	0	213161163	A	T
2	rs6711391	0	213162300	C	T
2	rs6726609	0	213162348	T	A
2	rs6726721	0	213162391	T	C
2	rs6743354	0	213162875	A	G
2	rs6730486	0	213163097	T	G
2	rs6715334	0	213163186	C	T
2	rs10445811	0	213163347	A	G
2	rs4672644	0	213163621	C	T
2	rs10932430	0	213163662	A	C
2	rs10755025	0	213163983	C	T
2	rs10932431	0	213164143	C	T
2	rs10932432	0	213164193	T	C
2	rs16848225	0	213164395	T	C
2	rs10170838	0	213164466	C	T
2	rs10170924	0	213164561	C	G
2	rs10173511	0	213164590	G	A
2	rs17418814	0	213164792	C	A
2	rs1857796	0	213164837	G	A
2	rs1857795	0	213164907	A	C
2	rs12466513	0	213165136	C	T
2	rs12466568	0	213165148	G	A
2	rs17346933	0	213165193	A	G
2	rs12466595	0	213165206	G	A
2	rs12466540	0	213165227	C	A
2	rs13392330	0	213165247	C	A
2	rs12466635	0	213165355	G	A
2	rs12474632	0	213165408	A	G
2	rs11679625	0	213165830	G	A
2	rs2371480	0	213166049	T	C
2	rs2135162	0	213166242	G	A
2	rs2135163	0	213166352	T	A
2	rs143735124	0	213166844	A	G
2	rs1505344	0	213167274	G	A
2	rs76152026	0	213167731	G	A
2	rs16848285	0	213168282	G	A
2	rs7588550	0	213168768	G	A
2	rs78131946	0	213169028	C	T
2	rs7562228	0	213169190	A	G
2	rs7603109	0	213169514	T	C
2	rs7592213	0	213169760	G	C
2	rs2062933	0	213170686	C	T
2	rs982765	0	213171295	T	G
2	rs75469068	0	213171575	A	C
2	rs12468422	0	213171925	G	T
2	rs12468462	0	213171997	G	A
2	rs12468470	0	213172025	G	C
2	rs12468487	0	213172276	C	T
2	rs79507907	0	213172382	C	A
2	rs74436049	0	213172799	G	T
2	rs1505345	0	213172863	T	G
2	rs79985135	0	213172891	G	A
2	rs74861635	0	213172907	G	A
2	rs80259527	0	213173005	C	T
2	rs16848312	0	213173172	G	A
2	rs76435340	0	213173405	C	T
2	rs12470893	0	213174472	C	T
2	rs4426476	0	213174758	A	G
2	rs4347765	0	213174767	G	T
2	rs55645862	0	213174996	A	G
2	rs10932433	0	213176634	C	T
2	rs10208528	0	213176982	T	C
2	rs10932434	0	213177628	T	C
2	rs12475215	0	213177817	C	A
2	rs2221461	0	213177839	A	C
2	rs1394793	0	213178062	T	G
2	rs1394792	0	213178165	C	T
2	rs13398000	0	213179163	A	G
2	rs146782360	0	213179196	T	C
2	rs139196281	0	213179740	T	C
2	rs10497970	0	213179749	C	T
2	rs76822566	0	213179823	A	T
2	rs10804204	0	213179868	T	G
2	rs4404216	0	213180078	C	G
2	rs4641885	0	213180221	G	C
2	rs79891286	0	213180478	G	A
2	rs78428807	0	213181930	C	A
2	rs10932435	0	213182462	A	G
2	rs72947355	0	213182583	A	C
2	rs10932436	0	213182586	T	C
2	rs117165783	0	213183049	T	C
2	rs1910866	0	213183696	C	A
2	rs4300779	0	213183765	A	G
2	rs2888053	0	213183874	G	A
2	rs4541205	0	213183891	C	A
2	rs16848343	0	213184355	G	A
2	rs11891107	0	213184768	A	C
2	rs12694271	0	213184822	C	T
2	rs1505364	0	213185208	C	A
2	rs4630706	0	213185645	G	A
2	rs62182641	0	213185983	C	T
2	rs1505346	0	213187203	T	C
2	rs75719406	0	213187448	G	A
2	rs905882	0	213188733	C	A
2	rs12694277	0	213188795	T	C
2	rs16775	0	213189297	G	A
2	rs905879	0	213189366	T	G
2	rs4673659	0	213189729	A	C
2	rs183284397	0	213189992	G	A
2	rs4146051	0	213189994	A	G
2	rs7601515	0	213190493	A	G
2	rs1505366	0	213191389	T	G
2	rs10204020	0	213191560	T	G
2	rs7562328	0	213191918	G	A
2	rs7562445	0	213192048	G	T
2	rs7562363	0	213192104	C	T
2	rs35422616	0	213192108	C	T
2	rs7562365	0	213192110	C	A
2	rs12473610	0	213192198	C	A
2	rs7562782	0	213192268	G	A
2	rs1505374	0	213192660	G	A
2	rs74951973	0	213193101	C	T
2	rs182694467	0	213194376	G	C
2	rs80038522	0	213194404	T	C
2	rs6719811	0	213194405	G	A
2	rs7573383	0	213194909	C	T
2	rs2888054	0	213195197	C	T
2	rs10169878	0	213195254	T	C
2	rs10207664	0	213195878	G	A
2	rs7603579	0	213196045	A	C
2	rs13029034	0	213196561	G	A
2	rs79659405	0	213198450	A	G
2	rs35768815	0	213200268	A	G
2	rs6743763	0	213200363	G	A
2	rs118173824	0	213200855	A	G
2	rs1394782	0	213200920	G	A
2	rs61696052	0	213201295	G	C
2	rs12623803	0	213201642	G	C
2	rs1394783	0	213201725	T	C
2	rs72949545	0	213202331	C	G
2	rs1505353	0	213203057	C	A
2	rs62184063	0	213203096	G	C
2	rs10166488	0	213203195	G	A
2	rs6734768	0	213203661	C	T
2	rs59096325	0	213203853	C	T
2	rs6753945	0	213204574	T	C
2	rs1505354	0	213204814	C	T
2	rs4672645	0	213204955	C	T
2	rs1505355	0	213204980	T	C
2	rs1505356	0	213205001	C	A
2	rs145542153	0	213205028	T	C
2	rs4673661	0	213205047	A	G
2	rs4672646	0	213205300	C	T
2	rs4673662	0	213205375	A	G
2	rs117837858	0	213205470	C	T
2	rs1876048	0	213205849	G	A
2	rs1995567	0	213206165	T	C
2	rs2135157	0	213206302	C	T
2	rs2135158	0	213206475	A	C
2	rs13395316	0	213206488	C	A
2	rs140541082	0	213206535	C	A
2	rs1963633	0	213207137	T	C
2	rs1027754	0	213207794	T	G
2	rs17419211	0	213207921	C	T
2	rs6754674	0	213208256	G	T
2	rs16848395	0	213208814	T	C
2	rs12470834	0	213209003	G	A
2	rs12470836	0	213209008	G	A
2	rs1394784	0	213209325	G	A
2	rs117251372	0	213209445	G	T
2	rs149925420	0	213209511	A	T
2	rs12476049	0	213209659	T	C
2	rs6704717	0	213209719	G	C
2	rs113124328	0	213209934	G	A
2	rs1505357	0	213210229	C	T
2	rs1394785	0	213210974	G	C
2	rs1394786	0	213211067	C	T
2	rs1394787	0	213211112	G	A
2	rs1394788	0	213211349	C	T
2	rs1910861	0	213211407	G	A
2	rs16848401	0	213211537	G	C
2	rs17347397	0	213211583	T	G
2	rs4630710	0	213211617	G	A
2	rs1505358	0	213211754	G	C
2	rs1505359	0	213211834	T	C
2	rs1505360	0	213212130	G	T
2	rs142625656	0	213212739	T	C
2	rs13414642	0	213213271	T	C
2	rs139623177	0	213213409	G	A
2	rs10804205	0	213214124	C	T
2	rs2371572	0	213214174	C	A
2	rs35344361	0	213214189	T	G
2	rs2371573	0	213214303	G	A
2	rs2135159	0	213214465	C	T
2	rs1910863	0	213215076	G	A
2	rs62184064	0	213215895	G	A
2	rs1505361	0	213215936	A	G
2	rs80332045	0	213216374	G	A
2	rs10204716	0	213216378	T	C
2	rs10192514	0	213216431	G	A
2	rs1505362	0	213216526	A	T
2	rs6711842	0	213216871	C	A
2	rs1394789	0	213217220	C	A
2	rs1910864	0	213217272	T	C
2	rs1910865	0	213217316	G	T
2	rs2888088	0	213217697	G	A
2	rs1995568	0	213218088	C	T
2	rs2062937	0	213218396	C	T
2	rs2888089	0	213219281	C	A
2	rs1948877	0	213219641	G	A
2	rs11891159	0	213219759	A	T
2	rs182718152	0	213220196	T	G
2	rs10932437	0	213220698	G	A
2	rs1566926	0	213220898	G	A
2	rs13018908	0	213221111	T	G
2	rs11897247	0	213222353	C	T
2	rs1505363	0	213222397	T	A
2	rs17347530	0	213222446	T	C
2	rs35181450	0	213222556	G	C
2	rs13006832	0	213223044	G	A
2	rs190534068	0	213223091	A	T
2	rs10174236	0	213223384	A	T
2	rs13383978	0	213223971	T	G
2	rs13395813	0	213223983	A	C
2	rs13014726	0	213224540	C	T
2	rs10497971	0	213224859	C	T
2	rs10497972	0	213225296	G	C
2	rs28623294	0	213225425	G	C
2	rs77945488	0	213225704	A	G
2	rs12478244	0	213226396	G	A
2	rs11892564	0	213226544	A	G
2	rs17347606	0	213226977	A	C
2	rs10211056	0	213227202	C	G
2	rs10176489	0	213227269	T	C
2	rs13384603	0	213227710	C	T
2	rs1394798	0	213230641	G	A
2	rs1394799	0	213230879	A	G
2	rs1394800	0	213231437	G	A
2	rs13031888	0	213231624	G	C
2	rs12694278	0	213231740	T	C
2	rs4465721	0	213231914	T	A
2	rs34416516	0	213233169	G	A
2	rs6734836	0	213233631	G	A
2	rs12472963	0	213233714	A	C
2	rs4511675	0	213233739	G	T
2	rs1566925	0	213234506	T	C
2	rs2013073	0	213235071	C	T
2	rs140232259	0	213235472	C	G
2	rs12104818	0	213235798	C	T
2	rs12104831	0	213235931	G	A
2	rs6435700	0	213236480	G	A
2	rs62184092	0	213236506	T	G
2	rs79136491	0	213237006	C	A
2	rs1847672	0	213237200	G	A
2	rs1847673	0	213237238	T	C
2	rs10205953	0	213237691	A	G
2	rs75311519	0	213237959	G	T
2	rs11682488	0	213238414	C	T
2	rs34777887	0	213239044	A	T
2	rs186694905	0	213239209	C	T
2	rs10186360	0	213239279	C	T
2	rs10186462	0	213239348	C	T
2	rs1394795	0	213239502	T	C
2	rs10186681	0	213239549	C	T
2	rs10165393	0	213239706	A	G
2	rs10201724	0	213239838	T	A
2	rs10189506	0	213239858	G	A
2	rs13016456	0	213240319	T	A
2	rs139115907	0	213240535	T	C
2	rs13034566	0	213240767	T	C
2	rs13034755	0	213240821	T	C
2	rs28373508	0	213241246	T	C
2	rs35508685	0	213241261	T	C
2	rs28510380	0	213241333	G	C
2	rs28529590	0	213241394	T	C
2	rs1505375	0	213241555	T	C
2	rs10932439	0	213242374	G	A
2	rs1505373	0	213242684	C	T
2	rs60630046	0	213243275	T	C
2	rs35880620	0	213243651	G	A
2	rs13030181	0	213244076	G	T
2	rs10185241	0	213244124	C	T
2	rs76819807	0	213244331	C	T
2	rs13030279	0	213244338	A	T
2	rs75945325	0	213244666	C	T
2	rs9917339	0	213245009	T	A
2	rs1505352	0	213245395	T	C
2	rs12994366	0	213245919	G	T
2	rs12994616	0	213246079	G	A
2	rs13027907	0	213247228	T	A
2	rs34623832	0	213248125	T	C
2	rs6753466	0	213248130	G	A
2	rs1394781	0	213248822	A	G
2	rs13015805	0	213249244	A	G
2	rs13016554	0	213249384	G	A
2	rs1505351	0	213249549	C	T
2	rs12477300	0	213250061	G	C
2	rs1876047	0	213250342	T	C
2	rs62184101	0	213251204	C	T
2	rs13019524	0	213251503	T	C
2	rs12998688	0	213251585	G	T
2	rs62184103	0	213252517	T	A
2	rs6723528	0	213253238	A	T
2	rs12694279	0	213253406	C	A
2	rs13431787	0	213253561	T	A
2	rs13383860	0	213253930	T	C
2	rs6756047	0	213254040	C	T
2	rs6760554	0	213255417	C	T
2	rs74739316	0	213255677	T	C
2	rs13004266	0	213256200	T	C
2	rs186615328	0	213257174	A	G
2	rs59393864	0	213257899	A	T
2	rs143402357	0	213258415	C	T
2	rs2371482	0	213258418	G	A
2	rs4627509	0	213258622	T	C
2	rs2135156	0	213259226	C	T
2	rs12469774	0	213259502	T	C
2	rs6738011	0	213259857	T	C
2	rs78537015	0	213260070	A	C
2	rs62186269	0	213260439	G	A
2	rs112271765	0	213260485	A	G
2	rs13007162	0	213260532	G	A
2	rs1963076	0	213260620	T	C
2	rs4369808	0	213261279	G	C
2	rs181706968	0	213261551	C	T
2	rs7560905	0	213261808	C	T
2	rs7575393	0	213262115	T	G
2	rs78806892	0	213262244	G	C
2	rs76907545	0	213262350	A	G
2	rs7592032	0	213263599	A	T
2	rs62186271	0	213263892	T	C
2	rs78917522	0	213264191	T	G
2	rs6718189	0	213264247	C	T
2	rs147080690	0	213264697	G	A
2	rs12104709	0	213264873	G	C
2	rs12105481	0	213264996	A	C
2	rs118171593	0	213269286	G	A
2	rs111248977	0	213269637	T	C
2	rs113579208	0	213269644	A	G
2	rs138134225	0	213269660	T	G
2	rs1394796	0	213270427	C	T
2	rs1394797	0	213270441	T	C
2	rs74911002	0	213270590	A	C
2	rs13419353	0	213271459	A	T
2	rs71422778	0	213272370	T	C
2	rs16848495	0	213273682	C	T
2	rs1283310	0	213273891	A	G
2	rs10197836	0	213274278	T	C
2	rs80019215	0	213274958	A	T
2	rs6712295	0	213275113	A	G
2	rs77120845	0	213275232	C	T
2	rs10188926	0	213275304	G	A
2	rs6756468	0	213275331	T	C
2	rs16848505	0	213275991	C	G
2	rs73062317	0	213276062	A	G
2	rs146448669	0	213277136	A	G
2	rs4673664	0	213277649	T	C
2	rs6757140	0	213279029	C	T
2	rs73987400	0	213279126	C	T
2	rs10181082	0	213279763	A	C
2	rs16848511	0	213279782	A	G
2	rs13388956	0	213280438	T	C
2	rs13400881	0	213280504	A	C
2	rs10167244	0	213281310	A	G
2	rs10194540	0	213282364	G	C
2	rs13417523	0	213282779	G	A
2	rs140842355	0	213282888	C	T
2	rs10197535	0	213282922	G	A
2	rs1394780	0	213283190	T	G
2	rs6435701	0	213283512	A	G
2	rs13383863	0	213284021	T	G
2	rs10201067	0	213284411	C	T
2	rs73987402	0	213285894	C	T
2	rs76172066	0	213286705	A	G
2	rs74754693	0	213287027	G	A
2	rs12617687	0	213287442	A	G
2	rs144507763	0	213287494	T	C
2	rs56041970	0	213287742	T	C
2	rs16848525	0	213287978	C	T
2	rs13413335	0	213288664	A	C
2	rs10197215	0	213290086	A	G
2	rs10166403	0	213291199	A	G
2	rs10202760	0	213291354	T	C
2	rs16848530	0	213292049	T	C
2	rs16848535	0	213292130	C	A
2	rs16848540	0	213292189	T	C
2	rs13413590	0	213292329	C	T
2	rs16848544	0	213292863	T	G
2	rs7569142	0	213294557	C	T
2	rs190600800	0	213295289	C	T
2	rs77257332	0	213295686	A	G
2	rs80336430	0	213296501	T	G
2	rs74605536	0	213296727	C	T
2	rs13393577	0	213296863	T	C
2	rs1505368	0	213297253	G	A
2	rs56009971	0	213297594	G	C
2	rs147341422	0	213297716	T	G
2	rs16848550	0	213298022	C	T
2	rs4106226	0	213298393	G	A
2	rs181508060	0	213298790	A	G
2	rs16848553	0	213299544	G	T
2	rs76082431	0	213299707	C	G
2	rs13390934	0	213299712	G	A
2	rs16848556	0	213300321	A	G
2	rs73989003	0	213300578	A	G
2	rs16848564	0	213301267	A	G
2	rs146956244	0	213302545	A	G
2	rs16848571	0	213302626	G	A
2	rs74434401	0	213302777	G	T
2	rs6760968	0	213302836	A	G
2	rs1505376	0	213303947	T	C
2	rs151120104	0	213305143	G	A
2	rs76534235	0	213305415	C	T
2	rs114445780	0	213306252	G	A
2	rs73079459	0	213306279	C	T
2	rs114574427	0	213306554	C	T
2	rs79137849	0	213306680	C	A
2	rs77865588	0	213306802	C	T
2	rs117594174	0	213307239	C	T
2	rs1847671	0	213308776	T	C
2	rs183352392	0	213308966	T	G
2	rs77252450	0	213309373	C	T
2	rs56009609	0	213310616	T	G
2	rs55992489	0	213310645	G	A
2	rs2888091	0	213311546	G	A
2	rs184414959	0	213311821	C	T
2	rs76453247	0	213311973	G	A
2	rs2047950	0	213312160	T	A
2	rs2062930	0	213313085	C	A
2	rs73079470	0	213313427	G	T
2	rs12694281	0	213314038	G	A
2	rs1354617	0	213314225	G	A
2	rs1546371	0	213314620	A	G
2	rs1283312	0	213314899	A	G
2	rs6435705	0	213315099	A	G
2	rs16848583	0	213316034	T	G
2	rs78247957	0	213316169	G	A
2	rs73989006	0	213316320	T	G
2	rs1505372	0	213316470	T	G
2	rs17259208	0	213316586	T	C
2	rs16848584	0	213316592	A	G
2	rs6710782	0	213317071	C	A
2	rs6726147	0	213317246	T	C
2	rs6711080	0	213317329	C	T
2	rs77631836	0	213317830	G	A
2	rs11695241	0	213317890	T	A
2	rs6715328	0	213318285	G	C
2	rs1505369	0	213318593	T	C
2	rs974968	0	213318641	A	C
2	rs1813049	0	213318790	C	T
2	rs7570124	0	213319545	C	A
2	rs16848593	0	213319832	C	T
2	rs79932098	0	213320579	G	A
2	rs74666130	0	213322877	T	C
2	rs2101152	0	213325462	C	G
2	rs13389790	0	213325706	T	C
2	rs139694686	0	213326237	C	T
2	rs6754927	0	213326583	A	T
2	rs1842767	0	213326629	C	G
2	rs72935338	0	213327084	C	T
2	rs11678974	0	213327544	T	C
2	rs79801235	0	213328155	T	A
2	rs10166052	0	213328172	C	T
2	rs2888093	0	213328348	G	A
2	rs2371575	0	213328452	G	C
2	rs2371576	0	213328459	A	T
2	rs2170529	0	213328749	C	T
2	rs2128318	0	213328971	C	G
2	rs75749972	0	213329172	A	G
2	rs2170530	0	213329232	G	A
2	rs7575120	0	213331173	C	T
2	rs78668678	0	213331252	T	C
2	rs112599092	0	213331411	T	C
2	rs112919157	0	213331841	G	C
2	rs2220024	0	213332379	A	G
2	rs13430619	0	213332570	C	T
2	rs62186293	0	213333243	C	T
2	rs11675580	0	213333945	G	T
2	rs71424497	0	213334085	A	G
2	rs10168850	0	213334523	C	T
2	rs10194811	0	213334638	A	T
2	rs73989011	0	213335218	T	C
2	rs17325821	0	213336689	C	T
2	rs13015808	0	213336816	G	A
2	rs17325842	0	213336977	G	A
2	rs73989012	0	213337153	C	T
2	rs73989013	0	213337307	A	G
2	rs2860080	0	213337610	A	G
2	rs16848624	0	213337709	A	G
2	rs80350314	0	213338444	T	C
2	rs6435706	0	213338664	G	C
2	rs12620242	0	213338729	T	A
2	rs16848636	0	213338774	A	G
2	rs140534849	0	213339388	T	C
2	rs6723878	0	213341103	G	A
2	rs985995	0	213341614	C	T
2	rs6735807	0	213344157	C	A
2	rs76369986	0	213344311	C	A
2	rs7603379	0	213345437	T	G
2	rs76849460	0	213346757	T	A
2	rs1482378	0	213347104	T	G
2	rs6752299	0	213348367	C	A
2	rs77313211	0	213348765	T	C
2	rs78592198	0	213349915	C	A
2	rs74335062	0	213349916	C	A
2	rs16848675	0	213349997	T	C
2	rs73063184	0	213350330	T	A
2	rs74267731	0	213350466	T	C
2	rs78132608	0	213350501	T	C
2	rs75989563	0	213350702	A	G
2	rs73063189	0	213351094	G	A
2	rs73067074	0	213351908	C	T
2	rs79057066	0	213351920	A	G
2	rs79679558	0	213352200	A	G
2	rs146095872	0	213352506	G	T
2	rs78099227	0	213353354	A	C
2	rs2054617	0	213355890	T	C
2	rs10206719	0	213356335	C	T
2	rs77407292	0	213359294	A	T
2	rs75864780	0	213359754	T	C
2	rs9283525	0	213360073	G	T
2	rs76488243	0	213360845	G	T
2	rs79664121	0	213360960	C	T
2	rs74690816	0	213361634	T	C
2	rs11894208	0	213362681	A	T
2	rs77159266	0	213364056	G	A
2	rs143956961	0	213366206	C	G
2	rs10178687	0	213367273	G	A
2	rs148156033	0	213369976	A	G
2	rs74501745	0	213370715	C	T
2	rs7574330	0	213371236	G	A
2	rs75114964	0	213371607	C	A
2	rs74267733	0	213372353	A	G
2	rs10180614	0	213372988	C	T
2	rs1384290	0	213373484	C	A
2	rs1384291	0	213373521	C	T
2	rs10207963	0	213374508	A	G
2	rs78708581	0	213375739	T	C
2	rs16848730	0	213375866	A	G
2	rs139159167	0	213375878	T	C
2	rs7593163	0	213376302	G	C
2	rs75873133	0	213377025	T	C
2	rs190193603	0	213377081	T	C
2	rs117035888	0	213377871	A	G
2	rs4366846	0	213379537	G	A
2	rs6731193	0	213379961	A	G
2	rs79253279	0	213382759	G	A
2	rs76281838	0	213382843	A	C
2	rs2128323	0	213384298	T	G
2	rs2128322	0	213384313	G	T
2	rs1947932	0	213384953	T	C
2	rs979125	0	213384955	T	C
2	rs979124	0	213384978	C	T
2	rs1384295	0	213385144	C	T
2	rs1384294	0	213385345	T	C
2	rs4404217	0	213385817	G	A
2	rs6435707	0	213386112	T	G
2	rs7571561	0	213386267	T	C
2	rs1026882	0	213387389	C	T
2	rs7561571	0	213387563	C	T
2	rs7564590	0	213387900	C	T
2	rs1283373	0	213388054	T	C
2	rs7565257	0	213388276	G	A
2	rs7565622	0	213388617	G	A
2	rs114699174	0	213389320	G	C
2	rs76006088	0	213389337	C	T
2	rs16848751	0	213389346	A	G
2	rs117597773	0	213389476	C	T
2	rs16848753	0	213389764	A	G
2	rs148669553	0	213389888	C	T
2	rs6761143	0	213390687	C	T
2	rs6435708	0	213391114	A	T
2	rs6435709	0	213391220	T	A
2	rs7556832	0	213391506	C	G
2	rs7573568	0	213391696	T	C
2	rs2178576	0	213391750	A	C
2	rs2178575	0	213391766	G	A
2	rs1905139	0	213393025	G	A
2	rs78664668	0	213393656	A	G
2	rs1531788	0	213394320	C	T
2	rs6745293	0	213394370	A	T
2	rs1351594	0	213394508	G	C
2	rs1351593	0	213394605	C	T
2	rs1351592	0	213394712	C	G
2	rs13422701	0	213394732	G	T
2	rs7598042	0	213395507	A	C
2	rs7571642	0	213395552	C	T
2	rs17262059	0	213396059	G	C
2	rs6724920	0	213396169	G	T
2	rs13382807	0	213397889	G	C
2	rs1384293	0	213398219	C	T
2	rs4672648	0	213399917	A	G
2	rs4233986	0	213400033	A	G
2	rs1283374	0	213400137	T	C
2	rs192142877	0	213402619	C	T
2	rs1384292	0	213402641	G	C
2	rs7607363	0	213402705	A	G
2	rs73989053	0	213403091	G	A
2	rs6735267	0	213403863	C	T
2	rs6735626	0	213403972	G	A
2	rs7355673	0	213404389	T	C
2	rs10182996	0	213404834	T	C
2	rs6710653	0	213404893	A	G
2	rs2128321	0	213405276	C	A
2	rs13006797	0	213405952	G	A
2	rs7596285	0	213406961	G	A
2	rs10192988	0	213407782	T	G
2	rs148818112	0	213407894	C	T
2	rs10180824	0	213407975	G	A
2	rs6751692	0	213408120	C	T
2	rs144826716	0	213408898	G	A
2	rs10184221	0	213409014	G	A
2	rs116851418	0	213409098	T	C
2	rs10207878	0	213409337	A	G
2	rs7607373	0	213409719	G	A
2	rs116947385	0	213409814	C	A
2	rs6435711	0	213410065	G	A
2	rs138731600	0	213410400	A	T
2	rs7599312	0	213413231	G	A
2	rs13001305	0	213413647	T	C
2	rs116621873	0	213413668	A	G
2	rs13427822	0	213414265	A	G
2	rs113234093	0	213415501	G	A
2	rs117915419	0	213416484	T	C
2	rs75722529	0	213416594	C	T
2	rs11692979	0	213416765	T	G
2	rs75377311	0	213418485	C	T
2	rs10191896	0	213421764	C	T
2	rs17262541	0	213422621	C	T
2	rs17262576	0	213422668	T	C
2	rs35080214	0	213423505	G	A
2	rs150890942	0	213423962	G	A
2	rs17328512	0	213423986	T	C
2	rs115365813	0	213424212	T	C
2	rs16848819	0	213425253	T	G
2	rs17328561	0	213425295	A	G
2	rs10497977	0	213425382	A	T
2	rs79817933	0	213426901	T	A
2	rs1038312	0	213427323	A	T
2	rs16848831	0	213427418	A	G
2	rs34989240	0	213427624	C	T
2	rs6736377	0	213428760	G	A
2	rs6736536	0	213429063	C	T
2	rs76004008	0	213429691	G	A
2	rs117259709	0	213432256	A	C
2	rs7578094	0	213432392	G	A
2	rs17263029	0	213433166	C	T
2	rs71424501	0	213433916	C	T
2	rs140564521	0	213434446	G	A
2	rs35598461	0	213435057	A	G
2	rs113946213	0	213436255	C	T
2	rs17329087	0	213436532	T	A
2	rs16848853	0	213436814	C	T
2	rs13020448	0	213438055	C	T
2	rs71424502	0	213438580	C	T
2	rs71426303	0	213439911	A	G
2	rs143053208	0	213440421	T	G
2	rs140012297	0	213442305	A	G
2	rs74730259	0	213442778	G	A
2	rs6435714	0	213442905	G	T
2	rs7583943	0	213443922	C	T
2	rs16848863	0	213444607	C	G
2	rs10497979	0	213444642	A	T
2	rs16848870	0	213445175	G	A
2	rs2371616	0	213445614	C	A
2	rs79976038	0	213445881	C	T
2	rs71426304	0	213445943	T	G
2	rs17263471	0	213446466	T	G
2	rs35543939	0	213446678	T	C
2	rs3925390	0	213446816	T	A
2	rs60868013	0	213447514	T	G
2	rs7598801	0	213447850	C	G
2	rs60245846	0	213447854	T	G
2	rs150059985	0	213447988	T	C
2	rs7599202	0	213448055	G	T
2	rs115342813	0	213449070	G	A
2	rs146094455	0	213450090	A	T
2	rs138842211	0	213450245	A	G
2	rs13013659	0	213450747	T	C
2	rs13408617	0	213451359	C	A
2	rs13408622	0	213451368	C	G
2	rs79142908	0	213452139	G	A
2	rs984456	0	213452931	C	G
2	rs984455	0	213453046	G	C
2	rs17329513	0	213453410	A	G
2	rs13008322	0	213453639	G	C
2	rs16848880	0	213453815	G	A
2	rs78883231	0	213454281	T	C
2	rs987601	0	213454397	A	C
2	rs12991892	0	213454862	T	C
2	rs1982715	0	213456326	G	C
2	rs11902147	0	213456336	G	T
2	rs11902111	0	213456418	C	T
2	rs1982714	0	213456521	C	T
2	rs1982713	0	213456576	T	C
2	rs35608198	0	213456661	T	C
2	rs17263937	0	213456994	T	C
2	rs36125860	0	213457283	A	T
2	rs35927619	0	213457361	T	G
2	rs141889379	0	213457448	A	T
2	rs34446807	0	213457487	G	T
2	rs35521899	0	213457697	G	A
2	rs11894305	0	213457956	A	G
2	rs11894309	0	213457971	A	G
2	rs34804588	0	213458264	T	A
2	rs17329875	0	213458460	T	G
2	rs60327012	0	213458628	T	A
2	rs36042629	0	213458896	A	T
2	rs13020357	0	213458983	T	C
2	rs12994372	0	213458984	G	A
2	rs1982716	0	213459142	T	G
2	rs13021394	0	213459426	T	A
2	rs13021610	0	213459554	T	C
2	rs13000533	0	213459714	C	T
2	rs71426309	0	213460146	C	A
2	rs148650770	0	213461331	C	A
2	rs13027061	0	213461785	A	T
2	rs17264055	0	213461817	T	A
2	rs116381211	0	213461824	G	A
2	rs16848890	0	213461841	C	T
2	rs71426310	0	213462054	G	A
2	rs4673668	0	213462397	A	G
2	rs17264097	0	213462597	T	C
2	rs17330001	0	213462699	T	C
2	rs35119835	0	213462911	G	C
2	rs1002618	0	213463406	C	T
2	rs150677867	0	213464627	G	A
2	rs11892049	0	213465193	T	C
2	rs1878566	0	213465335	A	G
2	rs74893977	0	213465705	A	C
2	rs78477897	0	213466032	T	G
2	rs6731808	0	213468262	C	T
2	rs77192084	0	213468449	C	T
2	rs16848911	0	213468533	T	C
2	rs76567180	0	213468758	C	T
2	rs118161740	0	213469113	G	T
2	rs11688976	0	213469506	T	C
2	rs2371617	0	213472494	G	A
2	rs990208	0	213472634	T	C
2	rs7580653	0	213473233	G	T
2	rs7583787	0	213473723	G	A
2	rs7598633	0	213474564	T	A
2	rs71426311	0	213476310	T	C
2	rs6717685	0	213476885	A	C
2	rs4673669	0	213477128	C	A
2	rs72937329	0	213477141	G	T
2	rs62186337	0	213478165	G	A
2	rs72937330	0	213478211	T	C
2	rs72937331	0	213478449	T	A
2	rs72937333	0	213478557	G	A
2	rs9288454	0	213479458	T	A
2	rs72937335	0	213479462	C	A
2	rs9288455	0	213479689	G	A
2	rs76218493	0	213479792	A	C
2	rs79683864	0	213480167	T	C
2	rs4672649	0	213480637	G	A
2	rs4673670	0	213480852	G	A
2	rs113769647	0	213481489	G	A
2	rs80314927	0	213482004	G	C
2	rs16848937	0	213482088	G	C
2	rs6749009	0	213482684	G	A
2	rs6749157	0	213482781	G	C
2	rs72937340	0	213483784	T	C
2	rs7601545	0	213483894	G	A
2	rs16848957	0	213484224	T	C
2	rs2054613	0	213484354	C	G
2	rs2054615	0	213484752	C	T
2	rs2068404	0	213484997	T	C
2	rs72937345	0	213485048	T	C
2	rs72937349	0	213485356	G	C
2	rs7606156	0	213485596	G	A
2	rs11692809	0	213485715	C	A
2	rs11676391	0	213485772	T	C
2	rs11693009	0	213486117	C	T
2	rs6761880	0	213486217	G	A
2	rs139525114	0	213487221	T	C
2	rs10174150	0	213487269	T	C
2	rs79944578	0	213487598	T	C
2	rs6708862	0	213487661	C	T
2	rs6711917	0	213487687	C	T
2	rs6712252	0	213488021	C	T
2	rs67447343	0	213490466	G	C
2	rs2128324	0	213490883	G	A
2	rs76850832	0	213491992	C	G
2	rs6706987	0	213492151	C	T
2	rs72937365	0	213492540	A	G
2	rs67535717	0	213492898	G	A
2	rs72937368	0	213492907	G	T
2	rs931215	0	213493785	A	T
2	rs931216	0	213493825	C	T
2	rs17330768	0	213494330	T	G
2	rs11679805	0	213494947	A	T
2	rs57917865	0	213495985	G	T
2	rs61521361	0	213496258	T	A
2	rs931217	0	213496450	C	G
2	rs931218	0	213496624	C	A
2	rs956558	0	213497090	G	A
2	rs72937385	0	213497379	A	T
2	rs148313272	0	213498070	C	G
2	rs34741122	0	213498134	A	G
2	rs9750629	0	213498333	T	C
2	rs66535530	0	213499028	C	T
2	rs13410624	0	213499043	A	G
2	rs7585465	0	213499445	C	A
2	rs142554399	0	213499989	C	T
2	rs10497980	0	213500062	A	G
2	rs114871402	0	213500561	T	A
2	rs62187960	0	213501008	T	G
2	rs72949011	0	213501015	C	T
2	rs76037435	0	213501790	A	G
2	rs7590349	0	213501982	T	C
2	rs78678628	0	213502195	A	G
2	rs7590700	0	213502328	T	C
2	rs72949015	0	213502784	T	C
2	rs6745180	0	213502984	T	G
2	rs72949018	0	213503272	G	A
2	rs13397735	0	213504183	T	C
2	rs7587236	0	213504684	C	T
2	rs938785	0	213505000	T	C
2	rs11676119	0	213505006	C	T
2	rs11687307	0	213505246	A	T
2	rs117792945	0	213505771	A	C
2	rs148612356	0	213506251	C	T
2	rs6742665	0	213506393	C	T
2	rs6742793	0	213506483	C	G
2	rs6743091	0	213506585	G	T
2	rs62187963	0	213508144	T	C
2	rs62187964	0	213508184	A	T
2	rs7572637	0	213508377	A	C
2	rs11688167	0	213508741	T	C
2	rs11682441	0	213508891	G	C
2	rs11693575	0	213508928	A	G
2	rs115662568	0	213509050	T	A
2	rs72949040	0	213510121	G	C
2	rs16848991	0	213510285	T	G
2	rs17271707	0	213510374	G	A
2	rs17331220	0	213510571	A	G
2	rs5000270	0	213511046	T	G
2	rs2220025	0	213511118	T	C
2	rs12619917	0	213511500	A	G
2	rs10198723	0	213511791	A	G
2	rs11678993	0	213512215	G	A
2	rs16849010	0	213512384	A	C
2	rs17272024	0	213514208	A	G
2	rs11683491	0	213515027	C	A
2	rs59370887	0	213515701	C	T
2	rs13386921	0	213517543	A	T
2	rs72951177	0	213517845	T	C
2	rs62187967	0	213517852	T	G
2	rs72951178	0	213517868	T	C
2	rs62187968	0	213517888	C	T
2	rs2220026	0	213517955	C	T
2	rs1384297	0	213518374	T	C
2	rs72933003	0	213518432	T	C
2	rs72933004	0	213518449	C	T
2	rs76074265	0	213518631	G	T
2	rs10211380	0	213519249	T	A
2	rs6435715	0	213519256	T	C
2	rs143585937	0	213519352	G	A
2	rs72933008	0	213519379	C	T
2	rs1600883	0	213519872	C	G
2	rs1600884	0	213520144	C	T
2	rs4673673	0	213520554	G	C
2	rs4673674	0	213520651	T	A
2	rs72933016	0	213521447	T	C
2	rs2371618	0	213521462	T	C
2	rs117552387	0	213521578	G	C
2	rs4337429	0	213522063	T	G
2	rs58184703	0	213522287	T	C
2	rs77126219	0	213522447	C	T
2	rs6726437	0	213523249	T	G
2	rs72933019	0	213523568	C	T
2	rs72933021	0	213523586	C	T
2	rs62187971	0	213524867	A	C
2	rs78496708	0	213525043	T	G
2	rs62187972	0	213525117	G	A
2	rs6734732	0	213525416	T	A
2	rs77706123	0	213525442	C	G
2	rs13422154	0	213525571	C	T
2	rs13425168	0	213525801	G	A
2	rs72933030	0	213526006	C	G
2	rs72933031	0	213526082	T	C
2	rs13425327	0	213526121	C	T
2	rs1384287	0	213526638	T	A
2	rs2888102	0	213527767	T	A
2	rs11896992	0	213529898	A	G
2	rs2371710	0	213530069	G	A
2	rs13424220	0	213531099	C	G
2	rs6750857	0	213531435	A	G
2	rs6435716	0	213532030	C	T
2	rs2888128	0	213532864	T	G
2	rs13431135	0	213532870	C	A
2	rs13431628	0	213533134	G	T
2	rs13394068	0	213533178	T	C
2	rs11695521	0	213533442	C	G
2	rs72933051	0	213533995	G	A
2	rs17331646	0	213534298	A	G
2	rs145677147	0	213534368	C	T
2	rs72933053	0	213534552	T	C
2	rs17331702	0	213535577	A	T
2	rs6435717	0	213535690	G	A
2	rs2888129	0	213536695	T	C
2	rs76327835	0	213536812	T	G
2	rs28860549	0	213536895	A	G
2	rs56249218	0	213537367	G	A
2	rs9967727	0	213537460	C	G
2	rs72933064	0	213537766	C	A
2	rs2888130	0	213538386	T	C
2	rs143946835	0	213538519	T	C
2	rs11682456	0	213539062	G	T
2	rs4673675	0	213539145	T	C
2	rs4673676	0	213539645	C	T
2	rs72933070	0	213540735	G	A
2	rs6720790	0	213540826	C	G
2	rs72933071	0	213541414	T	C
2	rs72933073	0	213541570	A	C
2	rs10221625	0	213541714	C	T
2	rs10221626	0	213541719	G	A
2	rs1320116	0	213542405	C	T
2	rs1320117	0	213542706	G	C
2	rs17331821	0	213542758	G	A
2	rs13422625	0	213542950	A	C
2	rs72933082	0	213543127	G	A
2	rs17272381	0	213544144	C	T
2	rs6752019	0	213544770	T	C
2	rs6752288	0	213545047	T	G
2	rs17331933	0	213545335	A	C
2	rs13404902	0	213545357	C	T
2	rs17331989	0	213545390	C	G
2	rs2371711	0	213545691	T	C
2	rs2371712	0	213545855	C	A
2	rs76380053	0	213546176	T	C
2	rs4335896	0	213546285	C	T
2	rs2371713	0	213547267	C	G
2	rs10932442	0	213547756	T	C
2	rs72933094	0	213548417	G	A
2	rs72933095	0	213548590	G	A
2	rs78739680	0	213549244	G	A
2	rs2371714	0	213550591	G	A
2	rs34186216	0	213550982	T	A
2	rs6435721	0	213551094	G	T
2	rs202129551	0	213551702	T	A
2	rs184937170	0	213552355	T	C
2	rs571044753	0	213552372	C	T
2	rs7593454	0	213552417	C	T
2	rs10932443	0	213552514	T	A
2	rs79141900	0	213552914	A	C
2	rs117568775	0	213555507	C	G
2	rs11674822	0	213555564	T	C
2	rs140807560	0	213555866	G	C
2	rs77630239	0	213556496	G	T
2	rs72935003	0	213557218	G	A
2	rs17332290	0	213557284	T	C
2	rs6435722	0	213558683	T	G
2	rs17272806	0	213558906	T	G
2	rs7580519	0	213559229	T	C
2	rs16849091	0	213559282	G	C
2	rs78613266	0	213560376	T	C
2	rs114927085	0	213560682	A	G
2	rs6731231	0	213561598	A	G
2	rs13390015	0	213561811	T	C
2	rs13427642	0	213562066	C	A
2	rs7575556	0	213563072	T	C
2	rs72935007	0	213563311	T	C
2	rs12479054	0	213563482	G	T
2	rs10172859	0	213565989	C	A
2	rs193209526	0	213567685	C	T
2	rs16849099	0	213569169	C	T
2	rs10186407	0	213570265	C	T
2	rs7571818	0	213571166	G	C
2	rs78286764	0	213571588	C	G
2	rs16849111	0	213572532	T	C
2	rs10188254	0	213572539	T	C
2	rs3738859	0	213572938	A	C
2	rs3820708	0	213573180	T	G
2	rs144307706	0	213573706	A	T
2	rs16849118	0	213575237	G	T
2	rs7587255	0	213575506	G	A
2	rs17273207	0	213575585	T	C
2	rs143165499	0	213575871	A	G
2	rs16849123	0	213576272	G	A
2	rs76769310	0	213576743	C	G
2	rs6745507	0	213577416	C	G
2	rs17332777	0	213577479	A	G
2	rs16849125	0	213578359	G	A
2	rs6721014	0	213578453	A	G
2	rs13393014	0	213578777	A	G
2	rs13418813	0	213578824	G	A
2	rs6435723	0	213580723	C	T
2	rs58415964	0	213580741	T	A
2	rs2371703	0	213581106	A	C
2	rs16849142	0	213582322	G	T
2	rs2371705	0	213582755	G	T
2	rs12619430	0	213582942	G	T
2	rs72935024	0	213583128	T	C
2	rs66866010	0	213584484	C	T
2	rs10932444	0	213584688	C	A
2	rs72935025	0	213584721	A	C
2	rs12621317	0	213584890	G	A
2	rs7565133	0	213585008	T	C
2	rs7565150	0	213585035	T	C
2	rs7565262	0	213585078	T	C
2	rs7369041	0	213585180	T	G
2	rs6435724	0	213585190	C	T
2	rs6435725	0	213585198	C	T
2	rs6756577	0	213585384	C	T
2	rs10932445	0	213585653	T	C
2	rs4673678	0	213585693	C	T
2	rs13020500	0	213585939	G	A
2	rs4536599	0	213586200	G	A
2	rs377295854	0	213586299	A	G
2	rs72613742	0	213587364	A	G
2	rs2888104	0	213588404	G	A
2	rs2371620	0	213588483	A	C
2	rs12465340	0	213589883	G	T
2	rs12465370	0	213589906	G	A
2	rs16849160	0	213590737	G	C
2	rs4146321	0	213591015	A	C
2	rs77326943	0	213591158	G	C
2	rs12475337	0	213591301	T	C
2	rs2371621	0	213591785	G	A
2	rs12612794	0	213592884	A	G
2	rs4673679	0	213593369	A	G
2	rs10170169	0	213593405	A	C
2	rs7565158	0	213593970	G	T
2	rs112438642	0	213594049	T	G
2	rs66722893	0	213595013	C	T
2	rs13012246	0	213595038	G	C
2	rs16849174	0	213595110	T	C
2	rs12463877	0	213595495	T	A
2	rs7598898	0	213596049	A	C
2	rs10497983	0	213596859	A	G
2	rs10497984	0	213596888	C	T
2	rs13026365	0	213597335	C	T
2	rs13026373	0	213597349	C	T
2	rs6755259	0	213597627	A	G
2	rs12105928	0	213597721	G	A
2	rs6758369	0	213597773	A	G
2	rs117445012	0	213598090	G	A
2	rs58559291	0	213598773	G	T
2	rs16849192	0	213598952	T	C
2	rs12185565	0	213599887	C	T
2	rs4672653	0	213600095	A	T
2	rs4446027	0	213600540	A	T
2	rs76286874	0	213600564	C	A
2	rs11675226	0	213600922	T	A
2	rs77958861	0	213600933	A	T
2	rs551940315	0	213601041	C	G
2	rs76697185	0	213601929	G	T
2	rs6725004	0	213602048	G	T
2	rs72613743	0	213602071	T	G
2	rs2371706	0	213602838	T	C
2	rs16849197	0	213603367	C	T
2	rs16849201	0	213603893	G	A
2	rs118108430	0	213604382	C	G
2	rs146067580	0	213604773	G	T
2	rs6736862	0	213604823	G	T
2	rs10184036	0	213605680	T	A
2	rs182097701	0	213606363	A	T
2	rs16849204	0	213606762	T	C
2	rs6745153	0	213607202	C	T
2	rs7570749	0	213607801	A	G
2	rs72935050	0	213609001	T	A
2	rs2371707	0	213609065	C	A
2	rs35320248	0	213609140	A	G
2	rs58894557	0	213610868	A	C
2	rs147563209	0	213610927	T	C
2	rs16849209	0	213611221	G	T
2	rs6740113	0	213611291	C	A
2	rs141417844	0	213611861	T	A
2	rs2371708	0	213614457	G	C
2	rs75242861	0	213615750	A	C
2	rs58882497	0	213616155	T	G
2	rs111753506	0	213616217	C	T
2	rs113446504	0	213616250	C	T
2	rs73067218	0	213616261	G	A
2	rs112995344	0	213616280	A	G
2	rs66479636	0	213616625	A	G
2	rs10469769	0	213617239	T	C
2	rs10469770	0	213617274	A	G
2	rs72935063	0	213617317	T	G
2	rs6725808	0	213617785	T	C
2	rs67342549	0	213618235	T	A
2	rs10469662	0	213618894	T	C
2	rs143407226	0	213619448	C	A
2	rs141310316	0	213619574	T	C
2	rs11690779	0	213619757	C	T
2	rs56291659	0	213619984	C	T
2	rs2371709	0	213620250	T	C
2	rs112911734	0	213621573	C	T
2	rs146726962	0	213621746	G	A
2	rs139262908	0	213621770	G	A
2	rs144092793	0	213622020	C	T
2	rs181845139	0	213622705	C	T
2	rs151027983	0	213622899	A	G
2	rs10194020	0	213623550	G	C
2	rs137996931	0	213624865	A	C
2	rs113451711	0	213625893	A	G
2	rs112395360	0	213626920	C	T
2	rs7590491	0	213627315	T	C
2	rs10207157	0	213627380	G	A
2	rs10207170	0	213627511	C	T
2	rs11678818	0	213627986	T	C
2	rs111714762	0	213628088	G	A
2	rs148130766	0	213628171	C	A
2	rs138582968	0	213628473	T	C
2	rs7571418	0	213631021	G	A
2	rs73987453	0	213631177	A	C
2	rs7574914	0	213631754	G	C
2	rs12478445	0	213632647	G	A
2	rs16849219	0	213632733	G	A
2	rs16849221	0	213633150	A	G
2	rs7582374	0	213633703	G	A
2	rs55752268	0	213633949	T	G
2	rs6435726	0	213635052	A	G
2	rs13386742	0	213635251	C	T
2	rs10497982	0	213635698	C	T
2	rs7590677	0	213636608	C	T
2	rs11678768	0	213637050	C	T
2	rs12475172	0	213637450	A	C
2	rs35993054	0	213637794	A	G
2	rs2371619	0	213638498	G	A
2	rs12616993	0	213639829	C	T
2	rs12617106	0	213640230	C	A
2	rs4375811	0	213640577	A	G
2	rs10194069	0	213640700	A	T
2	rs58953830	0	213640760	A	T
2	rs12465612	0	213641363	C	T
2	rs12465613	0	213641364	C	G
2	rs13392188	0	213641615	C	G
2	rs72935083	0	213642235	T	C
2	rs73082664	0	213642472	T	A
2	rs56344404	0	213642661	A	G
2	rs13421670	0	213643086	A	G
2	rs72935086	0	213643763	G	C
2	rs6760113	0	213643802	A	C
2	rs6732288	0	213644149	G	A
2	rs368249289	0	213645067	C	A
2	rs12986480	0	213646473	G	T
2	rs79622441	0	213647712	A	G
2	rs4603708	0	213648161	T	G
2	rs13427943	0	213648245	T	C
2	rs6706119	0	213648352	T	C
2	rs72935097	0	213648594	T	C
2	rs78301236	0	213648884	C	T
2	rs6414178	0	213648965	C	T
2	rs6710047	0	213649098	T	A
2	rs28405281	0	213649509	G	A
2	rs6710703	0	213649587	T	C
2	rs73987460	0	213649619	A	C
2	rs6713644	0	213649723	T	A
2	rs4673681	0	213650357	G	C
2	rs4673682	0	213650433	G	T
2	rs61971068	0	213650554	T	A
2	rs151198785	0	213650555	G	C
2	rs6709688	0	213650838	A	G
2	rs4673683	0	213651182	G	A
2	rs4673684	0	213651328	G	T
2	rs60803017	0	213651503	T	C
2	rs6746435	0	213652819	C	T
2	rs6718723	0	213653419	A	G
2	rs4624333	0	213653840	A	G
2	rs149664798	0	213654224	C	T
2	rs375595910	0	213655844	G	A
2	rs112787136	0	213655979	A	G
2	rs12995424	0	213656187	T	C
2	rs7557905	0	213657307	C	G
2	rs11693864	0	213657426	C	T
2	rs79861405	0	213658135	G	C
2	rs7420368	0	213658843	C	T
2	rs4408674	0	213659031	G	A
2	rs6717762	0	213659782	C	G
2	rs12996397	0	213659910	A	G
2	rs55994619	0	213660679	G	A
2	rs7579362	0	213661213	A	C
2	rs4673689	0	213661660	T	C
2	rs56381878	0	213662036	T	G
2	rs6708303	0	213662706	G	A
2	rs6708555	0	213662939	G	T
2	rs74392523	0	213663390	A	G
2	rs56412219	0	213664141	T	G
2	rs4470280	0	213664166	T	C
2	rs4233987	0	213664236	A	C
2	rs7594160	0	213665065	A	C
2	rs60329666	0	213665884	C	T
2	rs77044811	0	213666011	T	G
2	rs77546451	0	213666078	C	T
2	rs61408195	0	213666146	T	C
2	rs4673690	0	213666615	C	T
2	rs145714903	0	213666796	G	A
2	rs4672656	0	213666845	A	G
2	rs79957916	0	213666920	T	C
2	rs10932446	0	213667450	T	C
2	rs10932447	0	213667581	T	C
2	rs11889708	0	213667670	C	A
2	rs80349971	0	213667755	G	T
2	rs4131331	0	213669542	G	C
2	rs11898556	0	213669927	T	C
2	rs77744413	0	213671658	G	A
2	rs13409243	0	213672630	T	C
2	rs73071374	0	213672738	C	T
2	rs73071375	0	213673045	G	A
2	rs78358579	0	213673108	C	T
2	rs6435734	0	213673823	A	T
2	rs9288456	0	213674786	T	C
2	rs13028658	0	213675363	G	A
2	rs7599900	0	213675543	T	A
2	rs73071381	0	213675608	T	C
2	rs9288457	0	213676322	A	C
2	rs12476731	0	213677344	T	C
2	rs116891402	0	213677756	G	A
2	rs7596351	0	213677875	C	A
2	rs6709519	0	213678809	T	C
2	rs12466498	0	213679046	A	C
2	rs6709923	0	213679111	T	C
2	rs11884005	0	213679588	T	C
2	rs7604632	0	213680645	C	T
2	rs4673693	0	213680973	T	C
2	rs13015944	0	213681716	T	C
2	rs76888619	0	213681812	A	G
2	rs112593834	0	213682232	G	A
2	rs73071390	0	213682679	G	A
2	rs76287803	0	213682880	C	G
2	rs11902193	0	213683300	T	C
2	rs10153595	0	213684040	A	G
2	rs75171039	0	213684262	A	G
2	rs113694475	0	213684581	C	T
2	rs117154204	0	213684820	C	T
2	rs3923957	0	213685014	C	T
2	rs79862441	0	213685075	T	C
2	rs12987757	0	213685078	T	C
2	rs73071391	0	213685510	A	G
2	rs73071392	0	213685623	C	T
2	rs76264770	0	213686954	G	A
2	rs75179644	0	213687103	T	C
2	rs6435735	0	213687346	T	C
2	rs78809392	0	213687523	A	G
2	rs13032656	0	213688358	A	G
2	rs3924506	0	213689174	A	G
2	rs4260187	0	213689498	A	G
2	rs73071396	0	213689897	G	T
2	rs73071400	0	213690195	T	C
2	rs146987965	0	213690221	G	C
2	rs4496281	0	213690847	C	G
2	rs4673694	0	213690991	G	T
2	rs4673695	0	213691003	A	G
2	rs60348149	0	213691032	G	A
2	rs11898937	0	213691259	T	C
2	rs12463576	0	213691765	A	G
2	rs12475980	0	213691974	T	C
2	rs76164379	0	213692536	C	T
2	rs77852278	0	213692569	C	T
2	rs74711946	0	213693431	T	C
2	rs11694247	0	213693606	T	C
2	rs111266470	0	213693802	A	T
2	rs12613599	0	213694460	A	G
2	rs59752959	0	213694573	G	C
2	rs59298750	0	213694622	G	A
2	rs73073311	0	213695348	C	T
2	rs79750081	0	213695606	G	A
2	rs73073312	0	213695618	T	C
2	rs4673696	0	213695702	C	T
2	rs73073313	0	213695739	G	C
2	rs4672658	0	213695830	A	G
2	rs79077294	0	213696531	G	C
2	rs12477391	0	213696780	G	A
2	rs141962211	0	213698000	C	T
2	rs13386319	0	213699839	C	T
2	rs7569866	0	213700727	C	T
2	rs4672659	0	213701069	G	C
2	rs76006538	0	213701275	A	T
2	rs112602119	0	213701507	G	A
2	rs111386338	0	213701799	G	A
2	rs139534815	0	213702860	T	G
2	rs4625850	0	213703943	T	C
2	rs549471555	0	213704777	G	C
2	rs77209879	0	213706098	T	C
2	rs59372647	0	213706409	G	A
2	rs10183856	0	213706545	T	C
2	rs73079378	0	213707332	A	G
2	rs28668121	0	213707406	C	T
2	rs73079381	0	213707481	G	T
2	rs4131363	0	213707759	A	G
2	rs7600372	0	213709261	C	T
2	rs34399668	0	213709328	A	G
2	rs77983132	0	213710637	G	C
2	rs76881463	0	213711832	C	T
2	rs75262943	0	213712120	G	A
2	rs3925030	0	213714818	A	C
2	rs7425590	0	213715616	C	T
2	rs139897489	0	213715748	A	G
2	rs6721001	0	213717260	T	G
2	rs58039911	0	213717875	G	A
2	rs6709858	0	213718301	C	T
2	rs80279287	0	213718619	T	C
2	rs12620000	0	213718798	C	G
2	rs10932448	0	213718837	G	A
2	rs118133418	0	213719451	C	T
2	rs78894852	0	213719505	T	C
2	rs6732928	0	213719976	T	C
2	rs12617260	0	213721311	C	T
2	rs4480940	0	213722554	T	C
2	rs75497452	0	213722994	C	A
2	rs10192891	0	213723462	G	A
2	rs10192733	0	213723463	C	A
2	rs7590092	0	213724031	A	C
2	rs6712727	0	213724111	G	A
2	rs6713063	0	213724373	G	A
2	rs10202665	0	213726271	G	T
2	rs10168086	0	213726485	T	C
2	rs56122357	0	213727854	T	C
2	rs4132518	0	213728381	T	G
2	rs12987688	0	213729057	C	T
2	rs148059109	0	213729743	G	A
2	rs10168619	0	213730275	C	T
2	rs11900001	0	213730682	C	A
2	rs11884431	0	213731005	T	C
2	rs4592794	0	213731464	T	C
2	rs13425455	0	213732007	C	A
2	rs67530812	0	213732278	T	C
2	rs11694194	0	213732717	C	T
2	rs7581321	0	213733815	G	A
2	rs13035345	0	213733817	G	C
2	rs13035592	0	213733958	G	T
2	rs7585560	0	213735197	G	A
2	rs10460330	0	213735308	A	G
2	rs80011822	0	213735455	G	A
2	rs10182856	0	213735616	T	C
2	rs7588684	0	213735884	C	T
2	rs192808932	0	213737148	T	A
2	rs13006808	0	213737153	A	C
2	rs117715886	0	213737251	A	G
2	rs7606842	0	213737261	T	C
2	rs72938643	0	213737392	A	T
2	rs4530308	0	213737688	T	C
2	rs7419356	0	213737901	T	A
2	rs7600221	0	213738972	G	A
2	rs10183789	0	213739730	C	T
2	rs12465088	0	213740592	G	A
2	rs13387639	0	213740768	C	A
2	rs4627506	0	213741762	G	A
2	rs4514826	0	213741806	A	G
2	rs6722574	0	213741942	G	A
2	rs11677982	0	213742480	C	A
2	rs11678021	0	213742529	C	T
2	rs147857818	0	213742802	C	A
2	rs4672661	0	213743328	G	A
2	rs6730653	0	213743854	G	C
2	rs184850105	0	213744129	C	A
2	rs7580749	0	213744246	C	A
2	rs4530309	0	213745273	A	G
2	rs112392415	0	213746429	G	A
2	rs7606083	0	213747361	T	C
2	rs13413122	0	213748016	C	A
2	rs13413323	0	213748035	G	C
2	rs4627507	0	213748097	T	C
2	rs56123559	0	213748985	A	C
2	rs4349285	0	213749089	T	G
2	rs4561607	0	213749190	C	T
2	rs4278883	0	213750861	G	A
2	rs142139877	0	213751999	C	T
2	rs137971081	0	213752617	C	T
2	rs80000856	0	213753327	T	C
2	rs4311011	0	213753521	T	C
2	rs12105842	0	213753661	T	C
2	rs4580335	0	213755490	C	T
2	rs4588133	0	213755756	A	G
2	rs4429415	0	213756191	T	C
2	rs7605790	0	213756207	C	G
2	rs4450544	0	213756968	C	T
2	rs79925806	0	213757061	G	T
2	rs10205723	0	213757256	C	T
2	rs12465650	0	213757489	T	G
2	rs1482581	0	213759117	T	C
2	rs1842796	0	213759157	G	A
2	rs7564228	0	213759397	C	T
2	rs77813766	0	213759512	T	C
2	rs10200912	0	213760643	G	A
2	rs12475865	0	213760712	G	A
2	rs10932450	0	213760737	T	C
2	rs10932451	0	213760966	A	G
2	rs7578160	0	213761218	A	G
2	rs7578405	0	213761434	A	T
2	rs111485766	0	213761522	T	C
2	rs1038323	0	213761541	A	C
2	rs72938693	0	213761885	T	C
2	rs1905171	0	213762302	A	G
2	rs4594387	0	213762866	A	T
2	rs6715589	0	213765108	C	T
2	rs1384395	0	213765851	C	T
2	rs12151432	0	213765863	G	A
2	rs12151552	0	213766025	T	C
2	rs10932453	0	213766075	A	G
2	rs61154052	0	213766384	A	C
2	rs7584738	0	213766436	T	A
2	rs10173924	0	213766756	G	A
2	rs1007682	0	213766870	T	A
2	rs1471641	0	213768573	C	T
2	rs149661904	0	213768668	A	G
2	rs10932454	0	213769423	C	T
2	rs12473314	0	213769574	T	C
2	rs16849412	0	213770270	C	T
2	rs4672662	0	213771335	T	C
2	rs143969472	0	213771599	G	A
2	rs4672663	0	213771734	A	G
2	rs4672664	0	213771848	A	T
2	rs7349386	0	213773970	T	C
2	rs1564611	0	213773981	G	A
2	rs4516374	0	213774488	T	C
2	rs78302933	0	213774965	T	C
2	rs62186486	0	213775410	T	C
2	rs900369	0	213776349	G	A
2	rs62186487	0	213777705	C	T
2	rs62186488	0	213777770	A	C
2	rs6704694	0	213778280	T	C
2	rs67254543	0	213778550	C	T
2	rs62186489	0	213779012	A	G
2	rs62186490	0	213779024	T	C
2	rs62186491	0	213779062	C	G
2	rs72940647	0	213780935	C	G
2	rs62186492	0	213780980	T	C
2	rs62186493	0	213780987	A	C
2	rs17749669	0	213782560	C	T
2	rs11686924	0	213783438	G	T
2	rs12995939	0	213783516	C	G
2	rs10195870	0	213784460	C	T
2	rs10498000	0	213785439	T	C
2	rs72940655	0	213785536	G	A
2	rs12468109	0	213786209	A	G
2	rs72940660	0	213786819	A	G
2	rs13400987	0	213787260	A	G
2	rs62186508	0	213787302	T	G
2	rs13404009	0	213787755	A	G
2	rs13392247	0	213787793	T	C
2	rs7563759	0	213788877	G	A
2	rs12617902	0	213788891	A	G
2	rs16849437	0	213789274	G	C
2	rs58741891	0	213789735	T	C
2	rs62186509	0	213789760	T	C
2	rs72940668	0	213789859	C	T
2	rs76643417	0	213790100	G	T
2	rs1482580	0	213790210	A	G
2	rs4672665	0	213790463	T	C
2	rs116982400	0	213790501	T	C
2	rs77650346	0	213790628	C	T
2	rs62186510	0	213790978	C	T
2	rs12479015	0	213791752	C	T
2	rs16849446	0	213791962	C	G
2	rs16849447	0	213791972	A	G
2	rs139180385	0	213792523	A	T
2	rs12472123	0	213792688	A	G
2	rs16849449	0	213793411	G	T
2	rs79640812	0	213794693	G	A
2	rs11893132	0	213794754	T	C
2	rs4673707	0	213795185	C	A
2	rs75190277	0	213795203	A	G
2	rs74652229	0	213795299	T	G
2	rs10176618	0	213795701	C	T
2	rs77968869	0	213795860	C	A
2	rs9288459	0	213796453	G	A
2	rs62186511	0	213797033	C	A
2	rs62186512	0	213797070	G	A
2	rs7574655	0	213797552	G	A
2	rs4672667	0	213797880	T	C
2	rs10210330	0	213798995	A	T
2	rs4673708	0	213799224	C	T
2	rs4672668	0	213799651	A	G
2	rs4553767	0	213800366	A	G
2	rs2128394	0	213801183	A	G
2	rs72940693	0	213801447	C	T
2	rs78867249	0	213801678	A	C
2	rs72940695	0	213801778	G	A
2	rs9288460	0	213802218	C	A
2	rs151174601	0	213802425	G	T
2	rs77538150	0	213804062	C	T
2	rs77010271	0	213805690	C	A
2	rs150848810	0	213805783	G	A
2	rs111745445	0	213807273	T	C
2	rs17275231	0	213807630	C	T
2	rs7595958	0	213808562	G	T
2	rs72940699	0	213808653	T	G
2	rs59168997	0	213809111	A	C
2	rs79739055	0	213809394	G	A
2	rs144749542	0	213809455	T	A
2	rs12477373	0	213809659	C	A
2	rs76506516	0	213810568	C	T
2	rs2054633	0	213810580	C	G
2	rs117661808	0	213812043	T	C
2	rs72942505	0	213812047	T	A
2	rs56041279	0	213816411	C	G
2	rs975381	0	213816631	T	G
2	rs2170572	0	213817219	A	G
2	rs13385237	0	213817622	C	T
2	rs7560454	0	213818578	C	T
2	rs16849467	0	213818731	T	C
2	rs118136617	0	213819755	G	A
2	rs79163847	0	213820483	A	G
2	rs4673709	0	213820616	C	A
2	rs4673710	0	213820871	C	T
2	rs7568702	0	213821676	T	A
2	rs11675113	0	213823488	G	A
2	rs12619285	0	213824045	A	G
2	rs13006331	0	213825327	G	A
2	rs13006388	0	213825499	C	A
2	rs10189498	0	213826151	T	A
2	rs75593291	0	213827133	G	T
2	rs6723724	0	213827186	G	A
2	rs75471202	0	213827221	G	A
2	rs76762092	0	213828114	G	A
2	rs4673711	0	213829682	C	T
2	rs4673712	0	213829721	T	C
2	rs6750754	0	213830187	T	G
2	rs55816694	0	213830831	C	T
2	rs117658878	0	213831214	T	C
2	rs11679164	0	213831335	C	T
2	rs12151760	0	213831982	A	T
2	rs6740906	0	213832722	T	C
2	rs74351991	0	213834027	T	G
2	rs1482577	0	213835124	G	A
2	rs17354348	0	213835977	A	G
2	rs13022407	0	213836206	T	C
2	rs17275845	0	213836590	C	G
2	rs117518463	0	213837001	C	T
2	rs6713970	0	213837306	A	C
2	rs10199053	0	213837725	G	C
2	rs17275915	0	213838507	T	C
2	rs1384394	0	213838869	A	G
2	rs1384393	0	213838959	G	A
2	rs147339781	0	213839753	T	C
2	rs13023481	0	213839773	G	A
2	rs2128390	0	213840193	G	T
2	rs80119944	0	213841792	T	C
2	rs72944309	0	213842081	A	G
2	rs16849504	0	213842454	T	C
2	rs10174307	0	213842872	A	G
2	rs7601145	0	213843147	C	T
2	rs7601557	0	213843476	C	A
2	rs7604398	0	213843687	C	A
2	rs16849519	0	213843704	G	A
2	rs17276222	0	213843817	G	C
2	rs7604520	0	213843863	C	T
2	rs17276348	0	213843990	C	T
2	rs143326423	0	213844478	G	C
2	rs7605336	0	213844496	C	T
2	rs73987603	0	213844822	G	A
2	rs17276404	0	213845835	T	C
2	rs55687693	0	213846148	T	C
2	rs58441093	0	213846302	A	C
2	rs139604801	0	213846396	C	T
2	rs56970923	0	213846756	A	G
2	rs67400233	0	213846961	A	G
2	rs66854452	0	213846965	A	G
2	rs62187791	0	213846980	C	T
2	rs10497987	0	213847510	T	C
2	rs7593134	0	213847911	A	G
2	rs113475935	0	213847980	G	A
2	rs7580927	0	213848062	T	C
2	rs10497988	0	213849767	A	G
2	rs7588793	0	213850399	T	A
2	rs12616485	0	213850600	A	C
2	rs12613560	0	213850787	T	C
2	rs4467215	0	213850964	A	G
2	rs2371786	0	213851194	T	A
2	rs73085402	0	213851268	C	T
2	rs2371787	0	213851410	T	C
2	rs10804210	0	213851500	T	C
2	rs10804211	0	213852087	A	G
2	rs10932455	0	213853039	A	G
2	rs60455351	0	213853108	G	T
2	rs2371788	0	213853203	C	T
2	rs10932456	0	213853255	A	G
2	rs4233991	0	213854177	G	T
2	rs7569831	0	213854356	C	T
2	rs10196628	0	213854753	A	T
2	rs7599376	0	213854786	A	T
2	rs7572940	0	213854801	C	T
2	rs7573040	0	213854864	C	T
2	rs12470672	0	213855055	T	C
2	rs75042987	0	213855183	T	A
2	rs13405747	0	213855490	T	C
2	rs7576646	0	213855717	C	G
2	rs7576850	0	213855871	C	T
2	rs7603237	0	213855999	A	C
2	rs7603346	0	213856072	A	C
2	rs7577413	0	213856166	G	A
2	rs9288461	0	213856427	A	T
2	rs4673713	0	213856557	C	T
2	rs9789490	0	213857479	G	C
2	rs6734978	0	213858069	C	T
2	rs4673714	0	213858157	G	A
2	rs12620781	0	213858987	T	A
2	rs74419316	0	213859066	A	G
2	rs12328640	0	213859185	G	T
2	rs16849550	0	213860558	G	A
2	rs79261294	0	213860641	C	A
2	rs1384400	0	213861246	A	G
2	rs1384399	0	213861301	T	G
2	rs16849556	0	213861604	A	G
2	rs6435748	0	213861781	T	C
2	rs113430599	0	213862519	A	G
2	rs28725245	0	213862846	C	A
2	rs13000467	0	213862922	T	A
2	rs140105250	0	213863097	G	A
2	rs12617186	0	213863829	G	A
2	rs12617217	0	213863944	G	A
2	rs12617251	0	213864027	G	T
2	rs12617274	0	213864091	G	A
2	rs12996008	0	213866353	A	G
2	rs148316286	0	213866432	T	C
2	rs114492757	0	213868588	G	A
2	rs146435885	0	213869476	A	C
2	rs7607184	0	213870678	T	C
2	rs12622131	0	213870875	T	C
2	rs7593379	0	213870894	C	T
2	rs3768792	0	213871709	G	A
2	rs112361302	0	213873105	G	A
2	rs138344286	0	213873542	T	C
2	rs117611439	0	213874254	G	A
2	rs78296087	0	213874398	T	A
2	rs11676331	0	213875126	T	C
2	rs12470231	0	213876250	A	G
2	rs77718291	0	213876251	T	C
2	rs9808128	0	213877596	T	G
2	rs9808132	0	213877864	T	C
2	rs76519060	0	213878727	A	G
2	rs1871946	0	213879407	T	C
2	rs1871945	0	213879600	T	C
2	rs1564610	0	213879845	T	C
2	rs138948540	0	213879934	A	G
2	rs996032	0	213880276	A	G
2	rs34613499	0	213880844	C	T
2	rs118092962	0	213883416	C	T
2	rs4673715	0	213883961	A	G
2	rs148306689	0	213883963	G	A
2	rs12694291	0	213884452	A	G
2	rs2371790	0	213884666	A	G
2	rs2291241	0	213886454	A	T
2	rs74345598	0	213887937	C	T
2	rs12619958	0	213888450	T	G
2	rs6435752	0	213889696	T	C
2	rs6435753	0	213889799	T	C
2	rs141312283	0	213889942	G	T
2	rs10048743	0	213890232	G	T
2	rs10178238	0	213892890	T	G
2	rs73989365	0	213893754	A	C
2	rs34053836	0	213895738	C	G
2	rs57025133	0	213896372	C	T
2	rs10932459	0	213897308	C	T
2	rs2128392	0	213897807	A	T
2	rs1586068	0	213898232	A	G
2	rs1586067	0	213898474	A	T
2	rs79083491	0	213899149	C	A
2	rs1119376	0	213899354	C	T
2	rs6733125	0	213899960	A	C
2	rs10932460	0	213900472	T	A
2	rs4673718	0	213900550	G	A
2	rs4673719	0	213900720	A	C
2	rs80085286	0	213901196	T	C
2	rs2128391	0	213901736	C	T
2	rs149516045	0	213901930	A	C
2	rs13396997	0	213902167	C	T
2	rs13397204	0	213902295	C	A
2	rs2086643	0	213902542	A	G
```
