## Supplementary material for "Characterization of shared and ancestry-specific signals driving complex traits using multi-ancestry fine-mapping": susiex_nc3.cs80.cs

```
CS_ID	SNP	BP	REF_ALLELE	ALT_ALLELE	REF_FRQ	BETA	SE	-LOG10P	CS_PIP	OVRL_PIP
1	rs1384292	213402641	C,C	G,G	0.557654,0.926587	0.0220764,-0.00595148	0.00398085,0.0163898	7.53332,0.144775	0.226094	0.226231
1	rs7607363	213402705	G,G	A,A	0.576541,0.926587	0.0207441,-0.00333653	0.00400146,0.0163898	6.6635,0.0764	0.0472112	0.0473015
1	rs6735626	213403972	A,A	G,G	0.576541,0.926587	0.0206527,-0.00226646	0.00400146,0.0163898	6.61039,0.0506024	0.0423797	0.0424676
1	rs6710653	213404893	G,G	A,A	0.576541,0.927579	0.0206046,-0.00223986	0.00400146,0.0164929	6.58252,0.0496481	0.0402111	0.0402977
1	rs2128321	213405276	A,A	C,C	0.576541,0.926587	0.0206046,-0.00217871	0.00400146,0.0163898	6.58252,0.048542	0.0402022	0.0402888
1	rs7355673	213404389	C,C	T,T	0.576541,0.926587	0.0206046,-0.00217871	0.00400146,0.0163898	6.58252,0.048542	0.0402022	0.0402888
1	rs10182996	213404834	C,C	T,T	0.576541,0.926587	0.0205613,-0.00227301	0.00400146,0.0163898	6.5575,0.0507565	0.0383813	0.0384669
1	rs10192988	213407782	G,G	T,T	0.575547,0.926587	0.0205069,-0.00260009	0.00400022,0.0163898	6.52976,0.0585123	0.0376423	0.0377279
1	rs6435711	213410065	A,A	G,G	0.575547,0.926587	0.0203675,-0.000949186	0.00400022,0.0163898	6.44967,0.0205346	0.0321253	0.0322078
1	rs7596285	213406961	A,A	G,G	0.577535,0.925595	0.0202888,-0.00201886	0.00400272,0.0162889	6.39748,0.0451006	0.0279762	0.0280554
1	rs10207878	213409337	G,G	A,A	0.576541,0.926587	0.0202392,-0.00123357	0.00400146,0.0163898	6.37284,0.0268702	0.0270542	0.0271325
1	rs10180824	213407975	A,A	G,G	0.577535,0.926587	0.0202455,-0.00269403	0.00400272,0.0163898	6.37284,0.0607612	0.0268301	0.0269084
1	rs6751692	213408120	T,T	C,C	0.577535,0.926587	0.0200581,-0.00260009	0.00400272,0.0163898	6.26667,0.0585123	0.0219981	0.0220724
1	rs4630706	213185645	A,A	G,G	0.617296,0.27381	-0.0223721,0.00948319	0.00406782,0.00958635	7.41993,0.491408	0.0188358	0.0234884
1	rs7607373	213409719	A,A	G,G	0.578529,0.926587	0.0198818,-0.000946443	0.00400399,0.0163898	6.16415,0.0204739	0.0175791	0.0176502
1	rs35422616	213192108	T,T	C,C	0.835984,0.980159	0.0223413,0.0438817	0.00533946,0.0306528	4.54335,0.817397	0.00584542	0.0195297
1	rs7562363	213192104	T,T	C,C	0.835984,0.980159	0.022248,0.0434599	0.00533946,0.0306528	4.51,0.806192	0.00538824	0.0181245
1	rs10804205	213214124	T,T	C,C	0.451292,0.205357	-0.0188592,0.00465013	0.0039732,0.0105819	5.68433,0.180232	0.00418876	0.00463341
1	rs2371572	213214174	A,A	C,C	0.451292,0.205357	-0.0188592,0.00450041	0.0039732,0.0105819	5.68433,0.173522	0.00417756	0.00462053
1	rs2371573	213214303	A,A	G,G	0.454274,0.205357	-0.0188047,0.00435073	0.00397094,0.0105819	5.66068,0.166876	0.00391824	0.00433018
1	rs7601915	213153275	C,C	G,G	0.742545,0.946429	0.0212848,-0.0166487	0.00452197,0.0189842	5.5996,0.419647	0.00377519	0.00866659
1	rs35344361	213214189	G,G	T,T	0.451292,0.205357	-0.0187233,0.00455031	0.0039732,0.0105819	5.61118,0.175751	0.00367407	0.00408486
1	rs11686852	213151472	A,A	G,G	0.558648,0.259921	-0.0207688,0.00426831	0.00398179,0.00974638	6.73782,0.179515	0.00344736	0.00440256
1	rs6754674	213208256	T,T	G,G	0.456262,0.206349	-0.0186,0.00327391	0.00396952,0.010563	5.5544,0.12113	0.00319416	0.00359156
1	rs13414642	213213271	C,C	T,T	0.708748,0.975198	0.0219894,-0.0250252	0.0043517,0.0274863	6.3617,0.440597	0.00299988	0.00633282
1	rs1910863	213215076	A,A	G,G	0.7167,0.975198	0.0219829,-0.020016	0.00438781,0.0274863	6.26413,0.331166	0.00289814	0.00566178
1	rs7562365	213192110	A,A	C,C	0.874751,0.980159	0.024079,0.0373238	0.00597324,0.0306528	4.25565,0.650987	0.00283096	0.0136014
1	rs1394787	213211112	A,A	G,G	0.7167,0.975198	0.0218908,-0.0228362	0.00438781,0.0274863	6.2169,0.391392	0.00269127	0.00544308
1	rs113124328	213209934	A,A	G,G	0.715706,0.975198	0.0218242,-0.0240769	0.00438317,0.0274863	6.19459,0.419016	0.00264481	0.00554635
1	rs1505357	213210229	T,T	C,C	0.444334,0.206349	-0.0182311,0.00332383	0.00397904,0.010563	5.33629,0.123197	0.00262932	0.00296261
1	rs16848401	213211537	C,C	G,G	0.7167,0.974206	0.0218473,-0.0207624	0.00438781,0.0269663	6.19459,0.35523	0.00258769	0.00516258
1	rs13397735	213504183	C,C	T,T	0.664016,0.977182	0.0173952,-0.031372	0.00418592,0.0286274	4.48895,0.563626	0.0025218	0.00311387
1	rs10198723	213511791	G,G	A,A	0.664016,0.977182	0.0173952,-0.0313597	0.00418592,0.0286274	4.48895,0.563325	0.00252066	0.00311248
1	rs6745160	213130540	T,T	G,G	0.529821,0.264881	-0.0204074,0.00681592	0.00396135,0.00968721	6.58796,0.317239	0.00248859	0.00438693
1	rs5000270	213511046	G,G	T,T	0.664016,0.977182	0.0173469,-0.0313689	0.00418592,0.0286274	4.46707,0.563551	0.00242154	0.00299957
1	rs7590349	213501982	C,C	T,T	0.664016,0.977182	0.0173469,-0.0313097	0.00418592,0.0286274	4.46707,0.562112	0.00241635	0.00299318
1	rs12473610	213192198	A,A	C,C	0.83499,0.980159	0.0206801,0.047028	0.00532652,0.0306528	3.98548,0.903171	0.00240774	0.00940836
1	rs7565622	213388617	A,A	G,G	0.446322,0.904762	0.0173734,-0.00909367	0.00397729,0.0145623	4.90207,0.273826	0.00233554	0.00246012
1	rs13395316	213206488	A,A	C,C	0.714712,0.975198	0.0217095,-0.0234847	0.00437857,0.0274863	6.14764,0.405745	0.00232353	0.00495428
1	rs62187964	213508184	T,T	A,A	0.664016,0.97619	0.0173035,-0.0304014	0.00418592,0.0280389	4.44742,0.555565	0.00231331	0.00287375
1	rs62187963	213508144	C,C	T,T	0.664016,0.977182	0.0173035,-0.0310395	0.00418592,0.0286274	4.44742,0.555565	0.00230759	0.00286694
1	rs62187967	213517852	G,G	T,T	0.627237,0.87996	0.0169541,0.0165763	0.00408891,0.0131525	4.47134,0.682862	0.00211509	0.00276799
1	rs979124	213384978	T,T	C,C	0.447316,0.901786	0.0172321,-0.00907984	0.00397643,0.0143636	4.83349,0.277947	0.00204579	0.00216412
1	rs1394783	213201725	C,C	T,T	0.706759,0.975198	0.0215332,-0.0244859	0.00434302,0.0274863	6.14764,0.428274	0.0020387	0.00456654
1	rs1026882	213387389	T,T	C,C	0.447316,0.904762	0.0172321,-0.00888069	0.00397643,0.0145623	4.83349,0.266027	0.00201624	0.00213304
1	rs1905139	213393025	A,A	G,G	0.447316,0.904762	0.0171723,-0.00996067	0.00397643,0.0145623	4.8039,0.306297	0.00199507	0.00211388
1	rs1384294	213385345	C,C	T,T	0.447316,0.901786	0.0171846,-0.00905576	0.00397643,0.0143636	4.80997,0.277045	0.00195876	0.00207502
1	rs1384295	213385144	T,T	C,C	0.447316,0.901786	0.0171846,-0.00902209	0.00397643,0.0143636	4.80997,0.275786	0.00195616	0.00207228
1	rs1384293	213398219	T,T	C,C	0.447316,0.891865	0.0172615,-0.00655047	0.00397643,0.0137648	4.84813,0.197804	0.00194785	0.00206006
1	rs11687307	213505246	T,T	A,A	0.664016,0.977182	0.017067,-0.0316336	0.00418592,0.0286274	4.34128,0.57	0.00193875	0.002448
1	rs62187968	213517888	T,T	C,C	0.627237,0.87996	0.0168588,0.0163599	0.00408891,0.0131525	4.42725,0.670499	0.00191857	0.00252973
1	rs7590700	213502328	C,C	T,T	0.628231,0.880952	0.0167344,0.0176714	0.00409113,0.0131998	4.36592,0.743168	0.00189869	0.00252452
1	rs1394784	213209325	A,A	G,G	0.579523,0.227183	-0.0196158,0.00589354	0.00400528,0.0102018	6.01289,0.24913	0.00178778	0.00222867
1	rs4673657	213151230	T,T	C,C	0.520875,0.235119	-0.0200152,-0.00185324	0.00395775,0.01008	6.37117,0.0684763	0.0017178	0.0026953
1	rs17419211	213207921	T,T	C,C	0.579523,0.227183	-0.0195722,0.00564803	0.00400528,0.0102018	5.98887,0.236698	0.00170592	0.00213096
1	rs7587236	213504684	T,T	C,C	0.628231,0.881944	0.0165962,0.0175695	0.00409113,0.0132476	4.30289,0.73339	0.00168498	0.00226344
1	rs6743091	213506585	T,T	G,G	0.628231,0.881944	0.0165962,0.017518	0.00409113,0.0132476	4.30289,0.730367	0.00167772	0.00225359
1	rs1505360	213212130	T,T	G,G	0.570577,0.233135	-0.019201,0.00608377	0.00399429,0.0101097	5.81493,0.261754	0.00162984	0.00200206
1	rs7556832	213391506	G,G	C,C	0.44831,0.904762	0.0169858,-0.00871558	0.0039756,0.0145623	4.71379,0.260028	0.00158228	0.00168943
1	rs59096325	213203853	T,T	C,C	0.578529,0.227183	-0.0194743,0.00569311	0.00400399,0.0102018	5.93857,0.238967	0.00157364	0.00196643
2	rs13389250	213125413	C,C	T,T	0.666004,0.994048	0.0184539,-0.178402	0.00419209,0.0555718	4.96973,2.87747	0.097569	0.0978135
2	rs62182622	213130902	C,C	T,T	0.701789,0.991071	0.0201522,-0.112044	0.0043219,0.0454422	5.50597,1.864	0.0727152	0.0731214
2	rs28539084	213114124	C,C	T,T	0.667992,0.994048	0.0180102,-0.174837	0.00419836,0.0555718	4.74759,2.78137	0.0555225	0.0557169
2	rs6731885	213123395	G,G	T,T	0.710736,0.994048	0.0191056,-0.152325	0.00436052,0.0555718	4.9286,2.21295	0.0352701	0.0354368
2	rs16848124	213123460	C,C	T,T	0.710736,0.994048	0.0188336,-0.153	0.00436052,0.0555718	4.80507,2.22902	0.0299811	0.0301338
2	rs17416848	213054900	T,T	C,C	0.752485,0.99504	0.0159042,-0.200632	0.00458131,0.0608454	3.2861,3.01061	0.0237834	0.0238919
2	rs60598590	213059543	A,A	T,T	0.758449,0.99504	0.0149128,-0.207042	0.00461925,0.0608454	2.90487,3.1758	0.0228947	0.0230053
2	rs62182641	213185983	T,T	C,C	0.580517,0.939484	0.0200328,-0.030042	0.00400659,0.0179277	6.24151,1.02784	0.021862	0.0243688
2	rs62182569	213056001	A,A	G,G	0.758449,0.99504	0.0147808,-0.205385	0.00461925,0.0608454	2.86166,3.13268	0.0196662	0.0197714
2	rs73075203	213057992	T,T	C,C	0.758449,0.99504	0.0150038,-0.200209	0.00461925,0.0608454	2.93487,2.99989	0.016844	0.0169411
2	rs4569416	213059890	C,C	T,T	0.758449,0.99504	0.0149128,-0.200779	0.00461925,0.0608454	2.90487,3.01437	0.0165659	0.0166631
2	rs62182572	213057695	T,T	C,C	0.758449,0.99504	0.0150038,-0.199658	0.00461925,0.0608454	2.93487,2.98591	0.0163798	0.0164758
2	rs13428273	213049790	A,A	G,G	0.765408,0.996032	0.0175611,-0.20259	0.00466591,0.0679934	3.77622,2.5396	0.016314	0.0164363
2	rs62182579	213060157	G,G	C,C	0.767396,0.99504	0.0156739,-0.194973	0.00467973,0.0608454	3.09147,2.86855	0.0160532	0.0161466
2	rs62182574	213057843	C,C	A,A	0.758449,0.99504	0.0150038,-0.198986	0.00461925,0.0608454	2.93487,2.96895	0.0158335	0.0159283
2	rs62182566	213049183	G,G	A,A	0.76839,0.996032	0.017244,-0.204271	0.00468673,0.0679934	3.63104,2.57476	0.0156206	0.0157376
2	rs1521636	213117976	C,C	T,T	0.67495,0.994048	0.0195,-0.125019	0.00422113,0.0555718	5.41516,1.61139	0.0149442	0.0151265
2	rs62182573	213057811	C,C	T,T	0.767396,0.99504	0.0160721,-0.187386	0.00467973,0.0608454	3.22632,2.68359	0.0136904	0.0137771
2	rs62182565	213048231	C,C	T,T	0.767396,0.996032	0.0172182,-0.199864	0.00467973,0.0679934	3.63104,2.48308	0.0129636	0.0130719
2	rs17344929	213054280	T,T	C,C	0.755467,0.99504	0.0161216,-0.187826	0.00460006,0.0608454	3.33989,2.69415	0.0129485	0.0130372
2	rs62182578	213060016	C,C	T,T	0.767396,0.99504	0.0154087,-0.193086	0.00467973,0.0608454	3.00327,2.82197	0.0127804	0.0128673
2	rs62182583	213060796	G,G	A,A	0.757455,0.99504	0.015081,-0.194589	0.0046128,0.0608454	2.96745,2.85905	0.0127368	0.0128243
2	rs59557783	213060476	G,G	A,A	0.758449,0.99504	0.0147808,-0.196213	0.00461925,0.0608454	2.86166,2.89939	0.0123309	0.0124184
2	rs62182568	213051511	A,A	C,C	0.765408,0.99504	0.0171674,-0.177187	0.00466591,0.0608454	3.63104,2.44487	0.0120747	0.0121628
2	rs62182576	213059237	C,C	T,T	0.767396,0.99504	0.0157151,-0.188681	0.00467973,0.0608454	3.10527,2.71473	0.0120737	0.0121575
2	rs17416834	213054593	A,A	T,T	0.765408,0.99504	0.0170804,-0.177179	0.00466591,0.0608454	3.59938,2.44469	0.0118629	0.011949
2	rs77221954	213058552	C,C	A,A	0.767396,0.99504	0.0154087,-0.190824	0.00467973,0.0608454	3.00327,2.76663	0.0114473	0.0115307
2	rs62182586	213061248	C,C	T,T	0.757455,0.99504	0.0147691,-0.195166	0.0046128,0.0608454	2.86458,2.87336	0.0112231	0.0113083
2	rs62182585	213061224	G,G	C,C	0.757455,0.99504	0.0147691,-0.195105	0.0046128,0.0608454	2.86458,2.87183	0.011189	0.0112741
2	rs62182584	213061163	G,G	T,T	0.756461,0.99504	0.0147486,-0.195039	0.0046064,0.0608454	2.86458,2.87019	0.0110251	0.01111
2	rs60002092	213060351	A,A	G,G	0.758449,0.99504	0.0146034,-0.195574	0.00461925,0.0608454	2.80409,2.88347	0.0109524	0.0110371
2	rs17344915	213052379	G,G	A,A	0.765408,0.994048	0.0169889,-0.16058	0.00466591,0.0555718	3.56621,2.41371	0.0104296	0.010527
2	rs62182621	213130738	G,G	T,T	0.772366,0.992063	0.014192,-0.153389	0.0047153,0.0481747	2.58262,2.83789	0.00971419	0.00984772
2	rs62182618	213121756	C,C	T,T	0.709742,0.994048	0.0192377,-0.11348	0.00435609,0.0555718	4.99818,1.38566	0.0086937	0.00882765
2	rs17418292	213131372	G,G	A,A	0.782306,0.992063	0.0153498,-0.140564	0.00479102,0.0481747	2.86776,2.45283	0.00772736	0.00783295
2	rs10497962	213045580	A,A	G,G	0.76839,0.996032	0.0169052,-0.189012	0.00468673,0.0679934	3.50904,2.26454	0.00706406	0.0071507
2	rs16848108	213120523	T,T	C,C	0.710736,0.994048	0.0191245,-0.112225	0.00436052,0.0555718	4.93727,1.36212	0.00704959	0.00717301
2	rs75677866	213079635	T,NA	C,NA	0.922465,NA	0.0297675,NA	0.00739292,NA	4.24705,NA	0.00616324	0.00872333
2	rs1915744	213044862	T,T	A,A	0.767396,0.996032	0.0169254,-0.181434	0.00467973,0.0679934	3.52531,2.11797	0.00548756	0.00556743
2	rs1915745	213044774	C,C	T,T	0.767396,0.996032	0.0169709,-0.17819	0.00467973,0.0679934	3.54163,2.05674	0.00500418	0.00508175
2	rs17345055	213069073	T,NA	C,NA	0.927435,NA	0.0291425,NA	0.00762141,NA	3.88131,NA	0.00457523	0.00657916
2	rs2204070	213043927	C,C	T,T	0.767396,0.996032	0.0168391,-0.17713	0.00467973,0.0679934	3.49443,2.03694	0.00447807	0.00455264
2	rs4630706	213185645	A,A	G,G	0.617296,0.27381	-0.0223721,0.00948319	0.00406782,0.00958635	7.41993,0.491408	0.00389668	0.0234884
2	rs67300756	212968343	G,G	A,A	0.926441,0.37004	-0.0233109,-0.0169768	0.0075738,0.00885365	2.68088,1.25826	0.00359329	0.04834
2	rs56388911	213116827	G,NA	A,NA	0.710736,NA	0.0189872,NA	0.00436052,NA	4.87462,NA	0.00293277	0.00334095
2	rs62182623	213139960	C,C	G,G	0.7833,0.992063	0.0144424,-0.12977	0.00479895,0.0481747	2.58222,2.15087	0.00292898	0.00300225
2	rs13414642	213213271	C,C	T,T	0.708748,0.975198	0.0219894,-0.0250252	0.0043517,0.0274863	6.3617,0.440597	0.00281709	0.00633282
2	rs11885830	213116423	T,T	A,A	0.744533,0.988095	0.0173238,-0.0797037	0.00453346,0.0394133	3.877,1.36502	0.00246891	0.00256756
2	rs113124328	213209934	A,A	G,G	0.715706,0.975198	0.0218242,-0.0240769	0.00438317,0.0274863	6.19459,0.419016	0.00238012	0.00554635
2	rs7601915	213153275	C,C	G,G	0.742545,0.946429	0.0212848,-0.0166487	0.00452197,0.0189842	5.5996,0.419647	0.00232851	0.00866659
2	rs17346615	213148789	A,NA	G,NA	0.922465,NA	0.0269132,NA	0.00739292,NA	3.56509,NA	0.00232377	0.00342608
2	rs115042827	213642230	C,NA	T,NA	0.996024,NA	0.109855,NA	0.0314177,NA	3.32677,NA	0.00228658	0.0170576
2	rs1394787	213211112	A,A	G,G	0.7167,0.975198	0.0218908,-0.0228362	0.00438781,0.0274863	6.2169,0.391392	0.00224748	0.00544308
2	rs1910863	213215076	A,A	G,G	0.7167,0.975198	0.0219829,-0.020016	0.00438781,0.0274863	6.26413,0.331166	0.00223366	0.00566178
2	rs192839787	213631146	T,NA	G,NA	0.996024,NA	0.10932,NA	0.0314177,NA	3.29912,NA	0.00217233	0.0161991
2	rs13395316	213206488	A,A	C,C	0.714712,0.975198	0.0217095,-0.0234847	0.00437857,0.0274863	6.14764,0.405745	0.00216385	0.00495428
2	rs1394783	213201725	C,C	T,T	0.706759,0.975198	0.0215332,-0.0244859	0.00434302,0.0274863	6.14764,0.428274	0.00211417	0.00456654
2	rs16848401	213211537	C,C	G,G	0.7167,0.974206	0.0218473,-0.0207624	0.00438781,0.0269663	6.19459,0.35523	0.00208177	0.00516258
2	rs67888322	212958665	A,A	C,C	0.922465,0.415675	-0.0199717,-0.0190111	0.00739292,0.00867359	2.16093,1.54682	0.00204007	0.0236474
2	rs10174589	213152757	G,G	A,A	0.491054,0.967262	0.0189648,-0.0443262	0.00395493,0.0240217	5.78916,1.18708	0.00192769	0.00360066
2	rs148313272	213498070	NA,G	NA,C	NA,0.959325	NA,0.066755	NA,0.0216401	NA,2.69101	0.0018251	0.0130183
3	rs67300756	212968343	G,G	A,A	0.926441,0.37004	-0.0233109,-0.0169768	0.0075738,0.00885365	2.68088,1.25826	0.044347	0.04834
3	rs4673713	213856557	T,T	C,C	0.921471,0.985119	-0.0118387,0.101617	0.00734995,0.0353055	0.969638,2.39802	0.0284291	0.0293502
3	rs67888322	212958665	A,A	C,C	0.922465,0.415675	-0.0199717,-0.0190111	0.00739292,0.00867359	2.16093,1.54682	0.0213221	0.0236474
3	rs115042827	213642230	C,NA	T,NA	0.996024,NA	0.109855,NA	0.0314177,NA	3.32677,NA	0.013706	0.0170576
3	rs192839787	213631146	T,NA	G,NA	0.996024,NA	0.10932,NA	0.0314177,NA	3.29912,NA	0.0130136	0.0161991
3	rs35422616	213192108	T,T	C,C	0.835984,0.980159	0.0223413,0.0438817	0.00533946,0.0306528	4.54335,0.817397	0.0125607	0.0195297
3	rs7562363	213192104	T,T	C,C	0.835984,0.980159	0.022248,0.0434599	0.00533946,0.0306528	4.51,0.806192	0.0116797	0.0181245
3	rs10196628	213854753	T,T	A,A	0.921471,0.984127	-0.0118868,0.0876502	0.00734995,0.0342017	0.975432,1.9836	0.0112055	0.0116479
3	rs148313272	213498070	NA,G	NA,C	NA,0.959325	NA,0.066755	NA,0.0216401	NA,2.69101	0.0105364	0.0130183
3	rs7562365	213192110	A,A	C,C	0.874751,0.980159	0.024079,0.0373238	0.00597324,0.0306528	4.25565,0.650987	0.00996234	0.0136014
3	rs141871727	213585607	A,NA	G,NA	0.996024,NA	0.105535,NA	0.0314177,NA	3.10679,NA	0.00908937	0.0113281
3	rs76567180	213468758	NA,T	NA,C	NA,0.973214	NA,0.0791156	NA,0.0264757	NA,2.55192	0.00808376	0.0100812
3	rs16848911	213468533	NA,C	NA,T	NA,0.967262	NA,0.0714372	NA,0.0240217	NA,2.53153	0.00776609	0.0096877
3	rs183313627	213520464	A,NA	T,NA	0.997018,NA	0.118941,NA	0.0362599,NA	2.98413,NA	0.00758411	0.00948041
3	rs75042987	213855183	A,A	T,T	0.922465,0.984127	-0.0113375,0.0842983	0.00739292,0.0342017	0.90261,1.86292	0.00751789	0.00783522
3	rs12473610	213192198	A,A	C,C	0.83499,0.980159	0.0206801,0.047028	0.00532652,0.0306528	3.98548,0.903171	0.00639812	0.00940836
3	rs17275845	213836590	G,G	C,C	0.748509,0.974206	0.0019134,0.0816171	0.00455701,0.0269663	0.170971,2.60679	0.00582417	0.00626411
3	rs117552387	213521578	NA,C	NA,G	NA,0.96627	NA,0.0669277	NA,0.023678	NA,2.32746	0.00550956	0.00681314
3	rs17354348	213835977	G,G	A,A	0.748509,0.974206	0.00227964,0.0804	0.00455701,0.0269663	0.209785,2.54236	0.00536909	0.00577993
3	rs73085402	213851268	T,T	C,C	0.921471,0.985119	-0.0106822,0.083229	0.00734995,0.0353055	0.835292,1.73509	0.00503327	0.00525733
3	rs72940630	213772396	T,NA	C,NA	0.981113,NA	0.0388612,NA	0.0145245,NA	2.12723,NA	0.0046636	0.00562499
3	rs2888054	213195197	T,T	C,C	0.872763,0.975198	0.0223209,0.033486	0.00593314,0.0274863	3.77338,0.651466	0.00456431	0.00616318
3	rs4673709	213820616	A,A	C,C	0.833002,0.974206	0.00779163,0.0676288	0.00530104,0.0269663	0.848914,1.9156	0.00436688	0.00472553
3	rs7562445	213192048	T,T	G,G	0.874751,0.980159	0.0224979,0.0362417	0.00597324,0.0306528	3.78096,0.625115	0.0043292	0.00582048
3	rs114618019	213175458	A,NA	C,NA	0.99006,NA	0.0481351,NA	0.01993,NA	1.80337,NA	0.00398834	0.00457559
3	rs11675113	213823488	A,A	G,G	0.833996,0.974206	0.00751424,0.0677722	0.00531372,0.0269663	0.803199,1.92215	0.00396109	0.00429141
3	rs116812751	213878029	G,NA	T,NA	0.991054,NA	0.0592712,NA	0.0209976,NA	2.32229,NA	0.00382767	0.00466892
3	rs112550167	213824085	T,NA	G,NA	0.996024,NA	0.086072,NA	0.0314177,NA	2.21103,NA	0.00368353	0.00487006
3	rs76762092	213828114	A,A	G,G	0.833996,0.975198	0.00751424,0.0677971	0.00531372,0.0274863	0.803199,1.86515	0.00366769	0.00397252
3	rs75593291	213827133	T,T	G,G	0.833996,0.975198	0.00751424,0.0676268	0.00531372,0.0274863	0.803199,1.85764	0.00361073	0.00391154
3	rs78428807	213181930	A,A	C,C	0.874751,0.980159	0.0212682,0.0453899	0.00597324,0.0306528	3.43176,0.858029	0.0035285	0.0046596
3	rs17275915	213838507	C,C	T,T	0.926441,0.985119	-0.00872631,0.0843555	0.0075738,0.0353055	0.603363,1.77262	0.00349413	0.00366076
3	rs1384394	213838869	G,G	A,A	0.072565,0.015873	0.00867982,-0.0820028	0.00762139,0.0342017	0.593877,1.78247	0.00346938	0.00363838
3	rs1384393	213838959	A,A	G,G	0.073559,0.015873	0.00857457,-0.081667	0.00757378,0.0342017	0.589094,1.77085	0.00327002	0.00343337
3	rs73987603	213844822	A,A	G,G	0.835984,0.979167	-0.0093001,0.0621243	0.00533946,0.0299292	1.08858,1.42112	0.00317763	0.00337293
3	rs2128390	213840193	T,T	G,G	0.073559,0.015873	0.00857457,-0.0812935	0.00757378,0.0342017	0.589094,1.75797	0.00314173	0.00329943
3	rs115750805	213697317	C,NA	G,NA	0.981113,NA	0.0359493,NA	0.0145245,NA	1.87547,NA	0.00306281	0.00365398
3	rs148416344	213869173	C,NA	A,NA	0.987078,NA	0.0393794,NA	0.0175062,NA	1.61113,NA	0.00278396	0.00321998
3	rs117259709	213432256	NA,C	NA,A	NA,0.965278	NA,-0.0551942	NA,0.0233493	NA,1.74266	0.00263942	0.00325369
3	rs17276222	213843817	C,C	G,G	0.926441,0.985119	-0.0087756,0.0800623	0.0075738,0.0353055	0.608029,1.63176	0.00260257	0.00273374
3	rs7601915	213153275	C,C	G,G	0.742545,0.946429	0.0212848,-0.0166487	0.00452197,0.0189842	5.5996,0.419647	0.00258745	0.00866659
3	rs996032	213880276	G,G	A,A	0.393638,0.199405	-0.00767986,0.0245525	0.00404692,0.0106986	1.23856,1.66278	0.00257216	0.00304511
3	rs1871945	213879600	C,C	T,T	0.393638,0.199405	-0.00767986,0.0245058	0.00404692,0.0106986	1.23856,1.65779	0.00254821	0.00301691
3	rs17276348	213843990	T,T	C,C	0.926441,0.985119	-0.0087756,0.0797265	0.0075738,0.0353055	0.608029,1.62098	0.00254281	0.00267154
3	rs12151760	213831982	T,T	A,A	0.689861,0.973214	-0.000863165,0.074732	0.00427445,0.0264757	0.0757379,2.32215	0.00253643	0.00275174
3	rs1564610	213879845	C,C	T,T	0.393638,0.199405	-0.00763463,0.0245525	0.00404692,0.0106986	1.2275,1.66278	0.00251776	0.00298125
3	rs9808128	213877596	G,G	T,T	0.394632,0.199405	-0.00763126,0.0245525	0.00404514,0.0106986	1.2275,1.66278	0.00251309	0.00297252
3	rs79163847	213820483	NA,G	NA,A	NA,0.926587	NA,-0.0397765	NA,0.0163898	NA,1.81735	0.00247185	0.00313196
3	rs11679164	213831335	T,T	C,C	0.690855,0.973214	-0.000636739,0.0743336	0.00427824,0.0264757	0.054686,2.30181	0.0024339	0.0026413
3	rs114419651	213733657	G,NA	A,NA	0.989066,NA	0.0502972,NA	0.0190121,NA	2.08852,NA	0.00241378	0.00303968
3	rs80038522	213194404	C,C	T,T	0.866799,0.975198	0.0217956,0.0277463	0.00581871,0.0274863	3.74512,0.504796	0.00241358	0.00339379
3	rs17332290	213557284	C,C	T,T	0.83499,0.997024	0.0157226,-0.0340145	0.00532652,0.078473	2.50035,0.177385	0.00241035	0.00285767
3	rs79739055	213809394	A,A	G,G	0.833996,0.975198	0.00697965,0.0649095	0.00531372,0.0274863	0.723518,1.73992	0.00240295	0.0026189
3	rs16849504	213842454	C,C	T,T	0.924453,0.985119	-0.00802558,0.0805141	0.00748151,0.0353055	0.547606,1.64631	0.00237838	0.0025003
3	rs7604398	213843687	A,A	C,C	0.075547,0.014881	0.00802677,-0.0803808	0.0074815,0.0353055	0.547717,1.64201	0.00235697	0.00247801
3	rs139628636	213793515	A,NA	G,NA	0.99006,NA	0.0519729,NA	0.01993,NA	2.04032,NA	0.00234753	0.00300703
3	rs7562328	213191918	A,A	G,G	0.827038,0.980159	0.0184653,0.038087	0.00522759,0.0306528	3.3851,0.669504	0.00232554	0.00314584
3	rs16849467	213818731	C,C	T,T	0.687873,0.972222	-0.000544393,0.0727774	0.00426697,0.0260119	0.0464921,2.28867	0.00232074	0.00252152
3	rs113475935	213847980	A,A	G,G	0.926441,0.984127	-0.0087756,0.0763193	0.0075738,0.0342017	0.608029,1.59088	0.00229964	0.00242143
3	rs7604520	213843863	T,T	C,C	0.075547,0.014881	0.00802677,-0.0799576	0.0074815,0.0353055	0.547717,1.6284	0.00228877	0.00240697
3	rs7593379	213870894	T,T	C,C	0.402584,0.212302	-0.00902729,0.0197181	0.00403156,0.0104531	1.59954,1.22731	0.00226034	0.00267297
3	rs116196698	213806716	T,NA	C,NA	0.960239,NA	0.0211933,NA	0.0101186,NA	1.4411,NA	0.00218119	0.00253419
3	rs74520657	213808903	T,NA	C,NA	0.960239,NA	0.0210237,NA	0.0101186,NA	1.42326,NA	0.00209546	0.00243574
3	rs58138021	213135289	A,NA	C,NA	0.918489,NA	0.0220814,NA	0.00722595,NA	2.64892,NA	0.00208005	0.00267713
3	rs1471641	213768573	T,T	C,C	0.184891,0.27877	0.0155901,0.00705415	0.005093,0.0095333	2.65651,0.337874	0.00207234	0.00265311
3	rs116187726	213717776	C,NA	A,NA	0.99006,NA	0.0533931,NA	0.01993,NA	2.13173,NA	0.00206042	0.00263852
3	rs16848454	213226366	C,NA	T,NA	0.946322,NA	-0.0172438,NA	0.00877248,NA	1.30683,NA	0.00200371	0.00225717
3	rs62184091	213232306	C,NA	T,NA	0.946322,NA	-0.0171956,NA	0.00877248,NA	1.30125,NA	0.00197787	0.0022285
3	rs79891286	213180478	A,A	G,G	0.83499,0.970238	0.0198191,0.0220561	0.00532652,0.0251555	3.7021,0.419529	0.00183083	0.00270912
3	rs139430408	213139802	A,NA	C,NA	0.918489,NA	0.0216777,NA	0.00722595,NA	2.56865,NA	0.00182376	0.00234619
3	rs75677866	213079635	T,NA	C,NA	0.922465,NA	0.0297675,NA	0.00739292,NA	4.24705,NA	0.00180108	0.00872333
3	rs60837516	213135690	A,NA	C,NA	0.917495,NA	0.0214073,NA	0.00718617,NA	2.53876,NA	0.00178258	0.00228962
3	rs112258343	213140579	C,NA	A,NA	0.916501,NA	0.0214932,NA	0.00714714,NA	2.579,NA	0.00177891	0.00230557
3	rs56041279	213816411	G,G	C,C	0.688867,0.972222	-0.00113441,0.0702373	0.0042707,0.0260119	0.102083,2.15929	0.00176722	0.00192693
3	rs72935003	213557218	A,A	G,G	0.83499,0.997024	0.015077,-0.0366799	0.00532652,0.078473	2.33285,0.193685	0.00173933	0.0020665
3	rs59168997	213809111	C,C	A,A	0.687873,0.972222	-0.00134545,0.0697279	0.00426697,0.0260119	0.123481,2.1338	0.00168189	0.00183539
3	rs4673712	213829721	C,C	T,T	0.687873,0.973214	-0.000816345,0.0707879	0.00426697,0.0264757	0.0714623,2.12482	0.00167765	0.00182833
3	rs72940699	213808653	G,G	T,T	0.687873,0.972222	-0.00125588,0.0696168	0.00426697,0.0260119	0.114351,2.12826	0.00165948	0.00181102
3	rs72942505	213812047	A,A	T,T	0.688867,0.972222	-0.00136095,0.0695612	0.0042707,0.0260119	0.124953,2.12549	0.00165376	0.00180507
3	rs77126219	213522447	NA,T	NA,C	NA,0.949405	NA,0.0442243	NA,0.019504	NA,1.63148	0.00164819	0.00212418
3	rs80085286	213901196	NA,C	NA,T	NA,0.985119	NA,0.0637296	NA,0.0353055	NA,1.14837	0.00163057	0.00179812
3	rs149516045	213901930	NA,C	NA,A	NA,0.985119	NA,0.0637039	NA,0.0353055	NA,1.14767	0.00162817	0.00179553
3	rs4673711	213829682	T,T	C,C	0.687873,0.972222	-0.000771031,0.0694198	0.00426697,0.0260119	0.0672194,2.11845	0.00162157	0.00176923
3	rs75051161	213131988	G,NA	A,NA	0.918489,NA	0.021975,NA	0.00722595,NA	2.62765,NA	0.00161128	0.00213742
3	rs60441323	213546744	A,NA	G,NA	0.905567,NA	0.0151242,NA	0.00676109,NA	1.59705,NA	0.00160294	0.00191774
3	rs73066369	213143151	T,NA	A,NA	0.915507,NA	0.0209297,NA	0.00710883,NA	2.4897,NA	0.00157925	0.00204245
3	rs79937638	212915465	NA,A	NA,G	NA,0.975198	NA,0.0562409	NA,0.0274863	NA,1.38995	0.00153189	0.0018522
3	rs73066370	213145327	C,NA	T,NA	0.915507,NA	0.0208318,NA	0.00710883,NA	2.47043,NA	0.00153089	0.0019796
3	rs17345055	213069073	T,NA	C,NA	0.927435,NA	0.0291425,NA	0.00762141,NA	3.88131,NA	0.00152166	0.00657916
3	rs80119944	213841792	NA,C	NA,T	NA,0.980159	NA,0.0623864	NA,0.0306528	NA,1.37857	0.00152072	0.00183228
3	rs571044753	213552372	NA,T	NA,C	NA,0.980159	NA,-0.0648997	NA,0.0306528	NA,1.46549	0.00151559	0.00186328
3	rs111745445	213807273	C,C	T,T	0.687873,0.97123	-0.00125588,0.0675222	0.00426697,0.0255725	0.114351,2.08195	0.00148324	0.00162393
3	rs118136617	213819755	NA,A	NA,G	NA,0.97123	NA,0.055994	NA,0.0255725	NA,1.54436	0.00145235	0.00185564
3	rs73066385	213151653	C,NA	T,NA	0.923459,NA	0.0221057,NA	0.00743677,NA	2.52958,NA	0.00144485	0.00188432
3	rs62184102	213251217	G,NA	A,NA	0.947316,NA	-0.0156616,NA	0.0088502,NA	1.1147,NA	0.00142805	0.00161339
3	rs138547773	213105089	C,NA	G,NA	0.988072,NA	0.0366134,NA	0.0182119,NA	1.35274,NA	0.00136603	0.0015874
3	rs62186268	213258545	C,NA	G,NA	0.947316,NA	-0.0157664,NA	0.0088502,NA	1.12589,NA	0.00135391	0.00153428
3	rs148650770	213461331	NA,A	NA,C	NA,0.993056	NA,0.109022	NA,0.0514752	NA,1.46623	0.0013247	0.00167541
3	rs77813766	213759512	NA,C	NA,T	NA,0.982143	NA,0.0687134	NA,0.0322783	NA,1.47792	0.00131329	0.0016819
3	rs72935015	213568900	T,NA	A,NA	0.970179,NA	0.0223992,NA	0.0116239,NA	1.26777,NA	0.00130994	0.00155721
3	rs72947355	213182583	C,C	A,A	0.791252,0.967262	0.0177441,0.0212013	0.00486487,0.0240217	3.57692,0.423131	0.00130311	0.00218121
3	rs76822566	213179823	T,T	A,A	0.873757,0.970238	0.0205698,0.0195052	0.00595306,0.0251555	3.25993,0.358414	0.00129634	0.00172425
3	rs150677867	213464627	NA,A	NA,G	NA,0.980159	NA,0.0649624	NA,0.0306528	NA,1.46769	0.00129473	0.00163276
3	rs2135161	213136747	G,NA	A,NA	0.87674,NA	0.0183846,NA	0.00601441,NA	2.65024,NA	0.0012924	0.00177604
3	rs72944349	213854123	C,NA	T,NA	0.736581,NA	0.00776003,NA	0.00448855,NA	1.07657,NA	0.00128394	0.00148118
3	rs6435752	213889696	C,C	T,T	0.411531,0.213294	-0.00738945,0.0199317	0.00401769,0.0104354	1.18124,1.25079	0.00126734	0.00149082
3	rs147391184	213050041	T,NA	C,NA	0.986084,NA	-0.0462129,NA	0.0168779,NA	2.20902,NA	0.00126322	0.00179782
3	rs6435753	213889799	C,C	T,T	0.411531,0.213294	-0.0074349,0.0196331	0.00401769,0.0104354	1.19222,1.22245	0.00123076	0.00144791
3	rs17355277	213857830	C,NA	T,NA	0.737575,NA	0.00748874,NA	0.00449401,NA	1.01937,NA	0.00120828	0.00138912
3	rs72938616	213729511	G,NA	A,NA	0.970179,NA	0.0230071,NA	0.0116239,NA	1.32072,NA	0.00120008	0.00144418
3	rs116192792	213593599	A,NA	C,NA	0.99006,NA	0.0485824,NA	0.01993,NA	1.83023,NA	0.001194	0.00152699
3	rs62186270	213261454	G,NA	A,NA	0.947316,NA	-0.0151978,NA	0.0088502,NA	1.06581,NA	0.00117783	0.00133803
3	rs113213321	213262480	C,NA	T,NA	0.94831,NA	-0.0150594,NA	0.00893021,NA	1.03749,NA	0.00114141	0.00129561
3	rs34349040	212959967	A,NA	G,NA	0.973161,NA	0.0266127,NA	0.0122339,NA	1.52862,NA	0.00113506	0.00139203
3	rs117368040	212917753	NA,A	NA,C	NA,0.923611	NA,-0.0311668	NA,0.0160932	NA,1.27745	0.00113396	0.00137783
3	rs10497970	213179749	T,T	C,C	0.864811,0.970238	0.0193245,0.0203507	0.0057824,0.0251555	3.07993,0.378285	0.00113004	0.0014729
3	rs12470893	213174472	T,T	C,C	0.866799,0.970238	0.0205834,0.0183888	0.00581871,0.0251555	3.3936,0.332755	0.00112309	0.00156158
3	rs143032861	212905279	NA,C	NA,A	NA,0.969246	NA,0.0469343	NA,0.0247591	NA,1.23651	0.00110164	0.00134492
3	rs377657673	213151216	NA,A	NA,G	NA,0.982143	NA,0.0657822	NA,0.0322783	NA,1.3814	0.00108468	0.00138473
3	rs12468422	213171925	T,T	G,G	0.874751,0.970238	0.020447,0.0164914	0.00597324,0.0251555	3.20822,0.290648	0.00107897	0.00143866
3	rs12617274	213864091	A,A	G,G	0.431412,0.362103	-0.0101425,0.00615712	0.00399204,0.0088943	1.9561,0.310889	0.0010782	0.00126822
3	rs62182641	213185983	T,T	C,C	0.580517,0.939484	0.0200328,-0.030042	0.00400659,0.0179277	6.24151,1.02784	0.00107465	0.0243688
3	rs12617251	213864027	T,T	G,G	0.431412,0.362103	-0.0101425,0.00610763	0.00399204,0.0088943	1.9561,0.30779	0.00107425	0.00126363
3	rs139180385	213792523	NA,T	NA,A	NA,0.97619	NA,0.0566281	NA,0.0280389	NA,1.36229	0.0010568	0.00135979
3	rs59274445	213551467	C,NA	T,NA	0.888668,NA	0.0138748,NA	0.00628579,NA	1.56398,NA	0.00105665	0.00129004
3	rs190420766	213616235	A,NA	G,NA	0.99006,NA	0.0473788,NA	0.01993,NA	1.75841,NA	0.00105088	0.00134349
3	rs17838597	213161234	C,NA	A,NA	0.908549,NA	0.0192153,NA	0.00685915,NA	2.29346,NA	0.00104975	0.00133653
3	rs74865692	213162029	T,NA	C,NA	0.908549,NA	0.0191647,NA	0.00685915,NA	2.28354,NA	0.00103376	0.00131608
3	rs74397423	213827083	T,NA	C,NA	0.981113,NA	0.0323852,NA	0.0145245,NA	1.58892,NA	0.00102751	0.00127846
3	rs12617186	213863829	A,A	G,G	0.423459,0.348214	-0.0100719,0.00591921	0.00400146,0.00897279	1.92688,0.292893	0.00102426	0.00120584
3	rs4673710	213820871	T,T	C,C	0.872763,0.974206	0.0033096,0.0650964	0.00593314,0.0269663	0.238847,1.80193	0.001013	0.0011154
3	rs67529860	213876224	C,NA	A,NA	0.737575,NA	0.00704448,NA	0.00449401,NA	0.931846,NA	0.00100754	0.00115891
3	rs12617217	213863944	A,A	G,G	0.431412,0.353175	-0.00995843,0.0065758	0.00399204,0.00894365	1.89925,0.335181	0.000984735	0.00115902
3	rs182097701	213606363	NA,T	NA,A	NA,0.958333	NA,0.0399806	NA,0.0213919	NA,1.21021	0.00096531	0.00119344
3	rs73087329	213866803	C,NA	T,NA	0.737575,NA	0.00690338,NA	0.00449401,NA	0.904808,NA	0.000944736	0.00108786
3	rs16848448	213223711	C,NA	T,NA	0.942346,NA	-0.0134944,NA	0.00848241,NA	0.952184,NA	0.000933486	0.00106544
3	rs75719406	213187448	A,A	G,G	0.867793,0.967262	0.0192008,0.00971797	0.0058372,0.0240217	2.99825,0.163797	0.000926619	0.00118467
3	rs72944379	213868435	G,NA	A,NA	0.737575,NA	0.00685636,NA	0.00449401,NA	0.895879,NA	0.000924882	0.00106539
3	rs73986913	213132743	C,C	T,T	0.874751,0.965278	0.0199104,0.0148237	0.00597324,0.0233493	3.06634,0.279414	0.000910024	0.00122102
3	rs77630239	213556496	T,T	G,G	0.962227,0.944444	-0.0208659,0.0235804	0.0103707,0.0186617	1.35439,0.685327	0.000908598	0.0011516
3	rs67078277	213878016	C,NA	T,NA	0.737575,NA	0.00680934,NA	0.00449401,NA	0.886991,NA	0.000905544	0.0010435
3	rs147404072	213558752	T,NA	C,NA	0.951292,NA	0.0134995,NA	0.00918509,NA	0.848817,NA	0.000900029	0.00104053
3	rs112587981	213139978	G,G	A,A	0.87674,0.962302	0.0197522,0.0162532	0.00601441,0.0224433	2.99016,0.328876	0.000898636	0.00118761
3	rs79985135	213172891	A,A	G,G	0.865805,0.970238	0.0190428,0.0180242	0.00580045,0.0251555	2.98838,0.324519	0.000897001	0.00117046
3	rs72945702	213159522	T,T	C,C	0.791252,0.967262	0.0172454,0.0170569	0.00486487,0.0240217	3.40585,0.320874	0.000894537	0.00147964
3	rs7569918	213884517	T,NA	C,NA	0.739563,NA	0.00673655,NA	0.00450506,NA	0.870218,NA	0.000880116	0.00101541
3	rs17418647	213159053	T,T	C,C	0.791252,0.967262	0.0171955,0.0170569	0.00486487,0.0240217	3.38896,0.320874	0.000872378	0.0014397
3	rs76519060	213878727	NA,G	NA,A	NA,0.985119	NA,0.0518075	NA,0.0353055	NA,0.8469	0.000868306	0.000972507
3	rs17346615	213148789	A,NA	G,NA	0.922465,NA	0.0269132,NA	0.00739292,NA	3.56509,NA	0.000866331	0.00342608
3	rs74861635	213172907	A,A	G,G	0.866799,0.970238	0.0190574,0.0178561	0.00581871,0.0251555	2.97638,0.320744	0.000858807	0.00112097
3	rs75119611	213139366	A,A	C,C	0.878728,0.964286	0.0198322,0.0152118	0.00605664,0.0230345	2.97525,0.29328	0.000857587	0.00113394
3	rs7562782	213192268	A,A	G,G	0.215706,0.218254	-0.0174855,-0.0062393	0.00480694,0.0103488	3.5603,0.262351	0.000853125	0.00178557
3	rs4630706	213185645	A,A	G,G	0.617296,0.27381	-0.0223721,0.00948319	0.00406782,0.00958635	7.41993,0.491408	0.000848571	0.0234884
3	rs146770498	212989978	NA,T	NA,A	NA,0.974206	NA,0.0510965	NA,0.0269663	NA,1.23571	0.000843297	0.00106665
3	rs16848312	213173172	A,A	G,G	0.866799,0.969246	0.019007,0.0177402	0.00581871,0.0247591	2.96307,0.324519	0.00084327	0.00110066
3	rs80259527	213173005	T,T	C,C	0.866799,0.970238	0.019007,0.0177982	0.00581871,0.0251555	2.96307,0.319446	0.000839601	0.00109558
3	rs75469068	213171575	C,C	A,A	0.866799,0.970238	0.0199063,0.0181116	0.00581871,0.0251555	3.205,0.326486	0.000835663	0.0011527
3	rs76435340	213173405	T,T	C,C	0.866799,0.970238	0.0189616,0.0179663	0.00581871,0.0251555	2.95112,0.323216	0.000827711	0.00107961
3	rs79507907	213172382	A,A	C,C	0.866799,0.970238	0.0189616,0.0176301	0.00581871,0.0251555	2.95112,0.315693	0.000820159	0.00107003
3	rs149417353	212987890	NA,A	NA,G	NA,0.96627	NA,-0.0415855	NA,0.023678	NA,1.10216	0.000816039	0.00100719
3	rs74436049	213172799	T,T	G,G	0.866799,0.970238	0.0189112,0.0176301	0.00581871,0.0251555	2.93787,0.315693	0.000803202	0.00104756
3	rs12468487	213172276	T,T	C,C	0.866799,0.970238	0.0188607,0.017578	0.00581871,0.0251555	2.92465,0.314531	0.000785548	0.00102424
3	rs16848225	213164395	C,C	T,T	0.829026,0.967262	0.0172499,0.0180571	0.00525159,0.0240217	2.99103,0.344638	0.000770791	0.00109801
3	rs6435720	213544609	G,NA	A,NA	0.892644,NA	0.0154588,NA	0.00638686,NA	1.80959,NA	0.000763244	0.00101363
3	rs16848285	213168282	A,A	G,G	0.864811,0.970238	0.0184075,0.0186809	0.0057824,0.0251555	2.83692,0.339405	0.000762243	0.000981967
3	rs117611439	213874254	NA,A	NA,G	NA,0.985119	NA,0.0490122	NA,0.0353055	NA,0.782339	0.000760495	0.000855322
3	rs13007643	213850272	T,NA	C,NA	0.703777,NA	0.00574283,NA	0.00433025,NA	0.733372,NA	0.000756728	0.000872442
3	rs149661904	213768668	G,G	A,A	0.94831,0.884921	-0.0233089,0.00527105	0.00893021,0.0133953	2.0433,0.158671	0.00075541	0.000929732
3	rs150105541	213523171	T,NA	G,NA	0.978131,NA	0.0173225,NA	0.0135185,NA	0.698847,NA	0.000749465	0.000873839
3	rs57025133	213896372	T,T	C,C	0.718688,0.974206	0.00217593,0.0573949	0.00439719,0.0269663	0.207112,1.4775	0.000746557	0.000815306
3	rs7604862	213843950	A,NA	G,NA	0.702783,NA	0.00573728,NA	0.00432606,NA	0.733372,NA	0.000744099	0.000858961
3	rs67711650	213885181	G,NA	A,NA	0.739563,NA	0.00631734,NA	0.00450506,NA	0.793626,NA	0.000733673	0.000849281
3	rs12694263	213003179	T,NA	C,NA	0.850895,NA	0.00690757,NA	0.0055508,NA	0.670923,NA	0.000732481	0.000831959
3	rs1384400	213861246	G,G	A,A	0.416501,0.344246	-0.00917402,0.0077872	0.00401062,0.00899701	1.65422,0.412573	0.000718333	0.000847042
3	rs141312283	213889942	NA,T	NA,G	NA,0.986111	NA,0.0488177	NA,0.0365264	NA,0.741401	0.000718051	0.000807647
3	rs78296087	213874398	NA,A	NA,T	NA,0.985119	NA,0.0476432	NA,0.0353055	NA,0.751559	0.000714192	0.000804937
3	rs78478482	213030193	T,NA	A,NA	0.959245,NA	0.0318522,NA	0.00999958,NA	2.8399,NA	0.000711199	0.00145748
3	rs143326423	213844478	NA,C	NA,G	NA,0.968254	NA,0.0393276	NA,0.0243817	NA,0.971653	0.000707722	0.000872263
3	rs1521654	213027954	A,A	T,T	0.100398,0.781746	0.0150775,0.0140881	0.00657888,0.0103488	1.65923,0.760928	0.00070756	0.000856387
3	rs139764780	213122451	NA,C	NA,A	NA,0.957341	NA,0.038094	NA,0.0211527	NA,1.14437	0.00070533	0.000912856
3	rs17418814	213164792	A,A	C,C	0.829026,0.96627	0.0170552,0.0176918	0.00525159,0.023678	2.93417,0.342034	0.000704103	0.000999111
3	rs140343454	213501786	G,NA	A,NA	0.983101,NA	0.0226562,NA	0.0153396,NA	0.854855,NA	0.000694428	0.000827182
3	rs138948540	213879934	NA,G	NA,A	NA,0.985119	NA,0.0469761	NA,0.0353055	NA,0.736756	0.000693007	0.000781873
3	rs16848957	213484224	C,C	T,T	0.979125,0.906746	-0.00517889,0.0368835	0.0138296,0.0147003	0.149937,1.91699	0.000689845	0.000843092
3	rs12993121	213840796	T,NA	C,NA	0.699801,NA	0.00558293,NA	0.00431368,NA	0.70867,NA	0.000688395	0.000798288
3	rs58087455	213865116	T,NA	C,NA	0.985089,NA	-0.0343878,NA	0.0163138,NA	1.45544,NA	0.000687143	0.000902222
3	rs9750629	213498333	C,C	T,T	0.979125,0.905754	-0.00454191,0.036893	0.0138296,0.0146307	0.129248,1.93248	0.000683101	0.000832614
3	rs73989365	213893754	NA,C	NA,A	NA,0.986111	NA,0.0476562	NA,0.0365264	NA,0.716716	0.000682633	0.000769175
3	rs138344286	213873542	NA,C	NA,T	NA,0.985119	NA,0.0465495	NA,0.0353055	NA,0.727359	0.000679907	0.000767608
3	rs6435719	213540301	A,NA	C,NA	0.927435,NA	0.0151964,NA	0.00762141,NA	1.33572,NA	0.000678888	0.00084209
3	rs140673006	213676671	G,NA	A,NA	0.99503,NA	-0.0610016,NA	0.0281148,NA	1.52248,NA	0.000675225	0.000899159
3	rs74805706	213105994	G,NA	A,NA	0.983101,NA	0.0322304,NA	0.0153396,NA	1.44818,NA	0.000665891	0.000828306
3	rs16848137	213136366	C,C	T,T	0.836978,0.964286	0.0180851,0.0137989	0.00535253,0.0230345	3.13784,0.260319	0.000662805	0.000962938
3	rs16848937	213482088	C,C	G,G	0.979125,0.906746	-0.00442656,0.0368835	0.0138296,0.0147003	0.125571,1.91699	0.000661884	0.00080918
3	rs76850832	213491992	G,G	C,C	0.979125,0.906746	-0.00407675,0.0369916	0.0138296,0.0147003	0.114549,1.92604	0.000660804	0.000807916
3	rs17346754	213159671	T,T	C,C	0.83002,0.967262	0.0170948,0.0170772	0.00526376,0.0240217	2.93417,0.321351	0.000658644	0.000946806
3	rs72945699	213158969	T,T	C,C	0.83002,0.967262	0.0170948,0.017026	0.00526376,0.0240217	2.93417,0.320151	0.00065769	0.000945486
3	rs72945692	213158191	T,T	C,C	0.83002,0.967262	0.0170948,0.0169871	0.00526376,0.0240217	2.93417,0.319238	0.000656966	0.000944484
3	rs17418640	213158820	G,G	T,T	0.83002,0.967262	0.0170948,0.0169692	0.00526376,0.0240217	2.93417,0.318819	0.000656634	0.000944026
3	rs113952476	213158529	C,C	T,T	0.83002,0.967262	0.0170948,0.0169304	0.00526376,0.0240217	2.93417,0.31791	0.000655916	0.000943032
3	rs117661808	213812043	NA,C	NA,T	NA,0.962302	NA,0.0392461	NA,0.0224433	NA,1.09503	0.000655085	0.000836707
3	rs79944578	213487598	C,C	T,T	0.979125,0.906746	-0.0043593,0.0368323	0.0138296,0.0147003	0.123437,1.91271	0.00065437	0.000800053
3	rs17418661	213159176	C,C	T,T	0.83002,0.967262	0.0170948,0.0168044	0.00526376,0.0240217	2.93417,0.314969	0.000653604	0.000939833
3	rs10497986	213839219	G,NA	A,NA	0.702783,NA	0.0054192,NA	0.00432606,NA	0.677121,NA	0.000647927	0.000749987
3	rs77718291	213876251	NA,C	NA,T	NA,0.985119	NA,0.0453845	NA,0.0353055	NA,0.701966	0.000645825	0.00073048
3	rs4673659	213189729	C,C	A,A	0.228628,0.234127	-0.0161009,-0.00163589	0.00470807,0.0100948	3.20304,0.05985	0.000643136	0.00113888
3	rs10204020	213191560	G,G	T,T	0.227634,0.222222	-0.0161256,-0.00407083	0.0047153,0.0102821	3.20304,0.159788	0.000642153	0.00115196
3	rs7605336	213844496	T,T	C,C	0.083499,0.019841	0.0078809,-0.0524418	0.00714714,0.030653	0.568358,1.05991	0.000636253	0.000683875
3	rs16849160	213590737	NA,C	NA,G	NA,0.967262	NA,-0.038552	NA,0.0240217	NA,0.964488	0.000634855	0.000783788
3	rs56314123	213543937	A,NA	T,NA	0.89662,NA	0.0149487,NA	0.00649407,NA	1.67079,NA	0.000631799	0.000833202
3	rs7601515	213190493	G,G	A,A	0.22664,0.233135	-0.0162464,-0.00132161	0.00472259,0.0101097	3.23552,0.0476961	0.000630081	0.001138
3	rs16848831	213427418	NA,G	NA,A	NA,0.965278	NA,0.0399936	NA,0.0233493	NA,1.06177	0.000628493	0.000804851
3	rs13400701	213543622	A,NA	G,NA	0.89662,NA	0.0149053,NA	0.00649407,NA	1.66313,NA	0.000624116	0.000822927
3	rs4331450	213543556	G,NA	T,NA	0.89662,NA	0.0149053,NA	0.00649407,NA	1.66313,NA	0.000624116	0.000822927
3	rs72945697	213158862	T,T	C,C	0.829026,0.967262	0.0170552,0.017026	0.00525159,0.0240217	2.93417,0.320151	0.000621071	0.000902027
3	rs953831	213150815	G,G	A,A	0.884692,0.96627	0.0203168,0.0151222	0.00619033,0.023678	2.98688,0.281463	0.000617813	0.000868406
3	rs17346713	213156498	G,G	A,A	0.792247,0.967262	0.0165323,0.017069	0.00487344,0.0240217	3.15927,0.321159	0.00061572	0.000985719
3	rs114492757	213868588	NA,A	NA,G	NA,0.986111	NA,0.0451632	NA,0.0365264	NA,0.664964	0.000614328	0.000694923
3	rs150513212	213580475	T,NA	C,NA	0.963221,NA	-0.0208846,NA	0.0105045,NA	1.32981,NA	0.00061229	0.000785689
3	rs7602135	213542401	G,NA	A,NA	0.929423,NA	0.0151154,NA	0.00771974,NA	1.29905,NA	0.000608601	0.000757036
3	rs4574061	213543504	A,NA	G,NA	0.89662,NA	0.0148089,NA	0.00649407,NA	1.64616,NA	0.000607473	0.000800671
3	rs73987446	213576177	A,NA	C,NA	0.973161,NA	-0.0210049,NA	0.0122339,NA	1.06556,NA	0.000607347	0.000748628
3	rs73071773	213527610	T,NA	C,NA	0.920477,NA	0.0148092,NA	0.0073078,NA	1.36942,NA	0.00060682	0.000759015
3	rs17332156	213547342	A,NA	T,NA	0.900596,NA	0.0121447,NA	0.00660805,NA	1.17991,NA	0.000605285	0.000736337
3	rs143436898	213158432	T,T	G,G	0.83002,0.967262	0.0168997,0.0169871	0.00526376,0.0240217	2.87788,0.319238	0.000603128	0.000863199
3	rs6734978	213858069	T,T	C,C	0.415507,0.375	-0.00857554,0.00692736	0.004012,0.00882973	1.48732,0.363795	0.000601495	0.000702661
3	rs118133418	213719451	NA,T	NA,C	NA,0.983135	NA,0.0550746	NA,0.0331973	NA,1.01272	0.000600538	0.00076249
3	rs6435718	213540189	T,NA	G,NA	0.89662,NA	0.0147655,NA	0.00649407,NA	1.63855,NA	0.000600172	0.000790911
3	rs62187992	213542695	A,NA	G,NA	0.929423,NA	0.0150254,NA	0.00771974,NA	1.28725,NA	0.000595912	0.000741319
3	rs58997504	213532247	T,NA	G,NA	0.927435,NA	0.0151978,NA	0.00762141,NA	1.3359,NA	0.000594232	0.000744989
3	rs62187999	213549643	C,NA	T,NA	0.900596,NA	0.0120539,NA	0.00660805,NA	1.16664,NA	0.000590475	0.000718505
3	rs74345598	213887937	NA,T	NA,C	NA,0.933532	NA,-0.0263749	NA,0.0171606	NA,0.905508	0.000585827	0.000723004
3	rs17277346	213876287	A,NA	C,NA	0.744533,NA	0.00568778,NA	0.00453346,NA	0.678574,NA	0.000582878	0.000676773
3	rs12620781	213858987	A,A	T,T	0.416501,0.374008	-0.00852734,0.00665177	0.00401062,0.00883443	1.47512,0.345354	0.000579563	0.000676856
3	rs6739812	213523328	G,NA	A,NA	0.920477,NA	0.0146134,NA	0.0073078,NA	1.34167,NA	0.000578261	0.000723388
3	rs6435748	213861781	C,C	T,T	0.416501,0.345238	-0.00880331,0.00768366	0.00401062,0.00899088	1.55031,0.405862	0.000577181	0.000682007
3	rs73071785	213534172	T,NA	C,NA	0.928429,NA	0.0147903,NA	0.00767004,NA	1.2691,NA	0.000576683	0.000716777
3	rs17355973	213877075	T,NA	C,NA	0.744533,NA	0.00564563,NA	0.00453346,NA	0.671594,NA	0.000573281	0.000665868
3	rs72944382	213870535	T,NA	C,NA	0.744533,NA	0.00564563,NA	0.00453346,NA	0.671594,NA	0.000573281	0.000665868
3	rs72944387	213870965	T,NA	C,NA	0.744533,NA	0.00564563,NA	0.00453346,NA	0.671594,NA	0.000573281	0.000665868
3	rs11902550	213522806	C,NA	T,NA	0.920477,NA	0.0145682,NA	0.0073078,NA	1.33531,NA	0.000571922	0.000715479
3	rs148067263	213158433	T,T	C,C	0.83002,0.967262	0.0167547,0.0171515	0.00526376,0.0240217	2.83641,0.323098	0.000569126	0.000811731
3	rs62187998	213547665	G,NA	A,NA	0.900596,NA	0.0119154,NA	0.00660805,NA	1.14654,NA	0.000568771	0.000692369
3	rs114334603	213506935	T,NA	C,NA	0.983101,NA	0.0209379,NA	0.0153396,NA	0.763799,NA	0.000565824	0.000675903
3	rs115647597	213547131	A,NA	G,NA	0.979125,NA	0.0161166,NA	0.0138296,NA	0.612845,NA	0.000558693	0.000657443
3	rs4673714	213858157	A,A	G,G	0.415507,0.375	-0.008485,0.00654988	0.004012,0.00882973	1.46296,0.338936	0.000555091	0.000648918
3	rs17346933	213165193	G,G	A,A	0.829026,0.967262	0.0163707,0.0197323	0.00525159,0.0240217	2.73867,0.385736	0.000552942	0.000772094
3	rs183284397	213189992	NA,A	NA,G	NA,0.973214	NA,-0.0401335	NA,0.0264757	NA,0.887547	0.000552853	0.000686093
3	rs1384399	213861301	G,G	T,T	0.416501,0.345238	-0.00871284,0.00773277	0.00401062,0.00899088	1.52546,0.409213	0.000551432	0.00065188
3	rs34399668	213709328	NA,G	NA,A	NA,0.893849	NA,-0.020547	NA,0.0138774	NA,0.857888	0.000549661	0.000680042
3	rs67549184	213891855	A,NA	G,NA	0.746521,NA	0.00551935,NA	0.00454514,NA	0.648556,NA	0.000548457	0.000638037
3	rs192414775	213140611	NA,C	NA,T	NA,0.979167	NA,0.0484946	NA,0.0299292	NA,0.978125	0.000545501	0.000696397
3	rs138026773	213210992	T,NA	C,NA	0.983101,NA	-0.0367199,NA	0.0153396,NA	1.77793,NA	0.000545389	0.000771518
3	rs17277107	213869354	T,NA	C,NA	0.744533,NA	0.00550517,NA	0.00453346,NA	0.648556,NA	0.000542751	0.000631162
3	rs17355918	213872954	G,NA	A,NA	0.742545,NA	0.0055379,NA	0.00452197,NA	0.656196,NA	0.000542449	0.000630857
3	rs7596833	213552997	A,NA	G,NA	0.969185,NA	0.0281625,NA	0.0114407,NA	1.85912,NA	0.000542006	0.000776959
3	rs148306689	213883963	NA,A	NA,G	NA,0.986111	NA,0.0420201	NA,0.0365264	NA,0.6021	0.000541164	0.00061531
3	rs1910863	213215076	A,A	G,G	0.7167,0.975198	0.0219829,-0.020016	0.00438781,0.0274863	6.26413,0.331166	0.000539213	0.00566178
3	rs76218493	213479792	C,C	A,A	0.979125,0.912698	-0.0055591,0.0361158	0.0138296,0.0151436	0.162598,1.76741	0.000538378	0.000662112
3	rs62187995	213545895	G,NA	A,NA	0.902585,NA	0.0121629,NA	0.00666778,NA	1.16664,NA	0.000538028	0.000660013
3	rs191879713	212948366	NA,A	NA,C	NA,0.985119	NA,0.0555658	NA,0.0353055	NA,0.937339	0.000536319	0.000674337
3	rs59850512	213536774	T,NA	C,NA	0.921471,NA	0.0143095,NA	0.00734995,NA	1.28778,NA	0.000535622	0.000669278
3	rs7607184	213870678	C,C	T,T	0.416501,0.345238	-0.00885305,0.00676612	0.00401062,0.00899088	1.56406,0.345133	0.000534187	0.000634592
3	rs905879	213189366	G,G	T,T	0.227634,0.235119	-0.015843,-0.00205948	0.0047153,0.01008	3.1081,0.0766995	0.000532743	0.000941511
3	rs76506516	213810568	NA,T	NA,C	NA,0.948413	NA,0.029293	NA,0.0193256	NA,0.887462	0.000532615	0.000664516
3	rs79683864	213480167	C,C	T,T	0.979125,0.912698	-0.00549323,0.0360634	0.0138296,0.0151436	0.160388,1.76333	0.00053234	0.000654725
3	rs113430599	213862519	G,G	A,A	0.854871,0.998016	-0.0116964,0.0968353	0.00561322,0.0960615	1.42964,0.503862	0.000531316	0.000623855
3	rs113124328	213209934	A,A	G,G	0.715706,0.975198	0.0218242,-0.0240769	0.00438317,0.0274863	6.19459,0.419016	0.00053038	0.00554635
3	rs13414642	213213271	C,C	T,T	0.708748,0.975198	0.0219894,-0.0250252	0.0043517,0.0274863	6.3617,0.440597	0.00052737	0.00633282
3	rs72945683	213154282	A,A	T,T	0.831014,0.967262	0.0166412,0.0168633	0.00527606,0.0240217	2.79317,0.316341	0.000522924	0.00074381
3	rs79602147	213053946	C,NA	T,NA	0.963221,NA	-0.0252689,NA	0.0105045,NA	1.79185,NA	0.000521955	0.000748475
3	rs113299188	213044821	C,NA	G,NA	0.980119,NA	-0.0115653,NA	0.0141639,NA	0.382793,NA	0.000517427	0.000581495
3	rs188782191	213023052	NA,C	NA,T	NA,0.983135	NA,-0.049829	NA,0.0331973	NA,0.874987	0.000515538	0.000642794
3	rs12468462	213171997	A,A	G,G	0.823062,0.967262	0.0160731,0.0182377	0.00518099,0.0240217	2.71668,0.348991	0.000514592	0.000714604
3	rs12468470	213172025	C,C	G,G	0.823062,0.96627	0.0160731,0.0180272	0.00518099,0.023678	2.71668,0.35023	0.00051449	0.00071477
3	rs1394787	213211112	A,A	G,G	0.7167,0.975198	0.0218908,-0.0228362	0.00438781,0.0274863	6.2169,0.391392	0.000512906	0.00544308
3	rs12616270	212912472	A,A	G,G	0.874751,0.733135	0.00664645,0.0204107	0.00597324,0.00966419	0.575387,1.45983	0.000507928	0.000603863
3	rs16849057	213535235	C,NA	A,NA	0.922465,NA	0.0143931,NA	0.00739292,NA	1.28778,NA	0.000505361	0.000634842
3	rs990208	213472634	C,C	T,T	0.979125,0.912698	-0.00403109,0.036259	0.0138296,0.0151436	0.113125,1.77859	0.000505178	0.000621608
3	rs4672656	213666845	G,G	A,A	0.293241,0.670635	-0.0119303,0.00394786	0.00434302,0.00909539	2.22081,0.177667	0.000502266	0.000706629
3	rs16848401	213211537	C,C	G,G	0.7167,0.974206	0.0218473,-0.0207624	0.00438781,0.0269663	6.19459,0.35523	0.000500843	0.00516258
3	rs28725245	213862846	A,A	C,C	0.446322,0.377976	-0.00959943,0.00165396	0.00397729,0.00881592	1.80141,0.0699778	0.000499874	0.000611453
3	rs115210641	213288148	C,NA	T,NA	0.982107,NA	-0.0275025,NA	0.014915,NA	1.18582,NA	0.00049848	0.000629223
3	rs186222804	213458985	A,NA	G,NA	0.998012,NA	0.0883299,NA	0.044387,NA	1.33169,NA	0.000498364	0.000614338
3	rs62187975	213533066	G,NA	A,NA	0.920477,NA	0.0139812,NA	0.0073078,NA	1.25396,NA	0.000497283	0.000622348
3	rs67863749	213892209	A,NA	G,NA	0.745527,NA	0.00528261,NA	0.00453928,NA	0.611679,NA	0.000496775	0.000579832
3	rs6717685	213476885	C,C	A,A	0.979125,0.912698	-0.00396524,0.0361488	0.0138296,0.0151436	0.111076,1.76998	0.000495666	0.000609969
3	rs67012273	213882100	A,NA	G,NA	0.746521,NA	0.00524252,NA	0.00454514,NA	0.604267,NA	0.000493681	0.000575674
3	rs77590967	213504237	C,NA	T,NA	0.978131,NA	0.01419,NA	0.0135185,NA	0.531849,NA	0.000492813	0.000579153
3	rs62187973	213529368	C,NA	A,NA	0.921471,NA	0.0142594,NA	0.00734995,NA	1.2809,NA	0.000491691	0.000618529
3	rs62187969	213521862	T,NA	C,NA	0.921471,NA	0.0142142,NA	0.00734995,NA	1.27472,NA	0.000486609	0.000612144
3	rs58717082	213882715	A,NA	G,NA	0.746521,NA	0.00519562,NA	0.00454514,NA	0.596894,NA	0.000485131	0.000565933
3	rs115365813	213424212	C,C	T,T	0.956262,0.922619	-0.00366005,0.0361675	0.00966771,0.0159983	0.151813,1.62383	0.000484734	0.000586479
3	rs76327835	213536812	NA,G	NA,T	NA,0.970238	NA,-0.0356702	NA,0.0251555	NA,0.806334	0.00048452	0.000603656
3	rs74893977	213465705	NA,C	NA,A	NA,0.859127	NA,-0.0166891	NA,0.0122874	NA,0.758474	0.000483987	0.000593481
3	rs59507033	213878375	A,NA	G,NA	0.749503,NA	0.00529854,NA	0.00456301,NA	0.609837,NA	0.000483491	0.00056488
3	rs78238334	213472291	C,NA	A,NA	0.983101,NA	-0.0181575,NA	0.0153396,NA	0.626108,NA	0.000483198	0.000592313
3	rs115364257	213169418	A,NA	G,NA	0.992048,NA	-0.026641,NA	0.0222601,NA	0.635669,NA	0.000483067	0.000566927
3	rs77326943	213591158	NA,C	NA,G	NA,0.967262	NA,-0.033962	NA,0.0240217	NA,0.80294	0.000481669	0.000596148
3	rs118108430	213604382	NA,G	NA,C	NA,0.960318	NA,0.0336975	NA,0.0218976	NA,0.907151	0.00048148	0.000614899
3	rs12694277	213188795	C,C	T,T	0.272366,0.240079	-0.0149114,-0.00125603	0.00444126,0.0100079	3.10424,0.0456974	0.000478771	0.000983989
3	rs72946458	213880964	G,NA	A,NA	0.746521,NA	0.00514872,NA	0.00454514,NA	0.58956,NA	0.000476779	0.000556416
3	rs1384396	213883603	A,NA	G,NA	0.746521,NA	0.00514872,NA	0.00454514,NA	0.58956,NA	0.000476779	0.000556416
3	rs13395316	213206488	A,A	C,C	0.714712,0.975198	0.0217095,-0.0234847	0.00437857,0.0274863	6.14764,0.405745	0.000474051	0.00495428
3	rs1038312	213427323	T,T	A,A	0.956262,0.922619	-0.00343975,0.0361523	0.00966771,0.0159983	0.141468,1.62276	0.000473794	0.000573417
3	rs62187967	213517852	G,G	T,T	0.627237,0.87996	0.0169541,0.0165763	0.00408891,0.0131525	4.47134,0.682862	0.000472895	0.00276799
3	rs144146075	213021388	NA,A	NA,G	NA,0.973214	NA,0.0400508	NA,0.0264757	NA,0.8849	0.000472183	0.000597774
3	rs16848819	213425253	G,G	T,T	0.956262,0.922619	-0.00348296,0.0360728	0.00966771,0.0159983	0.143484,1.61714	0.000470896	0.000569916
3	rs77706123	213525442	NA,G	NA,C	NA,0.968254	NA,-0.0340156	NA,0.0243817	NA,0.787873	0.000469212	0.000585604
3	rs1384397	213879274	G,NA	A,NA	0.746521,NA	0.00510182,NA	0.00454514,NA	0.582264,NA	0.000468619	0.000547117
3	rs12463877	213595495	NA,A	NA,T	NA,0.764881	NA,0.0139819	NA,0.01008	NA,0.781425	0.000467188	0.000583138
3	rs10497977	213425382	T,T	A,A	0.956262,0.923611	-0.00331012,0.0363432	0.00966771,0.0160932	0.135454,1.6211	0.00046708	0.000565371
3	rs12475337	213591301	NA,C	NA,T	NA,0.772817	NA,0.0140357	NA,0.0102018	NA,0.772417	0.000464096	0.000579502
3	rs62187977	213536829	T,NA	C,NA	0.922465,NA	0.014,NA	0.00739292,NA	1.2346,NA	0.000462036	0.000580499
3	rs73071761	213520665	C,NA	T,NA	0.921471,NA	0.0139687,NA	0.00734995,NA	1.24136,NA	0.000460152	0.000578899
3	rs114804670	213679056	C,NA	T,NA	0.965209,NA	-0.0206046,NA	0.0107893,NA	1.25051,NA	0.000459327	0.000598495
3	rs76541161	213819534	C,NA	A,NA	0.854871,NA	-0.00992593,NA	0.00561322,NA	1.11346,NA	0.000458557	0.000574546
3	rs6742049	213535830	A,NA	G,NA	0.922465,NA	0.0139547,NA	0.00739292,NA	1.22854,NA	0.000457365	0.00057464
3	rs7590700	213502328	C,C	T,T	0.628231,0.880952	0.0167344,0.0176714	0.00409113,0.0131998	4.36592,0.743168	0.000456697	0.00252452
3	rs116974503	213116844	NA,A	NA,G	NA,0.983135	NA,-0.0456183	NA,0.0331973	NA,0.771107	0.00045335	0.000570708
3	rs12151389	213830161	G,NA	A,NA	0.854871,NA	-0.00987761,NA	0.00561322,NA	1.10536,NA	0.000452086	0.000566458
3	rs186317028	213663469	A,NA	G,NA	0.985089,NA	0.0273739,NA	0.0163138,NA	1.02986,NA	0.00045081	0.000570556
3	rs73990815	213818373	T,NA	G,NA	0.854871,NA	-0.00984715,NA	0.00561322,NA	1.10027,NA	0.00044807	0.000561439
3	rs79861405	213658135	NA,C	NA,G	NA,0.981151	NA,-0.0432562	NA,0.0314332	NA,0.772675	0.000447802	0.000556611
3	rs7565133	213585008	C,C	T,T	0.922465,0.695437	0.0177333,0.0129682	0.00739292,0.00928829	1.78372,0.788721	0.00044735	0.000632106
3	rs73990819	213828081	C,NA	T,NA	0.854871,NA	-0.00983368,NA	0.00561322,NA	1.09803,NA	0.000446309	0.000559238
3	rs10173924	213766756	A,A	G,G	0.962227,0.862103	-0.0140894,-0.0243878	0.0103707,0.0123978	0.758749,1.30829	0.000445616	0.000566494
3	rs62187968	213517888	T,T	C,C	0.627237,0.87996	0.0168588,0.0163599	0.00408891,0.0131525	4.42725,0.670499	0.000443472	0.00252973
3	rs73990816	213818697	G,NA	A,NA	0.854871,NA	-0.00979921,NA	0.00561322,NA	1.09229,NA	0.000441847	0.000553662
3	rs10497980	213500062	G,G	A,A	0.977137,0.904762	-0.0038331,0.0340691	0.0132281,0.0145623	0.112387,1.71427	0.000441687	0.000541102
3	rs13397735	213504183	C,C	T,T	0.664016,0.977182	0.0173952,-0.031372	0.00418592,0.0286274	4.48895,0.563626	0.00044041	0.00311387
3	rs150890942	213423962	A,A	G,G	0.956262,0.922619	-0.00283013,0.0360112	0.00966771,0.0159983	0.113667,1.61279	0.000440347	0.000533446
3	rs10198723	213511791	G,G	A,A	0.664016,0.977182	0.0173952,-0.0313597	0.00418592,0.0286274	4.48895,0.563325	0.000440216	0.00311248
3	rs73990814	213815446	C,NA	T,NA	0.854871,NA	-0.00975563,NA	0.00561322,NA	1.08505,NA	0.000436291	0.000546719
3	rs78336539	213140638	NA,A	NA,G	NA,0.973214	NA,-0.0355555	NA,0.0264757	NA,0.746446	0.00043609	0.000542157
3	rs12996008	213866353	G,G	A,A	0.445328,0.363095	-0.0093731,0.00228348	0.00397815,0.00888906	1.73363,0.0983968	0.000435054	0.000534119
3	rs1871944	213824781	C,NA	T,NA	0.854871,NA	-0.0097458,NA	0.00561322,NA	1.08342,NA	0.000435051	0.000545169
3	rs76172579	213237638	G,NA	C,NA	0.942346,NA	0.0277108,NA	0.00848241,NA	2.96356,NA	0.000433865	0.00107481
3	rs145434311	212917933	NA,T	NA,A	NA,0.978175	NA,-0.0414503	NA,0.0292559	NA,0.805385	0.000433819	0.000548926
3	rs72613742	213587364	NA,G	NA,A	NA,0.771825	NA,0.0134841	NA,0.0101861	NA,0.73147	0.00043321	0.000541357
3	rs10497984	213596888	NA,T	NA,C	NA,0.771825	NA,0.0134823	NA,0.0101861	NA,0.731332	0.000432531	0.000538484
3	rs12105928	213597721	NA,A	NA,G	NA,0.774802	NA,0.0134935	NA,0.0102335	NA,0.727421	0.000430873	0.000536497
3	rs61028196	213815578	C,NA	T,NA	0.854871,NA	-0.00971204,NA	0.00561322,NA	1.07783,NA	0.00043083	0.000539893
3	rs17275294	213809326	T,NA	C,NA	0.854871,NA	-0.00971204,NA	0.00561322,NA	1.07783,NA	0.00043083	0.000539893
3	rs5000270	213511046	G,G	T,T	0.664016,0.977182	0.0173469,-0.0313689	0.00418592,0.0286274	4.46707,0.563551	0.000430311	0.00299957
3	rs7590349	213501982	C,C	T,T	0.664016,0.977182	0.0173469,-0.0313097	0.00418592,0.0286274	4.46707,0.562112	0.000429409	0.00299318
3	rs79893073	212931802	C,NA	A,NA	0.978131,NA	0.0240752,NA	0.0135185,NA	1.12536,NA	0.000429236	0.000550047
3	rs116273884	213548987	C,NA	G,NA	0.992048,NA	0.0413534,NA	0.0222601,NA	1.19924,NA	0.000427559	0.000541988
3	rs58559291	213598773	NA,T	NA,G	NA,0.774802	NA,0.0133764	NA,0.0102335	NA,0.718571	0.000424636	0.00052879
3	rs140012297	213442305	NA,G	NA,A	NA,0.970238	NA,-0.033259	NA,0.0251555	NA,0.7302	0.000424108	0.000529113
3	rs7587236	213504684	T,T	C,C	0.628231,0.881944	0.0165962,0.0175695	0.00409113,0.0132476	4.30289,0.73339	0.000422508	0.00226344
3	rs6743091	213506585	T,T	G,G	0.628231,0.881944	0.0165962,0.017518	0.00409113,0.0132476	4.30289,0.730367	0.000420592	0.00225359
3	rs1394783	213201725	C,C	T,T	0.706759,0.975198	0.0215332,-0.0244859	0.00434302,0.0274863	6.14764,0.428274	0.000419723	0.00456654
3	rs1007682	213766870	A,A	T,T	0.668986,0.877976	0.00795312,0.0230109	0.00420153,0.0130599	1.23381,1.10748	0.000419604	0.000553926
3	rs74652229	213795299	NA,G	NA,T	NA,0.893849	NA,-0.0189833	NA,0.0138774	NA,0.766152	0.000419515	0.000529232
3	rs11896992	213529898	G,G	A,A	0.627237,0.880952	0.0164001,0.0176538	0.00408891,0.0131998	4.21827,0.742124	0.000419282	0.00201509
3	rs190449066	212999794	C,NA	T,NA	0.981113,NA	0.0207314,NA	0.0145245,NA	0.81394,NA	0.000419022	0.000505187
3	rs116647185	213258173	T,NA	A,NA	0.967197,NA	0.00899283,NA	0.0111,NA	0.378983,NA	0.000418737	0.000479976
3	rs147106384	213585681	T,NA	C,NA	0.976143,NA	0.0149802,NA	0.0129561,NA	0.606265,NA	0.000418663	0.000501377
3	rs62187964	213508184	T,T	A,A	0.664016,0.97619	0.0173035,-0.0304014	0.00418592,0.0280389	4.44742,0.555565	0.000417495	0.00287375
3	rs116430634	213635638	C,NA	T,NA	0.976143,NA	0.0149536,NA	0.0129561,NA	0.604793,NA	0.000417289	0.000499761
3	rs186694905	213239209	T,T	C,C	0.883698,0.947421	0.0208609,-0.0256819	0.00616728,0.0191524	3.1437,0.74486	0.000416994	0.000973553
3	rs78172498	213217828	A,NA	T,NA	0.917495,NA	0.0184159,NA	0.00718617,NA	1.98352,NA	0.000416786	0.000574638
3	rs62187963	213508144	C,C	T,T	0.664016,0.977182	0.0173035,-0.0310395	0.00418592,0.0286274	4.44742,0.555565	0.000416636	0.00286694
3	rs138842211	213450245	G,G	A,A	0.955268,0.921627	-0.00265261,0.0336529	0.00956466,0.0159053	0.107058,1.46395	0.00041493	0.000491109
3	rs12473314	213769574	C,C	T,T	0.579523,0.581349	0.00708886,0.0168267	0.00400528,0.0086648	1.11494,1.28281	0.00041344	0.00054957
3	rs2888090	213234346	T,NA	C,NA	0.968191,NA	0.0325843,NA	0.0112664,NA	2.41727,NA	0.000412859	0.000761845
3	rs115994499	213245582	G,NA	A,NA	0.974155,NA	0.0220628,NA	0.0124606,NA	1.11562,NA	0.000411032	0.000519546
3	rs17277549	213889299	C,NA	T,NA	0.728628,NA	0.00430886,NA	0.00444635,NA	0.4782,NA	0.000409511	0.000476673
3	rs6754196	213891169	C,NA	A,NA	0.728628,NA	0.00430886,NA	0.00444635,NA	0.4782,NA	0.000409511	0.000476673
3	rs73071757	213518860	T,NA	C,NA	0.921471,NA	0.013433,NA	0.00734995,NA	1.17003,NA	0.000408843	0.00051442
3	rs141778861	213264572	T,NA	C,NA	0.971173,NA	0.02257,NA	0.0118166,NA	1.25081,NA	0.000408663	0.000527687
3	rs143735124	213166844	NA,G	NA,A	NA,0.979167	NA,-0.0388977	NA,0.0299292	NA,0.712827	0.000406905	0.000508501
3	rs79640812	213794693	NA,A	NA,G	NA,0.895833	NA,-0.0187879	NA,0.0139934	NA,0.746193	0.000405023	0.000511228
3	rs551940315	213601041	NA,G	NA,C	NA,0.980159	NA,0.0427219	NA,0.0306528	NA,0.786754	0.00040479	0.000515986
3	rs12465370	213589906	NA,A	NA,G	NA,0.782738	NA,0.0130687	NA,0.0103658	NA,0.683196	0.000404645	0.000504085
3	rs111859325	213841096	C,NA	T,NA	0.988072,NA	0.027773,NA	0.0182119,NA	0.895306,NA	0.000404391	0.000501356
3	rs7584738	213766436	A,A	T,T	0.581511,0.563492	0.00714031,0.017038	0.00400792,0.00861912	1.12597,1.31815	0.000403992	0.000548915
3	rs12465340	213589883	NA,T	NA,G	NA,0.782738	NA,0.0129711	NA,0.0103658	NA,0.676103	0.000399987	0.000498328
3	rs78917522	213264191	G,G	T,T	0.88171,0.945437	0.0211669,-0.0328985	0.00612213,0.0188207	3.26334,1.09439	0.000399443	0.00102859
3	rs7566816	213765361	T,NA	C,NA	0.964215,NA	-0.0163265,NA	0.0106439,NA	0.90289,NA	0.000397077	0.000497183
3	rs10932445	213585653	NA,C	NA,T	NA,0.770833	NA,0.012761	NA,0.0101706	NA,0.678628	0.000396933	0.000496468
3	rs6758517	213890379	C,NA	T,NA	0.728628,NA	0.00421537,NA	0.00444635,NA	0.464575,NA	0.00039615	0.000461549
3	rs1384296	213512667	T,NA	C,NA	0.921471,NA	0.0132809,NA	0.00734995,NA	1.15014,NA	0.000395712	0.000497917
3	rs114111660	213158005	C,NA	T,NA	0.986084,NA	0.0288961,NA	0.0168779,NA	1.06106,NA	0.000394188	0.000499622
3	rs11676331	213875126	C,C	T,T	0.418489,0.218254	-0.00686342,0.0170166	0.00400792,0.0103488	1.06143,0.999514	0.000393706	0.000505766
3	rs116263177	213834572	C,NA	T,NA	0.994036,NA	0.0453389,NA	0.0256781,NA	1.11097,NA	0.000392556	0.000484473
3	rs12470231	213876250	G,G	A,A	0.858847,0.802579	0.00567695,-0.0244062	0.00567854,0.010739	0.49833,1.63741	0.00039166	0.000493462
3	rs77630408	213394445	A,NA	T,NA	0.977137,NA	0.0118668,NA	0.0132281,NA	0.432183,NA	0.000391423	0.000460681
3	rs6435715	213519256	C,C	T,T	0.627237,0.880952	0.0164491,0.0171904	0.00408891,0.0131998	4.24035,0.714884	0.000391223	0.00198797
3	rs17356175	213889475	T,NA	C,NA	0.728628,NA	0.00416863,NA	0.00444635,NA	0.457821,NA	0.000389697	0.000454243
3	rs6734732	213525416	A,A	T,T	0.625249,0.880952	0.0163363,0.0170447	0.00408453,0.0131998	4.1975,0.706409	0.000389516	0.0019185
3	rs6745160	213130540	T,T	G,G	0.529821,0.264881	-0.0204074,0.00681592	0.00396135,0.00968721	6.58796,0.317239	0.000387383	0.00438693
3	rs73071744	213511187	A,NA	C,NA	0.921471,NA	0.0131802,NA	0.00734995,NA	1.13706,NA	0.000387344	0.000487402
3	rs80025881	213313003	G,NA	A,NA	0.937376,NA	0.0265536,NA	0.0081604,NA	2.94382,NA	0.000386592	0.000931949
3	rs116982400	213790501	NA,C	NA,T	NA,0.96131	NA,-0.0276718	NA,0.0221651	NA,0.673931	0.000386454	0.000481856
3	rs72613743	213602071	NA,G	NA,T	NA,0.772817	NA,0.0125432	NA,0.0102018	NA,0.659794	0.000385547	0.000481
3	rs1384395	213765851	T,T	C,C	0.581511,0.563492	0.00686434,0.0172856	0.00400792,0.00861912	1.06164,1.34765	0.000385416	0.000523615
3	rs148123087	213644924	C,NA	T,NA	0.986084,NA	0.0261339,NA	0.0168779,NA	0.915342,NA	0.000381933	0.000481898
3	rs7580907	213765321	C,NA	T,NA	0.963221,NA	-0.0163516,NA	0.0105045,NA	0.922416,NA	0.000381056	0.000479771
3	rs11687307	213505246	T,T	A,A	0.664016,0.977182	0.017067,-0.0316336	0.00418592,0.0286274	4.34128,0.57	0.000380931	0.002448
3	rs74870974	213328806	A,NA	G,NA	0.945328,NA	0.0272753,NA	0.00869693,NA	2.76662,NA	0.000379557	0.00083512
3	rs12151512	213832254	T,NA	C,NA	0.856859,NA	-0.00939508,NA	0.00564551,NA	1.01737,NA	0.000379036	0.000476357
3	rs146244494	213669746	A,NA	G,NA	0.988072,NA	0.039228,NA	0.0182119,NA	1.50527,NA	0.000378374	0.000538886
3	rs10932454	213769423	T,T	C,C	0.579523,0.581349	0.00708886,0.0163774	0.00400528,0.0086648	1.11494,1.23104	0.00037789	0.000502312
3	rs186615328	213257174	NA,G	NA,A	NA,0.990079	NA,-0.0563205	NA,0.0431319	NA,0.717537	0.00037729	0.000476148
3	rs3820708	213573180	NA,G	NA,T	NA,0.985119	NA,-0.0439313	NA,0.0353055	NA,0.670841	0.000375774	0.000470422
3	rs62187962	213507680	T,NA	C,NA	0.921471,NA	0.0130342,NA	0.00734995,NA	1.11824,NA	0.00037565	0.000472704
3	rs62187965	213514965	T,NA	C,NA	0.921471,NA	0.0130342,NA	0.00734995,NA	1.11824,NA	0.00037565	0.000472704
3	rs12151644	213832097	C,NA	T,NA	0.856859,NA	-0.00935085,NA	0.00564551,NA	1.01031,NA	0.000374501	0.000470668
3	rs57372525	213831647	C,NA	T,NA	0.856859,NA	-0.00935085,NA	0.00564551,NA	1.01031,NA	0.000374501	0.000470668
3	rs57176135	213832694	G,NA	A,NA	0.856859,NA	-0.00935085,NA	0.00564551,NA	1.01031,NA	0.000374501	0.000470668
3	rs78542174	213374150	A,NA	G,NA	0.977137,NA	0.011484,NA	0.0132281,NA	0.41419,NA	0.0003743	0.000441031
3	rs143165499	213575871	NA,G	NA,A	NA,0.974206	NA,-0.0331521	NA,0.0269663	NA,0.659704	0.000373264	0.000463529
3	rs115064007	213680033	C,NA	T,NA	0.978131,NA	0.023936,NA	0.0135185,NA	1.11563,NA	0.000372397	0.00047799
3	rs10186230	213804306	T,NA	C,NA	0.864811,NA	-0.00916129,NA	0.0057824,NA	0.946475,NA	0.00037234	0.000465736
3	rs147325756	212941872	NA,T	NA,G	NA,0.979167	NA,0.0338821	NA,0.0299292	NA,0.589048	0.000371691	0.000456784
3	rs148818112	213407894	NA,T	NA,C	NA,0.989087	NA,-0.0551005	NA,0.0411453	NA,0.743486	0.000370791	0.000474773
3	rs113449111	213027648	G,NA	A,NA	0.982107,NA	-0.0266695,NA	0.014915,NA	1.13218,NA	0.000370367	0.00047635
3	rs2371790	213884666	G,G	A,A	0.408549,0.213294	-0.00699411,0.0161921	0.00402215,0.0104354	1.08591,0.918135	0.000370153	0.000474909
3	rs117445012	213598090	NA,A	NA,G	NA,0.983135	NA,0.0438155	NA,0.0331973	NA,0.728427	0.000369853	0.000470383
3	rs57858507	213832544	C,NA	A,NA	0.856859,NA	-0.00930218,NA	0.00564551,NA	1.00256,NA	0.0003696	0.000464519
3	rs7603237	213855999	C,C	A,A	0.409543,0.334325	-0.00749517,0.00867322	0.00402064,0.00906124	1.20553,0.470471	0.000368151	0.000435008
3	rs13387445	213203884	T,NA	C,NA	0.908549,NA	0.0177096,NA	0.00685915,NA	2.00762,NA	0.000368107	0.000518399
3	rs79817933	213426901	A,A	T,T	0.951292,0.922619	-0.00207703,0.0359438	0.00918509,0.0159983	0.0856041,1.60804	0.000367923	0.000449775
3	rs34613499	213880844	T,T	C,C	0.859841,0.80754	0.00647566,-0.024041	0.00569534,0.010843	0.592551,1.57494	0.000367513	0.000466475
3	rs116098092	213879226	C,NA	T,NA	0.976143,NA	0.023802,NA	0.0129561,NA	1.17919,NA	0.000367487	0.000480251
3	rs938785	213505000	C,C	T,T	0.969185,0.90377	-0.00417106,0.0330324	0.0114407,0.014495	0.145435,1.64447	0.000367014	0.000442675
3	rs146067580	213604773	NA,T	NA,G	NA,0.983135	NA,0.0435942	NA,0.0331973	NA,0.723262	0.000367001	0.000466737
3	rs16848853	213436814	T,T	C,C	0.956262,0.922619	-0.00232726,0.0348942	0.00966771,0.0159983	0.0916393,1.53499	0.000366657	0.000444935
3	rs116367953	213366524	A,NA	T,NA	0.983101,NA	0.0267081,NA	0.0153396,NA	1.08798,NA	0.000365932	0.000472127
3	rs192142877	213402619	NA,T	NA,C	NA,0.980159	NA,0.0397631	NA,0.0306528	NA,0.710948	0.000364113	0.000465236
3	rs59393864	213257899	T,T	A,A	0.872763,0.946429	0.0189936,-0.0302304	0.00593314,0.0189842	2.86385,0.953522	0.000364082	0.000779967
3	rs2135160	213214467	C,NA	T,NA	0.908549,NA	0.0176591,NA	0.00685915,NA	1.99838,NA	0.00036402	0.000512328
3	rs16848511	213279782	NA,G	NA,A	NA,0.927579	NA,0.0204999	NA,0.0164929	NA,0.669821	0.000363117	0.000456715
3	rs16849201	213603893	NA,A	NA,G	NA,0.776786	NA,0.011912	NA,0.0102658	NA,0.609238	0.000357453	0.0004459
3	rs143304836	213319344	C,NA	T,NA	0.984095,NA	0.0278146,NA	0.0158037,NA	1.10564,NA	0.000356159	0.000461095
3	rs10167304	212978566	C,NA	T,NA	0.842942,NA	0.00468255,NA	0.00543389,NA	0.410235,NA	0.000356106	0.000414852
3	rs148612356	213506251	T,T	C,C	0.969185,0.904762	-0.00313941,0.0332926	0.0114407,0.0145623	0.10581,1.65283	0.000355399	0.000430661
3	rs2220026	213517955	T,T	C,C	0.627237,0.878968	0.0163538,0.0164664	0.00408891,0.0131059	4.1975,0.679925	0.000354681	0.00176263
3	rs73085366	213804370	C,NA	G,NA	0.865805,NA	-0.00896691,NA	0.00580045,NA	0.913182,NA	0.000354619	0.000443343
3	rs7576850	213855871	T,T	C,C	0.409543,0.334325	-0.00740077,0.00872256	0.00402064,0.00906124	1.18266,0.474001	0.000352887	0.000417233
3	rs9808132	213877864	C,C	T,T	0.140159,0.196429	-0.00657452,0.0235842	0.00569534,0.0107594	0.604937,1.54695	0.00035277	0.000447459
3	rs7603346	213856072	C,C	A,A	0.409543,0.334325	-0.00740077,0.00867322	0.00402064,0.00906124	1.18266,0.470471	0.000351283	0.000415342
3	rs145202878	212954360	NA,C	NA,T	NA,0.979167	NA,0.0323367	NA,0.0299292	NA,0.552925	0.000350363	0.000431036
3	rs76419310	213477074	A,NA	G,NA	0.959245,NA	0.0211442,NA	0.00999958,NA	1.46254,NA	0.000349813	0.00049892
3	rs79083491	213899149	A,A	C,C	0.982107,0.859127	0.0172996,0.0217414	0.014915,0.0122874	0.608892,1.11449	0.000349782	0.000423487
3	rs77747509	212941297	NA,C	NA,T	NA,0.969246	NA,0.0314754	NA,0.0247591	NA,0.691149	0.00034977	0.000447887
3	rs115662568	213509050	A,A	T,T	0.969185,0.90377	-0.00406304,0.032669	0.0114407,0.014495	0.14117,1.61604	0.000346817	0.000418548
3	rs9636271	212912730	NA,G	NA,C	NA,0.940476	NA,-0.0206121	NA,0.0180669	NA,0.595302	0.000346787	0.000427853
3	rs13405747	213855490	C,C	T,T	0.409543,0.334325	-0.00740077,0.00853019	0.00402064,0.00906124	1.18266,0.460292	0.000346729	0.000409968
3	rs77335443	212955906	T,NA	C,NA	0.982107,NA	0.00998458,NA	0.014915,NA	0.298242,NA	0.000346187	0.000402636
3	rs59409369	213128360	C,NA	T,NA	0.930418,NA	0.0183167,NA	0.00777053,NA	1.73488,NA	0.00034502	0.000467376
3	rs16847587	212915437	NA,C	NA,G	NA,0.941468	NA,-0.0206539	NA,0.0182098	NA,0.590572	0.000344486	0.000425017
3	rs16848991	213510285	G,G	T,T	0.969185,0.90377	-0.00382644,0.032669	0.0114407,0.014495	0.131923,1.61604	0.000342693	0.00041379
3	rs60630046	213243275	C,C	T,T	0.880716,0.948413	0.0199259,-0.0258826	0.00610001,0.0193256	2.96308,0.74358	0.000342398	0.000767989
3	rs1505355	213204980	C,C	T,T	0.705765,0.975198	0.0211004,-0.0220109	0.00433873,0.0274863	5.93755,0.373402	0.000342232	0.00324737
3	rs139623177	213213409	NA,A	NA,G	NA,0.974206	NA,0.0285128	NA,0.0269663	NA,0.537076	0.000341744	0.000422711
3	rs10048743	213890232	T,T	G,G	0.141153,0.193452	-0.00766438,0.0228758	0.00567854,0.0108218	0.751759,1.46183	0.00034159	0.000438852
3	rs78822550	213662248	T,NA	C,NA	0.979125,NA	0.0239669,NA	0.0138296,NA	1.08044,NA	0.000338226	0.000436449
3	rs10932444	213584688	A,A	C,C	0.229622,0.189484	-0.0138759,0.00197038	0.0047009,0.0109078	2.50035,0.0671964	0.000338213	0.000552652
3	rs1600884	213520144	T,T	C,C	0.630219,0.880952	0.0158756,0.0174136	0.00409564,0.0131998	3.9743,0.727948	0.000337387	0.00138279
3	rs148130766	213628171	NA,A	NA,C	NA,0.965278	NA,-0.0262081	NA,0.0233493	NA,0.582235	0.000337294	0.000419094
3	rs112438642	213594049	NA,G	NA,T	NA,0.779762	NA,0.0114157	NA,0.0103152	NA,0.571175	0.000336929	0.000420649
3	rs1505347	213153237	T,T	C,C	0.822068,0.963294	0.0154591,0.00861212	0.00516962,0.0227328	2.55495,0.15193	0.000336274	0.000468279
3	rs143053208	213440421	G,G	T,T	0.957256,0.922619	-0.00239714,0.0344774	0.00977441,0.0159983	0.0935218,1.50644	0.000335237	0.000408143
3	rs184414959	213311821	NA,T	NA,C	NA,0.962302	NA,0.024785	NA,0.0224433	NA,0.569528	0.000334963	0.00041653
3	rs149210969	212954928	NA,T	NA,C	NA,0.985119	NA,-0.0400838	NA,0.0353055	NA,0.591366	0.000333968	0.000417963
3	rs2371618	213521462	C,C	T,T	0.968191,0.90377	-0.0041779,0.0324567	0.0112664,0.014495	0.148274,1.59954	0.000333431	0.000403032
3	rs16849010	213512384	C,C	A,A	0.969185,0.90377	-0.00370276,0.032507	0.0114407,0.014495	0.127141,1.60344	0.000333015	0.000402273
3	rs141900776	213309039	T,NA	C,NA	0.984095,NA	0.0270922,NA	0.0158037,NA	1.06311,NA	0.00033289	0.000430619
3	rs16848863	213444607	G,G	C,C	0.955268,0.922619	-0.00230245,0.0339949	0.00956466,0.0159983	0.0916393,1.47373	0.000332458	0.000404115
3	rs4673674	213520651	A,A	T,T	0.629225,0.880952	0.0158668,0.0175796	0.00409337,0.0131998	3.9743,0.737733	0.000331454	0.00137895
3	rs76359318	212980728	T,T	G,G	0.952286,0.921627	0.0105186,0.0348353	0.00927543,0.0159053	0.590438,1.54497	0.000330543	0.00044239
3	rs10497979	213444642	T,T	A,A	0.955268,0.922619	-0.00230245,0.0339432	0.00956466,0.0159983	0.0916393,1.47024	0.000330389	0.000401619
3	rs1982713	213456576	C,C	T,T	0.955268,0.922619	-0.00347716,0.0330363	0.00956466,0.0159983	0.144966,1.40978	0.000329995	0.000400842
3	rs62187961	213503382	G,NA	C,NA	0.921471,NA	0.0123956,NA	0.00734995,NA	1.03762,NA	0.000329969	0.000415288
3	rs58184703	213522287	C,C	T,T	0.629225,0.880952	0.0158668,0.0175281	0.00409337,0.0131998	3.9743,0.73469	0.000329939	0.00137291
3	rs76501676	212930256	NA,C	NA,G	NA,0.951389	NA,0.0222437	NA,0.0198773	NA,0.57985	0.000329342	0.000410577
3	rs16848870	213445175	A,A	G,G	0.955268,0.922619	-0.00256618,0.0337245	0.00956466,0.0159983	0.103215,1.45555	0.000329202	0.000400107
3	rs114871402	213500561	A,A	T,T	0.969185,0.904762	-0.00363508,0.0325569	0.0114407,0.0145623	0.12454,1.59565	0.000328869	0.00039712
3	rs148505158	212923700	NA,A	NA,C	NA,0.93254	NA,-0.0185116	NA,0.017043	NA,0.556889	0.000328548	0.000405604
3	rs6726437	213523249	G,G	T,T	0.629225,0.880952	0.0158668,0.0174708	0.00409337,0.0131998	3.9743,0.731315	0.00032827	0.00136625
3	rs16847917	213080786	T,NA	C,NA	0.949304,NA	0.014931,NA	0.00901262,NA	1.01062,NA	0.000327572	0.000412452
3	rs141889379	213457448	T,T	A,A	0.955268,0.922619	-0.00339089,0.0330363	0.00956466,0.0159983	0.140894,1.40978	0.00032726	0.000397564
3	rs2220025	213511118	C,C	T,T	0.967197,0.90377	-0.00436758,0.0320881	0.0111,0.014495	0.15866,1.5711	0.000326716	0.000394266
3	rs17272806	213558906	G,G	T,T	0.853877,0.889881	-0.0121047,-0.0151941	0.00559735,0.0136555	1.51465,0.575369	0.000326467	0.000420905
3	rs117878120	213076602	NA,A	NA,G	NA,0.928571	NA,-0.019524	NA,0.0165981	NA,0.620721	0.000325828	0.000410688
3	rs10178238	213892890	G,G	T,T	0.422465,0.214286	-0.00662329,0.0152791	0.00400272,0.0104178	1.00884,0.846266	0.000325487	0.000411156
3	rs79976038	213445881	T,T	C,C	0.955268,0.922619	-0.00260939,0.0335634	0.00956466,0.0159983	0.105133,1.44477	0.000324158	0.00039401
3	rs7572637	213508377	C,C	A,A	0.632207,0.880952	0.015984,0.017563	0.00410023,0.0131998	4.01383,0.736755	0.000322801	0.00139292
3	rs114262584	213376731	T,NA	C,NA	0.982107,NA	-0.0233594,NA	0.014915,NA	0.930668,NA	0.000322376	0.000405426
3	rs2371705	213582755	T,T	G,G	0.175944,0.624008	-0.0111095,-0.00853615	0.00519247,0.00882508	1.48957,0.477016	0.000321734	0.00041286
3	rs1600883	213519872	G,G	C,C	0.630219,0.880952	0.0158756,0.0175281	0.00409564,0.0131998	3.9743,0.73469	0.000321376	0.00134626
3	rs117154204	213684820	NA,T	NA,C	NA,0.969246	NA,-0.026581	NA,0.0247591	NA,0.548199	0.000320244	0.000398256
3	rs147751024	213228777	A,NA	G,NA	0.974155,NA	0.0199872,NA	0.0124606,NA	0.963743,NA	0.000319655	0.000403961
3	rs10497961	213043071	A,NA	G,NA	0.935388,NA	0.0109607,NA	0.00804241,NA	0.762136,NA	0.000319614	0.000386254
3	rs1384287	213526638	A,A	T,T	0.629225,0.880952	0.0157763,0.017602	0.00409337,0.0131998	3.93499,0.73906	0.000319499	0.00130017
3	rs2291241	213886454	T,T	A,A	0.140159,0.189484	-0.00730422,0.0230055	0.00569534,0.0109078	0.699685,1.45672	0.00031928	0.000409249
3	rs4672632	212920218	A,A	C,C	0.872763,0.730159	0.00642837,0.0178585	0.00593314,0.00963031	0.555018,1.19599	0.000318802	0.000379806
3	rs1982714	213456521	T,T	C,C	0.955268,0.922619	-0.00317515,0.0329783	0.00956466,0.0159983	0.130818,1.40595	0.000318462	0.000387
3	rs62186484	213765951	G,NA	T,NA	0.962227,NA	-0.0153446,NA	0.0103707,NA	0.85706,NA	0.000316525	0.000400892
3	rs116729925	213266480	A,NA	G,NA	0.975149,NA	0.0199285,NA	0.0127009,NA	0.933185,NA	0.000316312	0.000397437
3	rs16849550	213860558	A,A	G,G	0.400596,0.365079	-0.00710648,0.00693887	0.00403484,0.00887871	1.10684,0.362012	0.000316023	0.000368761
3	rs147757894	213587746	A,NA	C,NA	0.988072,NA	-0.0262455,NA	0.0182119,NA	0.825212,NA	0.000315424	0.000396714
3	rs138023307	213265378	C,NA	T,NA	0.974155,NA	0.0198397,NA	0.0124606,NA	0.953346,NA	0.000314316	0.000397209
3	rs138582968	213628473	NA,C	NA,T	NA,0.965278	NA,-0.0246471	NA,0.0233493	NA,0.53587	0.000314254	0.000390812
3	rs7599202	213448055	T,T	G,G	0.955268,0.922619	-0.00273902,0.0331869	0.00956466,0.0159983	0.110925,1.41973	0.000313601	0.00038124
3	rs144728315	213227742	C,NA	T,NA	0.974155,NA	0.01978,NA	0.0124606,NA	0.949154,NA	0.000312193	0.000394524
3	rs72933190	213301372	A,NA	G,NA	0.983101,NA	0.0155892,NA	0.0153396,NA	0.509336,NA	0.000311436	0.00037713
3	rs16847823	213028059	T,T	G,G	0.880716,0.830357	0.00662505,0.0237021	0.00610001,0.0113894	0.55682,1.42679	0.000311211	0.000386745
3	rs13422154	213525571	T,T	C,C	0.629225,0.880952	0.0157287,0.0174871	0.00409337,0.0131998	3.91438,0.732272	0.00030993	0.00124733
3	rs148669553	213389888	NA,T	NA,C	NA,0.979167	NA,0.0284276	NA,0.0299292	NA,0.46572	0.000308901	0.000383071
3	rs117251372	213209445	NA,T	NA,G	NA,0.94246	NA,0.0217516	NA,0.0183564	NA,0.627025	0.00030842	0.000394007
3	rs79141900	213552914	C,C	A,A	0.920477,0.915675	-0.0141312,-0.000592886	0.0073078,0.0153834	1.27451,0.0135612	0.000306953	0.000376599
3	rs146856806	213114505	A,NA	G,NA	0.993042,NA	-0.024788,NA	0.0237851,NA	0.526754,NA	0.000306754	0.00036955
3	rs113557479	213102422	C,NA	T,NA	0.928429,NA	0.0175525,NA	0.00767004,NA	1.65538,NA	0.000305605	0.000414427
3	rs62184062	213200049	C,NA	T,NA	0.922465,NA	-0.0066312,NA	0.00739292,NA	0.432107,NA	0.000305362	0.000359946
3	rs80183596	212943406	NA,C	NA,G	NA,0.970238	NA,0.0287032	NA,0.0251555	NA,0.59541	0.000305013	0.000389869
3	rs12478445	213632647	NA,A	NA,G	NA,0.97619	NA,-0.0297234	NA,0.0280389	NA,0.538939	0.00030476	0.000382599
3	rs3768792	213871709	A,A	G,G	0.141153,0.208333	-0.00655512,0.022138	0.00567854,0.0105257	0.604937,1.45043	0.000302944	0.000384315
3	rs137971081	213752617	NA,T	NA,C	NA,0.987103	NA,-0.0391995	NA,0.0378862	NA,0.521685	0.000301859	0.000378798
3	rs35028965	213535240	C,NA	A,NA	0.983101,NA	-0.0303336,NA	0.0153396,NA	1.31886,NA	0.000301259	0.000410322
3	rs6435716	213532030	T,T	C,C	0.637177,0.880952	0.0155712,0.0168316	0.00411209,0.0131998	3.81626,0.694097	0.000298667	0.00109637
3	rs78739680	213549244	NA,A	NA,G	NA,0.972222	NA,-0.026778	NA,0.0260119	NA,0.518176	0.00029816	0.000373449
3	rs78131946	213169028	NA,T	NA,C	NA,0.81746	NA,-0.0119964	NA,0.011066	NA,0.555438	0.000297902	0.000374526
3	rs12619958	213888450	G,G	T,T	0.415507,0.218254	-0.00651827,0.0160172	0.004012,0.0103488	0.982016,0.914763	0.000297641	0.000382781
3	rs79877234	212984206	A,A	T,T	0.957256,0.921627	0.0112387,0.0335853	0.00977441,0.0159053	0.601672,1.45938	0.000297336	0.000398101
3	rs142242201	213069614	A,NA	G,NA	0.983101,NA	0.00828935,NA	0.0153396,NA	0.229937,NA	0.000296902	0.000346728
3	rs1384297	213518374	C,C	T,T	0.670974,0.884921	0.0140561,0.0224749	0.00420796,0.0133953	3.07744,1.02974	0.000296848	0.000700923
3	rs143731274	213251440	C,NA	T,NA	0.974155,NA	0.0193272,NA	0.0124606,NA	0.917624,NA	0.00029676	0.000375006
3	rs114766289	213293807	C,NA	T,NA	0.982107,NA	-0.0224802,NA	0.014915,NA	0.880237,NA	0.000296737	0.000373001
3	rs13391128	213117204	G,NA	A,NA	0.892644,NA	0.0154482,NA	0.00638686,NA	1.80759,NA	0.000296059	0.000416791
3	rs139262908	213621770	NA,A	NA,G	NA,0.965278	NA,-0.0232534	NA,0.0233493	NA,0.495799	0.000296045	0.000368458
3	rs6742665	213506393	T,T	C,C	0.664016,0.980159	0.0169319,-0.0278469	0.00418592,0.0306528	4.28124,0.439335	0.000295854	0.00183282
3	rs115521237	213250756	T,NA	C,NA	0.974155,NA	0.0192884,NA	0.0124606,NA	0.914946,NA	0.000295492	0.000373401
3	rs78883231	213454281	C,C	T,T	0.955268,0.922619	-0.00286861,0.0325425	0.00956466,0.0159983	0.11677,1.37738	0.000294317	0.000357939
3	rs143969472	213771599	NA,A	NA,G	NA,0.994048	NA,-0.0571759	NA,0.0555718	NA,0.51778	0.00029398	0.000369079
3	rs143407226	213619448	NA,A	NA,C	NA,0.965278	NA,-0.023062	NA,0.0233493	NA,0.490392	0.000293702	0.000365583
3	rs79142908	213452139	A,A	G,G	0.955268,0.922619	-0.0029118,0.0324847	0.00956466,0.0159983	0.118731,1.37361	0.000293511	0.000356957
3	rs62182622	213130902	C,C	T,T	0.701789,0.991071	0.0201522,-0.112044	0.0043219,0.0454422	5.50597,1.864	0.000293342	0.0731214
3	rs74419316	213859066	NA,G	NA,A	NA,0.991071	NA,-0.0459003	NA,0.0454422	NA,0.50521	0.000292661	0.00036749
3	rs115576560	213822820	G,NA	A,NA	0.994036,NA	0.0401762,NA	0.0256781,NA	0.929321,NA	0.000292437	0.000361882
3	rs16848880	213453815	A,A	G,G	0.955268,0.922619	-0.00286861,0.0324847	0.00956466,0.0159983	0.11677,1.37361	0.000292363	0.000355582
3	rs202129551	213551702	NA,A	NA,T	NA,0.987103	NA,0.0406183	NA,0.0378862	NA,0.547188	0.000291972	0.000371439
3	rs116381211	213461824	NA,A	NA,G	NA,0.984127	NA,0.0290971	NA,0.0342017	NA,0.403503	0.000291374	0.000359068
3	rs16848087	213114860	C,NA	T,NA	0.928429,NA	0.017271,NA	0.00767004,NA	1.61371,NA	0.000290512	0.000393189
3	rs79823522	212938480	NA,T	NA,C	NA,0.768849	NA,-0.0103471	NA,0.0101399	NA,0.512119	0.000289986	0.000360484
3	rs16847869	213064428	T,NA	C,NA	0.928429,NA	0.0172432,NA	0.00767004,NA	1.60963,NA	0.000289086	0.000391184
3	rs78867249	213801678	NA,C	NA,A	NA,0.958333	NA,-0.0204435	NA,0.0213919	NA,0.469489	0.000288791	0.000359855
3	rs77546451	213666078	NA,T	NA,C	NA,0.977182	NA,-0.0287364	NA,0.0286274	NA,0.501041	0.000288045	0.00036195
3	rs16847718	212973528	NA,C	NA,G	NA,0.991071	NA,0.0482831	NA,0.0454422	NA,0.540605	0.000287068	0.000365585
3	rs12621602	213036190	C,C	A,A	0.895626,0.827381	-0.00137093,0.0235651	0.00646666,0.0113111	0.0798209,1.42924	0.000286601	0.000345733
3	rs10200506	213040853	G,G	A,A	0.83499,0.993056	0.00644182,0.0520739	0.00532652,0.0514752	0.644903,0.506244	0.000286327	0.00032566
3	rs80336430	213296501	NA,G	NA,T	NA,0.924603	NA,-0.0149083	NA,0.0161901	NA,0.447162	0.000285138	0.000355622
3	rs118173824	213200855	NA,G	NA,A	NA,0.990079	NA,-0.0449004	NA,0.0431319	NA,0.525967	0.000285104	0.000359809
3	rs112438888	213254806	G,NA	A,NA	0.964215,NA	-0.0121236,NA	0.0106439,NA	0.593978,NA	0.000283072	0.000341105
3	rs80314927	213482004	NA,C	NA,G	NA,0.884921	NA,-0.0119627	NA,0.0133953	NA,0.429655	0.000281682	0.000349703
3	rs116254091	213114344	A,NA	G,NA	0.930418,NA	0.0171962,NA	0.00777053,NA	1.5703,NA	0.000281553	0.000378673
3	rs74770307	213115663	A,NA	G,NA	0.930418,NA	0.0171962,NA	0.00777053,NA	1.5703,NA	0.000281553	0.000378673
3	rs6750857	213531435	G,G	A,A	0.629225,0.87996	0.0154528,0.0176307	0.00409337,0.0131525	3.79599,0.744516	0.000281247	0.00106026
3	rs12478244	213226396	A,A	G,G	0.882704,0.951389	0.0203902,-0.0210115	0.00614455,0.0198773	3.04321,0.536879	0.000280032	0.000625548
3	rs4307771	213723819	A,NA	G,NA	0.145129,NA	0.0106488,NA	0.00561322,NA	1.23796,NA	0.000279946	0.000389489
3	rs1948875	213122718	C,C	T,T	0.576541,0.220238	-0.0193705,0.000366657	0.00400146,0.0103152	5.88849,0.0124925	0.00027976	0.00189924
3	rs72945643	213114263	T,NA	C,NA	0.987078,NA	0.0245725,NA	0.0175062,NA	0.794735,NA	0.000279621	0.000351383
3	rs16848095	213115952	G,NA	A,NA	0.930418,NA	0.0171444,NA	0.00777053,NA	1.56287,NA	0.000279052	0.000375186
3	rs16848093	213115840	G,NA	A,NA	0.930418,NA	0.0171444,NA	0.00777053,NA	1.56287,NA	0.000279052	0.000375186
3	rs143585937	213519352	NA,A	NA,G	NA,0.99504	NA,-0.0581071	NA,0.0608454	NA,0.469057	0.000279013	0.000350294
3	rs56388911	213116827	G,NA	A,NA	0.710736,NA	0.0189872,NA	0.00436052,NA	4.87462,NA	0.000278956	0.00334095
3	rs7570330	213289644	G,NA	C,NA	0.779324,NA	0.0126513,NA	0.00476763,NA	2.09886,NA	0.000277532	0.000494803
3	rs114151850	213234765	A,NA	G,NA	0.974155,NA	0.0186912,NA	0.0124606,NA	0.874168,NA	0.000276963	0.000349968
3	rs6745249	213130571	A,A	G,G	0.488072,0.260913	-0.018949,0.0060772	0.00395543,0.00973436	5.77924,0.273739	0.000276255	0.00191627
3	rs76400241	213113427	C,NA	T,NA	0.928429,NA	0.0169739,NA	0.00767004,NA	1.5703,NA	0.000275779	0.000372484
3	rs10497967	213113358	T,NA	C,NA	0.928429,NA	0.0169739,NA	0.00767004,NA	1.5703,NA	0.000275779	0.000372484
3	rs115914320	213235503	C,NA	G,NA	0.974155,NA	0.018648,NA	0.0124606,NA	0.871253,NA	0.000275693	0.000348362
3	rs116716049	213236933	T,NA	C,NA	0.974155,NA	0.018648,NA	0.0124606,NA	0.871253,NA	0.000275693	0.000348362
3	rs143878745	212928144	A,NA	T,NA	0.99006,NA	-0.0170183,NA	0.01993,NA	0.405433,NA	0.000274434	0.000330007
3	rs76697185	213601929	NA,T	NA,G	NA,0.986111	NA,0.0369562	NA,0.0365264	NA,0.506335	0.000273967	0.000348165
3	rs7607086	213105651	C,NA	T,NA	0.94831,NA	0.0138549,NA	0.00893021,NA	0.917969,NA	0.000273848	0.000346207
3	rs114148845	213215244	T,NA	A,NA	0.980119,NA	0.0224956,NA	0.0141639,NA	0.949873,NA	0.00027362	0.000353153
3	rs6720790	213540826	G,G	C,C	0.889662,0.996032	0.0140673,-0.0820004	0.00631051,0.0679934	1.58835,0.642417	0.000273557	0.00036159
3	rs10497968	213114645	C,NA	T,NA	0.928429,NA	0.0169227,NA	0.00767004,NA	1.56287,NA	0.000273356	0.000369082
3	rs116023473	213231925	C,NA	T,NA	0.974155,NA	0.0185582,NA	0.0124606,NA	0.865204,NA	0.000273081	0.000345058
3	rs114751407	213551261	G,NA	T,NA	0.986084,NA	-0.0121457,NA	0.0168779,NA	0.32628,NA	0.000272779	0.000326603
3	rs67668715	213887571	C,NA	A,NA	0.736581,NA	0.00305487,NA	0.00448855,NA	0.304405,NA	0.000272406	0.000321357
3	rs116243458	213262473	C,NA	T,NA	0.984095,NA	0.0247716,NA	0.0158037,NA	0.931779,NA	0.000271635	0.000350477
3	rs147341422	213297716	NA,G	NA,T	NA,0.983135	NA,0.0334242	NA,0.0331973	NA,0.503051	0.000271577	0.000345128
3	rs7602282	213898192	A,NA	G,NA	0.747515,NA	0.00363217,NA	0.00455105,NA	0.371799,NA	0.000271363	0.000322399
3	rs184937170	213552355	C,C	T,T	0.974155,0.988095	0.025663,0.0509991	0.0124606,0.0394133	1.40403,0.708454	0.000270732	0.000366966
3	rs72935399	213441913	A,NA	G,NA	0.986084,NA	0.024496,NA	0.0168779,NA	0.833638,NA	0.000270362	0.000344447
3	rs116586298	213042869	G,NA	A,NA	0.994036,NA	-0.0333926,NA	0.0256781,NA	0.713427,NA	0.000269152	0.000336054
3	rs13386921	213517543	T,T	A,A	0.632207,0.880952	0.015574,0.0175281	0.00410023,0.0131998	3.83659,0.73469	0.000268547	0.00104581
3	rs192471282	213047723	NA,T	NA,C	NA,0.989087	NA,-0.0395822	NA,0.0411453	NA,0.473604	0.000268022	0.000337881
3	rs12469774	213259502	C,C	T,T	0.963221,0.958333	0.0232107,-0.0236377	0.0105045,0.0213919	1.5665,0.569976	0.000267529	0.000351136
3	rs12466141	213029233	T,T	C,C	0.880716,0.805556	-0.00425806,0.0205184	0.00610001,0.0108009	0.314123,1.24055	0.000267483	0.000322619
3	rs4673657	213151230	T,T	C,C	0.520875,0.235119	-0.0200152,-0.00185324	0.00395775,0.01008	6.37117,0.0684763	0.00026725	0.0026953
3	rs34901392	213104659	A,NA	C,NA	0.949304,NA	0.0134277,NA	0.00901262,NA	0.865647,NA	0.000267051	0.000335368
3	rs72935025	213584721	C,C	A,A	0.924453,0.930556	0.0181939,0.0145993	0.00748151,0.0168156	1.82327,0.414216	0.000265812	0.000375895
3	rs57291759	213625968	C,NA	A,NA	0.979125,NA	0.0214257,NA	0.0138296,NA	0.916076,NA	0.000264531	0.000334922
3	rs147303904	213095595	NA,A	NA,G	NA,0.941468	NA,0.018449	NA,0.0182098	NA,0.507246	0.000264407	0.000337112
3	rs13394068	213533178	C,C	T,T	0.641153,0.880952	0.0155252,0.0154342	0.00412196,0.0131998	3.78099,0.615664	0.000263726	0.000936596
3	rs1521652	213028129	G,G	C,C	0.078529,0.772817	0.0126887,0.0137689	0.00734994,0.0102018	1.07427,0.751718	0.000263676	0.000320673
3	rs33999773	213101660	C,NA	T,NA	0.94831,NA	0.0135799,NA	0.00893021,NA	0.891625,NA	0.00026306	0.000332502
3	rs10174589	213152757	G,G	A,A	0.491054,0.967262	0.0189648,-0.0443262	0.00395493,0.0240217	5.78916,1.18708	0.000262158	0.00360066
3	rs112367744	213615924	T,NA	C,NA	0.984095,NA	0.016856,NA	0.0158037,NA	0.543392,NA	0.000262037	0.000320906
3	rs1996762	213082221	NA,C	NA,G	NA,0.133929	NA,-0.0131657	NA,0.0125513	NA,0.531356	0.000261286	0.000335151
3	rs16847678	212949490	NA,A	NA,C	NA,0.935516	NA,-0.014625	NA,0.0174041	NA,0.39715	0.00026051	0.000322862
3	rs1505367	213296718	T,NA	C,NA	0.774354,NA	0.0124891,NA	0.00472994,NA	2.08197,NA	0.000258739	0.000466796
3	rs529527175	213042691	NA,A	NA,G	NA,0.984127	NA,-0.0294524	NA,0.0342017	NA,0.409869	0.000258306	0.000323728
3	rs115465891	213573400	T,NA	G,NA	0.986084,NA	0.0259416,NA	0.0168779,NA	0.905567,NA	0.000258067	0.000329479
3	rs13431628	213533134	T,T	G,G	0.641153,0.880952	0.0154826,0.0153837	0.00412196,0.0131998	3.76303,0.612904	0.000258034	0.000908195
3	rs7567236	213083927	C,NA	T,NA	0.928429,NA	0.01657,NA	0.00767004,NA	1.51223,NA	0.000257543	0.000346895
3	rs114294299	213570466	T,NA	A,NA	0.987078,NA	-0.021634,NA	0.0175062,NA	0.664471,NA	0.000257408	0.000320338
3	rs117035888	213377871	NA,G	NA,A	NA,0.972222	NA,-0.0268312	NA,0.0260119	NA,0.519552	0.000255962	0.00032854
3	rs184644091	213133767	T,NA	A,NA	0.993042,NA	-0.02154,NA	0.0237851,NA	0.437535,NA	0.000255654	0.000309312
3	rs115777599	213118663	C,NA	A,NA	0.975149,NA	0.0233169,NA	0.0127009,NA	1.17796,NA	0.000255509	0.000342546
3	rs75595703	213074268	A,NA	T,NA	0.928429,NA	0.0165192,NA	0.00767004,NA	1.50499,NA	0.000255383	0.000343866
3	rs183978624	213126655	NA,G	NA,A	NA,0.973214	NA,-0.0220128	NA,0.0264757	NA,0.391764	0.000254533	0.00031819
3	rs138206142	213071583	NA,T	NA,G	NA,0.963294	NA,0.0213464	NA,0.0227328	NA,0.458765	0.000253511	0.000323799
3	rs141417844	213611861	NA,A	NA,T	NA,0.993056	NA,-0.043215	NA,0.0514752	NA,0.39667	0.000252294	0.000317643
3	rs75190277	213795203	NA,G	NA,A	NA,0.988095	NA,-0.0329355	NA,0.0394133	NA,0.394313	0.000251842	0.000316328
3	rs77538150	213804062	NA,T	NA,C	NA,0.96131	NA,-0.0178423	NA,0.0221651	NA,0.375888	0.000251578	0.00031413
3	rs16848640	213338904	C,NA	A,NA	0.982107,NA	0.0126913,NA	0.014915,NA	0.403599,NA	0.000251449	0.000305715
3	rs1464448	213071785	C,NA	A,NA	0.928429,NA	0.0164226,NA	0.00767004,NA	1.49129,NA	0.000251358	0.000338225
3	rs77010271	213805690	NA,A	NA,C	NA,0.96131	NA,-0.0177849	NA,0.0221651	NA,0.374347	0.000251056	0.000313488
3	rs10932453	213766075	G,G	A,A	0.491054,0.553571	0.00800262,0.0149252	0.00395493,0.00859885	1.36626,1.08295	0.000251032	0.000357021
3	rs78046340	212958213	NA,C	NA,G	NA,0.974206	NA,0.0243161	NA,0.0269663	NA,0.435092	0.000250601	0.000316717
3	rs7598633	213474564	A,A	T,T	0.648111,0.893849	0.0149943,0.0245576	0.00414011,0.0138774	3.53366,1.11468	0.000250068	0.00121595
3	rs144307706	213573706	NA,T	NA,A	NA,0.982143	NA,0.0222279	NA,0.0322783	NA,0.30887	0.00024977	0.000308866
3	rs113345812	213098746	G,NA	A,NA	0.928429,NA	0.0163802,NA	0.00767004,NA	1.4853,NA	0.000249623	0.000335795
3	rs75463961	213087037	C,NA	T,NA	0.928429,NA	0.0163717,NA	0.00767004,NA	1.48411,NA	0.000249281	0.000335315
3	rs79988165	213076190	A,NA	G,NA	0.928429,NA	0.0163717,NA	0.00767004,NA	1.48411,NA	0.000249281	0.000335315
3	rs75097106	213862696	A,NA	G,NA	0.983101,NA	0.0167094,NA	0.0153396,NA	0.559055,NA	0.000249003	0.000304911
3	rs77191585	213128219	T,NA	G,NA	0.930418,NA	0.0164445,NA	0.00777053,NA	1.46443,NA	0.000248447	0.000332581
3	rs62187971	213524867	C,C	A,A	0.879722,0.996032	0.0149824,-0.0603863	0.00607818,0.0679934	1.86318,0.426576	0.000247388	0.000337875
3	rs7584255	213848727	C,NA	T,NA	0.755467,NA	0.0037273,NA	0.00460006,NA	0.379049,NA	0.000246839	0.000296829
3	rs62187972	213525117	A,A	G,G	0.879722,0.996032	0.0149824,-0.060013	0.00607818,0.0679934	1.86318,0.423156	0.000246262	0.000336346
3	rs112203715	213126142	A,NA	G,NA	0.930418,NA	0.0163854,NA	0.00777053,NA	1.45626,NA	0.000246111	0.000329333
3	rs115161932	213210039	G,NA	A,NA	0.980119,NA	0.0212953,NA	0.0141639,NA	0.877087,NA	0.000245536	0.000316437
3	rs77481262	213091322	A,NA	T,NA	0.928429,NA	0.0162752,NA	0.00767004,NA	1.47051,NA	0.000245411	0.000329894
3	rs79618771	213089678	C,NA	T,NA	0.928429,NA	0.0162752,NA	0.00767004,NA	1.47051,NA	0.000245411	0.000329894
3	rs28860549	213536895	G,G	A,A	0.885686,0.996032	0.0141604,-0.0713857	0.0062137,0.0679934	1.6445,0.531995	0.000245302	0.000326223
3	rs7580653	213473233	T,T	G,G	0.652087,0.893849	0.0148956,0.0248549	0.00415099,0.0138774	3.47799,1.13496	0.00024378	0.0011386
3	rs150848810	213805783	NA,A	NA,G	NA,0.975198	NA,0.0241445	NA,0.0274863	NA,0.420541	0.00024363	0.000309919
3	rs77264490	213088853	T,NA	G,NA	0.928429,NA	0.0162244,NA	0.00767004,NA	1.46337,NA	0.000243414	0.000327097
3	rs13431135	213532870	A,A	C,C	0.641153,0.881944	0.0153452,0.0154471	0.00412196,0.0132476	3.70545,0.613314	0.000243171	0.000832052
3	rs7583787	213473723	A,A	G,G	0.649105,0.893849	0.0148662,0.0247955	0.0041428,0.0138774	3.47799,1.1309	0.000243008	0.00112989
3	rs116510851	213815447	C,NA	G,NA	0.980119,NA	-0.0183276,NA	0.0141639,NA	0.708454,NA	0.000242699	0.000300017
3	rs78678628	213502195	NA,G	NA,A	NA,0.982143	NA,-0.0266327	NA,0.0322783	NA,0.387941	0.000241808	0.000304375
3	rs16849142	213582322	T,T	G,G	0.911531,0.806548	-0.0145813,-0.0125788	0.00696238,0.0108218	1.44089,0.610669	0.000241771	0.000321346
3	rs16848048	213110812	T,NA	C,NA	0.928429,NA	0.0161807,NA	0.00767004,NA	1.45727,NA	0.00024172	0.000324726
3	rs57190982	213110981	A,NA	G,NA	0.928429,NA	0.0161807,NA	0.00767004,NA	1.45727,NA	0.00024172	0.000324726
3	rs117597773	213389476	NA,T	NA,C	NA,0.981151	NA,0.0272657	NA,0.0314332	NA,0.413734	0.000241666	0.00030713
3	rs62188039	213708891	G,NA	A,NA	0.863817,NA	-0.0114836,NA	0.00576457,NA	1.33386,NA	0.000241373	0.000346347
3	rs6435722	213558683	G,G	T,T	0.408549,0.110119	-0.0107257,0.00351542	0.00402215,0.0136555	2.11572,0.0986281	0.000240771	0.000332055
3	rs115585740	213200073	C,NA	G,NA	0.980119,NA	0.0210637,NA	0.0141639,NA	0.863344,NA	0.000240649	0.000310052
3	rs9677870	213564329	A,NA	T,NA	0.951292,NA	0.0120677,NA	0.00918509,NA	0.723768,NA	0.000240627	0.000302934
3	rs11686852	213151472	A,A	G,G	0.558648,0.259921	-0.0207688,0.00426831	0.00398179,0.00974638	6.73782,0.179515	0.000239914	0.00440256
3	rs13425327	213526121	T,T	C,C	0.879722,0.996032	0.0149824,-0.0578015	0.00607818,0.0679934	1.86318,0.403109	0.00023983	0.000327617
3	rs59077058	213152596	NA,C	NA,T	NA,0.964286	NA,-0.0210138	NA,0.0230345	NA,0.441743	0.000239825	0.00030563
3	rs75144946	213017647	NA,A	NA,G	NA,0.967262	NA,0.0209782	NA,0.0240217	NA,0.417369	0.00023973	0.000303496
3	rs7559013	213735555	C,NA	A,NA	0.868787,NA	-0.0108108,NA	0.00585591,NA	1.18793,NA	0.000239102	0.00033229
3	rs147101790	213141360	G,NA	A,NA	0.991054,NA	-0.036483,NA	0.0209976,NA	1.08459,NA	0.000239029	0.000321751
3	rs13432680	213068720	C,C	A,A	0.582505,0.209325	-0.0190458,-0.00396101	0.00400926,0.0105074	5.69257,0.151077	0.000238865	0.00143643
3	rs7603579	213196045	NA,C	NA,A	NA,0.084325	NA,-0.0135538	NA,0.0153835	NA,0.422184	0.000238657	0.000305022
3	rs142251489	213034877	C,NA	T,NA	0.988072,NA	-0.0226915,NA	0.0182119,NA	0.67208,NA	0.000238355	0.000297168
3	rs7588793	213850399	A,A	T,T	0.451292,0.321429	-0.00570931,0.00987495	0.0039732,0.00915299	0.8218,0.551847	0.00023829	0.000280843
3	rs116947385	213409814	NA,A	NA,C	NA,0.975198	NA,0.0237831	NA,0.0274863	NA,0.412413	0.000238272	0.000301836
3	rs13425168	213525801	A,A	G,G	0.879722,0.996032	0.0149824,-0.0571117	0.00607818,0.0679934	1.86318,0.39693	0.000237906	0.000325006
3	rs75543393	213104385	T,NA	C,NA	0.928429,NA	0.016077,NA	0.00767004,NA	1.44279,NA	0.000237771	0.000319198
3	rs4536599	213586200	NA,A	NA,G	NA,0.043651	NA,0.0185061	NA,0.0209217	NA,0.424346	0.00023735	0.00030208
3	rs114178993	213670074	C,NA	T,NA	0.978131,NA	-0.0240102,NA	0.0135185,NA	1.12081,NA	0.000237323	0.000323029
3	rs1394791	213297810	T,NA	G,NA	0.775348,NA	0.0122347,NA	0.00473736,NA	2.0085,NA	0.000237017	0.000418959
3	rs145468452	213018427	A,NA	C,NA	0.968191,NA	0.00187084,NA	0.0112664,NA	0.0614237,NA	0.000236652	0.00027744
3	rs115711141	213852490	G,NA	A,NA	0.981113,NA	-0.0184022,NA	0.0145245,NA	0.687899,NA	0.000236314	0.000292302
3	rs190443901	213626022	C,NA	A,NA	0.976143,NA	0.00966798,NA	0.0129561,NA	0.341472,NA	0.000235558	0.000285621
3	rs16848646	213339106	C,NA	A,NA	0.982107,NA	0.0118973,NA	0.014915,NA	0.371549,NA	0.000235516	0.000286778
3	rs146728579	213663915	T,NA	C,NA	0.984095,NA	-0.0146256,NA	0.0158037,NA	0.450102,NA	0.000235135	0.000295914
3	rs6731808	213468262	T,T	C,C	0.648111,0.893849	0.0148138,0.024457	0.00414011,0.0138774	3.46081,1.10785	0.000235078	0.00107782
3	rs138417724	213476781	T,NA	C,NA	0.992048,NA	0.0318604,NA	0.0222601,NA	0.817155,NA	0.000234607	0.00029704
3	rs118171593	213269286	NA,A	NA,G	NA,0.96131	NA,0.0187024	NA,0.0221651	NA,0.39925	0.000233996	0.000297897
3	rs78624402	213725967	T,NA	C,NA	0.861829,NA	-0.010217,NA	0.00572955,NA	1.12754,NA	0.000233257	0.00032121
3	rs71426311	213476310	C,C	T,T	0.977137,0.877976	-0.00426704,0.0264662	0.0132281,0.0130599	0.126669,1.36946	0.000232781	0.00029194
3	rs67043134	213901042	C,NA	T,NA	0.730616,NA	0.00287787,NA	0.00445666,NA	0.285299,NA	0.000232745	0.000277021
3	rs79166860	213030137	C,C	T,T	0.900596,0.806548	-0.00178684,0.0211012	0.00660805,0.0108218	0.104108,1.2908	0.000232028	0.000280511
3	rs1949651	213117629	T,T	C,C	0.523857,0.253968	-0.0197465,0.00812596	0.00395881,0.00982053	6.21457,0.389357	0.000231591	0.00220394
3	rs139258403	213562829	C,NA	G,NA	0.988072,NA	0.0302474,NA	0.0182119,NA	1.01439,NA	0.000231425	0.000302711
3	rs72935362	213347205	G,NA	A,NA	0.983101,NA	0.0120832,NA	0.0153396,NA	0.365658,NA	0.00023137	0.000281957
3	rs72942516	213820974	T,NA	C,NA	0.756461,NA	0.00428901,NA	0.0046064,NA	0.4537,NA	0.000230718	0.000282472
3	rs17347606	213226977	C,C	A,A	0.879722,0.951389	0.0194579,-0.022653	0.00607818,0.0198773	2.86385,0.594423	0.000230542	0.000500094
3	rs146435885	213869476	NA,C	NA,A	NA,0.978175	NA,-0.0205925	NA,0.0292559	NA,0.317394	0.000230399	0.000288901
3	rs143779641	213552415	A,NA	C,NA	0.859841,NA	0.0132615,NA	0.00569534,NA	1.70145,NA	0.000230222	0.000339808
3	rs114318409	213899906	A,NA	T,NA	0.996024,NA	-0.0400129,NA	0.0314177,NA	0.692906,NA	0.00023002	0.000292888
3	rs17355424	213860159	T,NA	C,NA	0.760437,NA	0.00342666,NA	0.00463231,NA	0.337748,NA	0.000229974	0.000276711
3	rs115300180	213185439	A,NA	T,NA	0.969185,NA	0.0204924,NA	0.0114407,NA	1.1351,NA	0.000229957	0.000309065
3	rs113126473	213040928	A,NA	C,NA	0.981113,NA	-0.0210915,NA	0.0145245,NA	0.834267,NA	0.000229742	0.000294879
3	rs10804205	213214124	T,T	C,C	0.451292,0.205357	-0.0188592,0.00465013	0.0039732,0.0105819	5.68433,0.180232	0.000229701	0.00463341
3	rs35158137	213677730	C,NA	A,NA	0.958251,NA	-0.0140603,NA	0.00988495,NA	0.809913,NA	0.000229225	0.000295752
3	rs2371572	213214174	A,A	C,C	0.451292,0.205357	-0.0188592,0.00450041	0.0039732,0.0105819	5.68433,0.173522	0.000229199	0.00462053
3	rs148059109	213729743	NA,A	NA,G	NA,0.968254	NA,0.0196328	NA,0.0243817	NA,0.376039	0.000229155	0.000291005
3	rs112672467	213188461	T,NA	G,NA	0.969185,NA	0.0203939,NA	0.0114407,NA	1.12693,NA	0.000227632	0.000305796
3	rs10445814	213896890	C,NA	T,NA	0.730616,NA	0.00278446,NA	0.00445666,NA	0.273998,NA	0.000227039	0.000270502
3	rs77099439	213852781	C,NA	T,NA	0.979125,NA	-0.0188804,NA	0.0138296,NA	0.764005,NA	0.000226702	0.000293873
3	rs75471202	213827221	NA,A	NA,G	NA,0.944444	NA,0.0151088	NA,0.0186617	NA,0.378658	0.000226611	0.000288598
3	rs10211380	213519249	A,A	T,T	0.879722,0.996032	0.0146468,-0.0610252	0.00607818,0.0679934	1.79685,0.432452	0.000225992	0.000307743
3	rs77958861	213600933	NA,T	NA,A	NA,0.978175	NA,-0.0201867	NA,0.0292559	NA,0.309635	0.00022599	0.000284163
3	rs150184636	213252048	G,NA	C,NA	0.964215,NA	0.00368,NA	0.0106439,NA	0.136951,NA	0.000225787	0.000265218
3	rs113012016	213846424	A,NA	T,NA	0.757455,NA	0.00359815,NA	0.0046128,NA	0.361141,NA	0.000225627	0.000272807
3	rs556325234	213064514	NA,A	NA,T	NA,0.973214	NA,-0.0221894	NA,0.0264757	NA,0.395805	0.000224885	0.000288536
3	rs73989346	213851216	C,NA	T,NA	0.915507,NA	-0.00844885,NA	0.00710883,NA	0.629605,NA	0.000224227	0.000279937
3	rs7608211	213008722	T,NA	C,NA	0.966203,NA	0.00228475,NA	0.0109412,NA	0.0785277,NA	0.000223963	0.000263887
3	rs76534235	213305415	NA,T	NA,C	NA,0.902778	NA,0.0105735	NA,0.0144288	NA,0.333786	0.000223705	0.000282194
3	rs145542153	213205028	NA,C	NA,T	NA,0.939484	NA,-0.0131494	NA,0.0179277	NA,0.334163	0.000223578	0.000281474
3	rs7606156	213485596	A,A	G,G	0.651093,0.884921	0.0155812,0.0211309	0.00414823,0.0133953	3.76303,0.940496	0.000223515	0.00130181
3	rs62183998	212976497	T,T	G,G	0.951292,0.917659	0.00956514,0.0314505	0.00918509,0.0155508	0.52622,1.3652	0.000223371	0.000298156
3	rs145677147	213534368	NA,T	NA,C	NA,0.983135	NA,0.01737	NA,0.0331973	NA,0.221263	0.00022316	0.000277871
3	rs141826252	213186294	T,NA	C,NA	0.970179,NA	0.0195257,NA	0.0116239,NA	1.03153,NA	0.00022266	0.000287904
3	rs143402357	213258415	NA,T	NA,C	NA,0.933532	NA,0.00921914	NA,0.0171606	NA,0.228332	0.000222454	0.00027757
3	rs80172529	213644103	C,NA	T,NA	0.981113,NA	0.0172228,NA	0.0145245,NA	0.627617,NA	0.000221932	0.000279649
3	rs150713890	213584446	G,NA	C,NA	0.989066,NA	0.0195637,NA	0.0190121,NA	0.51788,NA	0.000221925	0.000276378
3	rs149528858	212919952	T,NA	C,NA	0.968191,NA	0.00415393,NA	0.0112664,NA	0.147307,NA	0.000221595	0.000263517
3	rs11899222	213895802	G,NA	A,NA	0.730616,NA	0.00269106,NA	0.00445666,NA	0.262842,NA	0.000221568	0.000264252
3	rs11888736	213895964	C,NA	G,NA	0.730616,NA	0.00269106,NA	0.00445666,NA	0.262842,NA	0.000221568	0.000264252
3	rs11888685	213895883	A,NA	G,NA	0.730616,NA	0.00269106,NA	0.00445666,NA	0.262842,NA	0.000221568	0.000264252
3	rs181706968	213261551	NA,T	NA,C	NA,0.983135	NA,0.0173551	NA,0.0331973	NA,0.221037	0.000221396	0.000275691
3	rs6761880	213486217	A,A	G,G	0.651093,0.884921	0.0155336,0.0211833	0.00414823,0.0133953	3.74312,0.943904	0.000221382	0.00126819
3	rs140168145	213038796	NA,C	NA,A	NA,0.979167	NA,0.0219327	NA,0.0299292	NA,0.333792	0.00022092	0.00027873
3	rs7570768	213149749	A,A	T,T	0.520875,0.234127	-0.0196058,-0.001086	0.00395775,0.0100948	6.13793,0.0388973	0.000220811	0.00195943
3	rs17271784	213511696	A,NA	G,NA	0.916501,NA	-0.0144224,NA	0.00714714,NA	1.36053,NA	0.000220757	0.000310563
3	rs148316286	213866432	NA,C	NA,T	NA,0.987103	NA,0.0275961	NA,0.0378862	NA,0.331268	0.000220503	0.000279513
3	rs6711917	213487687	T,T	C,C	0.651093,0.884921	0.0155336,0.0211309	0.00414823,0.0133953	3.74312,0.940496	0.000220171	0.00126147
3	rs151120104	213305143	NA,A	NA,G	NA,0.97619	NA,-0.0177585	NA,0.0280389	NA,0.278599	0.000220052	0.000275848
3	rs76037435	213501790	NA,G	NA,A	NA,0.958333	NA,-0.016087	NA,0.0213919	NA,0.34482	0.000219679	0.000278537
3	rs117165783	213183049	NA,C	NA,T	NA,0.9375	NA,-0.010508	NA,0.0176595	NA,0.258203	0.00021935	0.000275777
3	rs116891402	213677756	NA,A	NA,G	NA,0.926587	NA,0.010753	NA,0.0163898	NA,0.29092	0.000218912	0.000275541
3	rs190600800	213295289	NA,T	NA,C	NA,0.990079	NA,-0.0274578	NA,0.0431319	NA,0.28035	0.000218417	0.000274406
3	rs72941705	213063602	T,NA	C,NA	0.989066,NA	0.02258,NA	0.0190121,NA	0.628995,NA	0.00021834	0.000274102
3	rs147563209	213610927	NA,C	NA,T	NA,0.986111	NA,-0.0227313	NA,0.0365264	NA,0.27268	0.000216919	0.000272088
3	rs115763857	213697875	G,NA	A,NA	0.888668,NA	-0.0100763,NA	0.00628579,NA	0.962854,NA	0.000216676	0.000292045
3	rs7589512	213024742	C,NA	T,NA	0.963221,NA	0.00179211,NA	0.0105045,NA	0.0632175,NA	0.000216349	0.000255004
3	rs1982716	213459142	NA,G	NA,T	NA,0.979167	NA,-0.0174612	NA,0.0299292	NA,0.252112	0.000215829	0.000272617
3	rs12468998	213137393	A,NA	G,NA	0.968191,NA	0.017217,NA	0.0112664,NA	0.898017,NA	0.000214802	0.000272686
3	rs35344361	213214189	G,G	T,T	0.451292,0.205357	-0.0187233,0.00455031	0.0039732,0.0105819	5.61118,0.175751	0.000214643	0.00408486
3	rs16847775	213002743	C,NA	T,NA	0.965209,NA	0.00147924,NA	0.0107893,NA	0.0501466,NA	0.000214641	0.000253097
3	rs2371573	213214303	A,A	G,G	0.454274,0.205357	-0.0188047,0.00435073	0.00397094,0.0105819	5.66068,0.166876	0.000213822	0.00433018
3	rs6757308	213895408	C,NA	T,NA	0.730616,NA	0.002551,NA	0.00445666,NA	0.24638,NA	0.00021378	0.000255357
3	rs13390631	212933592	A,NA	G,NA	0.944334,NA	0.00392983,NA	0.00862346,NA	0.188026,NA	0.000212677	0.000255928
3	rs114598754	213400968	C,NA	T,NA	0.982107,NA	-0.0124781,NA	0.014915,NA	0.394899,NA	0.000212342	0.000267834
3	rs9288454	213479458	A,A	T,T	0.874751,0.909722	0.0117593,0.028103	0.00597324,0.0149162	1.30987,1.22506	0.000212251	0.000296973
3	rs13424220	213531099	G,G	C,C	0.879722,0.996032	0.0145974,-0.0569261	0.00607818,0.0679934	1.7872,0.395273	0.000212127	0.000288831
3	rs148984549	213344504	A,NA	C,NA	0.975149,NA	-0.0202032,NA	0.0127009,NA	0.952031,NA	0.000212077	0.000283596
3	rs2371617	213472494	NA,A	NA,G	NA,0.959325	NA,0.0157091	NA,0.0216401	NA,0.329861	0.000212065	0.000268497
3	rs115289207	213202551	T,NA	C,NA	0.980119,NA	0.0195068,NA	0.0141639,NA	0.773542,NA	0.000211657	0.000272188
3	rs56393025	213727771	C,NA	T,NA	0.924453,NA	-0.00486814,NA	0.00748151,NA	0.287985,NA	0.000211565	0.000255512
3	rs72935024	213583128	C,C	T,T	0.923459,0.930556	0.0181806,0.0100579	0.00743677,0.0168156	1.8387,0.25983	0.000211298	0.000301507
3	rs79261294	213860641	NA,A	NA,C	NA,0.958333	NA,-0.0117584	NA,0.0213919	NA,0.234667	0.000210963	0.00026461
3	rs75276198	213802928	T,NA	C,NA	0.986084,NA	0.0171534,NA	0.0168779,NA	0.509375,NA	0.00021091	0.00026159
3	rs183358784	213108408	A,NA	G,NA	0.99006,NA	-0.00666724,NA	0.01993,NA	0.131957,NA	0.000210853	0.000250003
3	rs115673641	213416595	A,NA	G,NA	0.984095,NA	0.0230214,NA	0.0158037,NA	0.83804,NA	0.000210807	0.000276502
3	rs7609230	213111198	NA,C	NA,T	NA,0.14881	NA,-0.0090346	NA,0.0120109	NA,0.34493	0.000210654	0.000269567
3	rs10200998	213730647	A,NA	G,NA	0.924453,NA	-0.00482356,NA	0.00748151,NA	0.284747,NA	0.000210168	0.000253884
3	rs16848544	213292863	NA,G	NA,T	NA,0.905754	NA,0.0077226	NA,0.0146307	NA,0.223579	0.000209975	0.000263656
3	rs57338137	213857250	C,NA	T,NA	0.914513,NA	-0.0081962,NA	0.00707122,NA	0.608327,NA	0.000209619	0.00026253
3	rs11889719	212996653	C,NA	T,NA	0.964215,NA	0.00184368,NA	0.0106439,NA	0.0642498,NA	0.000209274	0.000246973
3	rs2128324	213490883	A,A	G,G	0.651093,0.884921	0.0153477,0.0211833	0.00414823,0.0133953	3.66603,0.943904	0.000209001	0.00112385
3	rs13422625	213542950	C,C	A,A	0.634195,0.910714	0.0155917,-0.00409063	0.00410491,0.0149907	3.83659,0.10516	0.00020877	0.000739501
3	rs71424497	213334085	NA,G	NA,A	NA,0.985119	NA,0.0225696	NA,0.0353055	NA,0.281789	0.000208627	0.000264123
3	rs17346545	213143798	C,NA	T,NA	0.939364,NA	-0.0178553,NA	0.00828432,NA	1.50673,NA	0.000208286	0.000301718
3	rs6754674	213208256	T,T	G,G	0.456262,0.206349	-0.0186,0.00327391	0.00396952,0.010563	5.5544,0.12113	0.000208008	0.00359156
3	rs118161740	213469113	NA,T	NA,G	NA,0.959325	NA,0.0147788	NA,0.0216401	NA,0.305705	0.000207056	0.000262097
3	rs2371703	213581106	C,C	A,A	0.910537,0.798611	-0.014635,-0.0108504	0.00692737,0.010659	1.46053,0.510464	0.000206799	0.000275855
3	rs4673668	213462397	G,G	A,A	0.772366,0.921627	0.0108464,0.0311936	0.0047153,0.0159053	1.6689,1.30229	0.000206703	0.000305804
3	rs4673669	213477128	A,A	C,C	0.650099,0.890873	0.0151995,0.0220739	0.0041455,0.0137097	3.60926,0.969085	0.00020643	0.00106778
3	rs80169059	213031008	C,NA	T,NA	0.981113,NA	-0.0197182,NA	0.0145245,NA	0.757965,NA	0.000206306	0.000264437
3	rs141712654	213441642	A,NA	C,NA	0.980119,NA	-0.0148611,NA	0.0141639,NA	0.531539,NA	0.000206247	0.000255206
3	rs4673690	213666615	T,T	C,C	0.073559,0.03373	-0.0184207,0.0120297	0.00757378,0.023678	1.82365,0.213664	0.000206188	0.000291557
3	rs118092962	213883416	NA,T	NA,C	NA,0.970238	NA,0.0156082	NA,0.0251555	NA,0.271686	0.000205973	0.000261182
3	rs76004008	213429691	NA,A	NA,G	NA,0.977182	NA,0.0179136	NA,0.0286274	NA,0.274514	0.000205861	0.000260517
3	rs7569142	213294557	T,T	C,C	0.625249,0.943452	0.0114182,0.0271007	0.00408453,0.018507	2.28546,0.844363	0.000205577	0.000379246
3	rs11897247	213222353	NA,T	NA,C	NA,0.909722	NA,-0.00725467	NA,0.0149162	NA,0.202933	0.000205221	0.00025743
3	rs6706987	213492151	T,T	C,C	0.651093,0.884921	0.0153,0.0211309	0.00414823,0.0133953	3.6464,0.940496	0.000204878	0.00108432
3	rs11688976	213469506	C,C	T,T	0.688867,0.893849	0.0133695,0.0255469	0.0042707,0.0138774	2.75821,1.18285	0.000204698	0.000533042
3	rs117487917	212980469	NA,G	NA,A	NA,0.975198	NA,0.0162589	NA,0.0274863	NA,0.256359	0.000204296	0.000257971
3	rs13409465	213071114	C,NA	T,NA	0.94831,NA	0.0119046,NA	0.00893021,NA	0.73872,NA	0.000204236	0.000258355
3	rs186913523	213300209	A,NA	G,NA	0.987078,NA	0.0287519,NA	0.0175062,NA	0.997795,NA	0.00020385	0.000270699
3	rs75311519	213237959	NA,T	NA,G	NA,0.920635	NA,-0.00753782	NA,0.0158141	NA,0.198178	0.00020371	0.000255616
3	rs112361302	213873105	A,A	G,G	0.725646,0.89881	0.00535298,0.0130975	0.0044312,0.0141743	0.643898,0.449201	0.000203551	0.00023771
3	rs7560730	212990868	T,T	C,C	0.15507,0.797619	0.00759326,0.00859002	0.00546217,0.0106395	0.783881,0.377318	0.000203495	0.000237317
3	rs151241250	212920680	NA,C	NA,A	NA,0.988095	NA,0.0228298	NA,0.0394133	NA,0.249935	0.000203434	0.00025796
3	rs74406531	213138855	NA,C	NA,G	NA,0.979167	NA,-0.0146853	NA,0.0299292	NA,0.205051	0.000203018	0.000255142
3	rs112605136	213662854	T,NA	G,NA	0.985089,NA	0.0138111,NA	0.0163138,NA	0.400965,NA	0.00020284	0.000249854
3	rs73063156	213339908	G,NA	A,NA	0.983101,NA	0.0102997,NA	0.0153396,NA	0.29935,NA	0.000202783	0.00024797
3	rs10497974	213339810	G,NA	A,NA	0.983101,NA	0.0102997,NA	0.0153396,NA	0.29935,NA	0.000202783	0.00024797
3	rs73063158	213339966	A,NA	G,NA	0.983101,NA	0.0102997,NA	0.0153396,NA	0.29935,NA	0.000202783	0.00024797
3	rs73071396	213689897	NA,T	NA,G	NA,0.924603	NA,0.00843639	NA,0.0161901	NA,0.220181	0.000202616	0.000255251
3	rs116025331	213196892	T,NA	G,NA	0.971173,NA	0.019882,NA	0.0118166,NA	1.03404,NA	0.000202383	0.000271148
3	rs142359777	212920679	NA,G	NA,A	NA,0.988095	NA,0.0223989	NA,0.0394133	NA,0.244258	0.000202325	0.00025653
3	rs59744201	213340533	T,NA	A,NA	0.983101,NA	0.0102556,NA	0.0153396,NA	0.297767,NA	0.000202157	0.000247225
3	rs73063161	213339992	C,NA	T,NA	0.983101,NA	0.0102556,NA	0.0153396,NA	0.297767,NA	0.000202157	0.000247225
3	rs10198447	213571703	T,NA	A,NA	0.942346,NA	0.00610331,NA	0.00848241,NA	0.326226,NA	0.000202119	0.000245938
3	rs58415964	213580741	A,A	T,T	0.922465,0.929563	0.0178257,0.0113912	0.00739292,0.0167057	1.79858,0.305116	0.000202004	0.00028875
3	rs7573383	213194909	NA,T	NA,C	NA,0.08631	NA,-0.00928097	NA,0.0152221	NA,0.265955	0.000201838	0.000256899
3	rs115306643	212906996	T,NA	C,NA	0.99006,NA	-0.0145862,NA	0.01993,NA	0.333251,NA	0.000201573	0.000245814
3	rs76286874	213600564	NA,A	NA,C	NA,0.886905	NA,-0.00593717	NA,0.0134972	NA,0.180441	0.0002012	0.000252411
3	rs73071400	213690195	NA,C	NA,T	NA,0.924603	NA,0.00817388	NA,0.0161901	NA,0.212079	0.000201011	0.000253244
3	rs76888619	213681812	NA,G	NA,A	NA,0.924603	NA,0.00814782	NA,0.0161901	NA,0.211279	0.000200855	0.000253049
3	rs4672643	213136662	G,G	C,C	0.528827,0.250992	-0.0193509,0.00407836	0.00396089,0.00985893	5.98644,0.168057	0.00020025	0.00165536
3	rs73990827	213840711	T,NA	C,NA	0.911531,NA	-0.0075987,NA	0.00696238,NA	0.56051,NA	0.000200133	0.000250556
3	rs9288455	213479689	A,A	G,G	0.651093,0.890873	0.015443,0.0209337	0.00414823,0.0137097	3.70545,0.896949	0.000200099	0.00112075
3	rs77970476	212940059	C,NA	T,NA	0.942346,NA	0.00305479,NA	0.00848241,NA	0.143423,NA	0.000200097	0.000240632
3	rs62182625	213152739	C,C	T,T	0.600398,0.979167	0.0111134,-0.0768473	0.00403651,0.0299292	2.22907,1.98972	0.000199883	0.00136943
3	rs146782360	213179196	NA,C	NA,T	NA,0.946429	NA,0.010865	NA,0.0189842	NA,0.246336	0.000198671	0.000251957
3	rs6749009	213482684	A,A	G,G	0.654076,0.884921	0.0149633,0.0216575	0.00415657,0.0133953	3.49713,0.975016	0.000198561	0.000917968
3	rs1521651	213028665	G,G	A,A	0.244533,0.724206	0.0030353,0.016261	0.00460006,0.00956488	0.292978,1.05004	0.000198379	0.000240135
3	rs79136491	213237006	NA,A	NA,C	NA,0.920635	NA,-0.00665437	NA,0.0158141	NA,0.171398	0.000198299	0.00024898
3	rs1283374	213400137	NA,C	NA,T	NA,0.140873	NA,-0.00679952	NA,0.0122874	NA,0.236566	0.000197614	0.000250444
3	rs3924506	213689174	NA,G	NA,A	NA,0.924603	NA,0.00757109	NA,0.0161901	NA,0.19379	0.000197556	0.000248921
3	rs10932446	213667450	NA,C	NA,T	NA,0.075397	NA,-0.00760436	NA,0.0161901	NA,0.194789	0.000197483	0.000248851
3	rs6746409	212993460	T,NA	A,NA	0.966203,NA	0.000858993,NA	0.0109412,NA	0.0280647,NA	0.000197466	0.000234062
3	rs7601545	213483894	A,A	G,G	0.654076,0.884921	0.015011,0.0214686	0.00415657,0.0133953	3.51633,0.962563	0.000197264	0.000926506
3	rs1320116	213542405	T,T	C,C	0.634195,0.909722	0.0155917,-0.00287984	0.00410491,0.0149162	3.83659,0.0721648	0.000197163	0.000674115
3	rs140534849	213339388	NA,C	NA,T	NA,0.981151	NA,-0.0136344	NA,0.0314332	NA,0.177528	0.000196981	0.000248633
3	rs62187997	213546921	G,NA	A,NA	0.992048,NA	0.0264918,NA	0.0222601,NA	0.630773,NA	0.000196948	0.000247275
3	rs141535287	213210809	C,NA	A,NA	0.979125,NA	0.00515471,NA	0.0138296,NA	0.14914,NA	0.000196796	0.000237345
3	rs76281838	213382843	NA,C	NA,A	NA,0.954365	NA,0.010244	NA,0.0204832	NA,0.20972	0.000196384	0.000248992
3	rs79077294	213696531	NA,C	NA,G	NA,0.925595	NA,0.00740826	NA,0.0162889	NA,0.187588	0.000196383	0.000247475
3	rs17276425	213847424	C,NA	T,NA	0.918489,NA	-0.00798668,NA	0.00722595,NA	0.570185,NA	0.000196183	0.0002457
3	rs2054613	213484354	G,G	C,C	0.654076,0.884921	0.015011,0.0214103	0.00415657,0.0133953	3.51633,0.95874	0.000196048	0.000920961
3	rs75185835	212947518	NA,C	NA,T	NA,0.974206	NA,-0.0161008	NA,0.0269663	NA,0.259274	0.000195915	0.000249156
3	rs146268335	213160741	C,NA	G,NA	0.99006,NA	-0.0323787,NA	0.01993,NA	0.981951,NA	0.000195744	0.000263242
3	rs11674355	213699523	C,NA	G,NA	0.88668,NA	-0.00971279,NA	0.00623739,NA	0.922902,NA	0.000195643	0.000263925
3	rs7561603	213144547	G,G	A,A	0.529821,0.231151	-0.0191698,-0.00275387	0.00396135,0.0101399	5.88488,0.104611	0.000195584	0.00144097
3	rs7580255	213149428	NA,G	NA,A	NA,0.175595	NA,-0.00685046	NA,0.0112351	NA,0.265972	0.000195548	0.000249555
3	rs7577482	213091936	NA,C	NA,T	NA,0.146825	NA,-0.00724454	NA,0.0120777	NA,0.260728	0.000195313	0.000249083
3	rs113254594	213571099	T,NA	C,NA	0.94334,NA	0.00615338,NA	0.00855199,NA	0.326226,NA	0.000194982	0.000238071
3	rs192808932	213737148	NA,A	NA,T	NA,0.986111	NA,0.0180678	NA,0.0365264	NA,0.207016	0.000194848	0.000246488
3	rs2054615	213484752	T,T	C,C	0.654076,0.884921	0.015011,0.0213521	0.00415657,0.0133953	3.51633,0.954925	0.000194843	0.000915465
3	rs16848153	213148765	NA,C	NA,T	NA,0.943452	NA,-0.00701769	NA,0.018507	NA,0.152091	0.000194756	0.000244706
3	rs113760203	213479684	A,NA	T,NA	0.989066,NA	0.0346909,NA	0.0190121,NA	1.16717,NA	0.000194598	0.00026518
3	rs7583453	212987956	C,C	T,T	0.153082,0.77877	0.00756928,0.00760107	0.00549107,0.0102986	0.774541,0.336798	0.000194344	0.000226918
3	rs137901300	213062399	NA,T	NA,G	NA,0.99504	NA,0.0288007	NA,0.0608454	NA,0.196564	0.000194194	0.000245636
3	rs2062932	213150412	NA,G	NA,A	NA,0.177579	NA,-0.00660243	NA,0.0111856	NA,0.255694	0.000193866	0.000247336
3	rs182718152	213220196	NA,G	NA,T	NA,0.975198	NA,0.00851188	NA,0.0274863	NA,0.121015	0.000193827	0.000243092
3	rs2068404	213484997	C,C	T,T	0.654076,0.884921	0.015011,0.0212997	0.00415657,0.0133953	3.51633,0.951498	0.000193768	0.000910561
3	rs11676391	213485772	C,C	T,T	0.654076,0.884921	0.015011,0.0212997	0.00415657,0.0133953	3.51633,0.951498	0.000193768	0.000910561
3	rs77744413	213671658	NA,A	NA,G	NA,0.924603	NA,0.00682606	NA,0.0161901	NA,0.17179	0.000193709	0.000244111
3	rs140842355	213282888	NA,T	NA,C	NA,0.984127	NA,0.0165172	NA,0.0342017	NA,0.201251	0.00019366	0.000245126
3	rs146095872	213352506	T,T	G,G	0.971173,0.998016	0.00608475,0.141489	0.0118166,0.0960615	0.217098,0.851464	0.000193563	0.000227874
3	rs73987604	213845428	G,NA	A,NA	0.917495,NA	-0.00773235,NA	0.00718617,NA	0.549866,NA	0.000193402	0.000242182
3	rs114699174	213389320	NA,C	NA,G	NA,0.954365	NA,0.00947828	NA,0.0204832	NA,0.191415	0.000193332	0.000245039
3	rs78358579	213673108	NA,T	NA,C	NA,0.924603	NA,0.00674804	NA,0.0161901	NA,0.169524	0.000193332	0.00024364
3	rs1402763	213122051	NA,C	NA,T	NA,0.151786	NA,-0.00684423	NA,0.0119134	NA,0.247468	0.000193323	0.000246559
3	rs62188034	213681386	G,NA	A,NA	0.84493,NA	-0.00890004,NA	0.00546217,NA	0.986197,NA	0.00019327	0.000265157
3	rs78581495	213034405	NA,T	NA,C	NA,0.986111	NA,0.0165463	NA,0.0365264	NA,0.186719	0.000193173	0.000243641
3	rs79659405	213198450	NA,G	NA,A	NA,0.934524	NA,0.00619708	NA,0.0172809	NA,0.142735	0.000193077	0.000243267
3	rs78664768	213569503	A,NA	G,NA	0.942346,NA	0.00573042,NA	0.00848241,NA	0.301624,NA	0.00019298	0.000235165
3	rs12694270	213178740	G,NA	A,NA	0.944334,NA	-0.00840132,NA	0.00862346,NA	0.481569,NA	0.000192881	0.000248714
3	rs78023448	213569067	G,NA	T,NA	0.94334,NA	0.00606293,NA	0.00855199,NA	0.320249,NA	0.000192857	0.000235556
3	rs73071374	213672738	NA,T	NA,C	NA,0.924603	NA,0.00664291	NA,0.0161901	NA,0.166483	0.000192832	0.000243015
3	rs7581884	213072405	NA,A	NA,G	NA,0.159722	NA,-0.00669635	NA,0.0116683	NA,0.247151	0.000192828	0.000245386
3	rs117658878	213831214	NA,C	NA,T	NA,0.96131	NA,-0.00801735	NA,0.0221651	NA,0.144137	0.000192702	0.000242114
3	rs78302933	213774965	NA,C	NA,T	NA,0.979167	NA,-0.011101	NA,0.0299292	NA,0.14831	0.000192672	0.00024214
3	rs75844449	213001816	T,T	C,C	0.955268,0.923611	0.010813,0.0303007	0.00956466,0.0160932	0.587945,1.22385	0.000192501	0.000257091
3	rs10202508	213169660	G,NA	T,NA	0.951292,NA	-0.00905269,NA	0.00918509,NA	0.489004,NA	0.00019246	0.00024781
3	rs139897489	213715748	NA,G	NA,A	NA,0.972222	NA,-0.0140499	NA,0.0260119	NA,0.229808	0.000192419	0.00024464
3	rs113364974	213035265	C,NA	G,NA	0.981113,NA	-0.0187294,NA	0.0145245,NA	0.705043,NA	0.000191953	0.000245803
3	rs78066306	212996126	C,NA	T,NA	0.964215,NA	0.000964927,NA	0.0106439,NA	0.0325614,NA	0.000191662	0.000227372
3	rs10196116	213051684	NA,A	NA,G	NA,0.164683	NA,-0.00641297	NA,0.0115253	NA,0.238132	0.000191625	0.000243948
3	rs144749542	213809455	NA,A	NA,T	NA,0.968254	NA,0.0117448	NA,0.0243817	NA,0.20065	0.000191491	0.000242481
3	rs115599807	213482238	G,NA	A,NA	0.977137,NA	0.00584499,NA	0.0132281,NA	0.181385,NA	0.00019135	0.000232206
3	rs6743274	213747417	A,NA	G,NA	0.924453,NA	-0.00416485,NA	0.00748151,NA	0.238266,NA	0.000191342	0.000231939
3	rs1384289	213339192	A,NA	G,NA	0.983101,NA	0.00943561,NA	0.0153396,NA	0.26883,NA	0.000191142	0.000234116
3	rs74644380	213564717	C,NA	T,NA	0.942346,NA	0.00588684,NA	0.00848241,NA	0.311866,NA	0.00019113	0.000233207
3	rs6749157	213482781	C,C	G,G	0.654076,0.884921	0.014825,0.0216575	0.00415657,0.0133953	3.44178,0.975016	0.000191004	0.000845269
3	rs13026634	213181608	C,NA	T,NA	0.944334,NA	-0.00831408,NA	0.00862346,NA	0.474976,NA	0.000190889	0.000246095
3	rs73071375	213673045	NA,A	NA,G	NA,0.924603	NA,0.00621518	NA,0.0161901	NA,0.154244	0.000190888	0.000240586
3	rs549471555	213704777	NA,C	NA,G	NA,0.972222	NA,-0.0134582	NA,0.0260119	NA,0.218327	0.000190762	0.000242446
3	rs75643578	213574638	T,NA	C,NA	0.992048,NA	-0.015657,NA	0.0222601,NA	0.317109,NA	0.000190657	0.000234258
3	rs1521634	213123423	T,T	C,C	0.481113,0.250992	-0.0186956,0.00705187	0.00395712,0.00985893	5.63709,0.323821	0.000190571	0.0013068
3	rs72944326	213847371	A,NA	G,NA	0.971173,NA	-0.00629631,NA	0.0118166,NA	0.226107,NA	0.00019057	0.000230457
3	rs11898937	213691259	NA,C	NA,T	NA,0.924603	NA,0.00598062	NA,0.0161901	NA,0.147624	0.000189882	0.000239329
3	rs10175124	213571932	T,NA	C,NA	0.942346,NA	0.00559361,NA	0.00848241,NA	0.292757,NA	0.00018982	0.000231441
3	rs7599900	213675543	NA,A	NA,T	NA,0.924603	NA,0.00594178	NA,0.0161901	NA,0.146534	0.000189719	0.000239126
3	rs6708862	213487661	T,T	C,C	0.654076,0.884921	0.015011,0.021095	0.00415657,0.0133953	3.51633,0.938166	0.00018965	0.000891775
3	rs146841661	213002942	NA,A	NA,C	NA,0.994048	NA,0.0232702	NA,0.0555718	NA,0.170436	0.000189634	0.000239986
3	rs146987965	213690221	NA,C	NA,G	NA,0.957341	NA,-0.00685163	NA,0.0211527	NA,0.127259	0.000189595	0.000238712
3	rs75786495	213568319	T,NA	A,NA	0.94334,NA	0.00592015,NA	0.00855199,NA	0.310889,NA	0.000189593	0.000231691
3	rs76989082	213567879	A,NA	C,NA	0.94334,NA	0.00592015,NA	0.00855199,NA	0.310889,NA	0.000189593	0.000231691
3	rs73073311	213695348	NA,T	NA,C	NA,0.924603	NA,0.00587361	NA,0.0161901	NA,0.144625	0.000189437	0.000238773
3	rs7570761	213149732	NA,C	NA,T	NA,0.175595	NA,-0.00592184	NA,0.0112351	NA,0.223201	0.00018936	0.000241231
3	rs2888052	213024352	A,NA	G,NA	0.729622,NA	-0.00229183,NA	0.00445148,NA	0.217055,NA	0.000189016	0.00022597
3	rs60348149	213691032	NA,A	NA,G	NA,0.924603	NA,0.00576662	NA,0.0161901	NA,0.141641	0.000189	0.000238228
3	rs79719186	213148893	NA,T	NA,A	NA,0.980159	NA,-0.0104115	NA,0.0306528	NA,0.134238	0.000188969	0.00023778
3	rs1505357	213210229	T,T	C,C	0.444334,0.206349	-0.0182311,0.00332383	0.00397904,0.010563	5.33629,0.123197	0.000188949	0.00296261
3	rs7573642	213010332	G,NA	T,NA	0.967197,NA	0.000784237,NA	0.0111,NA	0.0251776,NA	0.00018892	0.000224834
3	rs61202001	213728083	A,NA	G,NA	0.877734,NA	-0.00813808,NA	0.00603539,NA	0.750724,NA	0.000188884	0.000248663
3	rs10174150	213487269	C,C	T,T	0.654076,0.884921	0.0149633,0.0211833	0.00415657,0.0133953	3.49713,0.943904	0.000188818	0.0008742
3	rs79957916	213666920	C,C	T,T	0.928429,0.962302	0.017988,-0.0155404	0.00767004,0.0224433	1.7209,0.310986	0.000188666	0.000264726
3	rs151174601	213802425	NA,T	NA,G	NA,0.890873	NA,0.00463899	NA,0.0137097	NA,0.133664	0.000188642	0.000238072
3	rs140541082	213206535	NA,A	NA,C	NA,0.988095	NA,-0.0128654	NA,0.0394133	NA,0.128366	0.000188532	0.000237308
3	rs73071390	213682679	NA,A	NA,G	NA,0.924603	NA,0.00562456	NA,0.0161901	NA,0.137699	0.000188434	0.000237522
3	rs77852278	213692569	NA,T	NA,C	NA,0.924603	NA,0.00558792	NA,0.0161901	NA,0.136686	0.00018829	0.000237342
3	rs117792945	213505771	NA,C	NA,A	NA,0.958333	NA,-0.00916676	NA,0.0213919	NA,0.175044	0.000188031	0.000237901
3	rs187979638	213093131	G,NA	T,NA	0.989066,NA	0.0241301,NA	0.0190121,NA	0.689581,NA	0.000187946	0.000237053
3	rs4673667	213450333	C,NA	A,NA	0.862823,NA	0.00244774,NA	0.00574696,NA	0.173817,NA	0.000187807	0.000228419
3	rs78525670	213182049	C,NA	T,NA	0.969185,NA	0.0183645,NA	0.0114407,NA	0.964757,NA	0.000187603	0.000249636
3	rs6709923	213679111	NA,C	NA,T	NA,0.924603	NA,0.00539768	NA,0.0161901	NA,0.131452	0.000187561	0.000236432
3	rs111266470	213693802	NA,T	NA,A	NA,0.924603	NA,0.00539768	NA,0.0161901	NA,0.131452	0.000187561	0.000236432
3	rs76287803	213682880	NA,G	NA,C	NA,0.924603	NA,0.00536175	NA,0.0161901	NA,0.130468	0.000187426	0.000236264
3	rs139525114	213487221	NA,C	NA,T	NA,0.981151	NA,-0.00875823	NA,0.0314332	NA,0.107611	0.000187419	0.000236551
3	rs59298750	213694622	NA,A	NA,G	NA,0.924603	NA,0.00534423	NA,0.0161901	NA,0.129989	0.000187361	0.000236182
3	rs59752959	213694573	NA,C	NA,G	NA,0.924603	NA,0.00534423	NA,0.0161901	NA,0.129989	0.000187361	0.000236182
3	rs12476731	213677344	NA,C	NA,T	NA,0.787698	NA,0.00450217	NA,0.0104531	NA,0.176079	0.000187341	0.00023795
3	rs12694269	213174377	G,NA	A,NA	0.94334,NA	-0.0081543,NA	0.00855199,NA	0.46809,NA	0.000187253	0.000242036
3	rs7604632	213680645	NA,T	NA,C	NA,0.924603	NA,0.00530813	NA,0.0161901	NA,0.129002	0.000187227	0.000236015
3	rs75171039	213684262	NA,G	NA,A	NA,0.924603	NA,0.00529079	NA,0.0161901	NA,0.128529	0.000187163	0.000235935
3	rs77209879	213706098	NA,C	NA,T	NA,0.949405	NA,0.00815503	NA,0.019504	NA,0.170145	0.0001871	0.000237566
3	rs6755023	213742998	G,NA	A,NA	0.87674,NA	-0.00810979,NA	0.00601441,NA	0.750724,NA	0.000187096	0.0002465
3	rs6712252	213488021	T,T	C,C	0.654076,0.884921	0.0149633,0.021095	0.00415657,0.0133953	3.49713,0.938166	0.000187082	0.000866399
3	rs7583388	213149915	NA,C	NA,A	NA,0.176587	NA,-0.00545436	NA,0.0112102	NA,0.203026	0.000186793	0.000237753
3	rs74711946	213693431	NA,C	NA,T	NA,0.924603	NA,0.00516703	NA,0.0161901	NA,0.125162	0.000186712	0.000235373
3	rs55696516	213759864	C,NA	T,NA	0.923459,NA	-0.00369411,NA	0.00743677,NA	0.208046,NA	0.00018663	0.000225944
3	rs72938677	213758894	C,NA	T,NA	0.923459,NA	-0.00369411,NA	0.00743677,NA	0.208046,NA	0.00018663	0.000225944
3	rs147325776	213868351	G,NA	A,NA	0.987078,NA	0.0190344,NA	0.0175062,NA	0.557668,NA	0.000186518	0.000234449
3	rs17274552	213766676	T,NA	C,NA	0.94831,NA	0.0038958,NA	0.00893021,NA	0.178712,NA	0.000186435	0.00022529
3	rs112593834	213682232	NA,A	NA,G	NA,0.924603	NA,0.00502899	NA,0.0161901	NA,0.121428	0.000186222	0.000234762
3	rs62186481	213759238	A,NA	G,NA	0.877734,NA	-0.00804588,NA	0.00603539,NA	0.738753,NA	0.000186133	0.000244719
3	rs1283312	213314899	NA,G	NA,A	NA,0.19246	NA,0.00244066	NA,0.010843	NA,0.0851761	0.000186099	0.000233878
3	rs1467276	213064504	T,T	A,A	0.017893,0.167659	0.0239317,-0.00761084	0.0149148,0.011443	0.964205,0.295867	0.000186096	0.000225865
3	rs113029793	213180901	T,NA	C,NA	0.969185,NA	0.0182677,NA	0.0114407,NA	0.957313,NA	0.000186022	0.000247422
3	rs78809392	213687523	NA,G	NA,A	NA,0.924603	NA,0.00492218	NA,0.0161901	NA,0.118553	0.000185853	0.000234302
3	rs79231171	213841704	A,NA	C,NA	0.917495,NA	-0.00743932,NA	0.00718617,NA	0.522065,NA	0.000185571	0.000232446
3	rs79750081	213695606	NA,A	NA,G	NA,0.923611	NA,0.00482389	NA,0.0160932	NA,0.116696	0.000185551	0.000233954
3	rs17419114	213193678	C,NA	T,NA	0.969185,NA	0.0182353,NA	0.0114407,NA	0.954829,NA	0.000185498	0.00024669
3	rs78718201	213838357	T,NA	C,NA	0.972167,NA	-0.00573397,NA	0.0120196,NA	0.198374,NA	0.00018546	0.000223986
3	rs115788151	213662182	T,NA	C,NA	0.982107,NA	-0.0137348,NA	0.014915,NA	0.44719,NA	0.000185158	0.000233086
3	rs71422778	213272370	NA,C	NA,T	NA,0.982143	NA,0.0115203	NA,0.0322783	NA,0.141967	0.000185128	0.000234145
3	rs182694467	213194376	NA,C	NA,G	NA,0.990079	NA,-0.0144091	NA,0.0431319	NA,0.131752	0.000185121	0.000233633
3	rs62188005	213576550	G,NA	T,NA	0.920477,NA	0.00457727,NA	0.0073078,NA	0.274838,NA	0.000185106	0.000226864
3	rs16848890	213461841	T,T	C,C	0.772366,0.922619	0.0105618,0.0306415	0.0047153,0.0159983	1.60037,1.25606	0.000185052	0.000269666
3	rs79880715	213117438	NA,G	NA,A	NA,0.884921	NA,-0.00429206	NA,0.0133953	NA,0.125719	0.000184887	0.00023299
3	rs75164847	212999291	G,NA	C,NA	0.965209,NA	-4.21436e-05,NA	0.0107893,NA	0.00135562,NA	0.000184881	0.000219969
3	rs10932442	213547756	NA,C	NA,T	NA,0.02381	NA,-0.00999779	NA,0.0280386	NA,0.141817	0.000184869	0.000233726
3	rs17432343	213274105	G,NA	A,NA	0.740557,NA	0.0087876,NA	0.00451065,NA	1.2891,NA	0.000184687	0.00026525
3	rs117665034	213014129	NA,C	NA,T	NA,0.980159	NA,0.0104982	NA,0.0306528	NA,0.135498	0.000184421	0.000232694
3	rs182894750	213635929	G,NA	T,NA	0.980119,NA	0.0217102,NA	0.0141639,NA	0.901941,NA	0.000184381	0.00024764
3	rs117915419	213416484	NA,C	NA,T	NA,0.979167	NA,-0.00198902	NA,0.0299292	NA,0.0236437	0.000184277	0.000231234
3	rs1474258	213058582	NA,A	NA,G	NA,0.166667	NA,-0.00504162	NA,0.0114701	NA,0.18028	0.000184209	0.000233957
3	rs75849579	213002186	C,NA	G,NA	0.965209,NA	-8.46136e-05,NA	0.0107893,NA	0.00272602,NA	0.000184163	0.000219172
3	rs142554399	213499989	NA,T	NA,C	NA,0.981151	NA,-0.00689374	NA,0.0314332	NA,0.0828068	0.000184162	0.000232436
3	rs190193603	213377081	NA,C	NA,T	NA,0.977182	NA,0.00979233	NA,0.0286274	NA,0.135308	0.000184046	0.000232754
3	rs190534068	213223091	T,T	A,A	0.958251,0.96131	0.0194113,-0.015834	0.00988495,0.0221651	1.30485,0.323305	0.000184017	0.00023079
3	rs34987441	213477547	G,NA	A,NA	0.979125,NA	-0.0226881,NA	0.0138296,NA	0.996148,NA	0.000183996	0.000246701
3	rs55921734	213133773	T,NA	C,NA	0.969185,NA	0.0181388,NA	0.0114407,NA	0.947453,NA	0.000183958	0.000244534
3	rs10195551	213247399	G,NA	C,NA	0.905567,NA	0.0150577,NA	0.00676109,NA	1.58604,NA	0.000183834	0.000264687
3	rs9967727	213537460	G,G	C,C	0.630219,0.911706	0.0155565,-0.0013111	0.00409564,0.0150664	3.83659,0.0312114	0.000183735	0.000690933
3	rs12470342	213028967	C,C	T,T	0.899602,0.805556	-0.00137588,0.0198897	0.00657888,0.0108009	0.0786556,1.18343	0.000183627	0.000222835
3	rs144507763	213287494	NA,C	NA,T	NA,0.960318	NA,0.00442972	NA,0.0218976	NA,0.075882	0.000183352	0.000230964
3	rs900369	213776349	A,A	G,G	0.526839,0.600198	0.00250121,0.0170073	0.00396001,0.00872637	0.277665,1.28988	0.000182997	0.000236629
3	rs6435721	213551094	T,T	G,G	0.626243,0.911706	0.0146649,-0.00285478	0.00408671,0.0150664	3.47799,0.0707255	0.000182828	0.000464183
3	rs143946835	213538519	NA,C	NA,T	NA,0.962302	NA,0.00764198	NA,0.0224433	NA,0.134613	0.000182811	0.000230974
3	rs7585465	213499445	A,A	C,C	0.651093,0.884921	0.0147476,0.0215415	0.00414823,0.0133953	3.4228,0.967361	0.000182679	0.000806235
3	rs60329666	213665884	T,T	C,C	0.972167,0.673611	0.0231759,0.00492094	0.0120196,0.00911656	1.26895,0.229628	0.000182551	0.000231193
3	rs73990826	213840212	C,NA	G,NA	0.911531,NA	-0.00696438,NA	0.00696238,NA	0.498706,NA	0.00018236	0.000228458
3	rs184850105	213744129	NA,A	NA,C	NA,0.988095	NA,0.0108996	NA,0.0394133	NA,0.106722	0.000182325	0.000230327
3	rs16848395	213208814	NA,C	NA,T	NA,0.987103	NA,0.0112042	NA,0.0378862	NA,0.114959	0.000182217	0.000230386
3	rs16847834	213034022	NA,G	NA,A	NA,0.986111	NA,-0.00775304	NA,0.0365264	NA,0.0799262	0.000182205	0.000229722
3	rs116491156	213177989	G,NA	A,NA	0.969185,NA	0.018018,NA	0.0114407,NA	0.938245,NA	0.000182064	0.000241883
3	rs78301236	213648884	NA,T	NA,C	NA,0.977182	NA,0.00757219	NA,0.0286274	NA,0.101611	0.000182034	0.000229874
3	rs117939506	213104154	NA,C	NA,T	NA,0.972222	NA,-0.00485938	NA,0.0260119	NA,0.069659	0.000181865	0.000229485
3	rs62188022	213645328	A,NA	G,NA	0.977137,NA	0.0184311,NA	0.0132281,NA	0.78643,NA	0.000181849	0.00024535
3	rs939227	213060734	NA,A	NA,G	NA,0.173611	NA,-0.00442374	NA,0.0112855	NA,0.157971	0.000181823	0.000230738
3	rs1521657	213023438	A,NA	G,NA	0.729622,NA	-0.00211286,NA	0.00445148,NA	0.197197,NA	0.000181624	0.000217647
3	rs368249289	213645067	NA,A	NA,C	NA,0.979167	NA,-0.0056357	NA,0.0299292	NA,0.0702537	0.000181455	0.000228437
3	rs6704694	213778280	C,C	T,T	0.517893,0.594246	0.00241232,0.0167668	0.00395683,0.0087054	0.265931,1.2668	0.000181417	0.000232086
3	rs115758858	213132739	A,NA	C,NA	0.967197,NA	0.000611201,NA	0.0111,NA	0.019502,NA	0.000181038	0.000215871
3	rs12620242	213338729	NA,A	NA,T	NA,0.920635	NA,-0.00195766	NA,0.0158141	NA,0.0450439	0.000181008	0.000228004
3	rs7603379	213345437	NA,G	NA,T	NA,0.958333	NA,0.00514762	NA,0.0213919	NA,0.0916013	0.000180961	0.000228833
3	rs4446027	213600540	T,T	A,A	0.025845,0.107143	-0.0180951,0.0191821	0.0124606,0.0138207	0.834313,0.782097	0.000180957	0.000228411
3	rs73989011	213335218	NA,C	NA,T	NA,0.958333	NA,0.00508009	NA,0.0213919	NA,0.0902905	0.000180849	0.000228684
3	rs149063965	213071163	NA,T	NA,A	NA,0.979167	NA,0.00771744	NA,0.0299292	NA,0.0988044	0.000180842	0.000228247
3	rs117568775	213555507	NA,G	NA,C	NA,0.982143	NA,0.00824837	NA,0.0322783	NA,0.0978302	0.000180839	0.000228718
3	rs145714903	213666796	NA,A	NA,G	NA,0.952381	NA,0.00290454	NA,0.0200728	NA,0.0530825	0.000180831	0.000227722
3	rs13027046	213489923	C,NA	T,NA	0.982107,NA	-0.0250492,NA	0.014915,NA	1.03123,NA	0.000180797	0.000244815
3	rs74951973	213193101	NA,T	NA,C	NA,0.975198	NA,-0.0043771	NA,0.0274863	NA,0.0587497	0.000180767	0.00022813
3	rs74351991	213834027	NA,G	NA,T	NA,0.885913	NA,0.00244381	NA,0.0134459	NA,0.0676391	0.000180673	0.00022796
3	rs141170627	213046374	NA,T	NA,G	NA,0.958333	NA,0.00572684	NA,0.0213919	NA,0.102966	0.000180667	0.000228866
3	rs16848114	213122138	NA,C	NA,A	NA,0.669643	NA,-0.00163901	NA,0.00908845	NA,0.0670773	0.000180632	0.000227593
3	rs4672641	213124298	A,A	G,G	0.523857,0.22123	-0.019611,0.0016703	0.00395881,0.0102986	6.13793,0.0599031	0.000180607	0.00155698
3	rs73989013	213337307	NA,G	NA,A	NA,0.958333	NA,0.00492897	NA,0.0213919	NA,0.0873681	0.000180602	0.00022836
3	rs141310316	213619574	NA,C	NA,T	NA,0.929563	NA,0.00467078	NA,0.0167057	NA,0.108022	0.000180579	0.000228803
3	rs17418884	213168556	C,NA	T,NA	0.969185,NA	0.0179212,NA	0.0114407,NA	0.930902,NA	0.000180574	0.0002398
3	rs146956244	213302545	NA,G	NA,A	NA,0.943452	NA,-0.0044703	NA,0.018507	NA,0.0919808	0.000180506	0.000228111
3	rs79130257	213118446	NA,T	NA,C	NA,0.979167	NA,0.00707588	NA,0.0299292	NA,0.0898526	0.000180413	0.000228083
3	rs4673670	213480852	A,A	G,G	0.934394,0.909722	0.00980102,0.0291197	0.00798549,0.0149162	0.65819,1.29318	0.000180382	0.000234205
3	rs16847783	213010077	C,NA	T,NA	0.967197,NA	0.000262284,NA	0.0111,NA	0.00826529,NA	0.000180341	0.00021526
3	rs140105250	213863097	NA,A	NA,G	NA,0.981151	NA,-0.00486869	NA,0.0314332	NA,0.057046	0.000180282	0.000227428
3	rs115250400	213136271	G,NA	C,NA	0.969185,NA	0.0178954,NA	0.0114407,NA	0.928943,NA	0.00018018	0.000239249
3	rs76929020	213145665	NA,A	NA,T	NA,0.979167	NA,-0.00460316	NA,0.0299292	NA,0.0566211	0.000180111	0.000226982
3	rs1813969	213140536	NA,G	NA,A	NA,0.189484	NA,0.000454695	NA,0.0109078	NA,0.0146861	0.000180074	0.000226706
3	rs6435706	213338664	NA,C	NA,G	NA,0.958333	NA,0.00454654	NA,0.0213919	NA,0.0800388	0.000180017	0.000227588
3	rs7570124	213319545	NA,A	NA,C	NA,0.959325	NA,0.00448297	NA,0.0216401	NA,0.0778537	0.000179933	0.000227482
3	rs142482917	213368588	A,NA	C,NA	0.981113,NA	0.00424449,NA	0.0145245,NA	0.113446,NA	0.000179799	0.000217692
3	rs139115907	213240535	NA,C	NA,T	NA,0.977182	NA,0.00695536	NA,0.0286274	NA,0.0925699	0.000179738	0.000227287
3	rs12619917	213511500	NA,G	NA,A	NA,0.925595	NA,0.00441646	NA,0.0162889	NA,0.104418	0.000179699	0.00022793
3	rs116325384	213135952	G,NA	A,NA	0.982107,NA	0.0204186,NA	0.014915,NA	0.767006,NA	0.000179672	0.000237762
3	rs7559605	213010215	A,NA	G,NA	0.967197,NA	0.000218559,NA	0.0111,NA	0.00687662,NA	0.000179658	0.000214498
3	rs4672649	213480637	A,A	G,G	0.934394,0.909722	0.00971886,0.0291197	0.00798549,0.0149162	0.650569,1.29318	0.000179594	0.000233003
3	rs77320110	213830255	G,NA	A,NA	0.969185,NA	0.00679971,NA	0.0114407,NA	0.257837,NA	0.000179575	0.000220051
3	rs78496708	213525043	NA,G	NA,T	NA,0.94246	NA,-0.0015671	NA,0.0183564	NA,0.0305996	0.000179543	0.000226104
3	rs2135158	213206475	NA,C	NA,A	NA,0.080357	NA,-0.00215072	NA,0.0157247	NA,0.0500202	0.000179481	0.000226434
3	rs181508060	213298790	NA,G	NA,A	NA,0.985119	NA,0.00736249	NA,0.0353055	NA,0.0784123	0.000179406	0.000226862
3	rs183352392	213308966	NA,G	NA,T	NA,0.997024	NA,0.0142522	NA,0.078473	NA,0.0675862	0.000179294	0.000226394
3	rs143531160	212973492	NA,C	NA,T	NA,0.993056	NA,-0.0069683	NA,0.0514752	NA,0.0494805	0.000179265	0.000226374
3	rs1963633	213207137	NA,C	NA,T	NA,0.080357	NA,-0.00200796	NA,0.0157247	NA,0.0465349	0.000179233	0.000226125
3	rs142625656	213212739	NA,C	NA,T	NA,0.935516	NA,-0.0040474	NA,0.0174041	NA,0.0882526	0.000179147	0.000226298
3	rs1021916	213132822	NA,G	NA,A	NA,0.1875	NA,5.09418e-05	NA,0.0109519	NA,0.00161478	0.000179145	0.000225685
3	rs80279287	213718619	NA,C	NA,T	NA,0.959325	NA,0.00468311	NA,0.0216401	NA,0.081619	0.000179048	0.000226389
3	rs141962211	213698000	NA,T	NA,C	NA,0.994048	NA,0.00892101	NA,0.0555718	NA,0.0592532	0.000178856	0.000225887
3	rs2170530	213329232	NA,A	NA,G	NA,0.959325	NA,0.00360763	NA,0.0216401	NA,0.0616816	0.000178829	0.000226014
3	rs117715886	213737251	NA,G	NA,A	NA,0.973214	NA,0.00566396	NA,0.0264757	NA,0.0806074	0.000178826	0.000225822
3	rs939665	213088755	NA,G	NA,T	NA,0.982143	NA,0.00549713	NA,0.0322783	NA,0.0630989	0.000178816	0.000225916
3	rs80332045	213216374	NA,A	NA,G	NA,0.960318	NA,0.00126441	NA,0.0218976	NA,0.0204725	0.000178805	0.00022542
3	rs79873748	212999296	A,NA	T,NA	0.966203,NA	-4.27369e-05,NA	0.0109412,NA	0.00135562,NA	0.000178762	0.00021342
3	rs193209526	213567685	NA,T	NA,C	NA,0.954365	NA,-0.00162994	NA,0.0204832	NA,0.0284571	0.000178718	0.000225461
3	rs16848584	213316592	NA,G	NA,A	NA,0.959325	NA,0.00343396	NA,0.0216401	NA,0.0585299	0.000178643	0.000225764
3	rs117837858	213205470	NA,T	NA,C	NA,0.905754	NA,-0.00168313	NA,0.0146307	NA,0.0417168	0.000178558	0.000225186
3	rs1283373	213388054	NA,C	NA,T	NA,0.069444	NA,0.000725174	NA,0.0168157	NA,0.0152019	0.000178527	0.000225015
3	rs72945676	213151776	T,NA	C,NA	0.966203,NA	-0.0219657,NA	0.0109412,NA	1.34985,NA	0.000178516	0.000258115
3	rs11688231	213277342	T,NA	C,NA	0.757455,NA	0.00950272,NA	0.0046128,NA	1.4046,NA	0.000178511	0.000265872
3	rs79801235	213328155	NA,A	NA,T	NA,0.959325	NA,0.00322271	NA,0.0216401	NA,0.0547214	0.000178431	0.000225479
3	rs73989006	213316320	NA,G	NA,T	NA,0.959325	NA,0.00309713	NA,0.0216401	NA,0.0524707	0.000178312	0.000225319
3	rs143956961	213366206	NA,G	NA,C	NA,0.977182	NA,-0.00196294	NA,0.0286274	NA,0.0244152	0.000178311	0.000224875
3	rs16849412	213770270	NA,T	NA,C	NA,0.952381	NA,-0.000792365	NA,0.0200728	NA,0.013895	0.000178286	0.000224759
3	rs144826716	213408898	NA,A	NA,G	NA,0.962302	NA,-0.00100185	NA,0.0224433	NA,0.0157451	0.000178255	0.000224896
3	rs76769310	213576743	NA,G	NA,C	NA,0.958333	NA,0.00369022	NA,0.0213919	NA,0.0639688	0.000178221	0.000225255
3	rs7593163	213376302	NA,C	NA,G	NA,0.958333	NA,0.00290966	NA,0.0213919	NA,0.0497286	0.000178126	0.000225062
3	rs147339781	213839753	NA,C	NA,T	NA,0.974206	NA,-0.00155477	NA,0.0269663	NA,0.0204413	0.000178027	0.000224569
3	rs73989012	213337153	NA,T	NA,C	NA,0.958333	NA,0.00275664	NA,0.0213919	NA,0.0469822	0.000177999	0.000224889
3	rs147807907	212933813	NA,G	NA,C	NA,0.985119	NA,-0.00194939	NA,0.0353055	NA,0.019557	0.000177915	0.00022462
3	rs13404902	213545357	T,T	C,C	0.638171,0.910714	0.0154896,-0.00215117	0.00411452,0.0149907	3.77779,0.0526177	0.000177821	0.000615489
3	rs147335804	212937879	NA,G	NA,A	NA,0.988095	NA,-0.00239214	NA,0.0394133	NA,0.0215441	0.000177809	0.000224275
3	rs117518463	213837001	NA,T	NA,C	NA,0.986111	NA,-0.00184272	NA,0.0365264	NA,0.0178353	0.000177771	0.000224236
3	rs12617687	213287442	NA,G	NA,A	NA,0.948413	NA,-0.00258991	NA,0.0193256	NA,0.0489584	0.000177735	0.000224473
3	rs139604801	213846396	NA,T	NA,C	NA,0.97619	NA,-0.000629134	NA,0.0280389	NA,0.00784489	0.000177709	0.000224154
3	rs78894852	213719505	NA,C	NA,T	NA,0.935516	NA,0.000791887	NA,0.0174041	NA,0.0160542	0.000177631	0.000224082
3	rs140564521	213434446	NA,A	NA,G	NA,0.989087	NA,-0.00195439	NA,0.0411453	NA,0.0167731	0.000177611	0.000224054
3	rs1394786	213211067	NA,T	NA,C	NA,0.084325	NA,-0.000705135	NA,0.0153835	NA,0.0161753	0.000177551	0.000224048
3	rs375595910	213655844	NA,A	NA,G	NA,0.977182	NA,0.00341373	NA,0.0286274	NA,0.0433132	0.000177549	0.000224399
3	rs16848583	213316034	NA,G	NA,T	NA,0.959325	NA,0.002039	NA,0.0216401	NA,0.0338903	0.000177535	0.00022425
3	rs78664668	213393656	NA,G	NA,A	NA,0.946429	NA,-0.00203309	NA,0.0189842	NA,0.0387144	0.00017748	0.000224141
3	rs147080690	213264697	NA,A	NA,G	NA,0.90873	NA,-0.000796317	NA,0.014843	NA,0.0189907	0.000177453	0.000223898
3	rs77044811	213666011	NA,G	NA,T	NA,0.925595	NA,0.00233452	NA,0.0162889	NA,0.0525478	0.000177452	0.000224214
3	rs79727761	213041333	NA,C	NA,A	NA,0.943452	NA,0.00280637	NA,0.018507	NA,0.0557779	0.000177436	0.000224036
3	rs10189842	213835457	A,NA	G,NA	0.256461,NA	-0.0028525,NA	0.00452769,NA	0.276801,NA	0.000177403	0.000218271
3	rs139534815	213702860	NA,G	NA,T	NA,0.987103	NA,-0.00123065	NA,0.0378862	NA,0.0114022	0.000177397	0.000223834
3	rs139159167	213375878	NA,C	NA,T	NA,0.944444	NA,-0.000280735	NA,0.0186617	NA,0.00524413	0.000177377	0.000223833
3	rs76881463	213711832	NA,T	NA,C	NA,0.924603	NA,0.00050778	NA,0.0161901	NA,0.0110045	0.000177347	0.000223778
3	rs10932437	213220698	NA,A	NA,G	NA,0.084325	NA,0.00126035	NA,0.0153835	NA,0.0293262	0.000177342	0.000223821
3	rs75179644	213687103	NA,C	NA,T	NA,0.962302	NA,-0.00327818	NA,0.0224433	NA,0.0536117	0.00017734	0.000224103
3	rs149925420	213209511	NA,T	NA,A	NA,0.984127	NA,0.00309917	NA,0.0342017	NA,0.0325461	0.000177314	0.00022389
3	rs140232259	213235472	NA,G	NA,C	NA,0.980159	NA,0.00295551	NA,0.0306528	NA,0.03471	0.000177314	0.000223893
3	rs73989003	213300578	NA,G	NA,A	NA,0.959325	NA,0.0014982	NA,0.0216401	NA,0.0246581	0.00017729	0.000223896
3	rs118010397	212995406	NA,A	NA,G	NA,0.986111	NA,0.00315077	NA,0.0365264	NA,0.0309292	0.000177243	0.000223677
3	rs16848025	213094240	NA,A	NA,G	NA,0.988095	NA,0.000155602	NA,0.0394133	NA,0.00137019	0.00017724	0.000223643
3	rs77868325	213047186	NA,T	NA,C	NA,0.941468	NA,0.000536922	NA,0.0182098	NA,0.0103378	0.000177231	0.000223664
3	rs6760968	213302836	NA,G	NA,A	NA,0.959325	NA,-0.000370238	NA,0.0216401	NA,0.00596908	0.000177228	0.000223666
3	rs181845139	213622705	NA,T	NA,C	NA,0.960318	NA,-0.000740926	NA,0.0218976	NA,0.0118836	0.000177172	0.000223658
3	rs79622441	213647712	NA,G	NA,A	NA,0.925595	NA,0.000855393	NA,0.0162889	NA,0.0185804	0.000177159	0.000223617
3	rs139694686	213326237	NA,T	NA,C	NA,0.944444	NA,-0.00121166	NA,0.0186617	NA,0.0230857	0.000177157	0.000223639
3	rs1505358	213211754	NA,C	NA,G	NA,0.084325	NA,4.70466e-05	NA,0.0153835	NA,0.00106103	0.000177156	0.000223564
3	rs1505361	213215936	NA,G	NA,A	NA,0.084325	NA,0.000797992	NA,0.0153835	NA,0.0183492	0.000177152	0.000223572
3	rs4470280	213664166	NA,C	NA,T	NA,0.924603	NA,0.00165693	NA,0.0161901	NA,0.036928	0.00017715	0.000223732
3	rs139196281	213179740	NA,C	NA,T	NA,0.988095	NA,0.00096343	NA,0.0394133	NA,0.00855319	0.000177149	0.000223556
3	rs75852261	213246373	C,NA	T,NA	0.968191,NA	0.00211103,NA	0.0112664,NA	0.0698833,NA	0.000177132	0.000213529
3	rs377295854	213586299	NA,G	NA,A	NA,0.975198	NA,0.000945967	NA,0.0274863	NA,0.0120901	0.000177114	0.000223603
3	rs140807560	213555866	NA,C	NA,G	NA,0.978175	NA,0.00129497	NA,0.0292559	NA,0.0156103	0.000177114	0.000223518
3	rs6746435	213652819	NA,T	NA,C	NA,0.925595	NA,0.00116123	NA,0.0162889	NA,0.0254112	0.000177109	0.000223601
3	rs4624333	213653840	NA,G	NA,A	NA,0.925595	NA,0.00116123	NA,0.0162889	NA,0.0254112	0.000177109	0.000223601
3	rs149664798	213654224	NA,T	NA,C	NA,0.925595	NA,0.00121178	NA,0.0162889	NA,0.0265498	0.000177107	0.000223605
3	rs16849111	213572532	NA,C	NA,T	NA,0.986111	NA,0.00132951	NA,0.0365264	NA,0.0127967	0.000177106	0.000223543
3	rs112787136	213655979	NA,G	NA,A	NA,0.925595	NA,0.00126233	NA,0.0162889	NA,0.0276913	0.000177105	0.000223611
3	rs11678072	213757624	C,NA	T,NA	0.87674,NA	-0.00775092,NA	0.00601441,NA	0.704446,NA	0.000176544	0.000232029
3	rs62186333	213462998	T,NA	C,NA	0.819085,NA	0.0132027,NA	0.00513615,NA	1.99337,NA	0.000176486	0.000286655
3	rs115734869	213318532	T,NA	C,NA	0.980119,NA	-0.0227474,NA	0.0141639,NA	0.96548,NA	0.000176437	0.000237383
3	rs56008709	213733676	C,NA	A,NA	0.981113,NA	-0.0146924,NA	0.0145245,NA	0.506192,NA	0.000176323	0.00022402
3	rs78099460	213361602	C,NA	T,NA	0.980119,NA	-0.023404,NA	0.0141639,NA	1.00674,NA	0.0001762	0.000238498
3	rs6748942	213482795	A,NA	C,NA	0.940358,NA	0.0139472,NA	0.00834865,NA	1.02318,NA	0.000175643	0.000232907
3	rs13022407	213836206	C,C	T,T	0.683897,0.358135	-0.00711845,0.00168199	0.00425236,0.00891575	1.02627,0.0703948	0.000175627	0.000217291
3	rs147124662	213060062	C,NA	A,NA	0.987078,NA	0.0200865,NA	0.0175062,NA	0.59995,NA	0.000175449	0.000220414
3	rs1394794	213234509	G,NA	T,NA	0.910537,NA	0.013853,NA	0.00692737,NA	1.34172,NA	0.00017455	0.000239254
3	rs145223444	213058502	A,NA	C,NA	0.987078,NA	0.0199845,NA	0.0175062,NA	0.595795,NA	0.000174496	0.000219223
3	rs1851285	213125286	G,G	C,C	0.524851,0.224206	-0.0194298,0.00182825	0.00395919,0.0102496	6.03511,0.066295	0.000173333	0.00141182
3	rs73063148	213337252	T,NA	C,NA	0.984095,NA	0.00825,NA	0.0158037,NA	0.220656,NA	0.000173293	0.000213092
3	rs67535717	213492898	A,A	G,G	0.654076,0.884921	0.014639,0.0215415	0.00415657,0.0133953	3.36808,0.967361	0.000172734	0.000709782
3	rs74509722	213420662	T,NA	G,NA	0.979125,NA	0.00495802,NA	0.0138296,NA	0.14269,NA	0.000172619	0.000210861
3	rs73073256	213036828	G,NA	A,NA	0.981113,NA	-0.0171338,NA	0.0145245,NA	0.623165,NA	0.000172493	0.000220547
3	rs1521660	213082960	T,T	C,C	0.535785,0.207341	-0.0191295,-0.00468697	0.00396447,0.0105443	5.85436,0.182647	0.000172181	0.00119347
3	rs114622862	213060282	T,NA	C,NA	0.981113,NA	0.0216283,NA	0.0145245,NA	0.864981,NA	0.000172139	0.000237175
3	rs114012995	213579190	T,NA	C,NA	0.966203,NA	-0.0105893,NA	0.0109412,NA	0.477393,NA	0.000172116	0.000215846
3	rs73063150	213337259	T,NA	A,NA	0.984095,NA	0.008121,NA	0.0158037,NA	0.216564,NA	0.000171996	0.000211546
3	rs113138299	213004669	A,NA	G,NA	0.967197,NA	-0.0003046,NA	0.0111,NA	0.00961332,NA	0.000171881	0.000205834
3	rs73066368	213141908	T,NA	C,NA	0.968191,NA	0.0168263,NA	0.0112664,NA	0.86868,NA	0.000171848	0.000227181
3	rs10206443	213085178	A,A	G,G	0.539761,0.210317	-0.0193268,-0.00463334	0.00396686,0.0104891	5.9569,0.181321	0.000171645	0.00127205
3	rs10179624	213237222	G,NA	C,NA	0.911531,NA	0.0138756,NA	0.00696238,NA	1.33472,NA	0.000171616	0.000235097
3	rs13385537	213228404	C,NA	G,NA	0.912525,NA	0.0137881,NA	0.00699802,NA	1.31153,NA	0.000171499	0.000233896
3	rs112317063	213156746	A,NA	C,NA	0.969185,NA	0.0172851,NA	0.0114407,NA	0.883289,NA	0.000171379	0.000226941
3	rs6732730	213009392	G,NA	A,NA	0.966203,NA	-0.000557425,NA	0.0109412,NA	0.018015,NA	0.000171078	0.000204874
3	rs7568359	213760555	A,NA	G,NA	0.877734,NA	-0.00750986,NA	0.00603539,NA	0.670831,NA	0.000171016	0.000224063
3	rs115573788	213870595	T,NA	A,NA	0.979125,NA	-0.012669,NA	0.0138296,NA	0.444151,NA	0.000170945	0.000211752
3	rs188260341	213650297	A,NA	G,NA	0.978131,NA	-0.0194624,NA	0.0135185,NA	0.824035,NA	0.000170466	0.000227418
3	rs10191896	213421764	T,T	C,C	0.634195,0.90377	0.0147302,0.0245809	0.00410491,0.014495	3.47799,1.04614	0.000170364	0.000652431
3	rs62186464	213735779	A,NA	G,NA	0.889662,NA	-0.00821514,NA	0.00631051,NA	0.714492,NA	0.000170291	0.000224001
3	rs10205863	213237665	T,NA	A,NA	0.909543,NA	0.0137842,NA	0.00689297,NA	1.34172,NA	0.000169876	0.000233466
3	rs2371791	213833924	T,NA	C,NA	0.256461,NA	-0.00262748,NA	0.00452769,NA	0.250493,NA	0.000169433	0.000208762
3	rs17418591	213155240	A,NA	G,NA	0.969185,NA	0.0171376,NA	0.0114407,NA	0.872415,NA	0.000169388	0.000224157
3	rs13384508	213227635	A,NA	C,NA	0.911531,NA	0.0137704,NA	0.00696238,NA	1.31923,NA	0.00016928	0.000231588
3	rs115054676	213688184	G,NA	A,NA	0.970179,NA	-0.0176112,NA	0.0116239,NA	0.886892,NA	0.000169142	0.000229145
3	rs114396409	213394802	T,NA	C,NA	0.955268,NA	-0.0180123,NA	0.00956466,NA	1.22424,NA	0.000169096	0.000237089
3	rs12621317	213584890	A,A	G,G	0.83002,0.5	0.00684336,0.0112539	0.00526376,0.00854935	0.713161,0.725709	0.000169031	0.000208389
3	rs16848661	213343095	G,NA	A,NA	0.983101,NA	0.00745966,NA	0.0153396,NA	0.202902,NA	0.000168912	0.000207674
3	rs62188040	213723345	A,NA	C,NA	0.883698,NA	-0.00765491,NA	0.00616728,NA	0.668517,NA	0.000168892	0.000220724
3	rs13008281	213277946	A,NA	G,NA	0.758449,NA	0.00928501,NA	0.00461925,NA	1.35238,NA	0.000168784	0.000249125
3	rs62188038	213707558	T,NA	C,NA	0.885686,NA	-0.00853668,NA	0.0062137,NA	0.770859,NA	0.000168467	0.000224381
3	rs7583943	213443922	T,T	C,C	0.836978,0.90377	0.00431616,0.0269636	0.00535253,0.014495	0.376725,1.20164	0.000168344	0.000211122
3	rs10180001	213237468	A,NA	G,NA	0.911531,NA	0.0137178,NA	0.00696238,NA	1.31153,NA	0.000168138	0.000229872
3	rs115736658	213376603	A,NA	G,NA	0.967197,NA	-0.00906685,NA	0.0111,NA	0.382974,NA	0.000167903	0.000208808
3	rs7587246	213116085	G,NA	A,NA	0.744533,NA	0.0166525,NA	0.00453346,NA	3.62071,NA	0.000167543	0.00100315
3	rs13389250	213125413	C,C	T,T	0.666004,0.994048	0.0184539,-0.178402	0.00419209,0.0555718	4.96973,2.87747	0.00016749	0.0978135
3	rs78634368	213508146	T,NA	C,NA	0.850895,NA	-0.00826636,NA	0.0055508,NA	0.865091,NA	0.000167411	0.000220738
3	rs10179622	213500795	C,NA	A,NA	0.959245,NA	0.0166371,NA	0.00999958,NA	1.01702,NA	0.000167342	0.000229555
3	rs62186274	213269551	A,NA	G,NA	0.757455,NA	0.00922498,NA	0.0046128,NA	1.34185,NA	0.000167108	0.000246619
3	rs34053836	213895738	G,G	C,C	0.919483,0.78373	0.00962954,-0.0166335	0.00726648,0.010383	0.732583,0.961955	0.000166639	0.000212249
3	rs56159667	213502063	A,NA	C,NA	0.959245,NA	0.0165893,NA	0.00999958,NA	1.01271,NA	0.000166636	0.000228488
3	rs77968869	213795860	A,A	C,C	0.954274,0.882937	-0.0163067,0.00967888	0.00946506,0.0132962	1.071,0.331009	0.000166613	0.000204152
3	rs12151481	213111238	A,NA	G,NA	0.747515,NA	0.0166283,NA	0.00455105,NA	3.5876,NA	0.000166165	0.000962189
3	rs13384047	213503768	A,NA	G,NA	0.959245,NA	0.0165415,NA	0.00999958,NA	1.00841,NA	0.000165937	0.000227431
3	rs13384253	213503941	A,NA	G,NA	0.959245,NA	0.0165415,NA	0.00999958,NA	1.00841,NA	0.000165937	0.000227431
3	rs16848930	213481872	T,NA	G,NA	0.940358,NA	0.0133906,NA	0.00834865,NA	0.96365,NA	0.000165344	0.000218509
3	rs11686012	213170344	G,NA	C,NA	0.966203,NA	-0.0211957,NA	0.0109412,NA	1.27805,NA	0.000164902	0.000235955
3	rs16848458	213227254	C,NA	T,NA	0.903579,NA	0.0125787,NA	0.00669838,NA	1.21897,NA	0.000164602	0.000222348
3	rs62182615	213111971	T,NA	C,NA	0.748509,NA	0.0166032,NA	0.00455701,NA	3.57024,NA	0.000164431	0.00094738
3	rs62182616	213111974	A,NA	G,NA	0.748509,NA	0.0166032,NA	0.00455701,NA	3.57024,NA	0.000164431	0.00094738
3	rs149646413	213578058	G,NA	C,NA	0.985089,NA	-0.00701804,NA	0.0163138,NA	0.175837,NA	0.000164423	0.000201861
3	rs144461885	212920101	A,NA	G,NA	0.974155,NA	0.0256458,NA	0.0124606,NA	1.40258,NA	0.000164411	0.000249925
3	rs62186335	213475881	T,NA	C,NA	0.805169,NA	0.0132621,NA	0.00499191,NA	2.10289,NA	0.000164229	0.00027366
3	rs10179457	213500670	G,NA	A,NA	0.959245,NA	0.016403,NA	0.00999958,NA	0.99599,NA	0.000163946	0.000224422
3	rs191780389	213430583	A,NA	G,NA	0.992048,NA	0.0241213,NA	0.0222601,NA	0.555117,NA	0.000163854	0.000207271
3	rs17347662	213239109	C,NA	T,NA	0.911531,NA	0.0135128,NA	0.00696238,NA	1.28168,NA	0.000163845	0.000223429
3	rs78529763	213152538	G,NA	A,NA	0.969185,NA	0.0166747,NA	0.0114407,NA	0.83868,NA	0.000163457	0.000215868
3	rs7580977	213473493	T,NA	G,NA	0.804175,NA	0.013221,NA	0.0049823,NA	2.09886,NA	0.000163328	0.000272043
3	rs7581865	213760193	C,NA	T,NA	0.875746,NA	-0.00737067,NA	0.0059937,NA	0.65996,NA	0.000162988	0.000214035
3	rs1402770	213114560	A,NA	G,NA	0.748509,NA	0.0165564,NA	0.00455701,NA	3.55292,NA	0.00016298	0.000925473
3	rs10932459	213897308	T,T	C,C	0.080517,0.21627	-0.0103297,0.0157982	0.00726648,0.010383	0.809228,0.892373	0.000162886	0.000208195
3	rs1586067	213898474	T,T	A,A	0.079523,0.207341	-0.0101097,0.0166565	0.0073078,0.0105443	0.778488,0.942403	0.000162864	0.000208153
3	rs10164675	213187034	T,NA	G,NA	0.941352,NA	-0.00716199,NA	0.00841466,NA	0.403738,NA	0.000162815	0.000209771
3	rs142730360	213174652	A,NA	G,NA	0.989066,NA	-0.0282309,NA	0.0190121,NA	0.861468,NA	0.000162737	0.000217995
3	rs143586543	213536571	A,NA	G,NA	0.976143,NA	-0.00656306,NA	0.0129561,NA	0.21292,NA	0.000162484	0.000202412
3	rs10191391	213831735	C,NA	T,NA	0.256461,NA	-0.00239784,NA	0.00452769,NA	0.224468,NA	0.000162069	0.000199983
3	rs9288447	213083638	C,C	T,T	0.539761,0.209325	-0.0192339,-0.00429694	0.00396686,0.0105074	5.90552,0.165847	0.000161904	0.00117057
3	rs144401449	213325204	T,NA	C,NA	0.979125,NA	0.0169569,NA	0.0138296,NA	0.657282,NA	0.000161373	0.000207722
3	rs17346524	213143316	C,NA	G,NA	0.969185,NA	0.0164973,NA	0.0114407,NA	0.825917,NA	0.000161308	0.000212866
3	rs181833593	213031641	T,NA	C,NA	0.99006,NA	-0.00905488,NA	0.01993,NA	0.187361,NA	0.0001613	0.000198394
3	rs12998249	213505565	C,NA	A,NA	0.980119,NA	-0.0217265,NA	0.0141639,NA	0.90293,NA	0.000161247	0.000215401
3	rs78562314	213382264	C,NA	T,NA	0.930418,NA	0.0154964,NA	0.00777053,NA	1.33607,NA	0.000161105	0.000235575
3	rs17346678	213154017	C,NA	T,NA	0.969185,NA	0.0164774,NA	0.0114407,NA	0.824488,NA	0.00016107	0.000212534
3	rs7606703	213473115	C,NA	A,NA	0.805169,NA	0.0129786,NA	0.00499191,NA	2.03038,NA	0.000160994	0.000263952
3	rs75856142	213506506	C,NA	T,NA	0.94334,NA	-0.0152551,NA	0.00855199,NA	1.1281,NA	0.000160783	0.000223873
3	rs2086643	213902542	G,G	A,A	0.079523,0.207341	-0.010294,0.0163867	0.0073078,0.0105443	0.798758,0.920219	0.000160782	0.000205709
3	rs141462126	213694304	G,NA	C,NA	0.963221,NA	0.0053195,NA	0.0105045,NA	0.212841,NA	0.000160774	0.000198023
3	rs114921033	213568173	G,NA	A,NA	0.987078,NA	0.0146718,NA	0.0175062,NA	0.395798,NA	0.000160723	0.000205418
3	rs12622131	213870875	C,C	T,T	0.436382,0.324405	-0.00701216,0.00637558	0.0039867,0.00913095	1.1046,0.314233	0.000160615	0.000201635
3	rs76643417	213790100	T,T	G,G	0.954274,0.885913	-0.0162154,0.0093612	0.00946506,0.0134459	1.06209,0.3131	0.000160516	0.000196678
3	rs10210112	213502996	T,NA	C,NA	0.959245,NA	0.0161472,NA	0.00999958,NA	0.973236,NA	0.00016041	0.00021908
3	rs12151478	213111147	A,NA	G,NA	0.749503,NA	0.0164892,NA	0.00456301,NA	3.52014,NA	0.000160401	0.000883766
3	rs115530587	213143970	T,NA	C,NA	0.969185,NA	0.0164009,NA	0.0114407,NA	0.819011,NA	0.000160166	0.000211271
3	rs10171052	213500272	C,NA	G,NA	0.957256,NA	0.0158983,NA	0.00977441,NA	0.983645,NA	0.000159902	0.00021927
3	rs1878566	213465335	G,G	A,A	0.871769,0.90377	0.00514183,0.0272266	0.00591347,0.014495	0.415027,1.21943	0.000159898	0.000202488
3	rs79204359	213239676	C,NA	T,NA	0.911531,NA	0.0133079,NA	0.00696238,NA	1.25217,NA	0.000159798	0.000217358
3	rs6749215	213482993	T,NA	C,NA	0.94334,NA	0.0130671,NA	0.00855199,NA	0.89783,NA	0.000158973	0.000208999
3	rs56344404	213642661	G,G	A,A	0.892644,0.626984	0.0150857,0.000729049	0.00638686,0.00883916	1.74048,0.0295297	0.000158791	0.000227634
3	rs72940660	213786819	G,G	A,A	0.910537,0.720238	0.000660212,-0.0183451	0.00692737,0.00952293	0.0342939,1.26718	0.000158653	0.000200653
3	rs147178914	213744382	T,NA	C,NA	0.882704,NA	-0.00722084,NA	0.00614455,NA	0.619915,NA	0.0001586	0.000206872
3	rs1568516	213142127	T,NA	A,NA	0.969185,NA	0.0162537,NA	0.0114407,NA	0.808523,NA	0.000158461	0.000208888
3	rs10181847	213185418	G,NA	A,NA	0.940358,NA	-0.00728986,NA	0.00834865,NA	0.417294,NA	0.000158414	0.000204588
3	rs138710583	213745141	C,NA	G,NA	0.944334,NA	0.00744528,NA	0.00862346,NA	0.411245,NA	0.000158295	0.000200049
3	rs190783204	213802368	A,NA	G,NA	0.986084,NA	-0.016767,NA	0.0168779,NA	0.494171,NA	0.000158117	0.000200238
3	rs114291903	213145657	T,NA	C,NA	0.969185,NA	0.0162029,NA	0.0114407,NA	0.804921,NA	0.000157883	0.000208081
```
