## Supplementary material for "Characterization of shared and ancestry-specific signals driving complex traits using multi-ancestry fine-mapping": susiex_nc3.cs80.snp

```
BP	SNP	PIP(CS1)	LogBF(CS1,Pop1)	LogBF(CS1,Pop2)	PIP(CS2)	LogBF(CS2,Pop1)	LogBF(CS2,Pop2)	PIP(CS3)	LogBF(CS3,Pop1)	LogBF(CS3,Pop2)
212902859	rs17415586	1.0717e-05	-1.49856	-2.11576e-10	2.63771e-05	-1.48659	-2.11576e-10	0.000123165	-1.62925	-2.11576e-10
212903130	rs75717672	2.76352e-06	-1.63104	-1.22284	6.88027e-06	-1.60299	-1.22743	3.55036e-05	-1.65774	-1.2154
212903785	rs187960237	1.06795e-05	-1.50206	-2.11576e-10	2.38263e-05	-1.58829	-2.11576e-10	0.000133789	-1.54651	-2.11576e-10
212904077	rs113603566	8.62062e-06	-1.71624	-2.11576e-10	2.18085e-05	-1.67678	-2.11576e-10	0.000119408	-1.66022	-2.11576e-10
212904154	rs113468044	8.62871e-06	-1.7153	-2.11576e-10	2.18494e-05	-1.67491	-2.11576e-10	0.000119665	-1.65807	-2.11576e-10
212904194	rs17415606	1.00401e-05	-1.56381	-2.11576e-10	2.42921e-05	-1.56893	-2.11576e-10	0.000113873	-1.70769	-2.11576e-10
212904323	rs60885616	3.5244e-06	-1.47758	-1.1331	8.48463e-06	-1.47957	-1.14125	3.89619e-05	-1.65993	-1.12026
212904961	rs114223678	8.62871e-06	-1.7153	-2.11576e-10	2.18494e-05	-1.67491	-2.11576e-10	0.000119665	-1.65807	-2.11576e-10
212905279	rs143032861	8.1218e-05	-1.20222e-10	0.526744	0.000162335	-1.20222e-10	0.330582	0.00110164	-1.20222e-10	0.561785
212905374	rs111915206	8.62463e-06	-1.71577	-2.11576e-10	2.18288e-05	-1.67585	-2.11576e-10	0.000119536	-1.65915	-2.11576e-10
212906168	rs12468427	2.76775e-06	-1.63827	-1.21409	6.88086e-06	-1.6112	-1.21914	3.5621e-05	-1.66389	-1.20595
212906355	rs11680941	1.00378e-05	-1.56403	-2.11576e-10	2.42867e-05	-1.56916	-2.11576e-10	0.000113863	-1.70777	-2.11576e-10
212906996	rs115306643	1.22639e-05	-1.36373	-2.11576e-10	3.1986e-05	-1.29378	-2.11576e-10	0.000201573	-1.13662	-2.11576e-10
212907324	rs16847568	3.73196e-06	-1.42036	-1.1331	9.09421e-06	-1.41019	-1.14125	4.05062e-05	-1.62106	-1.12026
212907735	rs112120700	8.69316e-06	-1.70786	-2.11576e-10	2.21565e-05	-1.66095	-2.11576e-10	0.000121579	-1.64221	-2.11576e-10
212907745	rs114581043	9.49609e-06	-1.61951	-2.11576e-10	2.22821e-05	-1.6553	-2.11576e-10	0.000118401	-1.66869	-2.11576e-10
212908043	rs12470737	3.41673e-06	-1.43427	-1.20744	8.2804e-06	-1.42434	-1.22086	3.70372e-05	-1.62922	-1.20163
212908414	rs16847575	3.426e-06	-1.43246	-1.20655	8.31497e-06	-1.42095	-1.22007	3.70324e-05	-1.63029	-1.20069
212908837	rs7582903	2.52168e-06	-1.71462	-1.23085	6.06847e-06	-1.71493	-1.24105	3.28575e-05	-1.72428	-1.22631
212909118	rs73988952	9.45937e-06	-1.62339	-2.11576e-10	2.19768e-05	-1.66909	-2.11576e-10	0.000111575	-1.72808	-2.11576e-10
212909135	rs12476163	3.40417e-06	-1.40356	-1.24183	8.80896e-06	-1.33808	-1.24523	4.43013e-05	-1.41558	-1.23618
212909462	rs75550332	8.78516e-06	-1.69733	-2.11576e-10	2.15029e-05	-1.69089	-2.11576e-10	0.000111542	-1.72838	-2.11576e-10
212909943	rs370762792	1.1803e-05	-1.40204	-2.11576e-10	2.50073e-05	-1.53992	-2.11576e-10	0.000139737	-1.50301	-2.11576e-10
212910060	rs10192934	2.48525e-06	-1.72686	-1.23316	5.99307e-06	-1.72549	-1.24299	3.26206e-05	-1.72905	-1.22878
212910347	rs144065958	1.45544e-05	-1.1925	-2.11576e-10	2.14573e-05	-1.69302	-2.11576e-10	0.000140122	-1.50026	-2.11576e-10
212910644	rs75760397	2.62153e-06	-1.65169	-1.25494	6.4658e-06	-1.63227	-1.26029	3.29881e-05	-1.69429	-1.25234
212911142	rs73988954	9.56113e-06	-1.61269	-2.11576e-10	2.20553e-05	-1.66553	-2.11576e-10	0.000111606	-1.7278	-2.11576e-10
212911237	rs73069215	8.51039e-06	-1.72911	-2.11576e-10	2.12912e-05	-1.70079	-2.11576e-10	0.000115142	-1.6966	-2.11576e-10
212911889	rs115266661	8.68042e-06	-1.70932	-2.11576e-10	2.21734e-05	-1.66019	-2.11576e-10	0.000120848	-1.64824	-2.11576e-10
212912423	rs141189957	9.36548e-06	-1.63336	-2.11576e-10	2.15673e-05	-1.6879	-2.11576e-10	0.000111471	-1.72901	-2.11576e-10
212912472	rs12616270	2.82173e-05	-1.14394	0.613484	6.77685e-05	-1.13128	0.588299	0.000507928	-1.00306	0.790623
212912730	rs9636271	2.50597e-05	-1.20222e-10	-0.649134	5.60362e-05	-1.20222e-10	-0.733085	0.000346787	-1.20222e-10	-0.594063
212913183	rs10445735	9.34134e-06	-1.63594	-2.11576e-10	2.15168e-05	-1.69025	-2.11576e-10	0.000111472	-1.729	-2.11576e-10
212913367	rs10445808	3.59782e-06	-1.43768	-1.15239	8.04916e-06	-1.51411	-1.15941	3.71577e-05	-1.68689	-1.14071
212913540	rs113466761	8.68042e-06	-1.70932	-2.11576e-10	2.21734e-05	-1.66019	-2.11576e-10	0.000120848	-1.64824	-2.11576e-10
212914356	rs16847580	3.91046e-06	-1.39851	-1.10823	9.48895e-06	-1.39243	-1.11652	4.17342e-05	-1.61693	-1.09452
212914726	rs1464443	2.70984e-06	-1.71634	-1.15716	6.57698e-06	-1.71147	-1.16403	3.56841e-05	-1.72234	-1.14573
212915437	rs16847587	2.48407e-05	-1.20222e-10	-0.657911	5.57202e-05	-1.20222e-10	-0.738741	0.000344486	-1.20222e-10	-0.600721
212915465	rs79937638	0.000111324	-1.20222e-10	0.842052	0.000209495	-1.20222e-10	0.58562	0.00153189	-1.20222e-10	0.891486
212915640	rs12473708	2.78525e-06	-1.64092	-1.20513	6.87973e-06	-1.62026	-1.21024	3.51391e-05	-1.68695	-1.19651
212916068	rs17343829	1.02344e-05	-1.54464	-2.11576e-10	2.47984e-05	-1.5483	-2.11576e-10	0.000114802	-1.69956	-2.11576e-10
212916157	rs6712126	3.34193e-06	-1.52201	-1.14183	8.3825e-06	-1.48376	-1.14917	3.89889e-05	-1.64986	-1.12964
212916758	rs939645	3.87809e-06	-1.38657	-1.12848	9.39857e-06	-1.38231	-1.13622	4.12179e-05	-1.60824	-1.11567
212917753	rs117368040	7.98648e-05	-1.20222e-10	0.509941	0.000164287	-1.20222e-10	0.342532	0.00113396	-1.20222e-10	0.590702
212917933	rs145434311	3.25423e-05	-1.20222e-10	-0.387852	8.26171e-05	-1.20222e-10	-0.344866	0.000433819	-1.20222e-10	-0.370146
212919008	rs11692869	2.77107e-06	-1.7033	-1.14786	6.7299e-06	-1.69745	-1.15508	3.63181e-05	-1.71444	-1.13601
212919343	rs113301988	8.67552e-06	-1.70989	-2.11576e-10	2.21499e-05	-1.66125	-2.11576e-10	0.000120709	-1.64939	-2.11576e-10
212919796	rs2012211	2.53198e-06	-1.72151	-1.21988	6.10523e-06	-1.71859	-1.23135	3.31804e-05	-1.72548	-1.21534
212919876	rs1815024	8.73569e-06	-1.70298	-2.11576e-10	2.48812e-05	-1.54497	-2.11576e-10	0.000122865	-1.63169	-2.11576e-10
212919891	rs1815023	8.74863e-06	-1.7015	-2.11576e-10	2.49783e-05	-1.54107	-2.11576e-10	0.000123214	-1.62885	-2.11576e-10
212919946	rs150790511	9.423e-06	-1.62724	-2.11576e-10	2.35025e-05	-1.60197	-2.11576e-10	0.000117441	-1.67684	-2.11576e-10
212919952	rs149528858	9.97306e-06	-1.57051	-2.11576e-10	3.19586e-05	-1.29464	-2.11576e-10	0.000221595	-1.04192	-2.11576e-10
212920101	rs144461885	2.24284e-05	-0.760065	-2.11576e-10	6.31007e-05	-0.614351	-2.11576e-10	0.000164411	-1.3404	-2.11576e-10
212920218	rs4672632	1.82159e-05	-1.13523	0.167137	4.28084e-05	-1.15459	0.152237	0.000318802	-0.999575	0.32137
212920334	rs4672633	2.46697e-06	-1.72217	-1.24524	5.97016e-06	-1.71964	-1.25267	3.23047e-05	-1.72571	-1.24185
212920554	rs80143920	9.28917e-06	-1.64154	-2.11576e-10	2.15609e-05	-1.6882	-2.11576e-10	0.000111514	-1.72862	-2.11576e-10
212920679	rs142359777	1.56402e-05	-1.20222e-10	-1.12055	3.85769e-05	-1.20222e-10	-1.10643	0.000202325	-1.20222e-10	-1.1329
212920680	rs151241250	1.57298e-05	-1.20222e-10	-1.11484	3.88084e-05	-1.20222e-10	-1.10045	0.000203434	-1.20222e-10	-1.12743
212921354	rs112563769	1.00091e-05	-1.5669	-2.11576e-10	2.42582e-05	-1.57033	-2.11576e-10	0.000113833	-1.70804	-2.11576e-10
212921683	rs112163539	2.95718e-06	-1.64041	-1.14575	7.19542e-06	-1.63261	-1.15303	3.6028e-05	-1.72468	-1.1338
212921708	rs111591380	3.17163e-06	-1.52328	-1.19287	7.30751e-06	-1.57166	-1.19852	3.4902e-05	-1.70675	-1.18348
212921845	rs145083449	9.93431e-06	-1.5744	-2.11576e-10	2.14403e-05	-1.69381	-2.11576e-10	0.000114806	-1.69953	-2.11576e-10
212921862	rs113435157	3.85152e-06	-1.42367	-1.09826	1.06861e-05	-1.28387	-1.10627	4.38561e-05	-1.57951	-1.08235
212922156	rs147977599	8.69456e-06	-1.7077	-2.11576e-10	2.22402e-05	-1.65718	-2.11576e-10	0.000121242	-1.64499	-2.11576e-10
212922181	rs143462670	2.78104e-06	-1.61286	-1.23471	6.94654e-06	-1.58247	-1.23837	3.55944e-05	-1.64212	-1.22847
212923700	rs148505158	2.37694e-05	-1.20222e-10	-0.701996	5.33138e-05	-1.20222e-10	-0.782887	0.000328548	-1.20222e-10	-0.648092
212924118	rs78912774	4.03264e-06	-1.36432	-1.11165	1.13492e-05	-1.21061	-1.11933	4.50338e-05	-1.53899	-1.09637
212927257	rs7584745	9.38505e-06	-1.63128	-2.11576e-10	2.79799e-05	-1.42759	-2.11576e-10	0.000136063	-1.52966	-2.11576e-10
212927369	rs66982045	2.64114e-06	-1.67544	-1.22374	8.30263e-06	-1.43561	-1.2069	3.55966e-05	-1.65585	-1.21467
212927391	rs7584944	9.43673e-06	-1.62578	-2.11576e-10	2.82494e-05	-1.41801	-2.11576e-10	0.00013713	-1.52185	-2.11576e-10
212927573	rs73988956	9.20329e-06	-1.65083	-2.11576e-10	2.13922e-05	-1.69605	-2.11576e-10	0.000111774	-1.7263	-2.11576e-10
212927789	rs17343843	1.08778e-05	-1.48367	-2.11576e-10	3.37438e-05	-1.24028	-2.11576e-10	0.000157103	-1.38587	-2.11576e-10
212927895	rs80118023	8.58047e-06	-1.7209	-2.11576e-10	2.06976e-05	-1.72907	-2.11576e-10	0.000117711	-1.67454	-2.11576e-10
212928144	rs143878745	1.37676e-05	-1.24807	-2.11576e-10	4.18205e-05	-1.0257	-2.11576e-10	0.000274434	-0.828061	-2.11576e-10
212928179	rs10170406	3.76663e-06	-1.40784	-1.13638	1.03138e-05	-1.28125	-1.14435	4.16981e-05	-1.58993	-1.12239
212928291	rs114636848	8.75144e-06	-1.70117	-2.11576e-10	2.24995e-05	-1.64559	-2.11576e-10	0.000122767	-1.63249	-2.11576e-10
212928499	rs4672634	3.97208e-06	-1.54693	-0.944175	1.06716e-05	-1.43469	-0.956808	4.72034e-05	-1.66597	-0.922339
212928697	rs4672635	9.64603e-06	-1.60385	-2.11576e-10	2.82301e-05	-1.41869	-2.11576e-10	0.000134092	-1.54425	-2.11576e-10
212928804	rs56124618	2.62724e-06	-1.68787	-1.21659	8.12426e-06	-1.46577	-1.19846	3.53569e-05	-1.67051	-1.20677
212929014	rs4672636	2.76356e-06	-1.62404	-1.22983	7.18809e-06	-1.55268	-1.23398	3.62004e-05	-1.63144	-1.22227
212929047	rs112438095	8.75739e-06	-1.7005	-2.11576e-10	2.25258e-05	-1.64442	-2.11576e-10	0.000122922	-1.63123	-2.11576e-10
212929113	rs10197270	3.60777e-06	-1.41569	-1.17162	9.88093e-06	-1.29053	-1.17795	3.99587e-05	-1.59508	-1.15984
212930118	rs72937763	1.07925e-05	-1.49154	-2.11576e-10	3.33702e-05	-1.25142	-2.11576e-10	0.000155646	-1.39519	-2.11576e-10
212930157	rs10804202	9.35854e-06	-1.6341	-2.11576e-10	2.78409e-05	-1.43258	-2.11576e-10	0.000135513	-1.5337	-2.11576e-10
212930181	rs10932416	8.81249e-06	-1.69422	-2.11576e-10	2.39296e-05	-1.58397	-2.11576e-10	0.00011884	-1.66499	-2.11576e-10
212930256	rs76501676	2.49238e-05	-1.20222e-10	-0.654569	5.63391e-05	-1.20222e-10	-0.727694	0.000329342	-1.20222e-10	-0.645677
212930568	rs75673304	2.59202e-06	-1.65406	-1.2639	6.48569e-06	-1.62929	-1.26019	3.31424e-05	-1.67715	-1.26481
212930629	rs111475760	8.54921e-06	-1.72455	-2.11576e-10	2.14523e-05	-1.69325	-2.11576e-10	0.000116545	-1.6845	-2.11576e-10
212931802	rs79893073	6.1955e-05	0.256015	-2.11576e-10	5.89111e-05	-0.683054	-2.11576e-10	0.000429236	-0.380766	-2.11576e-10
212931961	rs12694261	8.51113e-06	-1.72902	-2.11576e-10	2.24318e-05	-1.6486	-2.11576e-10	0.000114704	-1.70042	-2.11576e-10
212931980	rs12694262	8.52059e-06	-1.72791	-2.11576e-10	2.27674e-05	-1.63375	-2.11576e-10	0.000115755	-1.6913	-2.11576e-10
212932558	rs76769660	9.67146e-06	-1.60121	-2.11576e-10	2.32396e-05	-1.61323	-2.11576e-10	0.000112288	-1.72171	-2.11576e-10
212933390	rs6435686	9.33248e-06	-1.63689	-2.11576e-10	2.77036e-05	-1.43752	-2.11576e-10	0.000134971	-1.53771	-2.11576e-10
212933592	rs13390631	1.05231e-05	-1.51682	-2.11576e-10	3.27373e-05	-1.27057	-2.11576e-10	0.000212677	-1.083	-2.11576e-10
212933621	rs6738489	8.86933e-06	-1.68779	-2.11576e-10	2.42386e-05	-1.57114	-2.11576e-10	0.000119869	-1.65638	-2.11576e-10
212933813	rs147807907	1.36597e-05	-1.20222e-10	-1.25594	3.3054e-05	-1.20222e-10	-1.26094	0.000177915	-1.20222e-10	-1.26147
212934240	rs2139941	9.49298e-06	-1.61984	-2.11576e-10	2.85405e-05	-1.40776	-2.11576e-10	0.000138284	-1.51346	-2.11576e-10
212934247	rs2139940	4.12586e-06	-1.46823	-0.984895	1.14767e-05	-1.32207	-0.996693	4.73272e-05	-1.62123	-0.964463
212934319	rs116584746	8.81656e-06	-1.69376	-2.11576e-10	2.18072e-05	-1.67684	-2.11576e-10	0.000111914	-1.72504	-2.11576e-10
212934570	rs2177036	9.61909e-06	-1.60664	-2.11576e-10	2.81058e-05	-1.42311	-2.11576e-10	0.000133637	-1.54765	-2.11576e-10
212934606	rs79417654	9.84607e-06	-1.58332	-2.11576e-10	2.38673e-05	-1.58657	-2.11576e-10	0.000113193	-1.71368	-2.11576e-10
212934625	rs79289495	2.67759e-06	-1.71057	-1.1749	6.8198e-06	-1.65724	-1.18202	3.55864e-05	-1.70631	-1.1645
212934759	rs2222377	9.49298e-06	-1.61984	-2.11576e-10	2.85405e-05	-1.40776	-2.11576e-10	0.000138284	-1.51346	-2.11576e-10
212935786	rs11680668	8.95525e-06	-1.67815	-2.11576e-10	2.16435e-05	-1.68438	-2.11576e-10	0.000111693	-1.72702	-2.11576e-10
212936244	rs76976745	9.51899e-06	-1.6171	-2.11576e-10	2.44112e-05	-1.56404	-2.11576e-10	0.000119516	-1.65933	-2.11576e-10
212936891	rs12373751	4.46694e-06	-1.12067	-1.25302	1.22808e-05	-0.992063	-1.25898	4.34176e-05	-1.42233	-1.24958
212937208	rs182843550	8.96772e-06	-1.67676	-2.11576e-10	2.16173e-05	-1.68559	-2.11576e-10	0.000112059	-1.72375	-2.11576e-10
212937649	rs9678219	3.18248e-06	-1.44931	-1.26342	7.45104e-06	-1.49108	-1.25965	3.29677e-05	-1.68285	-1.2644
212937879	rs147335804	1.35618e-05	-1.20222e-10	-1.26314	3.2913e-05	-1.20222e-10	-1.26521	0.000177809	-1.20222e-10	-1.26206
212938165	rs1521545	9.20907e-06	-1.6502	-2.11576e-10	2.70446e-05	-1.46159	-2.11576e-10	0.000132377	-1.55712	-2.11576e-10
212938226	rs76077803	9.47045e-06	-1.62222	-2.11576e-10	2.16795e-05	-1.68271	-2.11576e-10	0.00011154	-1.72839	-2.11576e-10
212938450	rs111470056	8.66126e-06	-1.71153	-2.11576e-10	2.20808e-05	-1.66437	-2.11576e-10	0.000120301	-1.65278	-2.11576e-10
212938480	rs79823522	2.06061e-05	-1.20222e-10	-0.844807	4.99128e-05	-1.20222e-10	-0.848806	0.000289986	-1.20222e-10	-0.77294
212939165	rs78213330	2.47564e-06	-1.71394	-1.24995	6.28606e-06	-1.66404	-1.25671	3.26461e-05	-1.71007	-1.24697
212939180	rs10189678	2.96754e-06	-1.61163	-1.17103	8.13328e-06	-1.47587	-1.18725	4.03775e-05	-1.58213	-1.16237
212939249	rs4468766	8.84026e-06	-1.69108	-2.11576e-10	2.40819e-05	-1.57762	-2.11576e-10	0.000119345	-1.66075	-2.11576e-10
212939327	rs115341148	1.01767e-05	-1.55029	-2.11576e-10	2.25774e-05	-1.64214	-2.11576e-10	0.000124213	-1.62077	-2.11576e-10
212939664	rs112035234	8.55956e-06	-1.72334	-2.11576e-10	2.28764e-05	-1.62898	-2.11576e-10	0.000113507	-1.71091	-2.11576e-10
212939754	rs17343912	2.4228e-06	-1.72326	-1.26221	5.84577e-06	-1.72844	-1.26493	3.24433e-05	-1.7026	-1.26068
212940059	rs77970476	1.00731e-05	-1.56052	-2.11576e-10	3.04703e-05	-1.34233	-2.11576e-10	0.000200097	-1.14397	-2.11576e-10
212940067	rs1521544	9.25708e-06	-1.645	-2.11576e-10	2.73029e-05	-1.45209	-2.11576e-10	0.000133392	-1.54948	-2.11576e-10
212940153	rs35853366	2.6205e-06	-1.69233	-1.2147	8.09771e-06	-1.47125	-1.19625	3.51485e-05	-1.67848	-1.20471
212940222	rs10932418	9.25708e-06	-1.645	-2.11576e-10	2.73029e-05	-1.45209	-2.11576e-10	0.000133392	-1.54948	-2.11576e-10
212941020	rs17343932	2.41794e-06	-1.72909	-1.25839	5.92628e-06	-1.71759	-1.26209	3.36871e-05	-1.66948	-1.25618
212941103	rs112693123	8.7695e-06	-1.69911	-2.11576e-10	2.25792e-05	-1.64205	-2.11576e-10	0.000123235	-1.62868	-2.11576e-10
212941258	rs17415843	2.42099e-06	-1.72554	-1.26068	5.85976e-06	-1.72729	-1.26368	3.26903e-05	-1.69688	-1.25881
212941297	rs77747509	2.73179e-05	-1.20222e-10	-0.56285	7.08362e-05	-1.20222e-10	-0.498713	0.00034977	-1.20222e-10	-0.585499
212941678	rs10181409	9.30689e-06	-1.63964	-2.11576e-10	2.75683e-05	-1.44242	-2.11576e-10	0.000134437	-1.54168	-2.11576e-10
212941872	rs147325756	2.80083e-05	-1.20222e-10	-0.537891	5.71182e-05	-1.20222e-10	-0.71396	0.000371691	-1.20222e-10	-0.524711
212942492	rs7597057	8.56075e-06	-1.72321	-2.11576e-10	2.07388e-05	-1.72708	-2.11576e-10	0.000122158	-1.63746	-2.11576e-10
212943207	rs4672637	2.67251e-06	-1.64063	-1.24675	6.98059e-06	-1.56673	-1.24921	3.48104e-05	-1.65151	-1.24135
212943406	rs80183596	2.3757e-05	-1.20222e-10	-0.702517	6.11271e-05	-1.20222e-10	-0.646127	0.000305013	-1.20222e-10	-0.72242
212943534	rs9973939	2.98719e-06	-1.69327	-1.08279	7.66471e-06	-1.62641	-1.09605	4.00884e-05	-1.6921	-1.05958
212944453	rs6756532	8.53397e-06	-1.72634	-2.11576e-10	2.07963e-05	-1.72431	-2.11576e-10	0.000124033	-1.62223	-2.11576e-10
212944667	rs56993927	2.42776e-06	-1.72767	-1.25576	5.91211e-06	-1.72843	-1.25365	3.26656e-05	-1.69769	-1.25876
212945065	rs79219508	8.52286e-06	-1.72764	-2.11576e-10	2.07823e-05	-1.72498	-2.11576e-10	0.00012389	-1.62338	-2.11576e-10
212945147	rs144162007	1.07172e-05	-1.49855	-2.11576e-10	2.37559e-05	-1.59125	-2.11576e-10	0.000138964	-1.50856	-2.11576e-10
212945711	rs9973715	3.12295e-06	-1.6178	-1.11382	8.40018e-06	-1.51055	-1.12028	4.15774e-05	-1.61569	-1.09953
212945712	rs9973713	9.34739e-06	-1.6353	-2.11576e-10	2.65958e-05	-1.47833	-2.11576e-10	0.000128697	-1.58531	-2.11576e-10
212945757	rs75554989	2.50824e-06	-1.70767	-1.24314	5.96611e-06	-1.72717	-1.24581	3.25952e-05	-1.72049	-1.23812
212945761	rs10194693	1.00041e-05	-1.5674	-2.11576e-10	3.11278e-05	-1.32098	-2.11576e-10	0.00015006	-1.43174	-2.11576e-10
212945959	rs10497958	2.51805e-06	-1.70767	-1.23924	5.98809e-06	-1.72717	-1.24214	3.27355e-05	-1.72049	-1.23383
212945979	rs111556685	8.7146e-06	-1.70539	-2.11576e-10	2.24585e-05	-1.64742	-2.11576e-10	0.000124328	-1.61985	-2.11576e-10
212946149	rs7558615	9.51266e-06	-1.61777	-2.11576e-10	2.73559e-05	-1.45015	-2.11576e-10	0.000131497	-1.56379	-2.11576e-10
212947028	rs10210742	3.17293e-06	-1.67117	-1.04457	8.43653e-06	-1.56816	-1.05835	4.35228e-05	-1.64996	-1.01953
212947195	rs6753398	8.64669e-06	-1.71322	-2.11576e-10	2.07634e-05	-1.72589	-2.11576e-10	0.000116097	-1.68834	-2.11576e-10
212947356	rs17344051	2.59901e-06	-1.68184	-1.23343	6.03143e-06	-1.72547	-1.23663	3.28194e-05	-1.72427	-1.22749
212947518	rs75185835	1.48691e-05	-1.20222e-10	-1.17111	3.83835e-05	-1.20222e-10	-1.11146	0.000195915	-1.20222e-10	-1.16509
212947759	rs17344065	2.61524e-06	-1.68464	-1.2244	6.06359e-06	-1.72621	-1.23057	3.32917e-05	-1.72331	-1.21415
212947862	rs10201617	1.0027e-05	-1.56511	-2.11576e-10	2.84271e-05	-1.41174	-2.11576e-10	0.000137164	-1.52159	-2.11576e-10
212948147	rs79931026	8.72478e-06	-1.70423	-2.11576e-10	2.07939e-05	-1.72442	-2.11576e-10	0.000114319	-1.70378	-2.11576e-10
212948222	rs17415969	2.50637e-06	-1.71963	-1.23193	6.0375e-06	-1.72563	-1.23547	3.40341e-05	-1.68974	-1.22567
212948255	rs77824825	2.49522e-06	-1.71833	-1.23769	6.00038e-06	-1.72635	-1.24091	3.37351e-05	-1.69227	-1.23197
212948287	rs1357127	8.77721e-06	-1.69823	-2.11576e-10	2.37077e-05	-1.59328	-2.11576e-10	0.000117707	-1.67458	-2.11576e-10
212948366	rs191879713	3.76275e-05	-1.20222e-10	-0.242659	0.000100469	-1.20222e-10	-0.149232	0.000536319	-1.20222e-10	-0.158046
212948415	rs1521553	2.9557e-06	-1.66337	-1.12329	7.95404e-06	-1.55533	-1.13008	4.01578e-05	-1.64089	-1.10907
212949490	rs16847678	1.89081e-05	-1.20222e-10	-0.930801	4.34606e-05	-1.20222e-10	-0.987227	0.00026051	-1.20222e-10	-0.880132
212950663	rs75711576	8.51459e-06	-1.72861	-2.11576e-10	2.07124e-05	-1.72835	-2.11576e-10	0.00011352	-1.7108	-2.11576e-10
212950821	rs79260228	2.41775e-06	-1.72416	-1.2634	6.10969e-06	-1.68496	-1.26425	3.59958e-05	-1.59784	-1.26153
212950938	rs146224623	8.65586e-06	-1.71216	-2.11576e-10	2.20543e-05	-1.66557	-2.11576e-10	0.000120144	-1.65408	-2.11576e-10
212951797	rs2888038	8.8293e-06	-1.69232	-2.11576e-10	2.39969e-05	-1.58116	-2.11576e-10	0.000118626	-1.6668	-2.11576e-10
212952125	rs10497960	2.75702e-06	-1.72099	-1.13525	8.16015e-06	-1.55355	-1.10628	3.68865e-05	-1.7137	-1.12123
212953843	rs114227282	1.18871e-05	-1.39494	-2.11576e-10	2.53449e-05	-1.52651	-2.11576e-10	0.000140929	-1.49452	-2.11576e-10
212954360	rs145202878	2.64154e-05	-1.20222e-10	-0.596448	5.42875e-05	-1.20222e-10	-0.764789	0.000350363	-1.20222e-10	-0.583805
212954928	rs149210969	2.51902e-05	-1.20222e-10	-0.643937	5.88341e-05	-1.20222e-10	-0.684361	0.000333968	-1.20222e-10	-0.631729
212955804	rs111849765	8.57027e-06	-1.72209	-2.11576e-10	2.15905e-05	-1.68683	-2.11576e-10	0.000117379	-1.67737	-2.11576e-10
212955906	rs77335443	1.27106e-05	-1.32796	-2.11576e-10	4.37588e-05	-0.980391	-2.11576e-10	0.000346187	-0.595796	-2.11576e-10
212956239	rs78909772	2.58912e-06	-1.72044	-1.19863	6.19326e-06	-1.72907	-1.20655	3.47654e-05	-1.7084	-1.18575
212956433	rs74894709	8.51094e-06	-1.72904	-2.11576e-10	2.08121e-05	-1.72355	-2.11576e-10	0.000124514	-1.61836	-2.11576e-10
212956614	rs76139354	8.57027e-06	-1.72209	-2.11576e-10	2.15905e-05	-1.68683	-2.11576e-10	0.000117379	-1.67737	-2.11576e-10
212956624	rs111758510	8.54024e-06	-1.7256	-2.11576e-10	2.13865e-05	-1.69632	-2.11576e-10	0.000116145	-1.68793	-2.11576e-10
212956689	rs111355789	8.66982e-06	-1.71054	-2.11576e-10	2.21225e-05	-1.66249	-2.11576e-10	0.000120547	-1.65073	-2.11576e-10
212956761	rs4673649	8.631e-06	-1.71503	-2.11576e-10	2.12483e-05	-1.70281	-2.11576e-10	0.000113476	-1.71118	-2.11576e-10
212957144	rs10166993	8.59655e-06	-1.71903	-2.11576e-10	2.11299e-05	-1.7084	-2.11576e-10	0.000114071	-1.70596	-2.11576e-10
212957306	rs10179617	8.788e-06	-1.69701	-2.11576e-10	2.21785e-05	-1.65996	-2.11576e-10	0.000111493	-1.72881	-2.11576e-10
212957446	rs79993935	8.52245e-06	-1.72769	-2.11576e-10	2.07392e-05	-1.72706	-2.11576e-10	0.000122217	-1.63697	-2.11576e-10
212957482	rs114845164	8.53259e-06	-1.7265	-2.11576e-10	2.13251e-05	-1.6992	-2.11576e-10	0.000115771	-1.69116	-2.11576e-10
212957507	rs4672638	2.69941e-06	-1.72815	-1.14921	6.70454e-06	-1.69765	-1.15865	3.62109e-05	-1.72722	-1.12619
212957816	rs2371436	2.48155e-06	-1.72679	-1.23472	5.99937e-06	-1.72764	-1.23979	3.39923e-05	-1.69345	-1.22318
212957937	rs1357126	2.46269e-06	-1.72848	-1.24066	5.98817e-06	-1.7241	-1.24519	3.42808e-05	-1.67801	-1.23018
212958213	rs78046340	1.86732e-05	-1.20222e-10	-0.943302	4.74609e-05	-1.20222e-10	-0.899176	0.000250601	-1.20222e-10	-0.918913
212958253	rs1357125	2.51406e-06	-1.71727	-1.23123	6.01633e-06	-1.72803	-1.23658	3.39719e-05	-1.69813	-1.21911
212958457	rs1521550	2.78273e-06	-1.70483	-1.14213	7.21708e-06	-1.62981	-1.15282	3.78232e-05	-1.6914	-1.11845
212958641	rs1521549	8.77479e-06	-1.69851	-2.11576e-10	2.189e-05	-1.67305	-2.11576e-10	0.00011191	-1.72508	-2.11576e-10
212958665	rs67888322	0.000336615	1.25531	0.69324	0.00204007	2.10997	0.751687	0.0213221	2.61519	0.90953
212958666	rs76176553	1.2146e-05	-1.3734	-2.11576e-10	2.72291e-05	-1.45479	-2.11576e-10	0.00014187	-1.48787	-2.11576e-10
212959011	rs77092374	2.43846e-06	-1.72044	-1.25858	5.87187e-06	-1.72907	-1.25984	3.24675e-05	-1.7084	-1.25413
212959164	rs1521548	9.5493e-06	-1.61393	-2.11576e-10	2.42267e-05	-1.57163	-2.11576e-10	0.000112999	-1.7154	-2.11576e-10
212959301	rs1851261	2.66833e-06	-1.70244	-1.1865	6.87783e-06	-1.64001	-1.19077	3.55737e-05	-1.69871	-1.17246
212959330	rs1851260	9.5493e-06	-1.61393	-2.11576e-10	2.42267e-05	-1.57163	-2.11576e-10	0.000112999	-1.7154	-2.11576e-10
212959615	rs10932419	2.94954e-06	-1.68322	-1.10552	7.78158e-06	-1.5907	-1.11662	4.04432e-05	-1.66415	-1.07872
212959767	rs12618100	9.57396e-06	-1.61135	-2.11576e-10	2.42599e-05	-1.57026	-2.11576e-10	0.000113029	-1.71513	-2.11576e-10
212959784	rs13395352	9.58968e-06	-1.60971	-2.11576e-10	2.43464e-05	-1.5667	-2.11576e-10	0.000113166	-1.71392	-2.11576e-10
212959927	rs12618158	9.58968e-06	-1.60971	-2.11576e-10	2.43464e-05	-1.5667	-2.11576e-10	0.000113166	-1.71392	-2.11576e-10
212959967	rs34349040	0.000116344	0.886161	-2.11576e-10	0.000140941	0.189256	-2.11576e-10	0.00113506	0.591663	-2.11576e-10
212960643	rs113024511	8.58249e-06	-1.72067	-2.11576e-10	2.16641e-05	-1.68343	-2.11576e-10	0.000117821	-1.67361	-2.11576e-10
212960753	rs115994515	8.54902e-06	-1.72458	-2.11576e-10	2.14509e-05	-1.69331	-2.11576e-10	0.000116536	-1.68457	-2.11576e-10
212960846	rs73987227	8.61252e-06	-1.71718	-2.11576e-10	2.20574e-05	-1.66543	-2.11576e-10	0.000120982	-1.64713	-2.11576e-10
212960882	rs112241878	8.58249e-06	-1.72067	-2.11576e-10	2.16641e-05	-1.68343	-2.11576e-10	0.000117821	-1.67361	-2.11576e-10
212961217	rs1521547	8.51982e-06	-1.728	-2.11576e-10	2.11179e-05	-1.70896	-2.11576e-10	0.000111461	-1.7291	-2.11576e-10
212961992	rs7564926	8.54956e-06	-1.72451	-2.11576e-10	2.08723e-05	-1.72066	-2.11576e-10	0.000116488	-1.68499	-2.11576e-10
212963295	rs4319888	9.12206e-06	-1.6597	-2.11576e-10	2.2517e-05	-1.64481	-2.11576e-10	0.000111467	-1.72904	-2.11576e-10
212963330	rs4471839	8.99247e-06	-1.67401	-2.11576e-10	2.06992e-05	-1.72899	-2.11576e-10	0.000114623	-1.70112	-2.11576e-10
212964443	rs41476746	8.59454e-06	-1.71927	-2.11576e-10	2.07037e-05	-1.72877	-2.11576e-10	0.000117803	-1.67376	-2.11576e-10
212964687	rs78411308	8.5116e-06	-1.72896	-2.11576e-10	2.08764e-05	-1.72046	-2.11576e-10	0.000125642	-1.60933	-2.11576e-10
212965040	rs150005831	8.51073e-06	-1.72907	-2.11576e-10	2.07742e-05	-1.72537	-2.11576e-10	0.000114597	-1.70135	-2.11576e-10
212965276	rs12104833	8.63502e-06	-1.71457	-2.11576e-10	2.11764e-05	-1.70619	-2.11576e-10	0.00011406	-1.70605	-2.11576e-10
212965531	rs2371438	2.45654e-06	-1.7063	-1.26534	6.11542e-06	-1.6828	-1.26547	3.53627e-05	-1.61122	-1.26589
212965869	rs61276593	8.52762e-06	-1.72708	-2.11576e-10	2.17267e-05	-1.68054	-2.11576e-10	0.000112206	-1.72243	-2.11576e-10
212966007	rs13017857	2.41884e-06	-1.72564	-1.26147	6.20934e-06	-1.67226	-1.26077	3.22274e-05	-1.71519	-1.25477
212966550	rs77136651	8.67374e-06	-1.71009	-2.11576e-10	2.07752e-05	-1.72532	-2.11576e-10	0.000114778	-1.69977	-2.11576e-10
212966558	rs72937800	8.57062e-06	-1.72205	-2.11576e-10	2.11659e-05	-1.70669	-2.11576e-10	0.00011146	-1.72911	-2.11576e-10
212966651	rs113383920	8.60878e-06	-1.71761	-2.11576e-10	2.18119e-05	-1.67662	-2.11576e-10	0.000118704	-1.66614	-2.11576e-10
212966947	rs66522864	2.4675e-06	-1.72841	-1.23878	6.49571e-06	-1.65083	-1.23711	3.29879e-05	-1.72208	-1.22456
212967009	rs41422148	8.51399e-06	-1.72868	-2.11576e-10	2.09948e-05	-1.71481	-2.11576e-10	0.000128053	-1.59033	-2.11576e-10
212967059	rs34306607	2.47165e-06	-1.70344	-1.26207	6.60962e-06	-1.60914	-1.26141	3.17538e-05	-1.72904	-1.25572
212967125	rs59507344	2.50387e-06	-1.7274	-1.22515	6.2159e-06	-1.7091	-1.22287	3.33311e-05	-1.72911	-1.20717
212967284	rs13025159	2.42539e-06	-1.72462	-1.25978	6.24485e-06	-1.66836	-1.25897	3.22513e-05	-1.71703	-1.25219
212967765	rs2371439	2.54753e-06	-1.71907	-1.2162	6.17291e-06	-1.72522	-1.21369	3.39439e-05	-1.72154	-1.19652
212967951	rs113767885	8.64545e-06	-1.71336	-2.11576e-10	2.20026e-05	-1.66792	-2.11576e-10	0.000119837	-1.65664	-2.11576e-10
212968343	rs67300756	0.000587145	2.2678	0.237077	0.00359329	3.188	0.239737	0.044347	3.80664	0.450384
212968393	rs73987232	8.51159e-06	-1.72896	-2.11576e-10	2.08395e-05	-1.72223	-2.11576e-10	0.000124307	-1.62002	-2.11576e-10
212969416	rs77013590	2.42166e-06	-1.72821	-1.25773	5.86256e-06	-1.72626	-1.26424	3.24298e-05	-1.70034	-1.26336
212969513	rs7591736	8.54641e-06	-1.72488	-2.11576e-10	2.19276e-05	-1.67133	-2.11576e-10	0.000112618	-1.71877	-2.11576e-10
212969560	rs10189975	2.43348e-06	-1.71648	-1.26459	6.51011e-06	-1.62153	-1.26419	3.16344e-05	-1.72835	-1.26018
212969727	rs80175157	2.4255e-06	-1.72557	-1.25879	5.88335e-06	-1.72225	-1.26471	3.27644e-05	-1.68949	-1.26394
212970466	rs2371440	2.65046e-06	-1.65244	-1.24322	6.00063e-06	-1.72565	-1.24157	3.38721e-05	-1.69124	-1.22894
212970852	rs72939804	8.53196e-06	-1.72657	-2.11576e-10	2.20456e-05	-1.66597	-2.11576e-10	0.000112537	-1.71949	-2.11576e-10
212971901	rs7582302	8.52569e-06	-1.72731	-2.11576e-10	2.19593e-05	-1.66989	-2.11576e-10	0.000112369	-1.72098	-2.11576e-10
212972036	rs114273901	2.85676e-06	-1.68027	-1.14043	6.81601e-06	-1.66856	-1.17124	4.04589e-05	-1.57825	-1.16424
212972333	rs4284776	8.54413e-06	-1.72515	-2.11576e-10	2.23239e-05	-1.65342	-2.11576e-10	0.000113384	-1.71199	-2.11576e-10
212972406	rs4423551	2.69276e-06	-1.65599	-1.22384	6.85137e-06	-1.60587	-1.22876	3.59786e-05	-1.64662	-1.21323
212972418	rs7424712	2.68558e-06	-1.64447	-1.23803	6.96279e-06	-1.57649	-1.24201	3.64903e-05	-1.61645	-1.22928
212973088	rs7600270	8.53188e-06	-1.72658	-2.11576e-10	2.20316e-05	-1.6666	-2.11576e-10	0.000112543	-1.71944	-2.11576e-10
212973223	rs17344252	2.76242e-06	-1.70131	-1.15298	6.488e-06	-1.70677	-1.18236	3.72169e-05	-1.65037	-1.17565
212973490	rs17344266	2.83147e-06	-1.72341	-1.10619	6.92033e-06	-1.70406	-1.12056	3.59043e-05	-1.71883	-1.14309
212973492	rs143531160	1.37853e-05	-1.20222e-10	-1.24679	3.33326e-05	-1.20222e-10	-1.25255	0.000179265	-1.20222e-10	-1.25391
212973504	rs76853748	8.82162e-06	-1.69319	-2.11576e-10	2.11835e-05	-1.70586	-2.11576e-10	0.000121527	-1.64264	-2.11576e-10
212973528	rs16847718	2.25142e-05	-1.20222e-10	-0.756246	5.60259e-05	-1.20222e-10	-0.733269	0.000287068	-1.20222e-10	-0.783054
212973896	rs74315709	3.40843e-06	-1.51175	-1.13239	8.16475e-06	-1.4947	-1.16455	5.10843e-05	-1.35276	-1.15654
212974278	rs75311951	2.95218e-06	-1.65773	-1.13011	7.04597e-06	-1.64371	-1.16291	4.24652e-05	-1.54025	-1.15383
212974828	rs17416172	2.60331e-06	-1.696	-1.21761	6.1802e-06	-1.72571	-1.21202	3.27367e-05	-1.72653	-1.22774
212975064	rs6435689	2.92715e-06	-1.66271	-1.13365	6.68869e-06	-1.709	-1.14966	3.53572e-05	-1.71289	-1.16438
212975239	rs6435690	3.09963e-06	-1.70861	-1.0305	7.29889e-06	-1.72005	-1.05131	3.83029e-05	-1.72706	-1.07019
212975393	rs6435691	2.66361e-06	-1.69916	-1.19155	6.35915e-06	-1.72454	-1.18465	3.34824e-05	-1.7275	-1.20426
212975457	rs2371441	9.56126e-06	-1.59325	-0.0194225	2.97413e-05	-1.38934	0.0227988	0.0001432	-1.54545	0.0669209
212975749	rs2371442	3.19789e-06	-1.6852	-1.0227	7.29434e-06	-1.72768	-1.0443	3.8491e-05	-1.72906	-1.06329
212975754	rs2371443	3.02834e-06	-1.727	-1.03538	7.21067e-06	-1.72641	-1.05711	3.82483e-05	-1.72187	-1.07681
212975765	rs7558179	1.00761e-05	-1.56022	-2.11576e-10	2.0869e-05	-1.72082	-2.11576e-10	0.000119005	-1.66361	-2.11576e-10
212975953	rs2371444	3.00868e-06	-1.72595	-1.04294	7.44398e-06	-1.72056	-1.03112	3.86478e-05	-1.72291	-1.06537
212976497	rs62183998	1.60114e-05	-1.50333	0.406244	5.87911e-05	-1.25053	0.565441	0.000223371	-1.50019	0.466249
212977096	rs62183999	3.0809e-06	-1.72331	-1.02187	7.67796e-06	-1.72581	-0.994922	3.88367e-05	-1.72349	-1.05992
212977114	rs62184037	3.09966e-06	-1.71998	-1.01912	7.6787e-06	-1.72885	-0.991786	3.9199e-05	-1.71662	-1.0575
212977552	rs2888042	3.19593e-06	-1.72866	-0.979854	8.09187e-06	-1.7168	-0.951425	4.01745e-05	-1.72874	-1.0208
212977985	rs62184038	3.02281e-06	-1.7289	-1.03531	7.68413e-06	-1.7165	-1.00343	3.79376e-05	-1.72872	-1.07811
212978215	rs7566172	2.99771e-06	-1.72911	-1.04344	7.68816e-06	-1.68952	-1.02988	4.17243e-05	-1.71866	-0.993031
212978566	rs10167304	1.66706e-05	-1.05675	-2.11576e-10	4.20968e-05	-1.01911	-2.11576e-10	0.000356106	-0.567545	-2.11576e-10
212979399	rs6719517	2.90343e-06	-1.72083	-1.08367	7.32042e-06	-1.71264	-1.05578	3.66447e-05	-1.72422	-1.11728
212979871	rs11887531	3.01242e-06	-1.71247	-1.05518	7.48687e-06	-1.72128	-1.02466	3.74388e-05	-1.72827	-1.0918
212979999	rs11903314	8.53231e-06	-1.72653	-2.11576e-10	2.13758e-05	-1.69682	-2.11576e-10	0.000126871	-1.5996	-2.11576e-10
212980469	rs117487917	1.53551e-05	-1.20222e-10	-1.13894	3.83312e-05	-1.20222e-10	-1.11282	0.000204296	-1.20222e-10	-1.1232
212980728	rs76359318	2.33997e-05	-1.43491	0.71724	8.84858e-05	-1.15716	0.880916	0.000330543	-1.42547	0.78343
212980773	rs62184039	3.49873e-06	-1.72602	-0.891971	8.82343e-06	-1.72506	-0.856615	4.36594e-05	-1.72451	-0.941842
212980961	rs11902372	3.26155e-06	-1.71119	-0.976999	8.13789e-06	-1.72289	-0.939663	4.01505e-05	-1.72886	-1.02128
212981871	rs11689043	3.87387e-06	-1.72837	-0.787773	9.92196e-06	-1.72026	-0.744071	4.80351e-05	-1.72747	-0.843374
212982072	rs11689133	3.90157e-06	-1.72874	-0.780274	1.00157e-05	-1.71869	-0.736238	4.83467e-05	-1.72805	-0.836323
212982171	rs11695227	3.91561e-06	-1.72874	-0.776683	1.00534e-05	-1.71869	-0.732488	4.85103e-05	-1.72805	-0.832945
212983445	rs55957700	3.67603e-06	-1.68367	-0.884894	9.00496e-06	-1.72224	-0.83907	4.52025e-05	-1.68986	-0.941758
212983753	rs74320008	8.72161e-06	-1.70459	-2.11576e-10	2.10964e-05	-1.70998	-2.11576e-10	0.000111688	-1.72707	-2.11576e-10
212983817	rs72939812	8.51526e-06	-1.72853	-2.11576e-10	2.19408e-05	-1.67073	-2.11576e-10	0.000112479	-1.72001	-2.11576e-10
212983838	rs4571009	3.54046e-06	-1.65122	-0.954914	8.44635e-06	-1.72124	-0.904104	4.15748e-05	-1.70795	-1.00733
212984206	rs79877234	2.08627e-05	-1.40313	0.570696	7.9934e-05	-1.10615	0.728273	0.000297336	-1.38148	0.633574
212984455	rs7426206	3.58293e-06	-1.70952	-0.884697	9.00818e-06	-1.72816	-0.832792	4.34081e-05	-1.72707	-0.945058
212984466	rs10204324	3.41656e-06	-1.72908	-0.912677	9.08831e-06	-1.69255	-0.859546	4.30625e-05	-1.71193	-0.96819
212984626	rs12465933	3.84483e-06	-1.70501	-0.818653	1.03056e-05	-1.6543	-0.772093	4.70762e-05	-1.7102	-0.880808
212984819	rs12469791	3.43082e-06	-1.7283	-0.909292	9.16672e-06	-1.68603	-0.857469	4.31806e-05	-1.71231	-0.965077
212986121	rs12151841	3.87971e-06	-1.71487	-0.799768	9.81885e-06	-1.72862	-0.746156	4.79899e-05	-1.70814	-0.863638
212986227	rs2090865	8.66622e-06	-1.71096	-2.11576e-10	2.10546e-05	-1.71196	-2.11576e-10	0.000111485	-1.72888	-2.11576e-10
212986362	rs7562352	3.76717e-06	-1.62773	-0.916343	8.81707e-06	-1.71677	-0.865627	4.35352e-05	-1.69696	-0.972246
212986457	rs7576561	4.02696e-06	-1.68341	-0.793977	9.84387e-06	-1.72854	-0.743697	4.78167e-05	-1.72374	-0.851656
212986680	rs7579502	4.14097e-06	-1.67021	-0.779258	1.00246e-05	-1.72582	-0.72822	4.88198e-05	-1.71678	-0.837859
212986818	rs7579631	3.78639e-06	-1.62264	-0.916343	8.8331e-06	-1.71495	-0.865627	4.36613e-05	-1.69407	-0.972246
212986998	rs12468336	4.27522e-06	-1.71671	-0.700844	1.07577e-05	-1.72891	-0.654549	5.29412e-05	-1.7104	-0.763191
212987557	rs2371475	4.09882e-06	-1.66219	-0.7975	9.85473e-06	-1.72373	-0.747403	4.81752e-05	-1.71297	-0.854956
212987580	rs16847741	8.57681e-06	-1.72133	-2.11576e-10	2.10518e-05	-1.7121	-2.11576e-10	0.000121821	-1.64022	-2.11576e-10
212987710	rs2371476	4.15921e-06	-1.71289	-0.732179	1.04199e-05	-1.7282	-0.68716	5.16397e-05	-1.70576	-0.792722
212987749	rs116190745	9.57242e-06	-1.61151	-2.11576e-10	2.22137e-05	-1.65838	-2.11576e-10	0.000133625	-1.54774	-2.11576e-10
212987890	rs149417353	5.93621e-05	-1.20222e-10	0.213263	0.000131957	-1.20222e-10	0.123393	0.000816039	-1.20222e-10	0.261688
212987956	rs7583453	6.43942e-06	-0.937027	-1.07093	2.61405e-05	-0.436645	-1.05895	0.000194344	-0.151551	-1.02159
212988462	rs17344385	3.99413e-06	-1.72177	-0.763799	1.01704e-05	-1.72901	-0.710586	4.91224e-05	-1.71822	-0.830239
212988537	rs72939817	8.8625e-06	-1.68856	-2.11576e-10	2.12806e-05	-1.70128	-2.11576e-10	0.00011146	-1.7291	-2.11576e-10
212988721	rs17416263	3.90788e-06	-1.72538	-0.782017	9.99142e-06	-1.7276	-0.729754	4.80649e-05	-1.72302	-0.847198
212989308	rs6738304	4.19897e-06	-1.70405	-0.731509	1.06231e-05	-1.72807	-0.667982	5.00624e-05	-1.72848	-0.801028
212989410	rs6723461	8.5554e-06	-1.72383	-2.11576e-10	2.09421e-05	-1.71732	-2.11576e-10	0.000122315	-1.63617	-2.11576e-10
212989888	rs16847746	8.59602e-06	-1.71909	-2.11576e-10	2.10515e-05	-1.71211	-2.11576e-10	0.000122746	-1.63266	-2.11576e-10
212989978	rs146770498	6.17907e-05	-1.20222e-10	0.25336	0.000161762	-1.20222e-10	0.327042	0.000843297	-1.20222e-10	0.294546
212990115	rs11690618	4.42243e-06	-1.72772	-0.655981	1.15027e-05	-1.72294	-0.593563	5.38661e-05	-1.72708	-0.729196
212990445	rs57201576	8.5711e-06	-1.722	-2.11576e-10	2.10269e-05	-1.71328	-2.11576e-10	0.00012157	-1.64228	-2.11576e-10
212990446	rs58834228	8.5711e-06	-1.722	-2.11576e-10	2.10269e-05	-1.71328	-2.11576e-10	0.00012157	-1.64228	-2.11576e-10
212990657	rs60076681	8.58632e-06	-1.72022	-2.11576e-10	2.09765e-05	-1.71568	-2.11576e-10	0.000120872	-1.64804	-2.11576e-10
212990837	rs16847747	8.62403e-06	-1.71584	-2.11576e-10	2.08841e-05	-1.72009	-2.11576e-10	0.000119493	-1.65951	-2.11576e-10
212990868	rs7560730	6.82905e-06	-0.925255	-1.02395	2.70007e-05	-0.441061	-1.02216	0.000203495	-0.162842	-0.964293
212990938	rs7560757	8.58927e-06	-1.71988	-2.11576e-10	2.09678e-05	-1.7161	-2.11576e-10	0.000120748	-1.64906	-2.11576e-10
212991544	rs1521655	3.45222e-06	-1.65306	-0.978316	8.24079e-06	-1.72483	-0.925158	4.05375e-05	-1.71206	-1.02849
212991972	rs56242159	3.59796e-06	-1.69201	-0.898019	8.94765e-06	-1.72911	-0.838582	4.30739e-05	-1.72508	-0.954778
212992055	rs139302075	8.5456e-06	-1.72498	-2.11576e-10	2.07781e-05	-1.72518	-2.11576e-10	0.000113198	-1.71364	-2.11576e-10
212992113	rs4672639	4.28598e-06	-1.65668	-0.758362	1.08064e-05	-1.68041	-0.698536	5.02683e-05	-1.70198	-0.823417
212992234	rs4672640	2.50642e-06	-1.72461	-1.22693	6.36048e-06	-1.68781	-1.22117	3.38409e-05	-1.68032	-1.24079
212993460	rs6746409	9.20303e-06	-1.65086	-2.11576e-10	2.7401e-05	-1.4485	-2.11576e-10	0.000197466	-1.15721	-2.11576e-10
212993530	rs17416297	3.27706e-06	-1.72537	-0.958074	8.37548e-06	-1.72791	-0.90586	4.10379e-05	-1.71891	-1.00937
212995406	rs118010397	1.35231e-05	-1.20222e-10	-1.26599	3.29198e-05	-1.20222e-10	-1.26501	0.000177243	-1.20222e-10	-1.26525
212996126	rs78066306	9.28377e-06	-1.64213	-2.11576e-10	2.6433e-05	-1.48447	-2.11576e-10	0.000191662	-1.18704	-2.11576e-10
212996467	rs11684050	3.15736e-06	-1.72409	-0.996564	8.76161e-06	-1.63423	-0.954471	4.09713e-05	-1.68159	-1.04831
212996653	rs11889719	9.63557e-06	-1.60493	-2.11576e-10	2.80714e-05	-1.42433	-2.11576e-10	0.000209274	-1.09913	-2.11576e-10
212997024	rs11680307	2.73588e-06	-1.72911	-1.13483	7.70464e-06	-1.61033	-1.10693	3.86701e-05	-1.61843	-1.16927
212997367	rs72939823	8.5115e-06	-1.72898	-2.11576e-10	2.22128e-05	-1.65841	-2.11576e-10	0.000113319	-1.71257	-2.11576e-10
212997511	rs13384295	2.69838e-06	-1.68938	-1.18836	6.52854e-06	-1.71844	-1.16446	3.35671e-05	-1.71358	-1.21565
212997540	rs72939829	8.51084e-06	-1.72905	-2.11576e-10	2.22598e-05	-1.6563	-2.11576e-10	0.000113436	-1.71154	-2.11576e-10
212999007	rs2888051	2.99135e-06	-1.72488	-1.04978	7.53125e-06	-1.72642	-1.01361	3.77207e-05	-1.71737	-1.0952
212999291	rs75164847	8.92899e-06	-1.68109	-2.11576e-10	2.61656e-05	-1.49464	-2.11576e-10	0.000184881	-1.22306	-2.11576e-10
212999296	rs79873748	8.89304e-06	-1.68512	-2.11576e-10	2.57716e-05	-1.50981	-2.11576e-10	0.000178762	-1.25672	-2.11576e-10
212999635	rs62184043	2.85005e-06	-1.71342	-1.10964	7.06731e-06	-1.72903	-1.07457	3.63217e-05	-1.70117	-1.14919
212999794	rs190449066	2.11917e-05	-0.816786	-2.11576e-10	6.501e-05	-0.584541	-2.11576e-10	0.000419022	-0.404849	-2.11576e-10
213001643	rs17344454	8.5555e-06	-1.72382	-2.11576e-10	2.16437e-05	-1.68437	-2.11576e-10	0.000112232	-1.7222	-2.11576e-10
213001741	rs1402767	8.51033e-06	-1.72911	-2.11576e-10	2.23562e-05	-1.65198	-2.11576e-10	0.00011368	-1.70938	-2.11576e-10
213001816	rs75844449	1.37837e-05	-1.42403	0.177121	5.08195e-05	-1.14745	0.316643	0.000192501	-1.41395	0.231271
213002186	rs75849579	8.91834e-06	-1.68228	-2.11576e-10	2.60964e-05	-1.49728	-2.11576e-10	0.000184163	-1.22695	-2.11576e-10
213002461	rs9678442	2.90546e-06	-1.67619	-1.12761	6.97756e-06	-1.71592	-1.10047	3.54547e-05	-1.71026	-1.16426
213002743	rs16847775	9.41162e-06	-1.62845	-2.11576e-10	2.90528e-05	-1.38997	-2.11576e-10	0.000214641	-1.07381	-2.11576e-10
213002942	rs146841661	1.46047e-05	-1.20222e-10	-1.18905	3.57575e-05	-1.20222e-10	-1.18232	0.000189634	-1.20222e-10	-1.19768
213003156	rs1521656	3.0154e-06	-1.72327	-1.04339	7.57629e-06	-1.7271	-1.00696	3.79374e-05	-1.71655	-1.09029
213003179	rs12694263	2.94788e-05	-0.486723	-2.11576e-10	7.0074e-05	-0.509531	-2.11576e-10	0.000732481	0.153664	-2.11576e-10
213003734	rs12473715	2.95872e-06	-1.72708	-1.05856	7.48552e-06	-1.72277	-1.02334	3.71602e-05	-1.7238	-1.10373
213003783	rs77509092	3.11356e-06	-1.62633	-1.1083	7.71732e-06	-1.68076	-1.03485	4.54694e-05	-1.49249	-1.13324
213004669	rs113138299	8.84557e-06	-1.69048	-2.11576e-10	2.51136e-05	-1.53567	-2.11576e-10	0.000171881	-1.29597	-2.11576e-10
213004961	rs76482696	4.41474e-06	-1.64128	-0.744166	1.56099e-05	-1.35725	-0.653927	5.85935e-05	-1.65915	-0.712997
213005235	rs1464451	2.73466e-06	-1.6616	-1.20279	6.56582e-06	-1.69814	-1.17906	3.39416e-05	-1.69017	-1.22796
213005643	rs16847780	8.51078e-06	-1.72906	-2.11576e-10	2.22655e-05	-1.65604	-2.11576e-10	0.00011345	-1.71141	-2.11576e-10
213006392	rs1568519	8.5123e-06	-1.72888	-2.11576e-10	2.21716e-05	-1.66027	-2.11576e-10	0.000113218	-1.71346	-2.11576e-10
213006559	rs6749273	8.51043e-06	-1.7291	-2.11576e-10	2.23137e-05	-1.65388	-2.11576e-10	0.000113571	-1.71034	-2.11576e-10
213006622	rs1568520	2.66288e-06	-1.69125	-1.19973	6.45168e-06	-1.71791	-1.17683	3.32869e-05	-1.71198	-1.22563
213008502	rs1402768	3.04381e-06	-1.65573	-1.10155	7.3843e-06	-1.69472	-1.06501	3.71033e-05	-1.68503	-1.14404
213008513	rs1829675	3.16879e-06	-1.68951	-1.02754	8.13994e-06	-1.67925	-0.983045	4.17196e-05	-1.63239	-1.07941
213008710	rs7569196	8.55553e-06	-1.72382	-2.11576e-10	2.13332e-05	-1.69882	-2.11576e-10	0.000123692	-1.62498	-2.11576e-10
213008722	rs7608211	9.67251e-06	-1.60111	-2.11576e-10	3.02608e-05	-1.34923	-2.11576e-10	0.000223963	-1.03129	-2.11576e-10
213008886	rs6435692	2.66006e-06	-1.66769	-1.22435	6.39197e-06	-1.70111	-1.20294	3.33488e-05	-1.69156	-1.24419
213009160	rs6435693	8.65251e-06	-1.71254	-2.11576e-10	2.10855e-05	-1.7105	-2.11576e-10	0.000121585	-1.64216	-2.11576e-10
213009392	rs6732730	8.78115e-06	-1.69779	-2.11576e-10	2.50202e-05	-1.5394	-2.11576e-10	0.000171078	-1.30065	-2.11576e-10
213009922	rs77415604	8.66663e-06	-1.71091	-2.11576e-10	2.10508e-05	-1.71215	-2.11576e-10	0.000121147	-1.64577	-2.11576e-10
213010077	rs16847783	8.98137e-06	-1.67524	-2.11576e-10	2.59439e-05	-1.50314	-2.11576e-10	0.000180341	-1.24792	-2.11576e-10
213010215	rs7559605	8.97002e-06	-1.67651	-2.11576e-10	2.58766e-05	-1.50574	-2.11576e-10	0.000179658	-1.25172	-2.11576e-10
213010239	rs80293802	3.49802e-06	-1.6287	-0.989499	8.85511e-06	-1.68865	-0.889434	4.94648e-05	-1.51773	-1.02379
213010306	rs1521658	3.46703e-06	-1.70368	-0.923415	8.68359e-06	-1.72452	-0.873129	4.3764e-05	-1.68001	-0.98395
213010332	rs7573642	9.12863e-06	-1.65898	-2.11576e-10	2.67925e-05	-1.47096	-2.11576e-10	0.00018892	-1.20145	-2.11576e-10
213011505	rs17416443	2.47799e-06	-1.72661	-1.23633	6.13106e-06	-1.72891	-1.2168	3.35054e-05	-1.71051	-1.22055
213014129	rs117665034	1.39386e-05	-1.20222e-10	-1.23573	3.43433e-05	-1.20222e-10	-1.22268	0.000184421	-1.20222e-10	-1.22555
213014847	rs145417607	8.53525e-06	-1.72619	-2.11576e-10	2.07282e-05	-1.72759	-2.11576e-10	0.000113779	-1.70852	-2.11576e-10
213014915	rs10932423	2.99344e-06	-1.66749	-1.10648	7.06377e-06	-1.729	-1.07511	3.55609e-05	-1.72544	-1.14609
213015786	rs11886035	8.57811e-06	-1.72118	-2.11576e-10	2.15063e-05	-1.69074	-2.11576e-10	0.000127249	-1.59663	-2.11576e-10
213015953	rs11902414	8.55663e-06	-1.72369	-2.11576e-10	2.16417e-05	-1.68446	-2.11576e-10	0.000128715	-1.58517	-2.11576e-10
213016565	rs6435694	8.5935e-06	-1.71939	-2.11576e-10	2.14279e-05	-1.69439	-2.11576e-10	0.000126379	-1.60349	-2.11576e-10
213016573	rs144265625	2.69993e-06	-1.6992	-1.17797	6.83089e-06	-1.72602	-1.1116	3.72247e-05	-1.62762	-1.19818
213016972	rs7579746	8.60628e-06	-1.7179	-2.11576e-10	2.12711e-05	-1.70173	-2.11576e-10	0.000124454	-1.61884	-2.11576e-10
213017019	rs62184046	2.82423e-06	-1.66442	-1.16774	6.75121e-06	-1.71183	-1.13753	3.60924e-05	-1.65759	-1.1991
213017462	rs1357142	2.64611e-06	-1.72806	-1.16924	6.63346e-06	-1.70666	-1.1603	3.61135e-05	-1.72607	-1.13004
213017607	rs6715314	2.90305e-06	-1.66442	-1.14021	6.96539e-06	-1.71183	-1.1063	3.69326e-05	-1.65759	-1.17609
213017647	rs75144946	1.79683e-05	-1.20222e-10	-0.981783	4.58133e-05	-1.20222e-10	-0.934507	0.00023973	-1.20222e-10	-0.96326
213017736	rs59649542	8.63007e-06	-1.71514	-2.11576e-10	2.11878e-05	-1.70566	-2.11576e-10	0.000123459	-1.62687	-2.11576e-10
213017738	rs74832664	8.63007e-06	-1.71514	-2.11576e-10	2.11878e-05	-1.70566	-2.11576e-10	0.000123459	-1.62687	-2.11576e-10
213018306	rs58725196	8.82394e-06	-1.69292	-2.11576e-10	2.08832e-05	-1.72014	-2.11576e-10	0.000119431	-1.66004	-2.11576e-10
213018318	rs77424508	8.81377e-06	-1.69408	-2.11576e-10	2.08955e-05	-1.71955	-2.11576e-10	0.000119624	-1.65842	-2.11576e-10
213018402	rs56351822	3.37597e-06	-1.68851	-0.965205	8.26941e-06	-1.7266	-0.919915	4.16335e-05	-1.6945	-1.01937
213018427	rs145468452	9.47152e-06	-1.6221	-2.11576e-10	3.13261e-05	-1.31463	-2.11576e-10	0.000236652	-0.976183	-2.11576e-10
213018659	rs74531469	8.71164e-06	-1.70573	-2.11576e-10	2.10607e-05	-1.71167	-2.11576e-10	0.000121967	-1.63902	-2.11576e-10
213019169	rs6738053	8.68794e-06	-1.70846	-2.11576e-10	2.11137e-05	-1.70916	-2.11576e-10	0.000122652	-1.63343	-2.11576e-10
213019963	rs6755132	8.55933e-06	-1.72337	-2.11576e-10	2.38621e-05	-1.58679	-2.11576e-10	0.000118201	-1.67039	-2.11576e-10
213019980	rs140996314	1.03027e-05	-1.53798	-2.11576e-10	2.45705e-05	-1.55754	-2.11576e-10	0.000119725	-1.65758	-2.11576e-10
213020529	rs7577530	3.46566e-06	-1.37443	-1.25306	7.60171e-06	-1.49079	-1.23991	4.03513e-05	-1.48246	-1.26269
213021388	rs144146075	3.51339e-05	-1.20222e-10	-0.311227	9.05198e-05	-1.20222e-10	-0.253514	0.000472183	-1.20222e-10	-0.285408
213021783	rs57367348	9.22034e-06	-1.64898	-2.11576e-10	2.84537e-05	-1.4108	-2.11576e-10	0.000134898	-1.53826	-2.11576e-10
213023052	rs188782191	3.87578e-05	-1.20222e-10	-0.213062	8.85678e-05	-1.20222e-10	-0.275314	0.000515538	-1.20222e-10	-0.197563
213023438	rs1521657	1.31775e-05	-1.29189	-2.11576e-10	2.28526e-05	-1.63002	-2.11576e-10	0.000181624	-1.24083	-2.11576e-10
213024352	rs2888052	1.36849e-05	-1.2541	-2.11576e-10	2.3277e-05	-1.61162	-2.11576e-10	0.000189016	-1.20094	-2.11576e-10
213024601	rs115191052	8.88803e-06	-1.68569	-2.11576e-10	2.18863e-05	-1.67322	-2.11576e-10	0.000129345	-1.58029	-2.11576e-10
213024742	rs7589512	9.55877e-06	-1.61293	-2.11576e-10	2.9105e-05	-1.38817	-2.11576e-10	0.000216349	-1.06588	-2.11576e-10
213025556	rs1915746	8.80776e-06	-1.69476	-2.11576e-10	2.59533e-05	-1.50278	-2.11576e-10	0.000126549	-1.60214	-2.11576e-10
213026624	rs954553	2.77907e-06	-1.58893	-1.25935	6.43258e-06	-1.64602	-1.25169	3.34846e-05	-1.66639	-1.2653
213027294	rs7583813	3.36004e-06	-1.41926	-1.23918	7.8083e-06	-1.48165	-1.22224	3.95299e-05	-1.51149	-1.25422
213027620	rs142040433	8.80697e-06	-1.69485	-2.11576e-10	2.13807e-05	-1.69659	-2.11576e-10	0.000121877	-1.63976	-2.11576e-10
213027648	rs113449111	4.16441e-05	-0.141233	-2.11576e-10	6.43802e-05	-0.594277	-2.11576e-10	0.000370367	-0.528279	-2.11576e-10
213027954	rs1521654	4.0525e-05	0.250931	-0.419405	0.000108412	0.416071	-0.489212	0.00070756	0.431559	-0.312511
213028042	rs1521653	2.76939e-06	-1.60555	-1.24621	6.03814e-06	-1.72364	-1.23734	3.19528e-05	-1.72877	-1.24975
213028059	rs16847823	2.18092e-05	-1.42928	0.641222	5.37495e-05	-1.38579	0.611037	0.000311211	-1.49066	0.788356
213028129	rs1521652	1.39954e-05	-0.761596	-0.47007	4.30173e-05	-0.474624	-0.522856	0.000263676	-0.505847	-0.362205
213028665	rs1521651	9.7766e-06	-1.56122	-0.0291771	3.1988e-05	-1.25578	-0.0379368	0.000198379	-1.26059	0.107994
213028769	rs1521650	6.89633e-06	-1.4312	-0.508203	2.01228e-05	-1.24332	-0.51391	0.000112444	-1.3228	-0.397513
213028967	rs12470342	1.20428e-05	-1.59296	0.21104	2.71724e-05	-1.66171	0.204828	0.000183627	-1.56106	0.331189
213028982	rs7590959	3.85062e-06	-1.25732	-1.26484	1.28003e-05	-0.944648	-1.26497	8.24128e-05	-0.768799	-1.26223
213028990	rs7604760	3.80743e-06	-1.26797	-1.26547	1.26181e-05	-0.958389	-1.26556	8.10692e-05	-0.784009	-1.26346
213029233	rs12466141	1.8661e-05	-1.24734	0.303386	3.64906e-05	-1.45841	0.296381	0.000267483	-1.28407	0.430356
213029370	rs72939845	8.83182e-06	-1.69203	-2.11576e-10	2.08459e-05	-1.72193	-2.11576e-10	0.000113483	-1.71112	-2.11576e-10
213029652	rs13009607	4.14374e-06	-1.19301	-1.25579	1.33049e-05	-0.916139	-1.25481	8.82878e-05	-0.701173	-1.261
213029668	rs13035998	4.10476e-06	-1.20436	-1.25389	1.31461e-05	-0.930131	-1.25283	8.70268e-05	-0.716915	-1.25964
213029762	rs13036187	4.57309e-06	-1.09537	-1.25483	1.51898e-05	-0.784648	-1.25381	0.0001028	-0.549671	-1.26032
213029780	rs12694264	9.34459e-06	-0.56769	-1.06791	2.16499e-05	-0.62053	-1.06355	0.000136932	-0.427557	-1.09574
213029783	rs13009844	4.10571e-06	-1.20059	-1.25743	1.39718e-05	-0.865508	-1.25653	9.18628e-05	-0.660351	-1.26213
213030137	rs79166860	1.50687e-05	-1.55176	0.393982	3.34258e-05	-1.63653	0.386777	0.000232028	-1.51808	0.522161
213030170	rs62182562	7.21886e-06	-1.6844	-0.209297	1.86326e-05	-1.61385	-0.22032	0.000128524	-1.4857	-0.100954
213030188	rs7594859	4.43286e-06	-1.11631	-1.26504	1.47947e-05	-0.807862	-1.25695	9.74128e-05	-0.59779	-1.26603
213030193	rs78478482	0.000271863	1.7349	-2.11576e-10	0.000475074	1.40439	-2.11576e-10	0.000711199	0.124178	-2.11576e-10
213030660	rs7568626	4.482e-06	-1.10441	-1.26591	1.47583e-05	-0.803842	-1.26344	9.94297e-05	-0.579007	-1.26432
213030903	rs13029563	3.78205e-06	-1.27847	-1.26166	1.21131e-05	-0.998784	-1.26601	7.69007e-05	-0.843567	-1.25669
213031008	rs80169059	2.06573e-05	-0.842324	-2.11576e-10	3.74863e-05	-1.13511	-2.11576e-10	0.000206306	-1.11341	-2.11576e-10
213031159	rs13030421	3.9489e-06	-1.23622	-1.26073	1.21938e-05	-0.992245	-1.26591	7.89766e-05	-0.818258	-1.25536
213031257	rs13007039	3.99132e-06	-1.22522	-1.26105	1.23583e-05	-0.978806	-1.26595	8.01287e-05	-0.803323	-1.25582
213031330	rs13030300	3.94896e-06	-1.23622	-1.26072	1.21938e-05	-0.992245	-1.26591	7.89783e-05	-0.818258	-1.25534
213031418	rs13007455	3.87117e-06	-1.25786	-1.25898	1.18792e-05	-1.01875	-1.26554	7.68681e-05	-0.847758	-1.25292
213031546	rs4552138	6.50221e-06	-1.51426	-0.483991	1.87643e-05	-1.3296	-0.497523	0.000106557	-1.39988	-0.374215
213031611	rs4450546	3.70955e-06	-1.30127	-1.25821	1.17738e-05	-1.02789	-1.26532	7.48315e-05	-0.875648	-1.25189
213031641	rs181833593	1.02575e-05	-1.54239	-2.11576e-10	2.68426e-05	-1.46909	-2.11576e-10	0.0001613	-1.35951	-2.11576e-10
213031816	rs4609996	3.98458e-06	-1.22522	-1.26274	1.23576e-05	-0.978806	-1.26601	7.99288e-05	-0.803323	-1.25831
213031908	rs12611486	6.69107e-06	-1.71083	-0.258785	1.67705e-05	-1.66614	-0.273321	0.000111531	-1.57564	-0.152826
213032186	rs7582595	3.7761e-06	-1.27596	-1.26574	1.15558e-05	-1.04806	-1.26383	7.30572e-05	-0.887698	-1.26383
213032250	rs4527160	3.73718e-06	-1.28661	-1.26546	1.17434e-05	-1.02989	-1.26591	7.41437e-05	-0.874035	-1.26273
213032758	rs114854372	8.51904e-06	-1.72809	-2.11576e-10	2.09889e-05	-1.71509	-2.11576e-10	0.000112788	-1.71726	-2.11576e-10
213033044	rs6736654	3.57802e-06	-1.33108	-1.2645	1.10468e-05	-1.09153	-1.26542	6.8881e-05	-0.949126	-1.26127
213033118	rs6751662	3.61447e-06	-1.32095	-1.2645	1.15259e-05	-1.04907	-1.26542	7.22747e-05	-0.901032	-1.26127
213033301	rs1402766	3.94205e-06	-1.23269	-1.266	1.32454e-05	-0.914211	-1.26122	8.60925e-05	-0.721918	-1.26543
213033475	rs1402765	4.20373e-06	-1.16944	-1.26498	1.46545e-05	-0.817573	-1.25677	9.71491e-05	-0.600504	-1.26602
213033533	rs17416620	9.00817e-06	-1.67226	-2.11576e-10	2.07269e-05	-1.72765	-2.11576e-10	0.000112506	-1.71976	-2.11576e-10
213033861	rs115610836	8.80293e-06	-1.69531	-2.11576e-10	2.10516e-05	-1.71211	-2.11576e-10	0.000111594	-1.7279	-2.11576e-10
213034022	rs16847834	1.39373e-05	-1.20222e-10	-1.23582	3.35882e-05	-1.20222e-10	-1.24491	0.000182205	-1.20222e-10	-1.23764
213034086	rs72939861	9.03279e-06	-1.66953	-2.11576e-10	2.07186e-05	-1.72805	-2.11576e-10	0.000112387	-1.72083	-2.11576e-10
213034405	rs78581495	1.45444e-05	-1.20222e-10	-1.19319	3.59342e-05	-1.20222e-10	-1.17739	0.000193173	-1.20222e-10	-1.17919
213034450	rs12694265	4.16306e-06	-1.1784	-1.26575	1.44074e-05	-0.832105	-1.25923	9.46388e-05	-0.626856	-1.26585
213034560	rs6741280	4.12476e-06	-1.18946	-1.26393	1.42239e-05	-0.850552	-1.2536	9.2966e-05	-0.644757	-1.26578
213034799	rs116414653	1.80996e-05	-0.974505	-2.11576e-10	3.74652e-05	-1.13567	-2.11576e-10	0.000138539	-1.51162	-2.11576e-10
213034805	rs6435698	3.99139e-06	-1.22194	-1.26431	1.36314e-05	-0.892137	-1.25457	8.87532e-05	-0.691012	-1.2659
213034877	rs142251489	3.10161e-05	-0.435887	-2.11576e-10	2.78128e-05	-1.43359	-2.11576e-10	0.000238355	-0.969015	-2.11576e-10
213035044	rs12694266	4.13338e-06	-1.1995	-1.2518	1.43517e-05	-0.863375	-1.23184	9.23585e-05	-0.659007	-1.25809
213035265	rs113364974	1.89363e-05	-0.929313	-2.11576e-10	3.49245e-05	-1.20589	-2.11576e-10	0.000191953	-1.18552	-2.11576e-10
213035290	rs2103002	3.96341e-06	-1.2339	-1.25939	1.19053e-05	-1.03771	-1.24439	7.76499e-05	-0.827168	-1.2634
213035461	rs2090864	9.08396e-06	-1.66388	-2.11576e-10	2.0706e-05	-1.72866	-2.11576e-10	0.00011217	-1.72276	-2.11576e-10
213035581	rs2371477	4.11129e-06	-1.20046	-1.25619	1.24523e-05	-0.998303	-1.23887	8.13917e-05	-0.782234	-1.26127
213035820	rs148853728	1.13563e-05	-1.44062	-2.11576e-10	2.9491e-05	-1.375	-2.11576e-10	0.000142646	-1.48241	-2.11576e-10
213036190	rs12621602	1.87206e-05	-1.59756	0.656788	4.04297e-05	-1.67665	0.61713	0.000286601	-1.5944	0.809712
213036349	rs1581384	9.27343e-06	-1.64324	-2.11576e-10	2.0708e-05	-1.72856	-2.11576e-10	0.000111563	-1.72819	-2.11576e-10
213036764	rs6752323	3.65724e-06	-1.31466	-1.25902	1.12066e-05	-1.09885	-1.24373	7.07513e-05	-0.92044	-1.26316
213036828	rs73073256	1.66128e-05	-1.06022	-2.11576e-10	3.14508e-05	-1.31066	-2.11576e-10	0.000172493	-1.29242	-2.11576e-10
213036859	rs6710322	3.87139e-06	-1.25371	-1.26307	1.14532e-05	-1.06874	-1.25207	7.43524e-05	-0.868525	-1.26543
213037657	rs1464450	3.72565e-06	-1.29437	-1.26078	1.14471e-05	-1.07388	-1.24747	7.27014e-05	-0.892192	-1.26422
213037785	rs1464449	3.68552e-06	-1.30458	-1.2614	1.12909e-05	-1.08643	-1.24866	7.16517e-05	-0.906378	-1.26458
213038087	rs939664	3.29639e-06	-1.41272	-1.26484	9.23287e-06	-1.27993	-1.25638	5.69246e-05	-1.13504	-1.26601
213038258	rs1012747	6.49859e-06	-1.54498	-0.453833	1.52677e-05	-1.48336	-0.549988	9.84831e-05	-1.52719	-0.325695
213038424	rs939223	3.19194e-06	-1.44564	-1.26412	9.21982e-06	-1.28363	-1.25409	5.58704e-05	-1.15389	-1.26585
213038648	rs143764406	1.16772e-05	-1.41275	-2.11576e-10	2.47607e-05	-1.54982	-2.11576e-10	0.000139011	-1.50822	-2.11576e-10
213038796	rs140168145	1.64923e-05	-1.20222e-10	-1.0675	4.13314e-05	-1.20222e-10	-1.03746	0.00022092	-1.20222e-10	-1.04497
213039476	rs1521648	3.23948e-06	-1.43307	-1.26191	9.48139e-06	-1.26004	-1.24971	5.7458e-05	-1.12694	-1.26478
213039819	rs148041738	8.51383e-06	-1.7287	-2.11576e-10	2.17498e-05	-1.67948	-2.11576e-10	0.000130158	-1.57402	-2.11576e-10
213039847	rs1357141	5.23219e-06	-1.71409	-0.501473	1.28792e-05	-1.67628	-0.527189	8.45663e-05	-1.60637	-0.398869
213039917	rs1357140	5.43431e-06	-1.7127	-0.46496	1.3631e-05	-1.65641	-0.49032	8.96827e-05	-1.5864	-0.360092
213040127	rs1521647	6.95701e-06	-1.40685	-0.523791	1.8403e-05	-1.2321	-0.614464	0.00011198	-1.32531	-0.399151
213040157	rs17344783	4.99102e-06	-1.71228	-0.550477	1.22903e-05	-1.67292	-0.57735	8.08085e-05	-1.60128	-0.449409
213040280	rs62182564	5.25584e-06	-1.69137	-0.519684	1.29076e-05	-1.65617	-0.545089	8.63073e-05	-1.56659	-0.41827
213040853	rs10200506	1.62464e-05	-0.243809	-0.838711	2.30981e-05	-0.798643	-0.820691	0.000286327	0.0397692	-0.825407
213040865	rs7591480	6.53157e-06	-0.822509	-1.17124	2.13026e-05	-0.49442	-1.20583	0.000128671	-0.434259	-1.15125
213040887	rs11889311	6.26773e-06	-1.52282	-0.512161	1.81443e-05	-1.40353	-0.457192	0.000112775	-1.29067	-0.42671
213040928	rs113126473	2.34843e-05	-0.714061	-2.11576e-10	4.16682e-05	-1.02934	-2.11576e-10	0.000229742	-1.00582	-2.11576e-10
213040976	rs10189769	5.57569e-06	-1.51665	-0.635325	1.48048e-05	-1.38982	-0.674313	0.000102018	-1.27024	-0.547386
213041333	rs79727761	1.35357e-05	-1.20222e-10	-1.26507	3.30734e-05	-1.20222e-10	-1.26035	0.000177436	-1.20222e-10	-1.26416
213041364	rs10177771	1.16506e-05	-1.41504	-2.11576e-10	2.46181e-05	-1.5556	-2.11576e-10	0.00012749	-1.59474	-2.11576e-10
213041418	rs10177869	6.848e-06	-1.3603	-0.586138	1.77289e-05	-1.20336	-0.680531	0.000106878	-1.29875	-0.472334
213042489	rs3942465	5.18438e-06	-1.728	-0.496741	1.26013e-05	-1.72892	-0.496363	7.78637e-05	-1.64914	-0.438672
213042691	rs529527175	1.95196e-05	-1.20222e-10	-0.898975	4.59204e-05	-1.20222e-10	-0.932174	0.000258306	-1.20222e-10	-0.888628
213042869	rs116586298	2.06383e-05	-0.843245	-2.11576e-10	4.62827e-05	-0.924314	-2.11576e-10	0.000269152	-0.847499	-2.11576e-10
213043071	rs10497961	2.55697e-05	-0.628985	-2.11576e-10	4.10927e-05	-1.04325	-2.11576e-10	0.000319614	-0.675659	-2.11576e-10
213043927	rs2204070	1.56358e-05	-0.220365	-0.900465	0.00447807	1.71539	1.93247	5.92687e-05	-1.42438	-0.936314
213044255	rs1521646	3.67041e-05	0.951524	-1.21903	6.6333e-05	0.687657	-1.25205	4.82096e-05	-1.35579	-1.21142
213044774	rs1915745	1.66266e-05	-0.171817	-0.88757	0.00500418	1.78855	1.9704	6.13358e-05	-1.40235	-0.924062
213044821	rs113299188	1.97784e-05	-0.885803	-2.11576e-10	4.43231e-05	-0.967576	-2.11576e-10	0.000517427	-0.193905	-2.11576e-10
213044862	rs1915744	1.70314e-05	-0.188646	-0.846691	0.00548756	1.76323	2.08792	6.32813e-05	-1.41003	-0.885152
213045046	rs1915743	2.5831e-06	-1.66595	-1.25545	6.08459e-06	-1.72601	-1.22732	3.22456e-05	-1.71382	-1.25557
213045240	rs12052282	4.05784e-05	1.0915	-1.25866	7.5368e-05	0.829234	-1.26593	4.92311e-05	-1.29116	-1.25508
213045580	rs10497962	1.82769e-05	-0.221716	-0.743041	0.00706406	1.73309	2.3706	6.89799e-05	-1.42286	-0.786101
213046179	rs11693640	5.38471e-05	1.37372	-1.25796	8.96872e-05	1.00321	-1.26596	5.32974e-05	-1.21257	-1.25432
213046374	rs141170627	1.38949e-05	-1.20222e-10	-1.23887	3.43127e-05	-1.20222e-10	-1.22357	0.000180667	-1.20222e-10	-1.24612
213046616	rs17344880	5.62168e-05	1.41808	-1.25926	9.48705e-05	1.05931	-1.26588	5.46435e-05	-1.18605	-1.2559
213047186	rs77868325	1.35548e-05	-1.20222e-10	-1.26365	3.28863e-05	-1.20222e-10	-1.26603	0.000177231	-1.20222e-10	-1.26532
213047723	rs192471282	2.10613e-05	-1.20222e-10	-0.822954	4.8817e-05	-1.20222e-10	-0.871005	0.000268022	-1.20222e-10	-0.851704
213047800	rs78130171	1.11419e-05	-1.45968	-2.11576e-10	2.40585e-05	-1.5786	-2.11576e-10	0.000132877	-1.55335	-2.11576e-10
213047816	rs10932424	2.58388e-06	-1.65693	-1.26417	5.97808e-06	-1.72377	-1.24721	3.21147e-05	-1.70923	-1.26423
213048051	rs115542122	5.14361e-06	-0.96683	-1.26581	1.07894e-05	-1.11505	-1.26547	4.52149e-05	-1.36554	-1.26581
213048231	rs62182565	2.4348e-05	-0.10323	-0.574714	0.0129636	1.91553	2.79529	8.53632e-05	-1.3715	-0.624359
213049183	rs62182566	2.6445e-05	-0.0956692	-0.499658	0.0156206	1.92281	2.97445	9.24014e-05	-1.36465	-0.551978
213049290	rs62182567	9.5988e-06	-1.60875	-2.11576e-10	2.23322e-05	-1.65305	-2.11576e-10	0.000115487	-1.69362	-2.11576e-10
213049435	rs17416799	3.22257e-05	0.867824	-1.26545	6.30898e-05	0.638276	-1.2528	4.48569e-05	-1.3733	-1.26599
213049790	rs13428273	3.03949e-05	0.072619	-0.528738	0.016314	2.03503	2.90567	9.39768e-05	-1.31969	-0.580038
213050019	rs115064813	1.21073e-05	-1.37659	-2.11576e-10	2.56361e-05	-1.51508	-2.11576e-10	0.000142253	-1.48516	-2.11576e-10
213050041	rs147391184	0.00019091	1.38141	-2.11576e-10	0.000344434	1.08282	-2.11576e-10	0.00126322	0.698642	-2.11576e-10
213050763	rs12995889	1.02214e-05	-1.54591	-2.11576e-10	2.17539e-05	-1.67929	-2.11576e-10	0.000111474	-1.72898	-2.11576e-10
213050781	rs1357139	1.11889e-05	-0.190036	-1.26544	3.87671e-05	0.15903	-1.26054	3.59064e-05	-1.59716	-1.2647
213051511	rs62182568	2.04599e-05	-0.104174	-0.747755	0.0120747	1.83	2.80979	6.87358e-05	-1.3935	-0.819007
213051684	rs10196116	1.46066e-05	-1.20222e-10	-1.18892	3.77275e-05	-1.20222e-10	-1.12869	0.000191625	-1.20222e-10	-1.18724
213052052	rs6750637	3.64146e-06	-1.40847	-1.16954	6.90274e-06	-1.64921	-1.17795	3.90861e-05	-1.6289	-1.14811
213052379	rs17344915	2.15607e-05	-0.192523	-0.607	0.0104296	1.76148	2.73185	7.6808e-05	-1.42231	-0.679153
213053239	rs6755027	2.4892e-05	0.586618	-1.24247	4.11756e-05	0.224548	-1.26578	4.01023e-05	-1.5181	-1.23324
213053946	rs79602147	9.41706e-05	0.674714	-2.11576e-10	0.00013248	0.127349	-2.11576e-10	0.000521955	-0.185192	-2.11576e-10
213054058	rs13017883	1.04901e-05	-1.51996	-2.11576e-10	2.20386e-05	-1.66629	-2.11576e-10	0.000111532	-1.72846	-2.11576e-10
213054280	rs17344929	1.79916e-05	-0.417604	-0.562886	0.0129485	1.40682	3.30283	7.19134e-05	-1.521	-0.646313
213054593	rs17416834	1.93755e-05	-0.158498	-0.747886	0.0118629	1.81267	2.80942	6.78053e-05	-1.407	-0.819129
213054900	rs17416848	2.12511e-05	-0.510949	-0.303035	0.0237834	1.38404	3.93362	8.9874e-05	-1.54325	-0.401116
213055275	rs4993337	8.68626e-06	-1.70865	-2.11576e-10	2.60527e-05	-1.49896	-2.11576e-10	0.000142201	-1.48553	-2.11576e-10
213055944	rs34264667	1.16123e-05	-0.626496	-0.791835	1.08567e-05	-1.6304	-0.743903	7.68738e-05	-1.3309	-0.769705
213056001	rs62182569	1.67671e-05	-0.854782	-0.196192	0.0196662	0.949401	4.17817	9.05272e-05	-1.63741	-0.299713
213057499	rs10166172	0.000142995	2.24413	-1.15172	0.000123858	1.28485	-1.2248	7.91962e-05	-0.940217	-1.13063
213057695	rs62182572	1.57264e-05	-0.790824	-0.324229	0.0163798	1.0605	3.88422	8.19119e-05	-1.61593	-0.421195
213057810	rs111405075	1.21808e-05	-1.37053	-2.11576e-10	2.59911e-05	-1.50133	-2.11576e-10	0.000124659	-1.61719	-2.11576e-10
213057811	rs62182573	1.62249e-05	-0.512753	-0.571092	0.0136904	1.48349	3.28187	7.17183e-05	-1.51601	-0.654015
213057843	rs62182574	1.55004e-05	-0.790824	-0.338701	0.0158335	1.0605	3.8503	8.0797e-05	-1.61593	-0.4349
213057992	rs73075203	1.59158e-05	-0.790824	-0.312257	0.016844	1.0605	3.91217	8.28461e-05	-1.61593	-0.409855
213058502	rs145223444	1.45299e-05	-1.19418	-2.11576e-10	3.02051e-05	-1.35107	-2.11576e-10	0.000174496	-1.28087	-2.11576e-10
213058552	rs77221954	1.40702e-05	-0.720636	-0.505702	0.0114473	1.13956	3.44686	7.03054e-05	-1.59737	-0.59256
213058582	rs1474258	1.40442e-05	-1.20222e-10	-1.22818	3.57129e-05	-1.20222e-10	-1.18357	0.000184209	-1.20222e-10	-1.2267
213059237	rs62182576	1.48286e-05	-0.627038	-0.546796	0.0120737	1.296	3.3437	7.00607e-05	-1.56221	-0.631202
213059543	rs60598590	1.80933e-05	-0.817206	-0.157644	0.0228947	1.01487	4.2647	9.50819e-05	-1.62497	-0.263061
213059697	rs12471395	2.73844e-06	-1.68159	-1.18141	9.27022e-06	-1.37042	-1.16186	4.26122e-05	-1.53024	-1.16039
213059890	rs4569416	1.56958e-05	-0.817206	-0.299795	0.0165659	1.01487	3.94115	8.30758e-05	-1.62497	-0.398046
213059944	rs141838857	1.26719e-05	-1.331	-2.11576e-10	2.42526e-05	-1.57056	-2.11576e-10	0.000122483	-1.6348	-2.11576e-10
213060016	rs62182578	1.47123e-05	-0.720636	-0.461077	0.0127804	1.13956	3.55702	7.33238e-05	-1.59737	-0.550523
213060062	rs147124662	1.46166e-05	-1.18824	-2.11576e-10	3.03566e-05	-1.34607	-2.11576e-10	0.000175449	-1.27543	-2.11576e-10
213060157	rs62182579	1.65708e-05	-0.639856	-0.422893	0.0160532	1.27474	3.64984	7.83433e-05	-1.56718	-0.514498
213060282	rs114622862	1.35681e-05	-1.26267	-2.11576e-10	5.14799e-05	-0.817891	-2.11576e-10	0.000172139	-1.29447	-2.11576e-10
213060336	rs62182580	2.52932e-05	-0.639856	-2.11576e-10	0.000417306	1.27474	-2.11576e-10	0.000131053	-1.56718	-2.11576e-10
213060351	rs60002092	1.28816e-05	-0.904051	-0.410542	0.0109524	0.862629	3.6796	7.27519e-05	-1.65288	-0.502835
213060476	rs59557783	1.37126e-05	-0.854782	-0.397295	0.0123309	0.949401	3.71138	7.48169e-05	-1.63741	-0.49032
213060734	rs939227	1.38702e-05	-1.20222e-10	-1.24065	3.50541e-05	-1.20222e-10	-1.20219	0.000181823	-1.20222e-10	-1.23974
213060796	rs62182583	1.44733e-05	-0.767361	-0.430723	0.0127368	1.06226	3.63091	7.41168e-05	-1.61524	-0.52189
213061163	rs62182584	1.33138e-05	-0.860053	-0.421537	0.0110251	0.895728	3.65312	7.25214e-05	-1.64567	-0.513218
213061224	rs62182585	1.33666e-05	-0.857453	-0.420179	0.011189	0.907215	3.65639	7.26787e-05	-1.64479	-0.511936
213061248	rs62182586	1.33835e-05	-0.857453	-0.418918	0.0112231	0.907215	3.65943	7.27653e-05	-1.64479	-0.510745
213061726	rs6435699	5.63671e-06	-0.956661	-1.18443	8.1873e-06	-1.46255	-1.19395	4.74032e-05	-1.42036	-1.16373
213062018	rs10164682	2.89931e-05	0.749456	-1.25279	9.82977e-05	0.923758	-1.09484	5.7179e-05	-1.15355	-1.24303
213062235	rs55786007	1.88461e-05	-0.934088	-2.11576e-10	0.000291914	0.917377	-2.11576e-10	0.00012287	-1.63165	-2.11576e-10
213062284	rs56815773	1.7085e-05	-1.03219	-2.11576e-10	0.000232727	0.690785	-2.11576e-10	0.000118276	-1.66976	-2.11576e-10
213062399	rs137901300	1.48963e-05	-1.20222e-10	-1.16928	3.65562e-05	-1.20222e-10	-1.16023	0.000194194	-1.20222e-10	-1.17391
213063222	rs10180825	1.14524e-05	-1.43219	-2.11576e-10	2.88747e-05	-1.39612	-2.11576e-10	0.000129854	-1.57636	-2.11576e-10
213063602	rs72941705	2.22247e-05	-0.76919	-2.11576e-10	3.35505e-05	-1.24603	-2.11576e-10	0.00021834	-1.05672	-2.11576e-10
213064428	rs16847869	3.77941e-05	-0.23824	-2.11576e-10	6.43359e-05	-0.594964	-2.11576e-10	0.000289086	-0.776048	-2.11576e-10
213064504	rs1467276	1.32202e-05	-0.178061	-1.11058	2.65563e-05	-0.403301	-1.07651	0.000186096	-0.113081	-1.10343
213064514	rs556325234	1.74575e-05	-1.20222e-10	-1.01062	4.62079e-05	-1.20222e-10	-0.925931	0.000224885	-1.20222e-10	-1.02718
213064546	rs1467275	2.73359e-06	-1.66019	-1.20458	6.56243e-06	-1.72693	-1.15079	3.35214e-05	-1.72796	-1.20263
213065294	rs1521649	0.000191711	2.52135	-1.13576	0.00015097	1.47435	-1.21635	8.89383e-05	-0.841764	-1.11307
213065329	rs10497963	0.000154543	2.36888	-1.1988	0.000178898	1.67102	-1.24329	9.63262e-05	-0.705514	-1.16952
213065465	rs6725041	0.000154105	2.36888	-1.20163	0.000179201	1.67102	-1.2416	9.59991e-05	-0.705514	-1.17292
213065550	rs1467274	0.000154396	2.36888	-1.19975	0.000178998	1.67102	-1.24273	9.62164e-05	-0.705514	-1.17066
213065625	rs1467273	2.77619e-06	-1.64015	-1.20916	6.55137e-06	-1.72232	-1.15709	3.34898e-05	-1.72425	-1.20728
213066035	rs16847874	1.13658e-05	-1.43978	-2.11576e-10	2.29669e-05	-1.62503	-2.11576e-10	0.000121679	-1.64139	-2.11576e-10
213066961	rs12477149	5.04276e-06	-1.49585	-0.75659	1.11036e-05	-1.66277	-0.689036	5.48784e-05	-1.72636	-0.711292
213067136	rs10932425	0.00014098	2.3045	-1.22627	0.000172403	1.6124	-1.22165	9.02037e-05	-0.737564	-1.20314
213067231	rs10153695	0.000216117	2.68619	-1.18076	0.000174481	1.64473	-1.242	9.28553e-05	-0.749913	-1.16182
213067535	rs16847879	2.7291e-05	-0.563838	-2.11576e-10	0.000501848	1.45921	-2.11576e-10	0.000140681	-1.49628	-2.11576e-10
213067749	rs6707285	0.000150934	2.3765	-1.23005	0.000188026	1.69495	-1.21745	9.40649e-05	-0.690864	-1.20792
213068009	rs62182596	2.42954e-05	-0.680107	-2.11576e-10	0.000439905	1.32748	-2.11576e-10	0.000134718	-1.53959	-2.11576e-10
213068427	rs10497964	0.000208016	2.71488	-1.24766	0.000268434	2.02418	-1.19065	0.000109249	-0.518044	-1.2311
213068720	rs13432680	0.000634195	3.70803	-1.12607	0.000564016	2.7877	-1.2117	0.000238865	0.13689	-1.10376
213068734	rs13407289	0.000333752	3.12267	-1.18266	0.000258363	2.03949	-1.24421	0.000114266	-0.538984	-1.16526
213069051	rs12694267	0.000233369	2.81836	-1.23614	0.000289637	2.11932	-1.20978	0.000117132	-0.463738	-1.21573
213069073	rs17345055	0.000492226	2.32854	-2.11576e-10	0.00457523	3.66933	-2.11576e-10	0.00152166	0.884786	-2.11576e-10
213069327	rs13013744	0.000226255	2.78612	-1.23485	0.000280685	2.08966	-1.21151	0.000115352	-0.480721	-1.21407
213069534	rs62182597	1.78768e-05	-0.986888	-2.11576e-10	5.89253e-05	-0.682812	-2.11576e-10	0.000133201	-1.55091	-2.11576e-10
213069614	rs142242201	1.26114e-05	-1.33579	-2.11576e-10	3.72301e-05	-1.14196	-2.11576e-10	0.000296902	-0.749372	-2.11576e-10
213069621	rs12992382	0.000252414	2.89681	-1.23614	0.000305806	2.17365	-1.20978	0.000121561	-0.426629	-1.21573
213069657	rs189291726	8.90507e-06	-1.68377	-2.11576e-10	2.06992e-05	-1.72899	-2.11576e-10	0.000112281	-1.72177	-2.11576e-10
213069927	rs13424619	0.000226705	2.78612	-1.23286	0.00027997	2.08966	-1.21406	0.000115647	-0.480721	-1.21151
213070451	rs7608095	3.05729e-05	0.802591	-1.25287	0.000472282	2.5751	-1.17661	6.49766e-05	-1.01343	-1.25532
213070808	rs7577276	2.7011e-06	-1.63254	-1.24419	6.25706e-06	-1.7175	-1.20787	3.25506e-05	-1.71866	-1.24132
213070986	rs146442573	9.75674e-06	-1.59244	-2.11576e-10	2.07534e-05	-1.72637	-2.11576e-10	0.000113959	-1.70693	-2.11576e-10
213071114	rs13409465	2.40047e-05	-0.692143	-2.11576e-10	3.01258e-05	-1.3537	-2.11576e-10	0.000204236	-1.1235	-2.11576e-10
213071163	rs149063965	1.37176e-05	-1.20222e-10	-1.25171	3.36958e-05	-1.20222e-10	-1.24171	0.000180842	-1.20222e-10	-1.24515
213071583	rs138206142	1.9795e-05	-1.20222e-10	-0.884966	5.05119e-05	-1.20222e-10	-0.836874	0.000253511	-1.20222e-10	-0.907368
213071785	rs1464448	3.16853e-05	-0.41454	-2.11576e-10	5.52053e-05	-0.748023	-2.11576e-10	0.000251358	-0.915896	-2.11576e-10
213072141	rs12468821	2.02241e-05	0.401157	-1.26467	0.000266801	2.04312	-1.2157	5.23125e-05	-1.21997	-1.26556
213072188	rs7595442	1.38604e-05	-0.643754	-0.597606	1.25431e-05	-1.71143	-0.518484	8.55226e-05	-1.46015	-0.533846
213072313	rs12997387	8.62624e-06	-1.71558	-2.11576e-10	2.20141e-05	-1.6674	-2.11576e-10	0.000112867	-1.71657	-2.11576e-10
213072405	rs7581884	1.46816e-05	-1.20222e-10	-1.1838	3.78874e-05	-1.20222e-10	-1.12447	0.000192828	-1.20222e-10	-1.18098
213072626	rs13416059	4.23366e-05	0.997371	-1.12211	5.43343e-05	0.43686	-1.20079	5.87633e-05	-1.27254	-1.09672
213072896	rs10207206	1.33427e-05	-0.695525	-0.583901	1.26319e-05	-1.71886	-0.503995	8.36632e-05	-1.49647	-0.519506
213073428	rs10184205	1.99711e-05	0.389177	-1.26528	0.000263013	2.03301	-1.21989	5.17519e-05	-1.23043	-1.26588
213073599	rs10932426	6.03687e-06	-0.81182	-1.26069	6.99611e-05	0.698623	-1.20977	3.49875e-05	-1.62519	-1.2626
213073615	rs10932427	2.55029e-06	-1.68096	-1.25323	6.07998e-06	-1.72911	-1.22497	3.18683e-05	-1.72906	-1.2521
213073735	rs6710350	6.05304e-06	-1.39033	-0.679499	1.1542e-05	-1.70593	-0.607167	6.0894e-05	-1.70268	-0.630964
213074215	rs59265615	2.82963e-05	-0.527661	-2.11576e-10	0.0005849	1.61236	-2.11576e-10	0.000145065	-1.46559	-2.11576e-10
213074216	rs4145961	1.19034e-05	-0.127983	-1.26559	0.000219716	1.86546	-1.23221	5.16615e-05	-1.23208	-1.26598
213074268	rs75595703	3.23311e-05	-0.394364	-2.11576e-10	5.61766e-05	-0.730583	-2.11576e-10	0.000255383	-0.90001	-2.11576e-10
213074274	rs4145960	1.16927e-05	-0.14567	-1.26576	0.000213761	1.83894	-1.23316	5.11538e-05	-1.24191	-1.26603
213074560	rs12475565	7.45464e-06	-1.23336	-0.628193	1.25753e-05	-1.67649	-0.550851	6.41485e-05	-1.7157	-0.565875
213074582	rs112884231	1.2549e-05	-1.34075	-2.11576e-10	2.71858e-05	-1.45639	-2.11576e-10	0.000128548	-1.58647	-2.11576e-10
213074811	rs10190345	1.19002e-05	-0.127983	-1.26586	0.000219255	1.86546	-1.23431	5.16593e-05	-1.23208	-1.26603
213074862	rs11691783	1.24635e-05	-0.127983	-1.21961	0.000212523	1.86546	-1.26549	5.43718e-05	-1.23208	-1.21485
213075430	rs12694268	1.46023e-05	0.0225399	-1.21175	0.000266139	2.08931	-1.26437	5.97064e-05	-1.14671	-1.20662
213075895	rs116099941	1.17932e-05	-1.40287	-2.11576e-10	2.34915e-05	-1.60245	-2.11576e-10	0.000124239	-1.62057	-2.11576e-10
213076051	rs13427258	2.78753e-05	0.537572	-1.08022	4.08075e-05	0.121494	-1.17171	5.32474e-05	-1.41631	-1.05151
213076113	rs17417113	2.75101e-05	-0.555841	-2.11576e-10	0.000557986	1.56525	-2.11576e-10	0.000143176	-1.4787	-2.11576e-10
213076190	rs79988165	3.13526e-05	-0.425096	-2.11576e-10	5.47043e-05	-0.75714	-2.11576e-10	0.000249281	-0.924193	-2.11576e-10
213076288	rs12622947	4.70062e-05	1.07759	-1.0977	6.70847e-05	0.630913	-1.18404	6.4671e-05	-1.20314	-1.07033
213076431	rs12619422	4.33551e-05	0.996733	-1.0977	6.22938e-05	0.556819	-1.18404	6.24675e-05	-1.2378	-1.07033
213076507	rs12473591	2.90627e-06	-1.72841	-1.07511	8.24286e-06	-1.60349	-1.04625	4.08594e-05	-1.68852	-1.04412
213076592	rs10173097	4.24987e-05	0.968321	-1.08924	6.10557e-05	0.530807	-1.1781	6.22863e-05	-1.24982	-1.06121
213076602	rs117878120	2.4177e-05	-1.20222e-10	-0.68499	6.0713e-05	-1.20222e-10	-0.652925	0.000325828	-1.20222e-10	-0.656406
213076616	rs115678690	1.11572e-05	-1.45831	-2.11576e-10	2.27159e-05	-1.63602	-2.11576e-10	0.00012046	-1.65145	-2.11576e-10
213076640	rs10196985	4.26329e-05	0.968321	-1.08609	6.11919e-05	0.530807	-1.17587	6.2498e-05	-1.24982	-1.05782
213077339	rs10173821	5.19204e-05	1.1596	-1.08028	7.3222e-05	0.706166	-1.17175	6.82993e-05	-1.1673	-1.05158
213077504	rs10197732	4.59497e-05	0.982488	-1.02533	6.57078e-05	0.556497	-1.13036	6.76355e-05	-1.2358	-0.992842
213077540	rs10174002	4.31347e-05	0.968321	-1.07439	6.1704e-05	0.530807	-1.16754	6.32886e-05	-1.24982	-1.04525
213077696	rs13395131	4.31347e-05	0.968321	-1.07439	6.1704e-05	0.530807	-1.16754	6.32886e-05	-1.24982	-1.04525
213077904	rs13421060	4.33937e-05	0.968321	-1.0684	6.19702e-05	0.530807	-1.16324	6.36964e-05	-1.24982	-1.03882
213078082	rs62182602	2.87231e-05	-0.512693	-2.11576e-10	0.000599665	1.63729	-2.11576e-10	0.000146089	-1.45855	-2.11576e-10
213078129	rs6713657	1.40591e-05	-0.650432	-0.576692	1.29293e-05	-1.70397	-0.495619	8.82683e-05	-1.44785	-0.514544
213078229	rs13421237	4.39419e-05	0.968321	-1.05585	6.25373e-05	0.530807	-1.15413	6.45588e-05	-1.24982	-1.02538
213078248	rs9653257	4.6581e-05	1.01098	-1.04018	6.67059e-05	0.582657	-1.14145	6.73902e-05	-1.22361	-1.00867
213078614	rs2090862	4.17452e-05	0.917036	-1.05585	5.96708e-05	0.483885	-1.15413	6.31872e-05	-1.2713	-1.02538
213078668	rs2090863	5.1672e-05	1.13037	-1.05585	7.25508e-05	0.679331	-1.15413	6.92173e-05	-1.18015	-1.02538
213078772	rs2103000	4.12258e-05	0.907921	-1.05925	5.98092e-05	0.488685	-1.15661	6.28976e-05	-1.27224	-1.02902
213078788	rs2103001	4.36755e-05	0.959119	-1.05272	6.29848e-05	0.535657	-1.15185	6.47119e-05	-1.25079	-1.02204
213078883	rs4630709	2.86874e-05	0.540473	-1.05441	4.28994e-05	0.152851	-1.15308	5.4696e-05	-1.41715	-1.02384
213078888	rs4335894	2.99453e-05	0.589854	-1.06088	4.46625e-05	0.197841	-1.15779	5.53315e-05	-1.39867	-1.03076
213078902	rs9973372	2.94998e-05	0.568398	-1.05441	4.3851e-05	0.174792	-1.15308	5.52866e-05	-1.4064	-1.02384
213078992	rs9973855	4.96813e-05	1.09449	-1.05925	7.09885e-05	0.660043	-1.15661	6.81032e-05	-1.19273	-1.02902
213079021	rs9973520	4.24365e-05	0.93346	-1.05585	6.1379e-05	0.51211	-1.15413	6.38043e-05	-1.26158	-1.02538
213079089	rs9973523	4.22922e-05	0.93346	-1.05925	6.12268e-05	0.51211	-1.15661	6.35721e-05	-1.26158	-1.02902
213079149	rs9973859	4.24365e-05	0.93346	-1.05585	6.1379e-05	0.51211	-1.15413	6.38043e-05	-1.26158	-1.02538
213079329	rs6718075	4.12258e-05	0.907921	-1.05925	5.98092e-05	0.488685	-1.15661	6.28976e-05	-1.27224	-1.02902
213079635	rs75677866	0.00077628	2.78412	-2.11576e-10	0.00616324	3.96728	-2.11576e-10	0.00180108	1.05337	-2.11576e-10
213079938	rs1521659	4.14756e-05	0.917036	-1.06232	5.93902e-05	0.483885	-1.15884	6.27504e-05	-1.2713	-1.03231
213079970	rs62182603	2.06865e-05	-0.840913	-2.11576e-10	0.00035473	1.11227	-2.11576e-10	0.000127686	-1.5932	-2.11576e-10
213080510	rs13391312	4.04329e-05	0.891574	-1.06232	5.80236e-05	0.460606	-1.15884	6.20916e-05	-1.28185	-1.03231
213080786	rs16847917	4.0973e-05	-0.15748	-2.11576e-10	4.39367e-05	-0.976333	-2.11576e-10	0.000327572	-0.651067	-2.11576e-10
213080809	rs2049178	3.40515e-05	0.749951	-1.09247	5.05577e-05	0.343433	-1.1794	5.71715e-05	-1.33199	-1.06472
213080814	rs2049179	3.48465e-05	0.736406	-1.05585	5.05989e-05	0.318972	-1.15413	5.87231e-05	-1.34457	-1.02538
213080994	rs9973677	0.000394303	3.21546	-1.10874	0.000344139	2.28313	-1.20117	0.000137129	-0.439838	-1.08202
213080996	rs9973678	5.51193e-06	-1.02042	-1.14306	1.8215e-05	-0.784547	-1.07229	0.000124567	-0.478319	-1.13961
213081443	rs1402769	1.09523e-05	-0.590219	-0.886628	9.96096e-06	-1.70972	-0.750687	5.95561e-05	-1.49842	-0.857432
213081740	rs2049180	0.000426515	3.28828	-1.10303	0.000368835	2.34875	-1.19748	0.000143223	-0.402525	-1.07584
213081987	rs10196229	0.000413089	3.25354	-1.10027	0.000358106	2.31744	-1.19569	0.000141111	-0.420359	-1.07287
213082027	rs9288446	1.02027e-05	-0.677973	-0.869768	1.0058e-05	-1.71964	-0.731067	5.83163e-05	-1.53695	-0.839942
213082221	rs1996762	1.99503e-05	-1.20222e-10	-0.877149	5.39356e-05	-1.20222e-10	-0.771292	0.000261286	-1.20222e-10	-0.87716
213082269	rs1996763	0.000461515	3.36161	-1.09749	0.000395477	2.41489	-1.19388	0.000149637	-0.364688	-1.06987
213082368	rs115797527	1.46244e-05	-1.1877	-2.11576e-10	2.6058e-05	-1.49876	-2.11576e-10	0.000140188	-1.49979	-2.11576e-10
213082372	rs11677623	0.000428881	3.28828	-1.09749	0.000370167	2.34875	-1.19388	0.000144081	-0.402525	-1.06987
213082649	rs10175497	0.000446898	3.32663	-1.09469	0.000383895	2.38333	-1.19204	0.0001474	-0.382771	-1.06685
213082960	rs1521660	0.000513215	3.46217	-1.09187	0.00050851	2.66259	-1.19018	0.000172181	-0.230419	-1.06381
213083104	rs1521661	0.000419295	3.26568	-1.09749	0.000310028	2.17146	-1.19388	0.000134493	-0.471391	-1.06987
213083191	rs13420153	0.0004313	3.28828	-1.09187	0.000371538	2.34875	-1.19018	0.000144958	-0.402525	-1.06381
213083282	rs10048673	0.000433957	3.30005	-1.09749	0.000319591	2.20184	-1.19388	0.000136837	-0.454115	-1.06987
213083326	rs10048796	0.000438962	3.32663	-1.11261	0.000379797	2.38333	-1.20278	0.000144456	-0.382771	-1.08703
213083638	rs9288447	0.000546323	3.54543	-1.11261	0.000462755	2.58089	-1.20278	0.000161904	-0.268741	-1.08703
213083927	rs7567236	3.26783e-05	-0.383681	-2.11576e-10	5.66982e-05	-0.72134	-2.11576e-10	0.000257543	-0.891586	-2.11576e-10
213084163	rs7567480	5.19642e-06	-1.04909	-1.17333	1.69586e-05	-0.817693	-1.11062	0.000116153	-0.516506	-1.17136
213085093	rs10932428	1.17569e-05	-0.515707	-0.890248	1.00319e-05	-1.69897	-0.754344	6.12724e-05	-1.46424	-0.863205
213085178	rs10206443	0.000599627	3.62056	-1.09464	0.000501263	2.64883	-1.19078	0.000171645	-0.229083	-1.06826
213085697	rs9288448	5.23728e-05	1.16202	-1.07403	7.33204e-05	0.704401	-1.16865	6.8835e-05	-1.16579	-1.04527
213085864	rs17345520	2.87231e-05	-0.512693	-2.11576e-10	0.000599665	1.63729	-2.11576e-10	0.000146089	-1.45855	-2.11576e-10
213085996	rs9288449	5.46769e-05	1.20737	-1.07632	7.70946e-05	0.756261	-1.17031	7.02052e-05	-1.14351	-1.04784
213086071	rs17417461	2.82963e-05	-0.527661	-2.11576e-10	0.0005849	1.61236	-2.11576e-10	0.000145065	-1.46559	-2.11576e-10
213086150	rs1879651	5.34696e-06	-1.04607	-1.1478	1.7588e-05	-0.814194	-1.07767	0.000119652	-0.51247	-1.14571
213087037	rs75463961	3.13526e-05	-0.425096	-2.11576e-10	5.47043e-05	-0.75714	-2.11576e-10	0.000249281	-0.924193	-2.11576e-10
213087563	rs1915747	0.000542447	3.65651	-1.23082	0.000481655	2.68137	-1.26322	0.000150148	-0.210014	-1.22114
213087650	rs1915748	4.80802e-06	-1.04273	-1.25737	1.51395e-05	-0.810337	-1.23144	0.00010741	-0.508023	-1.2581
213087733	rs17345590	1.49456e-05	-1.16597	-2.11576e-10	2.80726e-05	-1.42429	-2.11576e-10	0.000142326	-1.48466	-2.11576e-10
213088324	rs1402771	2.29426e-05	-0.737397	-2.11576e-10	0.000409507	1.25587	-2.11576e-10	0.000132198	-1.55847	-2.11576e-10
213088329	rs1546718	0.000295219	3.04814	-1.23082	0.00027822	2.13255	-1.26322	0.000109625	-0.524574	-1.22114
213088339	rs1402772	2.2638e-05	-0.750765	-2.11576e-10	0.000400106	1.23265	-2.11576e-10	0.000131471	-1.56399	-2.11576e-10
213088582	rs1546719	0.000474471	3.50983	-1.21802	0.000423691	2.54872	-1.2588	0.00014092	-0.287442	-1.20714
213088586	rs115540951	1.22269e-05	-1.36676	-2.11576e-10	2.40347e-05	-1.57958	-2.11576e-10	0.000126905	-1.59933	-2.11576e-10
213088755	rs939665	1.37004e-05	-1.20222e-10	-1.25297	3.34082e-05	-1.20222e-10	-1.25028	0.000178816	-1.20222e-10	-1.25642
213088846	rs939226	0.000466144	3.50983	-1.23573	0.000421293	2.54872	-1.26448	0.000138189	-0.287442	-1.22671
213088853	rs77264490	3.04149e-05	-0.455461	-2.11576e-10	5.32902e-05	-0.783331	-2.11576e-10	0.000243414	-0.948012	-2.11576e-10
213089002	rs939225	0.000485908	3.55013	-1.2345	0.000426796	2.56141	-1.26419	0.000142271	-0.259727	-1.22531
213089095	rs939224	0.000449419	3.47081	-1.23325	0.000406944	2.51347	-1.26388	0.000135776	-0.307876	-1.22389
213089291	rs10172672	0.000328897	3.15986	-1.2345	0.000263198	2.07801	-1.26419	0.000109208	-0.52421	-1.22531
213089338	rs10185163	1.04062e-05	-0.405911	-1.12208	7.75902e-06	-1.67967	-1.03056	5.04436e-05	-1.41167	-1.11024
213089339	rs10172865	0.00050068	3.58472	-1.23914	0.000450473	2.61641	-1.2652	0.00014319	-0.248033	-1.23057
213089415	rs10172782	0.000150068	2.4067	-1.26601	0.000596222	2.87325	-1.24172	0.000114994	-0.432187	-1.2657
213089454	rs10185271	0.000446723	3.47081	-1.23927	0.000406409	2.51347	-1.26519	0.000134847	-0.307876	-1.23075
213089563	rs10196424	0.000427307	3.43844	-1.25133	0.000336137	2.3243	-1.26586	0.00012321	-0.383966	-1.24491
213089678	rs79618771	3.07338e-05	-0.445031	-2.11576e-10	5.37714e-05	-0.774341	-2.11576e-10	0.000245411	-0.93984	-2.11576e-10
213089870	rs115344394	8.54921e-06	-1.72455	-2.11576e-10	2.06997e-05	-1.72896	-2.11576e-10	0.000112514	-1.7197	-2.11576e-10
213089875	rs1533768	0.000446723	3.47081	-1.23927	0.000406409	2.51347	-1.26519	0.000134847	-0.307876	-1.23075
213089956	rs1533769	0.000431208	3.43546	-1.23927	0.00039364	2.48155	-1.26519	0.000132382	-0.326327	-1.23075
213090009	rs4580336	2.45822e-05	0.50644	-1.17481	9.52217e-06	-1.39182	-1.11364	6.91138e-05	-1.04178	-1.16524
213090070	rs4638732	0.000431706	3.43546	-1.23811	0.000393725	2.48155	-1.26498	0.000132558	-0.326327	-1.22943
213090274	rs4563169	0.000315719	3.12257	-1.23811	0.00025448	2.04512	-1.26498	0.000106768	-0.542683	-1.22943
213090637	rs2371569	1.21762e-05	-1.37091	-2.11576e-10	2.39708e-05	-1.58225	-2.11576e-10	0.000126591	-1.60181	-2.11576e-10
213090681	rs10048819	0.000320602	3.13684	-1.23703	0.000264959	2.08525	-1.26476	0.000109581	-0.517913	-1.22819
213090883	rs10048750	0.000470676	3.52081	-1.23703	0.000442274	2.59761	-1.26476	0.000142405	-0.255904	-1.22819
213091216	rs1521645	0.000343904	3.20079	-1.23082	0.000331427	2.30755	-1.26322	0.000121337	-0.423064	-1.22114
213091246	rs1521644	0.000408304	3.37243	-1.23082	0.000387171	2.46301	-1.26322	0.000132639	-0.334003	-1.22114
213091304	rs17417710	1.21762e-05	-1.37091	-2.11576e-10	2.39708e-05	-1.58225	-2.11576e-10	0.000126591	-1.60181	-2.11576e-10
213091322	rs77481262	3.07338e-05	-0.445031	-2.11576e-10	5.37714e-05	-0.774341	-2.11576e-10	0.000245411	-0.93984	-2.11576e-10
213091417	rs1521643	0.000498198	3.59577	-1.25517	0.000473268	2.66568	-1.2651	0.000145064	-0.21607	-1.24953
213091598	rs7560301	0.000430816	3.45316	-1.25787	0.000351043	2.36589	-1.26406	0.000125495	-0.357599	-1.25291
213091716	rs11676942	0.000430551	3.45316	-1.25849	0.000351156	2.36589	-1.26374	0.000125396	-0.357599	-1.2537
213091743	rs62182606	2.75906e-05	-0.552917	-2.11576e-10	0.000563309	1.57475	-2.11576e-10	0.000146151	-1.45813	-2.11576e-10
213091936	rs7577482	1.50015e-05	-1.20222e-10	-1.16224	3.87796e-05	-1.20222e-10	-1.10119	0.000195313	-1.20222e-10	-1.16817
213092028	rs11694300	0.000362148	3.28015	-1.25849	0.000301147	2.21226	-1.26374	0.000114799	-0.445892	-1.2537
213092080	rs11677095	0.000374608	3.31457	-1.25908	0.000310592	2.24279	-1.2634	0.000116731	-0.428441	-1.25446
213092176	rs13429136	0.000575658	3.74361	-1.25849	0.000542088	2.80009	-1.26374	0.00015638	-0.13679	-1.2537
213092242	rs13415721	0.000575658	3.74361	-1.25849	0.000542088	2.80009	-1.26374	0.00015638	-0.13679	-1.2537
213092474	rs1521642	3.97022e-05	1.05951	-1.2485	5.5179e-05	0.517287	-1.26579	5.26997e-05	-1.23658	-1.24158
213093131	rs187979638	1.65998e-05	-1.061	-2.11576e-10	3.25176e-05	-1.2773	-2.11576e-10	0.000187946	-1.20662	-2.11576e-10
213093373	rs116809828	1.23768e-05	-1.35457	-2.11576e-10	2.42245e-05	-1.57172	-2.11576e-10	0.000127839	-1.592	-2.11576e-10
213093378	rs73062443	2.84148e-05	-0.523484	-2.11576e-10	0.00059172	1.62395	-2.11576e-10	0.000148244	-1.44391	-2.11576e-10
213093403	rs4673654	0.000348538	3.24585	-1.26249	0.000293056	2.18183	-1.26055	0.000112201	-0.463226	-1.25925
213093680	rs10201835	5.04373e-05	1.30144	-1.2511	7.81589e-05	0.865656	-1.26599	6.08892e-05	-1.08885	-1.24486
213093889	rs1521641	5.04373e-05	1.30144	-1.2511	7.81589e-05	0.865656	-1.26599	6.08892e-05	-1.08885	-1.24486
213094240	rs16848025	1.35236e-05	-1.20222e-10	-1.26595	3.28882e-05	-1.20222e-10	-1.26597	0.00017724	-1.20222e-10	-1.26527
213094412	rs4375810	0.000335805	3.20824	-1.2621	0.000283342	2.1485	-1.26093	0.00011017	-0.482159	-1.25859
213095018	rs6724508	4.94584e-05	1.28009	-1.24935	7.61584e-05	0.839597	-1.26586	6.02585e-05	-1.10134	-1.24279
213095595	rs147303904	2.02189e-05	-1.20222e-10	-0.863778	5.25064e-05	-1.20222e-10	-0.798148	0.000264407	-1.20222e-10	-0.865283
213095828	rs11887771	4.04116e-05	1.05649	-1.22776	5.65702e-05	0.536211	-1.25981	5.62529e-05	-1.1949	-1.21802
213096239	rs4233985	3.77415e-05	0.994616	-1.23425	5.22698e-05	0.459583	-1.26225	5.37764e-05	-1.23261	-1.22532
213096345	rs1402764	0.000299808	3.08295	-1.2502	0.000222302	1.9109	-1.26595	0.000105751	-0.538033	-1.24366
213096653	rs79305957	3.60494e-06	-1.72634	-0.861744	1.5498e-05	-1.21199	-0.806379	6.12376e-05	-1.50559	-0.822419
213097172	rs1976839	3.79775e-05	0.998329	-1.23173	5.39214e-05	0.48979	-1.26134	5.47302e-05	-1.21788	-1.22247
213097908	rs10168128	0.000219467	2.74076	-1.21995	0.000194038	1.76828	-1.2593	9.79216e-05	-0.649243	-1.20936
213097913	rs10168303	0.000370757	3.29009	-1.24494	0.000313953	2.25603	-1.26587	0.000125716	-0.371143	-1.23761
213098036	rs62182607	2.44853e-05	-0.672322	-2.11576e-10	0.00044506	1.33913	-2.11576e-10	0.000136534	-1.5262	-2.11576e-10
213098546	rs1357138	0.000270109	2.97774	-1.24931	0.000202869	1.81948	-1.266	0.000100493	-0.590081	-1.2426
213098746	rs113345812	3.14075e-05	-0.423348	-2.11576e-10	5.47869e-05	-0.755631	-2.11576e-10	0.000249623	-0.92282	-2.11576e-10
213099082	rs62182608	2.54802e-05	-0.63249	-2.11576e-10	0.000476192	1.40674	-2.11576e-10	0.000138967	-1.50854	-2.11576e-10
213099132	rs2371568	5.17298e-06	-0.975425	-1.25152	1.65629e-05	-0.732709	-1.21921	0.000118135	-0.418771	-1.25218
213099737	rs62182609	2.61646e-05	-0.605987	-2.11576e-10	0.000497964	1.45145	-2.11576e-10	0.000140641	-1.49656	-2.11576e-10
213100606	rs11902860	0.000358136	3.25187	-1.24134	0.000303548	2.22198	-1.26552	0.000123775	-0.390992	-1.23332
213100746	rs13428714	0.000271135	2.97774	-1.24552	0.000202879	1.81948	-1.26595	0.000100941	-0.590081	-1.23815
213100965	rs6742273	0.000346329	3.21724	-1.24024	0.00029438	2.19114	-1.26535	0.000121731	-0.408912	-1.23205
213101137	rs6727639	0.000345947	3.21724	-1.24134	0.00029433	2.19114	-1.26552	0.000121577	-0.408912	-1.23332
213101175	rs6755951	0.000345947	3.21724	-1.24134	0.00029433	2.19114	-1.26552	0.000121577	-0.408912	-1.23332
213101298	rs12185587	0.000281032	3.01156	-1.24348	0.000208961	1.84885	-1.26579	0.000102881	-0.573417	-1.23578
213101660	rs33999773	3.31791e-05	-0.368474	-2.11576e-10	3.62824e-05	-1.16775	-2.11576e-10	0.00026306	-0.87039	-2.11576e-10
213101989	rs7581138	0.000330163	3.18928	-1.26009	0.000244648	2.00346	-1.26273	0.000110176	-0.484839	-1.25586
213102422	rs113557479	4.05063e-05	-0.168937	-2.11576e-10	6.83516e-05	-0.534417	-2.11576e-10	0.000305605	-0.720479	-2.11576e-10
213102626	rs1851286	8.67923e-06	-0.555938	-1.15352	7.28845e-06	-1.70154	-1.07125	4.59948e-05	-1.47089	-1.14336
213102644	rs62182610	2.6023e-05	-0.611413	-2.11576e-10	0.000490536	1.43642	-2.11576e-10	0.000137776	-1.51714	-2.11576e-10
213103127	rs62182611	2.53379e-05	-0.638092	-2.11576e-10	0.000468947	1.39141	-2.11576e-10	0.000136197	-1.52867	-2.11576e-10
213103214	rs62182612	2.56952e-05	-0.624091	-2.11576e-10	0.000480169	1.41506	-2.11576e-10	0.00013702	-1.52264	-2.11576e-10
213103463	rs1357137	3.32652e-05	0.861589	-1.22747	5.04597e-05	0.340507	-1.17842	5.03143e-05	-1.28846	-1.23603
213103721	rs1357136	3.3026e-05	0.855757	-1.22886	5.03842e-05	0.341106	-1.18051	5.02406e-05	-1.2887	-1.23725
213104154	rs117939506	1.40143e-05	-1.20222e-10	-1.23031	3.36141e-05	-1.20222e-10	-1.24414	0.000181865	-1.20222e-10	-1.23951
213104227	rs1949654	3.68391e-05	0.966204	-1.23004	5.51812e-05	0.434121	-1.18258	5.24479e-05	-1.2447	-1.23825
213104385	rs75543393	2.95161e-05	-0.485459	-2.11576e-10	5.19315e-05	-0.809156	-2.11576e-10	0.000237771	-0.971465	-2.11576e-10
213104624	rs1949653	0.000289415	2.99765	-1.20018	0.000230976	1.81034	-1.12711	0.000102905	-0.597365	-1.2116
213104659	rs34901392	3.21396e-05	-0.400304	-2.11576e-10	3.6197e-05	-1.17011	-2.11576e-10	0.000267051	-0.855336	-2.11576e-10
213105089	rs138547773	5.20191e-05	0.0812176	-2.11576e-10	0.000169656	0.374692	-2.11576e-10	0.00136603	0.776892	-2.11576e-10
213105147	rs7592673	3.97924e-05	0.988637	-1.17535	6.12324e-05	0.460199	-1.10461	5.57694e-05	-1.23287	-1.18867
213105352	rs11887954	3.78354e-05	1.00436	-1.24151	5.37275e-05	0.489229	-1.26439	5.41462e-05	-1.21758	-1.2335
213105651	rs7607086	3.48966e-05	-0.318005	-2.11576e-10	3.7484e-05	-1.13517	-2.11576e-10	0.000273848	-0.830202	-2.11576e-10
213105994	rs74805706	5.95788e-05	0.216907	-2.11576e-10	0.000102951	-0.124831	-2.11576e-10	0.000665891	0.0583515	-2.11576e-10
213106401	rs1521639	8.95814e-06	-0.510862	-1.16697	7.21359e-06	-1.69427	-1.08885	4.6336e-05	-1.44952	-1.15734
213106848	rs1521638	3.52926e-05	0.890556	-1.19728	5.5557e-05	0.392689	-1.13436	5.29867e-05	-1.26393	-1.20881
213107281	rs11896691	8.82399e-06	-0.52598	-1.16694	7.19407e-06	-1.69679	-1.08904	4.60007e-05	-1.45673	-1.15738
213107307	rs111521914	1.06317e-05	-1.50656	-2.11576e-10	2.40394e-05	-1.57939	-2.11576e-10	0.000147206	-1.45094	-2.11576e-10
213107619	rs10207020	7.55931e-06	-0.663138	-1.18448	6.95768e-06	-1.70682	-1.11242	4.30035e-05	-1.50564	-1.17586
213107724	rs115468382	1.19833e-05	-1.38688	-2.11576e-10	2.37285e-05	-1.59241	-2.11576e-10	0.000125401	-1.61126	-2.11576e-10
213108066	rs17345976	2.7516e-05	-0.555624	-2.11576e-10	0.000538572	1.52984	-2.11576e-10	0.000141219	-1.49246	-2.11576e-10
213108127	rs17417904	2.7516e-05	-0.555624	-2.11576e-10	0.000538572	1.52984	-2.11576e-10	0.000141219	-1.49246	-2.11576e-10
213108221	rs11682936	7.31705e-06	-0.70669	-1.1735	7.00548e-06	-1.71491	-1.09748	4.22103e-05	-1.53578	-1.16433
213108408	rs183358784	1.06627e-05	-1.50364	-2.11576e-10	2.84958e-05	-1.40933	-2.11576e-10	0.000210853	-1.09161	-2.11576e-10
213109353	rs10200047	2.46789e-05	-0.664443	-2.11576e-10	0.000448457	1.34673	-2.11576e-10	0.00013468	-1.53987	-2.11576e-10
213109465	rs10187913	2.49879e-05	-0.652002	-2.11576e-10	0.00045803	1.36785	-2.11576e-10	0.000135391	-1.53461	-2.11576e-10
213110424	rs1949652	0.00033177	3.09757	-1.16352	0.000308842	2.04804	-1.07429	0.000118042	-0.49386	-1.17787
213110812	rs16848048	3.01449e-05	-0.464379	-2.11576e-10	5.28823e-05	-0.791014	-2.11576e-10	0.00024172	-0.954992	-2.11576e-10
213110981	rs57190982	3.01449e-05	-0.464379	-2.11576e-10	5.28823e-05	-0.791014	-2.11576e-10	0.00024172	-0.954992	-2.11576e-10
213111147	rs12151478	4.34967e-05	-0.0977074	-2.11576e-10	0.000680014	1.76303	-2.11576e-10	0.000160401	-1.36509	-2.11576e-10
213111198	rs7609230	1.6193e-05	-1.20222e-10	-1.08581	4.27323e-05	-1.20222e-10	-1.00413	0.000210654	-1.20222e-10	-1.09255
213111238	rs12151481	4.7005e-05	-0.0201386	-2.11576e-10	0.000749187	1.85991	-2.11576e-10	0.000166165	-1.32979	-2.11576e-10
213111513	rs13408933	0.000457535	3.51488	-1.25942	0.000411675	2.52428	-1.26313	0.000139978	-0.246315	-1.25497
213111630	rs17417981	2.71035e-05	-0.570731	-2.11576e-10	0.000527226	1.50855	-2.11576e-10	0.000140407	-1.49823	-2.11576e-10
213111971	rs62182615	4.57093e-05	-0.0480917	-2.11576e-10	0.000737402	1.84405	-2.11576e-10	0.000164431	-1.34028	-2.11576e-10
213111974	rs62182616	4.57093e-05	-0.0480917	-2.11576e-10	0.000737402	1.84405	-2.11576e-10	0.000164431	-1.34028	-2.11576e-10
213112165	rs17418016	2.74975e-05	-0.556299	-2.11576e-10	0.000540085	1.53264	-2.11576e-10	0.000141318	-1.49176	-2.11576e-10
213112593	rs13426969	6.31125e-06	-0.899953	-1.12811	7.33455e-06	-1.72827	-1.03822	4.30489e-05	-1.56356	-1.11687
213113079	rs10497966	2.8269e-05	-0.528627	-2.11576e-10	0.000565532	1.57868	-2.11576e-10	0.000143101	-1.47922	-2.11576e-10
213113261	rs16848072	1.49085e-05	-1.16846	-2.11576e-10	2.79502e-05	-1.42866	-2.11576e-10	0.000142485	-1.48354	-2.11576e-10
213113358	rs10497967	3.56255e-05	-0.297332	-2.11576e-10	6.11088e-05	-0.646427	-2.11576e-10	0.000275779	-0.823175	-2.11576e-10
213113427	rs76400241	3.56255e-05	-0.297332	-2.11576e-10	6.11088e-05	-0.646427	-2.11576e-10	0.000275779	-0.823175	-2.11576e-10
213113799	rs2030474	5.76766e-06	-0.852104	-1.26602	5.93625e-06	-1.72552	-1.25249	3.82686e-05	-1.53234	-1.26581
213114091	rs78584857	3.50392e-05	-0.313925	-2.11576e-10	0.000497865	1.45125	-2.11576e-10	0.000145558	-1.4622	-2.11576e-10
213114124	rs28539084	7.29238e-05	0.882311	-0.46329	0.0555225	2.68794	3.47752	0.000132883	-1.00572	-0.547587
213114263	rs72945643	2.95926e-05	-0.482869	-2.11576e-10	4.21909e-05	-1.01688	-2.11576e-10	0.000279621	-0.809339	-2.11576e-10
213114344	rs116254091	3.61929e-05	-0.281531	-2.11576e-10	6.09568e-05	-0.648917	-2.11576e-10	0.000281553	-0.802453	-2.11576e-10
213114505	rs146856806	1.86707e-05	-0.943436	-2.11576e-10	4.41451e-05	-0.971602	-2.11576e-10	0.000306754	-0.716728	-2.11576e-10
213114560	rs1402770	4.48721e-05	-0.0665775	-2.11576e-10	0.000717777	1.81708	-2.11576e-10	0.00016298	-1.34914	-2.11576e-10
213114645	rs10497968	3.52323e-05	-0.30843	-2.11576e-10	6.0522e-05	-0.656075	-2.11576e-10	0.000273356	-0.831998	-2.11576e-10
213114860	rs16848087	3.80273e-05	-0.232088	-2.11576e-10	6.46822e-05	-0.589597	-2.11576e-10	0.000290512	-0.771128	-2.11576e-10
213115663	rs74770307	3.61929e-05	-0.281531	-2.11576e-10	6.09568e-05	-0.648917	-2.11576e-10	0.000281553	-0.802453	-2.11576e-10
213115840	rs16848093	3.57912e-05	-0.29269	-2.11576e-10	6.03722e-05	-0.658554	-2.11576e-10	0.000279052	-0.811377	-2.11576e-10
213115952	rs16848095	3.57912e-05	-0.29269	-2.11576e-10	6.03722e-05	-0.658554	-2.11576e-10	0.000279052	-0.811377	-2.11576e-10
213116085	rs7587246	4.79447e-05	-0.000344285	-2.11576e-10	0.00078784	1.91021	-2.11576e-10	0.000167543	-1.32153	-2.11576e-10
213116181	rs13426487	3.26929e-05	-0.383235	-2.11576e-10	0.000709539	1.80553	-2.11576e-10	0.000152774	-1.41382	-2.11576e-10
213116401	rs56395249	3.22404e-05	-0.397173	-2.11576e-10	0.000693676	1.78292	-2.11576e-10	0.000151749	-1.42054	-2.11576e-10
213116423	rs11885830	2.48102e-05	0.284511	-0.94365	0.00246891	2.34272	0.709731	7.40931e-05	-1.16561	-0.971846
213116827	rs56388911	0.000130465	1.00071	-2.11576e-10	0.00293277	3.22462	-2.11576e-10	0.000278956	-0.811719	-2.11576e-10
213116835	rs114150191	1.59375e-05	-1.10172	-2.11576e-10	2.94451e-05	-1.37656	-2.11576e-10	0.000148568	-1.44173	-2.11576e-10
213116844	rs116974503	3.5318e-05	-1.20222e-10	-0.306002	8.20961e-05	-1.20222e-10	-0.351192	0.00045335	-1.20222e-10	-0.32611
213117008	rs12466094	2.48549e-06	-1.70535	-1.25457	9.26426e-06	-1.29297	-1.23995	3.70969e-05	-1.58145	-1.24779
213117204	rs13391128	5.22173e-05	0.0850205	-2.11576e-10	6.85537e-05	-0.531465	-2.11576e-10	0.000296059	-0.752214	-2.11576e-10
213117438	rs79880715	1.40044e-05	-1.20222e-10	-1.23102	3.41073e-05	-1.20222e-10	-1.22957	0.000184887	-1.20222e-10	-1.22303
213117629	rs1949651	0.00100239	4.08764	-1.04789	0.000971384	3.05393	-0.93429	0.000231591	0.0713555	-1.06916
213117724	rs1521637	1.34723e-05	-1.26976	-2.11576e-10	2.59878e-05	-1.50146	-2.11576e-10	0.000133473	-1.54887	-2.11576e-10
213117976	rs1521636	7.97113e-05	1.69124	-1.18322	0.0149442	3.65482	1.19817	0.000105396	-0.576339	-1.20871
213118446	rs79130257	1.37647e-05	-1.20222e-10	-1.24828	3.39142e-05	-1.20222e-10	-1.23525	0.000180413	-1.20222e-10	-1.24753
213118663	rs115777599	3.62525e-05	-0.279884	-2.11576e-10	5.08082e-05	-0.831025	-2.11576e-10	0.000255509	-0.899517	-2.11576e-10
213118767	rs78651968	1.34913e-05	-1.26835	-2.11576e-10	2.58317e-05	-1.50748	-2.11576e-10	0.000134131	-1.54396	-2.11576e-10
213118999	rs7572084	1.3594e-05	-1.26077	-2.11576e-10	2.61531e-05	-1.49512	-2.11576e-10	0.000134229	-1.54323	-2.11576e-10
213119022	rs17418160	1.60207e-05	-1.09651	-2.11576e-10	2.95604e-05	-1.37265	-2.11576e-10	0.000149094	-1.4382	-2.11576e-10
213119347	rs7572462	1.39019e-05	-1.23837	-2.11576e-10	2.65724e-05	-1.47921	-2.11576e-10	0.00013615	-1.52902	-2.11576e-10
213119367	rs7572366	1.32504e-05	-1.28637	-2.11576e-10	2.56868e-05	-1.51311	-2.11576e-10	0.000132099	-1.55922	-2.11576e-10
213119487	rs7586610	1.37745e-05	-1.24758	-2.11576e-10	2.63987e-05	-1.48577	-2.11576e-10	0.000135354	-1.53488	-2.11576e-10
213119572	rs7599021	1.00373e-05	-1.56408	-2.11576e-10	2.2164e-05	-1.66061	-2.11576e-10	0.000115582	-1.69279	-2.11576e-10
213119906	rs80307776	1.28592e-05	-1.31633	-2.11576e-10	2.51587e-05	-1.53388	-2.11576e-10	0.000129696	-1.57758	-2.11576e-10
213120030	rs16848106	1.38319e-05	-1.24341	-2.11576e-10	2.64771e-05	-1.4828	-2.11576e-10	0.000135713	-1.53224	-2.11576e-10
213120341	rs76894319	1.35893e-05	-1.26111	-2.11576e-10	2.61467e-05	-1.49536	-2.11576e-10	0.0001342	-1.54344	-2.11576e-10
213120476	rs74691048	1.35893e-05	-1.26111	-2.11576e-10	2.61467e-05	-1.49536	-2.11576e-10	0.0001342	-1.54344	-2.11576e-10
213120523	rs16848108	4.04052e-05	1.07728	-1.24872	0.00704959	3.36945	0.732188	8.39001e-05	-0.754044	-1.2591
213121738	rs115076827	8.68899e-06	-1.70834	-2.11576e-10	2.22614e-05	-1.65623	-2.11576e-10	0.000114075	-1.70592	-2.11576e-10
213121756	rs62182618	4.44105e-05	1.16754	-1.24445	0.0086937	3.53554	0.775728	9.07205e-05	-0.678672	-1.25632
213122051	rs1402763	1.48515e-05	-1.20222e-10	-1.17229	3.83962e-05	-1.20222e-10	-1.11112	0.000193323	-1.20222e-10	-1.17841
213122059	rs1402762	0.0005065	3.50955	-1.15242	0.000401592	2.29451	-1.05816	0.000139622	-0.337423	-1.16641
213122138	rs16848114	1.36839e-05	-1.20222e-10	-1.25418	3.32862e-05	-1.20222e-10	-1.25394	0.000180632	-1.20222e-10	-1.24631
213122451	rs139764780	5.63011e-05	-1.20222e-10	0.160321	0.00015138	-1.20222e-10	0.260708	0.00070533	-1.20222e-10	0.115892
213122718	rs1948875	0.000870968	4.15619	-1.25698	0.000749613	3.12478	-1.2643	0.00027976	0.443487	-1.25233
213123254	rs1521635	1.36471e-05	-1.25687	-2.11576e-10	2.62845e-05	-1.4901	-2.11576e-10	0.000134236	-1.54318	-2.11576e-10
213123391	rs62182619	3.14858e-05	-0.420857	-2.11576e-10	0.000684479	1.76958	-2.11576e-10	0.000151868	-1.41976	-2.11576e-10
213123395	rs6731885	5.78191e-05	1.06716	-0.88023	0.0352701	3.3558	2.35591	0.000114986	-0.76001	-0.937953
213123423	rs1521634	0.000483536	3.42555	-1.11482	0.00063321	2.70765	-1.01593	0.000190571	-0.0603371	-1.13241
213123460	rs16848124	5.06191e-05	0.923867	-0.869932	0.0299811	3.16192	2.38732	0.000106776	-0.843589	-0.928451
213124160	rs17418250	9.95611e-06	-1.57221	-2.11576e-10	2.20814e-05	-1.66435	-2.11576e-10	0.000115078	-1.69716	-2.11576e-10
213124298	rs4672641	0.00072347	3.97962	-1.26595	0.00065362	2.97322	-1.24978	0.000180607	0.0186478	-1.2651
213124522	rs116596304	1.32895e-05	-1.28342	-2.11576e-10	2.57955e-05	-1.50888	-2.11576e-10	0.000132036	-1.5597	-2.11576e-10
213125175	rs13022952	5.433e-06	-1.3338	-0.844099	9.54053e-06	-1.71552	-0.788015	5.18765e-05	-1.6906	-0.803307
213125286	rs1851285	0.000640009	3.8571	-1.26601	0.000599079	2.88324	-1.24692	0.000173333	-0.02182	-1.26574
213125413	rs13389250	0.000103374	1.15137	-0.383402	0.097569	3.06023	3.66901	0.00016749	-0.849942	-0.471908
213125761	rs12466455	5.44362e-06	-1.3338	-0.842147	9.56037e-06	-1.71552	-0.785937	5.19827e-05	-1.6906	-0.801263
213126142	rs112203715	3.05508e-05	-0.451002	-2.11576e-10	5.26933e-05	-0.794594	-2.11576e-10	0.000246111	-0.93699	-2.11576e-10
213126234	rs116197093	1.25949e-05	-1.3371	-2.11576e-10	2.4853e-05	-1.54611	-2.11576e-10	0.000127822	-1.59213	-2.11576e-10
213126655	rs183978624	1.90206e-05	-1.20222e-10	-0.924873	4.46528e-05	-1.20222e-10	-0.960166	0.000254533	-1.20222e-10	-0.903341
213126901	rs115295892	9.96387e-06	-1.57143	-2.11576e-10	2.20924e-05	-1.66385	-2.11576e-10	0.000115119	-1.69681	-2.11576e-10
213127670	rs62182620	8.63843e-06	-1.71417	-2.11576e-10	2.71194e-05	-1.45883	-2.11576e-10	0.000134065	-1.54445	-2.11576e-10
213128219	rs77191585	3.09195e-05	-0.439008	-2.11576e-10	5.32367e-05	-0.784334	-2.11576e-10	0.000248447	-0.927542	-2.11576e-10
213128360	rs59409369	4.65451e-05	-0.0299725	-2.11576e-10	7.58563e-05	-0.430242	-2.11576e-10	0.00034502	-0.59917	-2.11576e-10
213129211	rs1521662	1.87756e-05	0.320643	-1.25848	7.74839e-06	-1.44599	-1.26561	6.33209e-05	-1.03319	-1.26137
213129894	rs76958750	1.07354e-05	-1.49685	-2.11576e-10	2.1367e-05	-1.69724	-2.11576e-10	0.000114635	-1.70102	-2.11576e-10
213130151	rs13008417	2.85749e-06	-1.64312	-1.17733	8.63017e-06	-1.45795	-1.14587	3.71714e-05	-1.66987	-1.15737
213130540	rs6745160	0.00248859	5.07599	-1.12691	0.00151628	3.58966	-1.02473	0.000387383	0.66228	-1.14564
213130571	rs6745249	0.000730041	3.88695	-1.16424	0.000911091	3.12626	-1.0707	0.000276255	0.358506	-1.17995
213130738	rs62182621	2.00145e-05	-0.841905	-0.0320299	0.00971419	0.885126	3.53714	0.000114823	-1.55916	-0.140218
213130902	rs62182622	0.000144748	2.00102	-0.896426	0.0727152	4.79162	1.64361	0.000293342	0.191279	-0.952714
213131261	rs6727447	4.88607e-06	-1.01851	-1.26549	5.97404e-06	-1.71241	-1.25925	3.33448e-05	-1.66991	-1.26596
213131372	rs17418292	1.65522e-05	-0.663207	-0.400668	0.00772736	1.41533	2.77811	8.98549e-05	-1.45371	-0.490863
213131751	rs78819283	9.68113e-06	-1.60021	-2.11576e-10	2.07119e-05	-1.72837	-2.11576e-10	0.00011149	-1.72884	-2.11576e-10
213131988	rs75051161	0.000192874	1.39164	-2.11576e-10	0.000334179	1.05259	-2.11576e-10	0.00161128	0.942013	-2.11576e-10
213132258	rs1021917	8.41699e-06	-0.474775	-1.26537	2.24628e-05	-0.413188	-1.23404	3.48517e-05	-1.62579	-1.26588
213132739	rs115758858	9.07519e-06	-1.66485	-2.11576e-10	2.5764e-05	-1.5101	-2.11576e-10	0.000181038	-1.24406	-2.11576e-10
213132743	rs73986913	0.000199342	2.5116	-1.08697	0.000111964	1.06493	-1.10584	0.000910024	1.42851	-1.05781
213132822	rs1021916	1.36622e-05	-1.20222e-10	-1.25576	3.28869e-05	-1.20222e-10	-1.26601	0.000179145	-1.20222e-10	-1.25458
213133039	rs13018441	2.95829e-06	-1.55022	-1.23556	6.8492e-06	-1.58851	-1.24644	3.24374e-05	-1.72046	-1.243
213133192	rs114140603	8.72173e-06	-1.70458	-2.11576e-10	2.15727e-05	-1.68765	-2.11576e-10	0.00011917	-1.66222	-2.11576e-10
213133767	rs184644091	1.59189e-05	-1.10289	-2.11576e-10	3.77535e-05	-1.128	-2.11576e-10	0.000255654	-0.898948	-2.11576e-10
213133773	rs55921734	2.36525e-05	-0.706923	-2.11576e-10	3.69354e-05	-1.14991	-2.11576e-10	0.000183958	-1.22807	-2.11576e-10
213135048	rs35180566	2.70705e-06	-1.6946	-1.17993	1.38399e-05	-0.93277	-1.19875	5.3499e-05	-1.27711	-1.186
213135079	rs73986915	6.4294e-06	-0.872142	-1.13737	7.9135e-06	-1.56647	-1.12404	5.15631e-05	-1.38608	-1.11388
213135289	rs58138021	0.000221749	1.53115	-2.11576e-10	0.000376665	1.17227	-2.11576e-10	0.00208005	1.19737	-2.11576e-10
213135690	rs60837516	0.000188253	1.36739	-2.11576e-10	0.000319754	1.00847	-2.11576e-10	0.00178258	1.04304	-2.11576e-10
213135952	rs116325384	2.97476e-05	-0.477645	-2.11576e-10	2.83539e-05	-1.41432	-2.11576e-10	0.000179672	-1.25164	-2.11576e-10
213136271	rs115250400	2.29597e-05	-0.736654	-2.11576e-10	3.612e-05	-1.17224	-2.11576e-10	0.00018018	-1.24881	-2.11576e-10
213136366	rs16848137	0.000206567	2.57	-1.10977	9.37836e-05	0.909084	-1.12718	0.000662805	1.13491	-1.08121
213136662	rs4672643	0.000898811	4.16726	-1.23658	0.000557092	2.73892	-1.17527	0.00020025	0.101983	-1.24519
213136747	rs2135161	0.000216929	1.50918	-2.11576e-10	0.000267401	0.829666	-2.11576e-10	0.0012924	0.72148	-2.11576e-10
213137150	rs931817	1.27824e-05	-1.32232	-2.11576e-10	2.53538e-05	-1.52615	-2.11576e-10	0.000130575	-1.57083	-2.11576e-10
213137172	rs74325701	6.27609e-06	-0.873373	-1.16027	7.90269e-06	-1.54352	-1.14836	5.17296e-05	-1.35894	-1.13781
213137393	rs12468998	2.52918e-05	-0.639914	-2.11576e-10	3.26056e-05	-1.2746	-2.11576e-10	0.000214802	-1.07306	-2.11576e-10
213137613	rs17346476	1.27972e-05	-1.32117	-2.11576e-10	2.25065e-05	-1.64528	-2.11576e-10	0.000137035	-1.52253	-2.11576e-10
213137862	rs16848142	1.87971e-05	-0.936691	-2.11576e-10	3.11815e-05	-1.31926	-2.11576e-10	0.000157311	-1.38455	-2.11576e-10
213138638	rs79258069	6.07108e-06	-0.914946	-1.15191	7.82193e-06	-1.56261	-1.13955	5.08081e-05	-1.3861	-1.12862
213138855	rs74406531	1.54207e-05	-1.20222e-10	-1.13468	3.67142e-05	-1.20222e-10	-1.15592	0.000203018	-1.20222e-10	-1.12948
213139366	rs75119611	0.000173025	2.35818	-1.07514	0.000103579	0.975687	-1.09443	0.000857587	1.35504	-1.04369
213139802	rs139430408	0.000192998	1.39229	-2.11576e-10	0.000330444	1.04136	-2.11576e-10	0.00182376	1.06588	-2.11576e-10
213139960	rs62182623	9.99914e-06	-0.907527	-0.660367	0.00292898	1.03347	2.18985	6.34907e-05	-1.55646	-0.735419
213139978	rs112587981	0.000186445	2.31019	-0.952454	0.000102812	0.938064	-1.06424	0.000898636	1.26107	-0.902962
213140260	rs34685501	2.72253e-06	-1.72808	-1.14075	1.20968e-05	-1.10245	-1.16369	4.83879e-05	-1.41543	-1.14809
213140536	rs1813969	1.37317e-05	-1.20222e-10	-1.25068	3.29094e-05	-1.20222e-10	-1.26532	0.000180074	-1.20222e-10	-1.24941
213140572	rs149717086	6.4616e-06	-0.925491	-1.07902	7.70743e-06	-1.5782	-1.1387	5.37309e-05	-1.41769	-1.0411
213140579	rs112258343	0.00019179	1.38601	-2.11576e-10	0.00033588	1.05767	-2.11576e-10	0.00177891	1.04098	-2.11576e-10
213140611	rs192414775	4.21412e-05	-1.20222e-10	-0.129367	0.000108842	-1.20222e-10	-0.0691835	0.000545501	-1.20222e-10	-0.14107
213140638	rs78336539	3.21799e-05	-1.20222e-10	-0.399052	7.39356e-05	-1.20222e-10	-0.455888	0.00043609	-1.20222e-10	-0.364924
213141299	rs16848144	1.45185e-05	-1.19497	-2.11576e-10	2.39425e-05	-1.58343	-2.11576e-10	0.000150279	-1.43028	-2.11576e-10
213141360	rs147101790	2.7852e-05	-0.543489	-2.11576e-10	5.4891e-05	-0.753734	-2.11576e-10	0.000239029	-0.966189	-2.11576e-10
213141908	rs73066368	2.12807e-05	-0.812591	-2.11576e-10	3.40618e-05	-1.23091	-2.11576e-10	0.000171848	-1.29616	-2.11576e-10
213142127	rs1568516	1.90056e-05	-0.925661	-2.11576e-10	3.14302e-05	-1.31131	-2.11576e-10	0.000158461	-1.37726	-2.11576e-10
213143151	rs73066369	0.000168897	1.25889	-2.11576e-10	0.000295082	0.928171	-2.11576e-10	0.00157925	0.921931	-2.11576e-10
213143171	rs114609408	6.18787e-06	-0.964272	-1.08353	7.55295e-06	-1.59473	-1.14241	5.22e-05	-1.44165	-1.04604
213143285	rs13002202	2.74892e-06	-1.72613	-1.13306	1.26313e-05	-1.06617	-1.15673	5.00254e-05	-1.38962	-1.14062
213143316	rs17346524	1.95217e-05	-0.898867	-2.11576e-10	3.20453e-05	-1.29193	-2.11576e-10	0.000161308	-1.35946	-2.11576e-10
213143616	rs16848148	1.15603e-05	-1.42281	-2.11576e-10	2.3666e-05	-1.59504	-2.11576e-10	0.00012297	-1.63084	-2.11576e-10
213143798	rs17346545	3.77541e-05	-0.2393	-2.11576e-10	5.5699e-05	-0.73912	-2.11576e-10	0.000208286	-1.10386	-2.11576e-10
213143970	rs115530587	1.93147e-05	-0.909527	-2.11576e-10	3.17987e-05	-1.29966	-2.11576e-10	0.000160166	-1.36656	-2.11576e-10
213144222	rs76928005	1.16852e-05	-1.41207	-2.11576e-10	2.38355e-05	-1.58791	-2.11576e-10	0.000123725	-1.62471	-2.11576e-10
213144547	rs7561603	0.000808602	3.99626	-1.17135	0.000437386	2.5613	-1.23956	0.000195584	-0.0138593	-1.15293
213145327	rs73066370	0.00016341	1.22587	-2.11576e-10	0.000286035	0.897031	-2.11576e-10	0.00153089	0.890828	-2.11576e-10
213145657	rs114291903	1.89009e-05	-0.931186	-2.11576e-10	3.13053e-05	-1.31529	-2.11576e-10	0.000157883	-1.38092	-2.11576e-10
213145665	rs76929020	1.37436e-05	-1.20222e-10	-1.24982	3.31367e-05	-1.20222e-10	-1.25844	0.000180111	-1.20222e-10	-1.2492
213145981	rs16848151	1.67186e-05	-1.05387	-2.11576e-10	2.86992e-05	-1.40221	-2.11576e-10	0.000145846	-1.46022	-2.11576e-10
213146820	rs76417516	1.67186e-05	-1.05387	-2.11576e-10	2.86992e-05	-1.40221	-2.11576e-10	0.000145846	-1.46022	-2.11576e-10
213146827	rs979042	5.25274e-06	-0.959007	-1.25264	1.39359e-05	-0.859484	-1.26513	3.30621e-05	-1.69523	-1.24915
213146932	rs75360465	1.69672e-05	-1.03911	-2.11576e-10	2.89961e-05	-1.39192	-2.11576e-10	0.000147215	-1.45088	-2.11576e-10
213147792	rs116270204	5.40788e-06	-0.999751	-1.18279	7.1219e-06	-1.62373	-1.17218	4.43555e-05	-1.4878	-1.16273
213148179	rs10164863	6.7938e-06	-0.974806	-0.979577	4.83805e-05	-0.882027	0.00204246	4.10366e-05	-1.70012	-1.02819
213148765	rs16848153	1.48911e-05	-1.20222e-10	-1.16963	3.50689e-05	-1.20222e-10	-1.20177	0.000194756	-1.20222e-10	-1.17103
213148789	rs17346615	0.000238761	1.60507	-2.11576e-10	0.00232377	2.99186	-2.11576e-10	0.000866331	0.321493	-2.11576e-10
213148893	rs79719186	1.44123e-05	-1.20222e-10	-1.20231	3.44084e-05	-1.20222e-10	-1.22078	0.000188969	-1.20222e-10	-1.20119
213149428	rs7580255	1.49875e-05	-1.20222e-10	-1.16318	3.90308e-05	-1.20222e-10	-1.09473	0.000195548	-1.20222e-10	-1.16697
213149732	rs7570761	1.45035e-05	-1.20222e-10	-1.196	3.73779e-05	-1.20222e-10	-1.138	0.00018936	-1.20222e-10	-1.19912
213149749	rs7570768	0.00120008	4.44761	-1.22786	0.000539566	2.79513	-1.26345	0.000220811	0.170524	-1.21599
213149915	rs7583388	1.42999e-05	-1.20222e-10	-1.21014	3.66704e-05	-1.20222e-10	-1.15711	0.000186793	-1.20222e-10	-1.21277
213150147	rs62182624	6.51983e-06	-0.947153	-1.04839	0.000950455	0.969835	1.12802	4.36649e-05	-1.57384	-1.09239
213150412	rs2062932	1.48582e-05	-1.20222e-10	-1.17184	3.86234e-05	-1.20222e-10	-1.10523	0.000193866	-1.20222e-10	-1.17561
213150565	rs13025446	9.13473e-06	-1.65831	-2.11576e-10	2.4932e-05	-1.54293	-2.11576e-10	0.000150208	-1.43076	-2.11576e-10
213150815	rs953831	0.000176853	2.39232	-1.08739	7.3908e-05	0.651838	-1.1081	0.000617813	1.03776	-1.05434
213151216	rs377657673	8.32498e-05	-1.20222e-10	0.551453	0.000217146	-1.20222e-10	0.62149	0.00108468	-1.20222e-10	0.546267
213151230	rs4673657	0.0017178	4.7828	-1.2044	0.000712126	3.06441	-1.25524	0.00026725	0.33535	-1.18994
213151472	rs11686852	0.00344736	5.50474	-1.22976	0.000718759	2.98538	-1.16693	0.000239914	0.27611	-1.2386
213151653	rs73066385	0.00019001	1.37668	-2.11576e-10	0.000250147	0.762965	-2.11576e-10	0.00144485	0.832986	-2.11576e-10
213151776	rs72945676	3.45804e-05	-0.327107	-2.11576e-10	4.50336e-05	-0.951674	-2.11576e-10	0.000178516	-1.25809	-2.11576e-10
213152538	rs78529763	1.99116e-05	-0.879093	-2.11576e-10	3.25095e-05	-1.27755	-2.11576e-10	0.000163457	-1.34623	-2.11576e-10
213152596	rs59077058	1.81966e-05	-1.20222e-10	-0.969158	4.7625e-05	-1.20222e-10	-0.895725	0.000239825	-1.20222e-10	-0.962863
213152739	rs62182625	4.21175e-05	-0.425409	0.29548	0.00112771	0.43238	1.83648	0.000199883	-1.33635	0.19131
213152757	rs10174589	0.00141441	3.95796	-0.573883	0.00192769	2.487	0.317997	0.000262158	-0.233554	-0.640273
213153237	rs1505347	9.84709e-05	1.93766	-1.21829	3.35821e-05	-0.0184242	-1.22667	0.000336274	0.56564	-1.19049
213153275	rs7601915	0.00377519	5.54612	-1.18031	0.00232851	3.84569	-0.85179	0.00258745	2.62913	-1.21347
213153280	rs7575288	2.40881e-06	-1.72624	-1.26502	1.05899e-05	-1.13504	-1.26414	4.18663e-05	-1.44368	-1.26461
213154017	rs17346678	1.94786e-05	-0.901075	-2.11576e-10	3.1994e-05	-1.29353	-2.11576e-10	0.00016107	-1.36093	-2.11576e-10
213154282	rs72945683	0.000172074	2.34899	-1.07146	4.8936e-05	0.226119	-1.09469	0.000522924	0.834741	-1.01808
213154696	rs17346685	1.08047e-05	-1.49041	-2.11576e-10	2.0754e-05	-1.72634	-2.11576e-10	0.0001156	-1.69263	-2.11576e-10
213155240	rs17418591	2.09894e-05	-0.826375	-2.11576e-10	3.37902e-05	-1.23891	-2.11576e-10	0.000169388	-1.31058	-2.11576e-10
213155360	rs10205688	0.000107743	2.06841	-1.25905	1.22195e-05	-1.01049	-1.24556	0.000122621	-0.378994	-1.25468
213155534	rs10205716	0.0001076	2.06841	-1.26038	1.21911e-05	-1.01049	-1.24789	0.000122411	-0.378994	-1.2564
213156090	rs9288451	0.000104045	2.03443	-1.26	1.20712e-05	-1.021	-1.24726	0.000120881	-0.392482	-1.25548
213156498	rs17346713	0.000307568	2.92485	-1.06655	6.26778e-05	0.47071	-1.09178	0.00061572	0.99375	-1.01373
213156746	rs112317063	2.1352e-05	-0.809247	-2.11576e-10	3.42201e-05	-1.22627	-2.11576e-10	0.000171379	-1.2989	-2.11576e-10
213157866	rs17418633	1.08047e-05	-1.49041	-2.11576e-10	2.0754e-05	-1.72634	-2.11576e-10	0.0001156	-1.69263	-2.11576e-10
213158005	rs114111660	3.88037e-05	-0.211879	-2.11576e-10	6.66739e-05	-0.559268	-2.11576e-10	0.000394188	-0.465946	-2.11576e-10
213158191	rs72945692	0.000229087	2.63232	-1.06861	5.86336e-05	0.405936	-1.09371	0.000656966	1.06091	-1.01605
213158432	rs143436898	0.000205827	2.52525	-1.06861	5.44126e-05	0.331224	-1.09371	0.000603128	0.975406	-1.01605
213158433	rs148067263	0.000191035	2.44653	-1.06446	5.17177e-05	0.276551	-1.08983	0.000569126	0.912712	-1.01138
213158529	rs113952476	0.000228762	2.63232	-1.07003	5.85559e-05	0.405936	-1.09504	0.000655916	1.06091	-1.01765
213158685	rs17346726	1.50864e-05	-1.1566	-2.11576e-10	2.82792e-05	-1.41696	-2.11576e-10	0.000145256	-1.46428	-2.11576e-10
213158768	rs17346733	1.50105e-05	-1.16164	-2.11576e-10	2.81743e-05	-1.42067	-2.11576e-10	0.00014476	-1.4677	-2.11576e-10
213158820	rs17418640	0.000228984	2.63232	-1.06906	5.86091e-05	0.405936	-1.09413	0.000656634	1.06091	-1.01655
213158862	rs72945697	0.000224544	2.61131	-1.06763	5.65992e-05	0.369708	-1.0928	0.000621071	1.00362	-1.01495
213158969	rs72945699	0.000229312	2.63232	-1.06763	5.86873e-05	0.405936	-1.0928	0.00065769	1.06091	-1.01495
213159053	rs17418647	0.000483634	3.37779	-1.06686	8.42228e-05	0.766453	-1.09207	0.000872378	1.34252	-1.01407
213159176	rs17418661	0.000228046	2.63232	-1.07317	5.83846e-05	0.405936	-1.09797	0.000653604	1.06091	-1.02118
213159522	rs72945702	0.000499524	3.41012	-1.06686	8.61491e-05	0.789068	-1.09207	0.000894537	1.36761	-1.01407
213159671	rs17346754	0.000229607	2.63232	-1.06634	5.8758e-05	0.405936	-1.09159	0.000658644	1.06091	-1.0135
213159727	rs6723978	0.00012154	2.18482	-1.25497	1.32311e-05	-0.937226	-1.23928	0.000135154	-0.28787	-1.24849
213159753	rs10174395	0.000114612	2.12676	-1.2556	1.26017e-05	-0.984984	-1.24026	0.000127662	-0.34411	-1.24928
213160101	rs148590200	9.38456e-06	-1.63133	-2.11576e-10	2.07815e-05	-1.72502	-2.11576e-10	0.000111582	-1.72801	-2.11576e-10
213160211	rs10932429	9.7681e-05	1.96752	-1.25621	1.19725e-05	-1.03525	-1.24123	0.000119276	-0.411279	-1.25005
213160529	rs6740099	3.85861e-05	1.03407	-1.25157	9.06599e-06	-1.32044	-1.23411	8.47041e-05	-0.759356	-1.24425
213160567	rs6725066	2.44425e-06	-1.72833	-1.24832	9.73541e-06	-1.22014	-1.26318	4.01463e-05	-1.50208	-1.24816
213160741	rs146268335	2.28101e-05	-0.74319	-2.11576e-10	4.47022e-05	-0.95906	-2.11576e-10	0.000195744	-1.16597	-2.11576e-10
213160774	rs6721920	2.44102e-06	-1.72893	-1.24905	9.93935e-06	-1.19912	-1.26346	4.06872e-05	-1.48798	-1.24888
213160819	rs6721936	2.43621e-06	-1.72883	-1.25112	1.02123e-05	-1.17126	-1.26423	4.14229e-05	-1.46797	-1.25097
213160978	rs10445809	0.000104254	2.02801	-1.25157	1.23798e-05	-1.0089	-1.23411	0.000124394	-0.375066	-1.24425
213161163	rs10445810	2.43466e-06	-1.72816	-1.25243	1.06203e-05	-1.13165	-1.26466	4.23769e-05	-1.44389	-1.25229
213161234	rs17838597	0.00013294	1.0195	-2.11576e-10	0.00015416	0.278909	-2.11576e-10	0.00104975	0.513534	-2.11576e-10
213161931	rs17346823	1.50105e-05	-1.16164	-2.11576e-10	2.81743e-05	-1.42067	-2.11576e-10	0.00014476	-1.4677	-2.11576e-10
213162029	rs74865692	0.000130699	1.00251	-2.11576e-10	0.000151937	0.264384	-2.11576e-10	0.00103376	0.498182	-2.11576e-10
213162300	rs6711391	2.42657e-06	-1.72904	-1.25487	9.99176e-06	-1.19202	-1.26531	4.06374e-05	-1.48318	-1.25491
213162348	rs6726609	2.42648e-06	-1.72904	-1.25491	9.99139e-06	-1.19202	-1.26534	4.06407e-05	-1.48318	-1.25483
213162391	rs6726721	2.43085e-06	-1.72783	-1.25432	1.06951e-05	-1.1241	-1.26519	4.25158e-05	-1.43866	-1.25424
213162875	rs6743354	2.43376e-06	-1.72858	-1.25238	9.78899e-06	-1.21318	-1.26465	4.01696e-05	-1.49743	-1.25223
213162961	rs114399200	1.68301e-05	-1.04722	-2.11576e-10	2.14257e-05	-1.69449	-2.11576e-10	0.00014953	-1.43528	-2.11576e-10
213163097	rs6730486	2.42937e-06	-1.72904	-1.25372	9.99458e-06	-1.19202	-1.26502	4.06893e-05	-1.48318	-1.25363
213163186	rs6715334	2.43073e-06	-1.7291	-1.2531	1.00681e-05	-1.18487	-1.26484	4.09123e-05	-1.47833	-1.25301
213163347	rs10445811	2.43088e-06	-1.72904	-1.2531	9.99639e-06	-1.19202	-1.26484	4.07146e-05	-1.48318	-1.25301
213163621	rs4672644	2.43385e-06	-1.7291	-1.25182	1.00722e-05	-1.18487	-1.26443	4.0965e-05	-1.47833	-1.25172
213163662	rs10932430	2.43385e-06	-1.7291	-1.25182	1.00722e-05	-1.18487	-1.26443	4.0965e-05	-1.47833	-1.25172
213163983	rs10755025	2.43902e-06	-1.72911	-1.24969	1.01524e-05	-1.17767	-1.26371	4.12565e-05	-1.47344	-1.24953
213164143	rs10932431	2.43902e-06	-1.72911	-1.24969	1.01524e-05	-1.17767	-1.26371	4.12565e-05	-1.47344	-1.24953
213164193	rs10932432	4.03011e-05	1.07877	-1.25279	9.14754e-06	-1.30966	-1.23594	8.67862e-05	-0.733566	-1.24576
213164395	rs16848225	0.000260289	2.73224	-1.04084	6.72013e-05	0.516318	-1.06771	0.000770791	1.18956	-0.984918
213164466	rs10170838	3.00809e-06	-1.5165	-1.25259	6.12043e-06	-1.68291	-1.26454	3.18687e-05	-1.72896	-1.25219
213164561	rs10170924	3.00445e-06	-1.5165	-1.2538	6.11808e-06	-1.68291	-1.26492	3.18295e-05	-1.72896	-1.25342
213164590	rs10173511	2.43732e-06	-1.72911	-1.25038	1.01498e-05	-1.17767	-1.26397	4.12276e-05	-1.47344	-1.25023
213164792	rs17418814	0.000232965	2.62391	-1.04341	6.22654e-05	0.439651	-1.06733	0.000704103	1.10206	-0.987908
213164837	rs1857796	2.43105e-06	-1.72843	-1.25364	1.05372e-05	-1.13915	-1.26503	4.21072e-05	-1.44906	-1.2535
213164907	rs1857795	2.42973e-06	-1.72608	-1.25654	1.08113e-05	-1.11278	-1.26571	4.28997e-05	-1.42749	-1.25642
213165136	rs12466513	2.4054e-06	-1.72893	-1.26374	1.0077e-05	-1.19912	-1.24971	4.00912e-05	-1.48798	-1.26364
213165148	rs12466568	2.40669e-06	-1.72893	-1.26321	1.0091e-05	-1.19912	-1.24832	4.01131e-05	-1.48798	-1.26309
213165193	rs17346933	0.000169061	2.25357	-0.993703	5.02206e-05	0.180673	-1.02333	0.000552942	0.804989	-0.93251
213165206	rs12466595	3.39886e-06	-1.40729	-1.23966	6.29248e-06	-1.7113	-1.20842	3.24404e-05	-1.7237	-1.23966
213165227	rs12466540	2.4346e-06	-1.72911	-1.25151	1.03869e-05	-1.19269	-1.22585	4.08112e-05	-1.48257	-1.25125
213165247	rs13392330	2.43317e-06	-1.72906	-1.25214	1.04497e-05	-1.1856	-1.22691	4.0982e-05	-1.47775	-1.25189
213165355	rs12466635	2.43649e-06	-1.72898	-1.25086	1.07291e-05	-1.16135	-1.22477	4.15911e-05	-1.46429	-1.2506
213165408	rs12474632	2.44134e-06	-1.72833	-1.24952	1.01388e-05	-1.22014	-1.22258	4.01028e-05	-1.50208	-1.24924
213165719	rs78391944	1.42236e-05	-1.21549	-2.11576e-10	2.09132e-05	-1.7187	-2.11576e-10	0.000120032	-1.65501	-2.11576e-10
213165830	rs11679625	2.43589e-06	-1.72858	-1.25151	1.01763e-05	-1.21318	-1.22585	4.02091e-05	-1.49743	-1.25125
213166049	rs2371480	2.43871e-06	-1.72662	-1.2523	1.13584e-05	-1.10194	-1.22718	4.32703e-05	-1.42325	-1.25206
213166242	rs2135162	2.43608e-06	-1.72833	-1.25168	1.01029e-05	-1.22014	-1.22613	4.00155e-05	-1.50208	-1.25142
213166352	rs2135163	2.43911e-06	-1.72773	-1.25103	9.98213e-06	-1.23322	-1.22506	3.96941e-05	-1.5108	-1.25077
213166844	rs143735124	3.07693e-05	-1.20222e-10	-0.443876	7.08702e-05	-1.20222e-10	-0.498232	0.000406905	-1.20222e-10	-0.434193
213167274	rs1505344	0.0001303	2.13413	-1.13469	1.49717e-05	-0.963753	-1.08917	0.00015168	-0.307592	-1.11341
213167731	rs76152026	9.17161e-06	-0.411102	-1.24318	1.07472e-05	-1.1446	-1.23984	7.27304e-05	-0.928111	-1.2279
213168282	rs16848285	0.000138888	2.09817	-1.0349	8.10139e-05	0.70169	-1.06615	0.000762243	1.17932	-0.98583
213168556	rs17418884	2.30318e-05	-0.733516	-2.11576e-10	3.6205e-05	-1.16989	-2.11576e-10	0.000180574	-1.24663	-2.11576e-10
213168768	rs7588550	3.09409e-06	-1.49127	-1.24963	6.30854e-06	-1.69364	-1.22354	3.19456e-05	-1.72891	-1.24983
213169028	rs78131946	2.1969e-05	-1.20222e-10	-0.780762	5.4679e-05	-1.20222e-10	-0.757602	0.000297902	-1.20222e-10	-0.746009
213169190	rs7562228	4.5794e-05	1.10089	-1.14713	1.05848e-05	-1.29562	-1.10404	9.94125e-05	-0.716832	-1.12666
213169418	rs115364257	2.49213e-05	-0.65467	-2.11576e-10	5.89802e-05	-0.68188	-2.11576e-10	0.000483067	-0.262618	-2.11576e-10
213169514	rs7603109	0.000128429	2.13413	-1.14915	1.47159e-05	-0.963753	-1.1064	0.000149355	-0.307592	-1.12886
213169660	rs10202508	1.13523e-05	-1.44097	-2.11576e-10	4.40087e-05	-0.974695	-2.11576e-10	0.00019246	-1.18289	-2.11576e-10
213169760	rs7592213	2.42477e-06	-1.72901	-1.25564	1.04952e-05	-1.17521	-1.23295	4.07378e-05	-1.48008	-1.25554
213170344	rs11686012	3.04469e-05	-0.454409	-2.11576e-10	4.06188e-05	-1.05485	-2.11576e-10	0.000164902	-1.33742	-2.11576e-10
213170686	rs2062933	2.43304e-06	-1.72849	-1.25276	1.01875e-05	-1.20998	-1.22795	3.98841e-05	-1.50415	-1.25264
213170718	rs149715095	9.50425e-06	-1.61865	-2.11576e-10	2.30925e-05	-1.61957	-2.11576e-10	0.000138182	-1.5142	-2.11576e-10
213171127	rs13011004	8.67163e-06	-1.71034	-2.11576e-10	2.38235e-05	-1.58841	-2.11576e-10	0.000118667	-1.66645	-2.11576e-10
213171295	rs982765	2.43856e-06	-1.72569	-1.2533	9.80713e-06	-1.24725	-1.22872	3.86454e-05	-1.53496	-1.25338
213171575	rs75469068	0.000205445	2.50421	-1.04942	0.000111882	1.03801	-1.07965	0.000835663	1.2873	-1.00185
213171637	rs12993606	9.7135e-06	-1.59688	-2.11576e-10	2.99477e-05	-1.35963	-2.11576e-10	0.00014285	-1.48098	-2.11576e-10
213171900	rs72947334	1.10105e-05	-1.47155	-2.11576e-10	2.0785e-05	-1.72485	-2.11576e-10	0.000116595	-1.68407	-2.11576e-10
213171925	rs12468422	0.000243319	2.71217	-1.08819	0.000116781	1.11668	-1.11547	0.00107897	1.58585	-1.04486
213171997	rs12468462	0.000151432	2.18572	-1.03598	4.86903e-05	0.189534	-1.06314	0.000514592	0.780083	-0.979482
213172025	rs12468470	0.000151587	2.18572	-1.03495	4.88037e-05	0.189534	-1.06081	0.00051449	0.780083	-0.979681
213172276	rs12468487	0.000152055	2.21646	-1.06261	8.68357e-05	0.796799	-1.09186	0.000785548	1.24004	-1.01644
213172382	rs79507907	0.000159744	2.26452	-1.06134	9.03486e-05	0.835281	-1.09069	0.000820159	1.28175	-1.01503
213172799	rs74436049	0.000155945	2.24045	-1.06134	8.86235e-05	0.816003	-1.09069	0.000803202	1.26086	-1.01503
213172863	rs1505345	2.56987e-06	-1.7113	-1.21524	1.08704e-05	-1.20063	-1.17241	4.02706e-05	-1.53447	-1.21268
213172891	rs79985135	0.000176367	2.35378	-1.05161	9.73591e-05	0.900997	-1.08167	0.000897001	1.36055	-1.00427
213172907	rs74861635	0.000168184	2.31046	-1.05579	9.42218e-05	0.872116	-1.08555	0.000858807	1.32166	-1.00888
213173005	rs80259527	0.000163927	2.28625	-1.05722	9.22873e-05	0.852695	-1.08687	0.000839601	1.30062	-1.01047
213173057	rs72947336	1.09338e-05	-1.47854	-2.11576e-10	2.07672e-05	-1.72571	-2.11576e-10	0.000116258	-1.68696	-2.11576e-10
213173172	rs16848312	0.000164764	2.28625	-1.05212	9.2857e-05	0.852695	-1.08072	0.00084327	1.30062	-1.00611
213173405	rs76435340	0.000161073	2.26452	-1.05306	9.10447e-05	0.835281	-1.08301	0.000827711	1.28175	-1.00586
213174315	rs72947337	1.11647e-05	-1.45763	-2.11576e-10	2.08256e-05	-1.7229	-2.11576e-10	0.000117288	-1.67814	-2.11576e-10
213174377	rs12694269	1.09169e-05	-1.48008	-2.11576e-10	4.38768e-05	-0.977697	-2.11576e-10	0.000187253	-1.21031	-2.11576e-10
213174472	rs12470893	0.000290619	2.84403	-1.04241	0.000148406	1.31401	-1.07313	0.00112309	1.57517	-0.994108
213174652	rs142730360	1.86118e-05	-0.946596	-2.11576e-10	3.66554e-05	-1.15752	-2.11576e-10	0.000162737	-1.35064	-2.11576e-10
213174758	rs4426476	2.6266e-06	-1.65631	-1.24839	9.11256e-06	-1.32928	-1.22015	3.57737e-05	-1.61862	-1.24694
213174767	rs4347765	2.63479e-06	-1.6532	-1.24839	9.04728e-06	-1.33647	-1.22015	3.56393e-05	-1.62239	-1.24694
213174996	rs55645862	3.13349e-06	-1.47109	-1.25715	6.18347e-06	-1.70086	-1.23634	3.17393e-05	-1.72792	-1.2573
213175079	rs17418947	1.11246e-05	-1.46124	-2.11576e-10	2.08144e-05	-1.72344	-2.11576e-10	0.000117106	-1.6797	-2.11576e-10
213175458	rs114618019	0.000119385	0.911957	-2.11576e-10	0.000470273	1.39423	-2.11576e-10	0.00398834	1.84836	-2.11576e-10
213176187	rs74811897	1.58608e-05	-1.10654	-2.11576e-10	2.93521e-05	-1.37972	-2.11576e-10	0.000150337	-1.42989	-2.11576e-10
213176634	rs10932433	2.55287e-06	-1.67497	-1.25821	9.27938e-06	-1.29422	-1.23707	3.61102e-05	-1.59906	-1.25714
213176711	rs72947344	1.17211e-05	-1.409	-2.11576e-10	2.09261e-05	-1.71809	-2.11576e-10	0.00011499	-1.69793	-2.11576e-10
213176982	rs10208528	3.14233e-06	-1.46694	-1.25848	6.17099e-06	-1.70026	-1.23896	3.17171e-05	-1.72734	-1.25858
213177046	rs111953204	1.61153e-05	-1.09063	-2.11576e-10	2.9705e-05	-1.36777	-2.11576e-10	0.00015201	-1.41883	-2.11576e-10
213177628	rs10932434	2.42495e-06	-1.72828	-1.2563	1.0006e-05	-1.22176	-1.23413	3.95575e-05	-1.50882	-1.2562
213177817	rs12475215	2.41946e-06	-1.72807	-1.25878	9.7429e-06	-1.24377	-1.23877	3.89999e-05	-1.52052	-1.25869
213177839	rs2221461	2.4316e-06	-1.72554	-1.2563	9.57544e-06	-1.26575	-1.23413	3.85052e-05	-1.53578	-1.2562
213177989	rs116491156	2.33048e-05	-0.721734	-2.11576e-10	3.65264e-05	-1.16105	-2.11576e-10	0.000182064	-1.23842	-2.11576e-10
213178062	rs1394793	3.21864e-05	0.625186	-1.02403	1.13819e-05	-1.36354	-0.963515	9.55786e-05	-0.888066	-0.994759
213178165	rs1394792	2.60893e-06	-1.65479	-1.25666	8.89105e-06	-1.33974	-1.2343	3.54254e-05	-1.6199	-1.25544
213178740	rs12694270	1.11317e-05	-1.46059	-2.11576e-10	4.47126e-05	-0.958827	-2.11576e-10	0.000192881	-1.1807	-2.11576e-10
213178826	rs113360824	1.64573e-05	-1.06963	-2.11576e-10	3.01793e-05	-1.35193	-2.11576e-10	0.00015426	-1.40414	-2.11576e-10
213179163	rs13398000	2.53968e-06	-1.68033	-1.25802	9.48307e-06	-1.27259	-1.23698	3.66954e-05	-1.58323	-1.25689
213179196	rs146782360	1.51505e-05	-1.20222e-10	-1.15236	3.81466e-05	-1.20222e-10	-1.11765	0.000198671	-1.20222e-10	-1.15113
213179198	rs72947350	1.18166e-05	-1.40089	-2.11576e-10	2.08973e-05	-1.71946	-2.11576e-10	0.000114806	-1.69953	-2.11576e-10
213179285	rs72947351	1.09338e-05	-1.47854	-2.11576e-10	2.07672e-05	-1.72571	-2.11576e-10	0.000116258	-1.68696	-2.11576e-10
213179740	rs139196281	1.35227e-05	-1.20222e-10	-1.26603	3.28934e-05	-1.20222e-10	-1.26581	0.000177149	-1.20222e-10	-1.26578
213179749	rs10497970	0.000226057	2.53996	-0.989567	0.000117212	1.02876	-1.02386	0.00113004	1.52337	-0.936127
213179823	rs76822566	0.000294285	2.82718	-1.01303	0.000134223	1.1862	-1.04578	0.00129634	1.68633	-0.961801
213179868	rs10804204	2.64392e-06	-1.72843	-1.1697	1.11364e-05	-1.14931	-1.19956	4.61048e-05	-1.4485	-1.16336
213180078	rs4404216	2.80308e-06	-1.67344	-1.16624	9.61261e-06	-1.29814	-1.19787	4.00492e-05	-1.59032	-1.16235
213180221	rs4641885	0.000183839	2.60181	-1.25814	1.59879e-05	-0.723807	-1.26345	0.000157246	-0.124681	-1.26028
213180478	rs79891286	0.000669863	3.57576	-0.939084	0.000210176	1.56533	-0.976473	0.00183083	1.95093	-0.881176
213180901	rs113029793	2.40318e-05	-0.691017	-2.11576e-10	3.73809e-05	-1.13792	-2.11576e-10	0.000186022	-1.21691	-2.11576e-10
213181608	rs13026634	1.10513e-05	-1.46784	-2.11576e-10	4.41656e-05	-0.971137	-2.11576e-10	0.000190889	-1.19108	-2.11576e-10
213181930	rs78428807	0.00081145	3.12463	-0.296196	0.000323912	1.44867	-0.427277	0.0035285	1.94344	-0.217582
213182049	rs78525670	2.43228e-05	-0.678978	-2.11576e-10	3.77224e-05	-1.12883	-2.11576e-10	0.000187603	-1.20844	-2.11576e-10
213182462	rs10932435	3.39656e-06	-1.48777	-1.15986	6.48281e-06	-1.70029	-1.18964	3.52192e-05	-1.72882	-1.15236
213182583	rs72947355	0.000757658	3.70852	-0.948679	0.000121674	1.02299	-0.98073	0.00130311	1.6126	-0.882867
213182586	rs10932436	3.40407e-06	-1.48777	-1.15765	6.49498e-06	-1.70029	-1.18777	3.52998e-05	-1.72882	-1.15007
213183049	rs117165783	1.70399e-05	-1.20222e-10	-1.03484	3.93994e-05	-1.20222e-10	-1.08533	0.00021935	-1.20222e-10	-1.0521
213183286	rs72949512	1.10676e-05	-1.46637	-2.11576e-10	2.07993e-05	-1.72416	-2.11576e-10	0.000116849	-1.68189	-2.11576e-10
213183696	rs1910866	3.04203e-06	-1.67272	-1.08515	1.03753e-05	-1.29122	-1.12844	4.33999e-05	-1.59241	-1.07991
213183765	rs4300779	3.11931e-06	-1.65056	-1.08222	9.77883e-06	-1.35298	-1.12588	4.2266e-05	-1.62185	-1.07694
213183874	rs2888053	3.00835e-06	-1.67806	-1.09094	1.04831e-05	-1.27584	-1.13348	4.35206e-05	-1.58375	-1.08579
213183891	rs4541205	3.0416e-06	-1.66995	-1.08805	1.02708e-05	-1.29881	-1.13097	4.30896e-05	-1.59663	-1.08286
213184100	rs74800522	1.00888e-05	-1.55896	-2.11576e-10	2.26198e-05	-1.64026	-2.11576e-10	0.000116914	-1.68133	-2.11576e-10
213184355	rs16848343	3.21235e-06	-1.62889	-1.0745	9.15479e-06	-1.42567	-1.11913	4.06478e-05	-1.66872	-1.06911
213184768	rs11891107	3.60069e-06	-1.43517	-1.1541	6.41251e-06	-1.71582	-1.18501	3.56508e-05	-1.72271	-1.14629
213184822	rs12694271	3.78743e-06	-1.37572	-1.16299	6.32789e-06	-1.72157	-1.19254	3.5548e-05	-1.7164	-1.15549
213185208	rs1505364	3.81919e-06	-1.36306	-1.16729	6.29413e-06	-1.72329	-1.19617	3.5478e-05	-1.71391	-1.15995
213185267	rs10205303	9.73492e-06	-1.59467	-2.11576e-10	3.34724e-05	-1.24836	-2.11576e-10	0.00014978	-1.4336	-2.11576e-10
213185418	rs10181847	1.01249e-05	-1.55539	-2.11576e-10	3.60563e-05	-1.174	-2.11576e-10	0.000158414	-1.37756	-2.11576e-10
213185439	rs115300180	3.22484e-05	-0.396925	-2.11576e-10	4.68799e-05	-0.911493	-2.11576e-10	0.000229957	-1.00488	-2.11576e-10
213185645	rs4630706	0.0188358	6.94931	-0.976192	0.00389668	4.32989	-0.821087	0.000848571	1.29753	-0.996749
213185983	rs62182641	0.00148977	3.99812	-0.56214	0.021862	5.11514	0.118281	0.00107465	1.17454	-0.637566
213186136	rs12694272	8.51088e-06	-1.72905	-2.11576e-10	2.86381e-05	-1.40434	-2.11576e-10	0.000125591	-1.60975	-2.11576e-10
213186294	rs141826252	2.98144e-05	-0.475401	-2.11576e-10	3.54448e-05	-1.19111	-2.11576e-10	0.00022266	-1.03713	-2.11576e-10
213186351	rs7559911	1.00789e-05	-1.55995	-2.11576e-10	3.58813e-05	-1.17887	-2.11576e-10	0.000157717	-1.38197	-2.11576e-10
213186678	rs72949516	1.10146e-05	-1.47117	-2.11576e-10	2.07979e-05	-1.72423	-2.11576e-10	0.00011709	-1.67983	-2.11576e-10
213186881	rs10188017	1.00192e-05	-1.56589	-2.11576e-10	3.54975e-05	-1.18962	-2.11576e-10	0.000156377	-1.3905	-2.11576e-10
213187034	rs10164675	1.01053e-05	-1.55733	-2.11576e-10	3.68585e-05	-1.152	-2.11576e-10	0.000162815	-1.35016	-2.11576e-10
213187148	rs10188305	9.65128e-06	-1.6033	-2.11576e-10	3.30268e-05	-1.26176	-2.11576e-10	0.000148145	-1.44459	-2.11576e-10
213187203	rs1505346	3.41887e-06	-1.39266	-1.24843	5.94113e-06	-1.71886	-1.25832	3.24187e-05	-1.71945	-1.24459
213187368	rs10164827	8.53366e-06	-1.72638	-2.11576e-10	3.08071e-05	-1.33134	-2.11576e-10	0.00013191	-1.56065	-2.11576e-10
213187380	rs10164996	8.51088e-06	-1.72905	-2.11576e-10	2.80997e-05	-1.42333	-2.11576e-10	0.000124281	-1.62023	-2.11576e-10
213187448	rs75719406	0.00016162	2.4178	-1.20294	9.66904e-05	1.02981	-1.21738	0.000926619	1.5669	-1.17813
213187551	rs9288452	8.53036e-06	-1.72676	-2.11576e-10	3.00822e-05	-1.35515	-2.11576e-10	0.000129282	-1.58078	-2.11576e-10
213187862	rs12694273	8.52302e-06	-1.72762	-2.11576e-10	2.97235e-05	-1.36714	-2.11576e-10	0.000128314	-1.58829	-2.11576e-10
213187870	rs12694274	8.51969e-06	-1.72801	-2.11576e-10	2.95305e-05	-1.37366	-2.11576e-10	0.000127795	-1.59235	-2.11576e-10
213188013	rs12993440	9.96091e-06	-1.57172	-2.11576e-10	3.51214e-05	-1.20027	-2.11576e-10	0.000155065	-1.39893	-2.11576e-10
213188134	rs12694275	9.59979e-06	-1.60865	-2.11576e-10	3.26863e-05	-1.27213	-2.11576e-10	0.000146953	-1.45266	-2.11576e-10
213188461	rs112672467	3.18067e-05	-0.410718	-2.11576e-10	4.63765e-05	-0.922291	-2.11576e-10	0.000227632	-1.01504	-2.11576e-10
213188648	rs12694276	9.62659e-06	-1.60586	-2.11576e-10	3.28638e-05	-1.26671	-2.11576e-10	0.000147574	-1.44844	-2.11576e-10
213188733	rs905882	3.13209e-06	-1.46852	-1.26017	6.01191e-06	-1.70031	-1.26503	3.17119e-05	-1.72809	-1.25799
213188795	rs12694277	0.000466823	3.5386	-1.26304	3.86545e-05	0.154315	-1.25873	0.000478771	0.990306	-1.26186
213189297	rs16775	9.17044e-06	-0.408156	-1.24625	7.10598e-06	-1.5412	-1.25694	4.44876e-05	-1.40539	-1.24217
213189366	rs905879	0.000359268	3.26665	-1.25297	4.9736e-05	0.393161	-1.24551	0.000532743	1.0867	-1.25144
213189729	rs4673659	0.000438224	3.47102	-1.25869	5.78649e-05	0.551971	-1.25294	0.000643136	1.28107	-1.25749
213189992	rs183284397	4.06315e-05	-1.20222e-10	-0.165851	9.26856e-05	-1.20222e-10	-0.229869	0.000552853	-1.20222e-10	-0.127681
213189994	rs4146051	3.33061e-06	-1.41122	-1.25602	5.9474e-06	-1.71308	-1.26305	3.19657e-05	-1.72495	-1.25316
213190035	rs17347152	2.65189e-05	-0.592536	-2.11576e-10	4.26103e-05	-1.00699	-2.11576e-10	0.000129075	-1.58238	-2.11576e-10
213190493	rs7601515	0.000450569	3.50182	-1.2617	5.76925e-05	0.553106	-1.25706	0.000630081	1.26395	-1.26088
213191389	rs1505366	3.77708e-06	-1.30066	-1.24078	5.8701e-06	-1.7284	-1.26081	3.33524e-05	-1.69924	-1.2364
213191560	rs10204020	0.000450845	3.44523	-1.2045	5.93189e-05	0.518563	-1.19472	0.000642153	1.22691	-1.20486
213191918	rs7562328	0.000591427	3.09492	-0.582774	0.000230925	1.3747	-0.691694	0.00232554	1.83037	-0.521434
213192048	rs7562445	0.00110846	3.78896	-0.648626	0.000389728	1.9583	-0.751932	0.0043292	2.52062	-0.590253
213192104	rs7562363	0.00538824	5.09362	-0.372041	0.00113885	2.77601	-0.497311	0.0116797	3.2249	-0.302066
213192108	rs35422616	0.00584542	5.15732	-0.354298	0.00121929	2.82779	-0.480852	0.0125607	3.2792	-0.283645
213192110	rs7562365	0.00283096	4.68839	-0.610415	0.000847094	2.69974	-0.717014	0.00996234	3.3141	-0.550303
213192198	rs12473610	0.00240774	4.13252	-0.216466	0.00062338	2.02867	-0.352594	0.00639812	2.46174	-0.140757
213192268	rs7562782	0.000847877	4.01958	-1.14724	8.5433e-05	0.790382	-1.10173	0.000853125	1.45427	-1.14814
213192660	rs1505374	6.47946e-06	-0.737386	-1.26437	6.46959e-06	-1.64228	-1.24969	3.72717e-05	-1.55923	-1.26531
213192678	rs17347215	9.80086e-06	-1.58792	-2.11576e-10	2.07883e-05	-1.72469	-2.11576e-10	0.000112184	-1.72264	-2.11576e-10
213193101	rs74951973	1.3912e-05	-1.20222e-10	-1.23764	3.34598e-05	-1.20222e-10	-1.24874	0.000180767	-1.20222e-10	-1.24556
213193678	rs17419114	2.39355e-05	-0.695029	-2.11576e-10	3.72679e-05	-1.14095	-2.11576e-10	0.000185498	-1.21973	-2.11576e-10
213194322	rs16848380	1.54938e-05	-1.12995	-2.11576e-10	2.07032e-05	-1.72879	-2.11576e-10	0.000117012	-1.6805	-2.11576e-10
213194376	rs182694467	1.43109e-05	-1.20222e-10	-1.20937	3.42098e-05	-1.20222e-10	-1.22657	0.000185121	-1.20222e-10	-1.22176
213194404	rs80038522	0.000690321	3.49541	-0.828651	0.000292457	1.82041	-0.901173	0.00241358	2.12813	-0.782036
213194405	rs6719811	3.34801e-06	-1.39764	-1.26439	1.31534e-05	-0.921588	-1.26081	5.77711e-05	-1.1219	-1.26438
213194909	rs7573383	1.5453e-05	-1.20222e-10	-1.13259	3.96205e-05	-1.20222e-10	-1.07974	0.000201838	-1.20222e-10	-1.13531
213195197	rs2888054	0.00119519	3.83686	-0.621192	0.000411509	1.9707	-0.709953	0.00456431	2.54809	-0.564844
213195254	rs10169878	3.10122e-06	-1.52276	-1.21584	1.16794e-05	-1.06599	-1.23527	5.20665e-05	-1.26803	-1.22223
213195458	rs67837987	1.66456e-05	-1.05825	-2.11576e-10	2.07347e-05	-1.72727	-2.11576e-10	0.000119618	-1.65847	-2.11576e-10
213195878	rs10207664	3.24689e-06	-1.48242	-1.21027	1.23303e-05	-1.01614	-1.23088	5.38826e-05	-1.23895	-1.21702
213196045	rs7603579	1.83005e-05	-1.20222e-10	-0.963464	4.80812e-05	-1.20222e-10	-0.886191	0.000238657	-1.20222e-10	-0.967748
213196561	rs13029034	3.2697e-06	-1.44985	-1.23584	1.31259e-05	-0.961481	-1.22302	5.52865e-05	-1.19346	-1.23679
213196892	rs116025331	2.72736e-05	-0.564474	-2.11576e-10	4.15066e-05	-1.03323	-2.11576e-10	0.000202383	-1.13261	-2.11576e-10
213197320	rs35613149	1.60801e-05	-1.09281	-2.11576e-10	2.07005e-05	-1.72893	-2.11576e-10	0.000118195	-1.67044	-2.11576e-10
213198450	rs79659405	1.4918e-05	-1.20222e-10	-1.16783	3.52825e-05	-1.20222e-10	-1.19569	0.000193077	-1.20222e-10	-1.17969
213200049	rs62184062	2.92273e-05	-0.49529	-2.11576e-10	2.53737e-05	-1.52537	-2.11576e-10	0.000305362	-0.721275	-2.11576e-10
213200073	rs115585740	2.48312e-05	-0.658291	-2.11576e-10	4.45895e-05	-0.961583	-2.11576e-10	0.000240649	-0.959435	-2.11576e-10
213200268	rs35768815	4.29004e-06	-1.23108	-1.18302	1.18592e-05	-1.0664	-1.21958	5.87193e-05	-1.18174	-1.18827
213200363	rs6743763	2.83264e-06	-1.71444	-1.11474	8.63497e-06	-1.70477	-0.898494	3.7973e-05	-1.68225	-1.12365
213200404	rs6743882	1.48745e-05	-1.17074	-2.11576e-10	3.018e-05	-1.3519	-2.11576e-10	0.000137496	-1.51918	-2.11576e-10
213200855	rs118173824	2.2632e-05	-1.20222e-10	-0.751027	5.20953e-05	-1.20222e-10	-0.806008	0.000285104	-1.20222e-10	-0.789919
213200920	rs1394782	2.64959e-06	-1.68321	-1.21278	6.332e-06	-1.67697	-1.2365	3.59737e-05	-1.64045	-1.21954
213201295	rs61696052	0.00133307	4.50979	-1.18495	0.00023328	1.77976	-1.0866	0.000122511	-0.434608	-1.19996
213201642	rs12623803	0.00155823	4.666	-1.18509	0.000262175	1.89715	-1.08722	0.000131652	-0.362928	-1.19969
213201725	rs1394783	0.0020387	5.00557	-1.2559	0.00211417	3.78087	-0.883531	0.000419723	0.858209	-1.26139
213202331	rs72949545	0.000101912	1.83294	-1.07923	0.000443319	1.63768	-0.302473	0.000104914	-0.685183	-1.10445
213202380	rs76875965	1.13589e-05	-1.44039	-2.11576e-10	2.56145e-05	-1.51592	-2.11576e-10	0.000135154	-1.53636	-2.11576e-10
213202551	rs115289207	2.13198e-05	-0.810757	-2.11576e-10	3.92251e-05	-1.08977	-2.11576e-10	0.000211657	-1.08781	-2.11576e-10
213203057	rs1505353	0.00125886	4.45825	-1.19069	0.000230655	1.77742	-1.09558	0.000121918	-0.434685	-1.20474
213203096	rs62184063	3.91453e-06	-1.68764	-0.818061	9.06535e-06	-1.709	-0.845622	5.2049e-05	-1.66016	-0.830429
213203195	rs10166488	2.76431e-06	-1.58953	-1.26407	7.25393e-06	-1.51159	-1.26595	3.2781e-05	-1.68792	-1.265
213203661	rs6734768	2.6846e-06	-1.61936	-1.2635	7.5589e-06	-1.47034	-1.26602	3.34227e-05	-1.66896	-1.26458
213203853	rs59096325	0.00157364	4.69684	-1.20609	0.000262236	1.92936	-1.1192	0.000131211	-0.347422	-1.21855
213203884	rs13387445	7.25276e-05	0.413573	-2.11576e-10	7.78264e-05	-0.404602	-2.11576e-10	0.000368107	-0.534402	-2.11576e-10
213204574	rs6753945	0.00134048	4.53648	-1.20609	0.000232407	1.8086	-1.1192	0.000121874	-0.421241	-1.21855
213204814	rs1505354	2.61266e-06	-1.69172	-1.21831	6.39272e-06	-1.66334	-1.24058	3.64594e-05	-1.62188	-1.2247
213204955	rs4672645	0.00127785	4.49858	-1.21604	0.000222339	1.78015	-1.13503	0.000118735	-0.438522	-1.22736
213204980	rs1505355	0.00144088	4.66708	-1.26446	0.00146736	3.4875	-0.955364	0.000342232	0.658694	-1.26598
213205001	rs1505356	2.59953e-06	-1.68884	-1.22622	6.33308e-06	-1.66703	-1.24626	3.6022e-05	-1.6266	-1.23204
213205028	rs145542153	1.66709e-05	-1.20222e-10	-1.05673	4.12385e-05	-1.20222e-10	-1.03971	0.000223578	-1.20222e-10	-1.03301
213205047	rs4673661	2.54817e-06	-1.71946	-1.21555	6.75243e-06	-1.61024	-1.23894	3.91438e-05	-1.55335	-1.22218
213205300	rs4672646	2.58231e-06	-1.69172	-1.22999	6.33914e-06	-1.66334	-1.249	3.60767e-05	-1.62188	-1.23525
213205375	rs4673662	2.60211e-06	-1.69172	-1.22236	6.37401e-06	-1.66334	-1.24351	3.63225e-05	-1.62188	-1.22846
213205470	rs117837858	1.36035e-05	-1.20222e-10	-1.26007	3.3033e-05	-1.20222e-10	-1.26158	0.000178558	-1.20222e-10	-1.25786
213205750	rs148876527	8.7002e-06	-1.70705	-2.11576e-10	2.53091e-05	-1.52792	-2.11576e-10	0.000151467	-1.42241	-2.11576e-10
213205849	rs1876048	2.60211e-06	-1.69172	-1.22236	6.37401e-06	-1.66334	-1.24351	3.63225e-05	-1.62188	-1.22846
213206165	rs1995567	2.59536e-06	-1.69172	-1.22495	6.3622e-06	-1.66334	-1.24537	3.62352e-05	-1.62188	-1.23087
213206302	rs2135157	2.58302e-06	-1.69396	-1.22747	6.3113e-06	-1.6696	-1.24714	3.61233e-05	-1.62264	-1.23319
213206475	rs2135158	1.36969e-05	-1.20222e-10	-1.25323	3.3265e-05	-1.20222e-10	-1.25458	0.000179481	-1.20222e-10	-1.2527
213206488	rs13395316	0.00232353	5.14072	-1.26026	0.00216385	3.83405	-0.913488	0.000474051	0.982685	-1.26414
213206535	rs140541082	1.43025e-05	-1.20222e-10	-1.20996	3.44831e-05	-1.20222e-10	-1.21861	0.000188532	-1.20222e-10	-1.20351
213207067	rs112297307	2.01638e-05	-0.866506	-2.11576e-10	3.25361e-05	-1.27673	-2.11576e-10	0.000150129	-1.43128	-2.11576e-10
213207137	rs1963633	1.36783e-05	-1.20222e-10	-1.25458	3.32225e-05	-1.20222e-10	-1.25586	0.000179233	-1.20222e-10	-1.25409
213207794	rs1027754	2.57324e-06	-1.71204	-1.21319	6.64376e-06	-1.6286	-1.23681	3.83146e-05	-1.57711	-1.21983
213207921	rs17419211	0.00170592	4.77901	-1.20755	0.000286431	2.0199	-1.12148	0.000139373	-0.285773	-1.21985
213208256	rs6754674	0.00319416	5.46156	-1.26288	0.000190704	1.71596	-1.22432	0.000208008	0.159834	-1.26503
213208814	rs16848395	1.39652e-05	-1.20222e-10	-1.23383	3.42129e-05	-1.20222e-10	-1.22648	0.000182217	-1.20222e-10	-1.23757
213209003	rs12470834	3.24411e-06	-1.69267	-1.00088	7.61808e-06	-1.70657	-1.02199	4.32766e-05	-1.66478	-1.01038
213209008	rs12470836	3.23765e-06	-1.69466	-1.00088	7.63042e-06	-1.70495	-1.02199	4.31617e-05	-1.66744	-1.01038
213209325	rs1394784	0.00178778	4.81772	-1.19939	0.000298739	2.04929	-1.1088	0.000142979	-0.267513	-1.21256
213209445	rs117251372	2.36474e-05	-1.20222e-10	-0.707141	6.19674e-05	-1.20222e-10	-0.632474	0.00030842	-1.20222e-10	-0.711311
213209511	rs149925420	1.35445e-05	-1.20222e-10	-1.26442	3.30397e-05	-1.20222e-10	-1.26137	0.000177314	-1.20222e-10	-1.26485
213209659	rs12476049	3.14882e-06	-1.70073	-1.02264	7.46433e-06	-1.70611	-1.04284	4.20402e-05	-1.67242	-1.03173
213209719	rs6704717	2.91756e-06	-1.53548	-1.26416	6.84839e-06	-1.56914	-1.26593	3.20485e-05	-1.71047	-1.26505
213209934	rs113124328	0.00264481	5.26779	-1.25783	0.00238012	3.91174	-0.895916	0.00053038	1.09348	-1.26266
213210039	rs115161932	2.54265e-05	-0.634602	-2.11576e-10	4.54938e-05	-0.941507	-2.11576e-10	0.000245536	-0.939332	-2.11576e-10
213210229	rs1505357	0.00262932	5.2666	-1.26251	0.00014524	1.4423	-1.223	0.000188949	0.0635225	-1.26482
213210809	rs141535287	9.52057e-06	-1.61694	-2.11576e-10	3.10371e-05	-1.3239	-2.11576e-10	0.000196796	-1.16061	-2.11576e-10
213210974	rs1394785	2.5642e-06	-1.72887	-1.19988	7.41835e-06	-1.5273	-1.22782	4.38054e-05	-1.45351	-1.20951
213210992	rs138026773	0.000113274	0.859419	-2.11576e-10	0.000112991	-0.031772	-2.11576e-10	0.000545389	-0.141275	-2.11576e-10
213211067	rs1394786	1.35531e-05	-1.20222e-10	-1.26378	3.29529e-05	-1.20222e-10	-1.264	0.000177551	-1.20222e-10	-1.26352
213211112	rs1394787	0.00269127	5.28981	-1.26244	0.00224748	3.89073	-0.932242	0.000512906	1.0626	-1.26528
213211349	rs1394788	2.92775e-06	-1.53648	-1.25968	6.84384e-06	-1.57028	-1.26545	3.21831e-05	-1.70983	-1.26151
213211407	rs1910861	0.00113897	4.35689	-1.1894	0.000188482	1.57702	-1.0971	0.000117281	-0.472568	-1.20563
213211537	rs16848401	0.00258769	5.25323	-1.26511	0.00208177	3.858	-0.976105	0.000500843	1.03954	-1.26602
213211583	rs17347397	0.000165569	2.3411	-1.10211	0.000635889	2.05133	-0.355386	0.000134595	-0.41483	-1.12568
213211617	rs4630710	2.90452e-06	-1.54596	-1.25816	6.9227e-06	-1.55934	-1.26494	3.2315e-05	-1.70703	-1.26021
213211754	rs1505358	1.35254e-05	-1.20222e-10	-1.26582	3.28908e-05	-1.20222e-10	-1.26589	0.000177156	-1.20222e-10	-1.26574
213211834	rs1505359	0.000898006	4.11564	-1.18586	0.000154822	1.37505	-1.09186	0.000104531	-0.59081	-1.20248
213212130	rs1505360	0.00162984	4.7117	-1.18586	0.000236916	1.80048	-1.09186	0.000135942	-0.328068	-1.20248
213212739	rs142625656	1.36287e-05	-1.20222e-10	-1.25821	3.35313e-05	-1.20222e-10	-1.2466	0.000179147	-1.20222e-10	-1.25457
213213271	rs13414642	0.00299988	5.38898	-1.25304	0.00281709	4.05127	-0.866888	0.00052737	1.08453	-1.2594
213213409	rs139623177	2.55821e-05	-1.20222e-10	-0.628501	5.54149e-05	-1.20222e-10	-0.744234	0.000341744	-1.20222e-10	-0.608713
213214124	rs10804205	0.00418876	5.71501	-1.24524	0.000216875	1.80055	-1.18032	0.000229701	0.245926	-1.25192
213214174	rs2371572	0.00417756	5.71501	-1.24792	0.000215679	1.80055	-1.18584	0.000229199	0.245926	-1.25411
213214189	rs35344361	0.00367407	5.58571	-1.24704	0.000197701	1.7117	-1.18402	0.000214643	0.179601	-1.2534
213214303	rs2371573	0.00391824	5.65341	-1.25041	0.000199777	1.72931	-1.19119	0.000213822	0.178483	-1.25611
213214465	rs2135159	2.42759e-06	-1.72861	-1.25488	1.10273e-05	-1.09372	-1.26499	4.23669e-05	-1.43863	-1.25778
213214467	rs2135160	7.14507e-05	0.398614	-2.11576e-10	7.69168e-05	-0.416358	-2.11576e-10	0.00036402	-0.545565	-2.11576e-10
213215076	rs1910863	0.00289814	5.36737	-1.26593	0.00223366	3.96014	-1.00783	0.000539213	1.11159	-1.26425
213215244	rs114148845	2.88661e-05	-0.507726	-2.11576e-10	5.06901e-05	-0.833352	-2.11576e-10	0.00027362	-0.831032	-2.11576e-10
213215895	rs62184064	3.57109e-06	-1.46358	-1.13394	6.79476e-06	-1.69486	-1.14807	5.03437e-05	-1.38275	-1.14115
213215936	rs1505361	1.35274e-05	-1.20222e-10	-1.26567	3.29011e-05	-1.20222e-10	-1.26558	0.000177152	-1.20222e-10	-1.26577
213216374	rs80332045	1.36629e-05	-1.20222e-10	-1.25571	3.29614e-05	-1.20222e-10	-1.26375	0.000178805	-1.20222e-10	-1.25648
213216378	rs10204716	2.9496e-06	-1.54928	-1.23944	6.72247e-06	-1.59565	-1.25798	3.26108e-05	-1.71411	-1.24403
213216431	rs10192514	2.59654e-06	-1.72904	-1.18717	1.1828e-05	-1.14168	-1.14693	4.41835e-05	-1.47075	-1.18367
213216526	rs1505362	0.000124646	2.17279	-1.2177	0.000396007	1.89666	-0.674307	0.000110007	-0.512151	-1.23008
213216871	rs6711842	2.983e-06	-1.63751	-1.13996	6.52978e-06	-1.72833	-1.15437	4.09083e-05	-1.58496	-1.14648
213217220	rs1394789	2.51604e-06	-1.72857	-1.21914	7.18288e-06	-1.5456	-1.24179	4.2121e-05	-1.47669	-1.22553
213217272	rs1910864	2.54745e-06	-1.72767	-1.20763	7.16011e-06	-1.55792	-1.23264	4.19705e-05	-1.49118	-1.21463
213217316	rs1910865	0.00112831	4.38122	-1.22314	0.000176982	1.56584	-1.14888	0.000113368	-0.478533	-1.2336
213217697	rs2888088	2.5492e-06	-1.72534	-1.20927	7.01455e-06	-1.57675	-1.23435	4.09884e-05	-1.51348	-1.21601
213217828	rs78172498	8.14336e-05	0.529394	-2.11576e-10	7.64903e-05	-0.421919	-2.11576e-10	0.000416786	-0.410201	-2.11576e-10
213218088	rs1995568	2.5288e-06	-1.72911	-1.21354	7.34128e-06	-1.52785	-1.23771	4.33011e-05	-1.45428	-1.22032
213218396	rs2062937	0.00108222	4.33544	-1.21907	0.000180516	1.57895	-1.14221	0.000106614	-0.543517	-1.23005
213219281	rs2888089	2.51862e-06	-1.72619	-1.22049	6.99646e-06	-1.57092	-1.24276	4.08303e-05	-1.50656	-1.22679
213219641	rs1948877	2.51847e-06	-1.72897	-1.21777	7.23098e-06	-1.53991	-1.2408	4.2526e-05	-1.4684	-1.22426
213219671	rs111382799	8.51556e-06	-1.7285	-2.11576e-10	2.06967e-05	-1.72911	-2.11576e-10	0.000111479	-1.72894	-2.11576e-10
213219759	rs11891159	3.1572e-06	-1.53345	-1.18726	7.36788e-06	-1.61514	-1.14681	3.43818e-05	-1.7208	-1.18444
213220196	rs182718152	1.4815e-05	-1.20222e-10	-1.17475	3.44606e-05	-1.20222e-10	-1.21927	0.000193827	-1.20222e-10	-1.17581
213220698	rs10932437	1.35434e-05	-1.20222e-10	-1.26449	3.29434e-05	-1.20222e-10	-1.26429	0.000177342	-1.20222e-10	-1.26469
213220898	rs1566926	2.51339e-06	-1.72797	-1.22079	7.12909e-06	-1.55193	-1.24297	4.16059e-05	-1.48746	-1.22707
213221111	rs13018908	2.46848e-06	-1.7248	-1.24199	9.56519e-06	-1.24155	-1.25941	3.87922e-05	-1.53854	-1.24602
213222353	rs11897247	1.5781e-05	-1.20222e-10	-1.11158	3.64392e-05	-1.20222e-10	-1.16344	0.000205221	-1.20222e-10	-1.11869
213222397	rs1505363	0.000830644	4.10907	-1.25726	0.000127398	1.29779	-1.20955	9.44476e-05	-0.632689	-1.26204
213222446	rs17347530	5.51068e-05	1.40318	-1.2643	0.000198039	1.52077	-0.99139	8.30073e-05	-0.757821	-1.26602
213222556	rs35181450	4.00646e-06	-1.27835	-1.20414	1.09727e-05	-1.12495	-1.23872	5.5076e-05	-1.21957	-1.21449
213223044	rs13006832	0.000187676	2.47862	-1.1143	7.03924e-05	0.488889	-0.993886	0.000107017	-0.628907	-1.14088
213223091	rs190534068	2.30579e-05	0.262278	-0.994662	2.37249e-05	-0.562677	-1.02988	0.000184017	-0.234353	-0.993395
213223384	rs10174236	5.00864e-06	-1.31711	-0.942116	7.69268e-06	-1.65359	-1.06523	4.3782e-05	-1.71713	-0.946417
213223711	rs16848448	3.99873e-05	-0.18183	-2.11576e-10	9.20957e-05	-0.236254	-2.11576e-10	0.000933486	0.396152	-2.11576e-10
213223919	rs71422776	1.31954e-05	-1.29052	-2.11576e-10	2.07067e-05	-1.72863	-2.11576e-10	0.000115456	-1.69388	-2.11576e-10
213223971	rs13383978	4.61264e-06	-1.32807	-1.01353	7.29577e-06	-1.65128	-1.12051	4.08795e-05	-1.71482	-1.01732
213223983	rs13395813	4.61264e-06	-1.32807	-1.01353	7.29577e-06	-1.65128	-1.12051	4.08795e-05	-1.71482	-1.01732
213224540	rs13014726	5.11785e-06	-0.971835	-1.26582	6.17556e-06	-1.67299	-1.26549	3.16399e-05	-1.72474	-1.26362
213224859	rs10497971	6.54094e-06	-0.726293	-1.26602	6.50921e-06	-1.62101	-1.26485	3.23867e-05	-1.70044	-1.26459
213225296	rs10497972	3.58252e-06	-1.56267	-1.03166	8.58326e-06	-1.49617	-1.11309	6.05934e-05	-1.30038	-1.03821
213225398	rs143448161	8.82358e-06	-1.69297	-2.11576e-10	2.26678e-05	-1.63814	-2.11576e-10	0.000133708	-1.54712	-2.11576e-10
213225425	rs28623294	3.7269e-06	-1.51032	-1.0445	6.72853e-06	-1.70997	-1.14276	3.91312e-05	-1.72784	-1.04801
213225704	rs77945488	3.38826e-06	-1.57691	-1.07317	8.1719e-06	-1.51308	-1.1453	5.68246e-05	-1.32343	-1.07937
213226366	rs16848454	8.97552e-05	0.626693	-2.11576e-10	0.000164231	0.342189	-2.11576e-10	0.00200371	1.15998	-2.11576e-10
213226396	rs12478244	0.000104171	1.71378	-0.938138	0.000241466	1.49203	-0.764378	0.000280032	0.146857	-0.954726
213226544	rs11892564	3.82438e-06	-1.45782	-1.07117	6.71884e-06	-1.69245	-1.16172	3.80785e-05	-1.72881	-1.07432
213226743	rs146232697	1.19548e-05	-1.38926	-2.11576e-10	2.4869e-05	-1.54546	-2.11576e-10	0.000146222	-1.45764	-2.11576e-10
213226977	rs17347606	8.93546e-05	1.49306	-0.870837	0.000180276	1.11728	-0.681877	0.000230542	-0.113272	-0.889068
213227202	rs10211056	6.64141e-06	-0.711103	-1.26597	6.5908e-06	-1.60944	-1.26397	3.25312e-05	-1.69527	-1.26531
213227254	rs16848458	2.47753e-05	-0.660544	-2.11576e-10	3.29809e-05	-1.26315	-2.11576e-10	0.000164602	-1.33924	-2.11576e-10
213227269	rs10176489	6.64163e-06	-0.711103	-1.26593	6.59192e-06	-1.60944	-1.2638	3.2528e-05	-1.69527	-1.2654
213227635	rs13384508	2.80042e-05	-0.538038	-2.11576e-10	3.43147e-05	-1.22351	-2.11576e-10	0.00016928	-1.31122	-2.11576e-10
213227710	rs13384603	3.27312e-06	-1.57795	-1.1067	6.32947e-06	-1.72549	-1.18838	3.72732e-05	-1.71659	-1.10791
213227742	rs144728315	2.75213e-05	-0.555433	-2.11576e-10	5.48368e-05	-0.754721	-2.11576e-10	0.000312193	-0.699153	-2.11576e-10
213228404	rs13385537	2.82787e-05	-0.528285	-2.11576e-10	3.41299e-05	-1.22891	-2.11576e-10	0.000171499	-1.29819	-2.11576e-10
213228566	rs73074257	9.37047e-06	-1.63283	-2.11576e-10	2.20081e-05	-1.66767	-2.11576e-10	0.000117646	-1.6751	-2.11576e-10
213228753	rs112580348	9.04424e-06	-1.66827	-2.11576e-10	2.12984e-05	-1.70045	-2.11576e-10	0.000114451	-1.70263	-2.11576e-10
213228777	rs147751024	2.82238e-05	-0.530227	-2.11576e-10	5.61114e-05	-0.731743	-2.11576e-10	0.000319655	-0.675532	-2.11576e-10
213230641	rs1394798	0.000642625	3.78938	-1.19422	5.73237e-05	0.551438	-1.26181	8.73887e-05	-0.788394	-1.18401
213230879	rs1394799	4.15066e-06	-1.35809	-1.08904	9.90333e-06	-1.30754	-1.15867	7.31968e-05	-1.0549	-1.09472
213231437	rs1394800	9.88434e-06	-0.7331	-0.846342	9.21053e-06	-1.61392	-0.924816	5.10709e-05	-1.6962	-0.81336
213231624	rs13031888	9.98559e-06	-0.720827	-0.848424	9.23193e-06	-1.60972	-0.926693	5.1076e-05	-1.69394	-0.815523
213231740	rs12694278	1.05354e-05	-0.665357	-0.850293	9.39857e-06	-1.59015	-0.928378	5.15389e-05	-1.68297	-0.817465
213231914	rs4465721	9.98559e-06	-0.720827	-0.848424	9.23193e-06	-1.60972	-0.926693	5.1076e-05	-1.69394	-0.815523
213231925	rs116023473	2.38494e-05	-0.698635	-2.11576e-10	4.81488e-05	-0.884786	-2.11576e-10	0.000273081	-0.833006	-2.11576e-10
213232306	rs62184091	8.87093e-05	0.614972	-2.11576e-10	0.000162436	0.331199	-2.11576e-10	0.00197787	1.147	-2.11576e-10
213233169	rs34416516	3.15826e-06	-1.49004	-1.23033	8.8299e-06	-1.36911	-1.21183	4.22406e-05	-1.47087	-1.22852
213233443	rs12990946	1.35607e-05	-1.26322	-2.11576e-10	2.06983e-05	-1.72903	-2.11576e-10	0.000117642	-1.67513	-2.11576e-10
213233631	rs6734836	0.000624585	3.76456	-1.19787	5.58631e-05	0.526193	-1.26237	8.59921e-05	-0.801014	-1.1875
213233714	rs12472963	4.69118e-05	1.2218	-1.24393	4.58085e-05	0.222646	-1.15726	7.98985e-05	-0.816409	-1.24561
213233739	rs4511675	4.56414e-05	1.19508	-1.24466	4.47515e-05	0.200923	-1.15888	7.86668e-05	-0.831245	-1.24631
213234346	rs2888090	0.000104696	0.780671	-2.11576e-10	0.000244459	0.739965	-2.11576e-10	0.000412859	-0.419668	-2.11576e-10
213234506	rs1566925	4.3633e-05	1.14464	-1.23922	4.34657e-05	0.15999	-1.1471	7.69074e-05	-0.859093	-1.24108
213234509	rs1394794	2.93853e-05	-0.489898	-2.11576e-10	3.53306e-05	-1.19433	-2.11576e-10	0.00017455	-1.28056	-2.11576e-10
213234765	rs114151850	2.42131e-05	-0.683501	-2.11576e-10	4.88132e-05	-0.871082	-2.11576e-10	0.000276963	-0.81889	-2.11576e-10
213234925	rs112842190	9.59625e-06	-1.60902	-2.11576e-10	2.22518e-05	-1.65666	-2.11576e-10	0.000119417	-1.66015	-2.11576e-10
213235071	rs2013073	6.01838e-06	-0.815461	-1.26011	6.44152e-06	-1.64337	-1.25295	3.20254e-05	-1.71199	-1.26426
213235472	rs140232259	1.35449e-05	-1.20222e-10	-1.26438	3.30431e-05	-1.20222e-10	-1.26127	0.000177314	-1.20222e-10	-1.26485
213235503	rs115914320	2.40941e-05	-0.688426	-2.11576e-10	4.85959e-05	-0.875543	-2.11576e-10	0.000275693	-0.823485	-2.11576e-10
213235798	rs12104818	6.24883e-06	-0.777329	-1.26067	6.51356e-06	-1.63141	-1.25378	3.21943e-05	-1.70643	-1.26455
213235847	rs113866258	9.62458e-06	-1.60607	-2.11576e-10	2.23029e-05	-1.65437	-2.11576e-10	0.000119685	-1.65791	-2.11576e-10
213235931	rs12104831	6.24554e-06	-0.777329	-1.2612	6.50832e-06	-1.63141	-1.25459	3.21856e-05	-1.70643	-1.26482
213236480	rs6435700	3.44567e-06	-1.51776	-1.11551	8.46965e-06	-1.44354	-1.17905	5.98652e-05	-1.22993	-1.12075
213236506	rs62184092	6.23504e-06	-0.777329	-1.26288	6.49086e-06	-1.63141	-1.25727	3.21614e-05	-1.70643	-1.26557
213236933	rs116716049	2.40941e-05	-0.688426	-2.11576e-10	4.85959e-05	-0.875543	-2.11576e-10	0.000275693	-0.823485	-2.11576e-10
213237006	rs79136491	1.51158e-05	-1.20222e-10	-1.15465	3.55755e-05	-1.20222e-10	-1.18742	0.000198299	-1.20222e-10	-1.153
213237200	rs1847672	3.43232e-06	-1.45046	-1.1867	6.61885e-06	-1.6387	-1.23047	3.77269e-05	-1.62187	-1.19053
213237222	rs10179624	2.86575e-05	-0.514977	-2.11576e-10	3.48355e-05	-1.20845	-2.11576e-10	0.000171616	-1.29751	-2.11576e-10
213237238	rs1847673	0.000699097	3.87173	-1.19234	7.18579e-05	0.578164	-1.06256	8.65333e-05	-0.773732	-1.20851
213237468	rs10180001	2.76855e-05	-0.549485	-2.11576e-10	3.406e-05	-1.23096	-2.11576e-10	0.000168138	-1.31799	-2.11576e-10
213237638	rs76172579	0.0001493	1.13556	-2.11576e-10	0.000492	1.4394	-2.11576e-10	0.000433865	-0.37004	-2.11576e-10
213237665	rs10205863	2.8788e-05	-0.510433	-2.11576e-10	3.48145e-05	-1.20905	-2.11576e-10	0.000169876	-1.30771	-2.11576e-10
213237691	rs10205953	6.23022e-06	-0.777329	-1.26365	6.48226e-06	-1.63141	-1.2586	3.2153e-05	-1.70643	-1.26583
213237959	rs75311519	1.55254e-05	-1.20222e-10	-1.12792	3.63919e-05	-1.20222e-10	-1.16474	0.00020371	-1.20222e-10	-1.12608
213238253	rs182195559	9.59171e-06	-1.60949	-2.11576e-10	2.22436e-05	-1.65703	-2.11576e-10	0.000119375	-1.66051	-2.11576e-10
213238414	rs11682488	6.31165e-06	-0.763997	-1.264	6.50616e-06	-1.62711	-1.25922	3.22177e-05	-1.70434	-1.26592
213239044	rs34777887	9.21484e-06	-0.763997	-0.88558	8.77467e-06	-1.62711	-0.960102	4.86324e-05	-1.70434	-0.854149
213239109	rs17347662	2.64911e-05	-0.593585	-2.11576e-10	3.31027e-05	-1.25947	-2.11576e-10	0.000163845	-1.34385	-2.11576e-10
213239209	rs186694905	0.000165544	1.89709	-0.65824	0.000391312	1.66009	-0.449669	0.000416994	0.28506	-0.694762
213239279	rs10186360	9.25153e-06	-0.763997	-0.881607	8.806e-06	-1.62711	-0.956538	4.88338e-05	-1.70434	-0.850015
213239348	rs10186462	9.50421e-06	-0.737051	-0.881607	8.88459e-06	-1.61823	-0.956538	4.90528e-05	-1.69986	-0.850015
213239502	rs1394795	1.91971e-05	0.134292	-1.04993	0.000119884	0.690583	-0.663142	0.000101868	-0.745743	-1.07336
213239549	rs10186681	9.41222e-06	-0.750571	-0.877813	8.87497e-06	-1.62272	-0.953132	4.91345e-05	-1.70215	-0.846068
213239676	rs79204359	2.53699e-05	-0.636828	-2.11576e-10	3.21996e-05	-1.28713	-2.11576e-10	0.000159798	-1.36886	-2.11576e-10
213239706	rs10165393	9.54034e-06	-0.737051	-0.877813	8.9149e-06	-1.61823	-0.953132	4.92468e-05	-1.69986	-0.846068
213239828	rs71422777	1.26945e-05	-1.32923	-2.11576e-10	2.086e-05	-1.72125	-2.11576e-10	0.000123997	-1.62252	-2.11576e-10
213239838	rs10201724	9.55757e-06	-0.737051	-0.876009	8.92935e-06	-1.61823	-0.951512	4.93393e-05	-1.69986	-0.844192
213239858	rs10189506	9.55757e-06	-0.737051	-0.876009	8.92935e-06	-1.61823	-0.951512	4.93393e-05	-1.69986	-0.844192
213239973	rs113496332	1.31864e-05	-1.29121	-2.11576e-10	2.09871e-05	-1.71517	-2.11576e-10	0.000126508	-1.60247	-2.11576e-10
213240319	rs13016456	9.6093e-06	-0.711103	-0.896559	8.86151e-06	-1.60944	-0.967926	4.84609e-05	-1.69527	-0.866748
213240535	rs139115907	1.37826e-05	-1.20222e-10	-1.24699	3.37755e-05	-1.20222e-10	-1.23935	0.000179738	-1.20222e-10	-1.25127
213240767	rs13034566	4.55477e-05	0.783647	-0.83528	1.30437e-05	-1.2333	-0.957473	6.59245e-05	-1.45694	-0.797328
213240821	rs13034755	9.73345e-06	-0.750571	-0.844254	9.14707e-06	-1.62272	-0.922933	5.08783e-05	-1.70215	-0.811192
213241246	rs28373508	0.000643786	3.84117	-1.2442	5.72117e-05	0.551501	-1.26382	8.31367e-05	-0.78635	-1.23594
213241261	rs35508685	3.16209e-06	-1.47842	-1.24074	8.9697e-06	-1.34036	-1.22487	4.25004e-05	-1.45405	-1.23921
213241333	rs28510380	8.79581e-06	-0.854075	-0.842043	8.87499e-06	-1.65491	-0.920939	5.02476e-05	-1.71692	-0.808896
213241394	rs28529590	1.11986e-05	-0.243268	-1.21134	2.35826e-05	-0.482974	-1.1156	5.11678e-05	-1.29095	-1.21671
213241555	rs1505375	9.21447e-06	-0.815461	-0.834157	9.04213e-06	-1.64337	-0.913821	5.09108e-05	-1.71199	-0.80071
213242374	rs10932439	0.000654598	3.87198	-1.25835	5.88732e-05	0.582203	-1.2659	8.3175e-05	-0.767543	-1.25428
213242684	rs1505373	4.94075e-05	1.27151	-1.2418	1.99141e-05	-0.502026	-1.26563	4.74153e-05	-1.35007	-1.23376
213242815	rs72933157	1.15403e-05	-1.42455	-2.11576e-10	2.07878e-05	-1.72472	-2.11576e-10	0.000113073	-1.71474	-2.11576e-10
213243118	rs13401112	2.3994e-05	-0.69259	-2.11576e-10	3.1127e-05	-1.32101	-2.11576e-10	0.000155628	-1.39531	-2.11576e-10
213243275	rs60630046	0.000123206	1.60423	-0.660767	0.000302568	1.40272	-0.449501	0.000342398	0.0929677	-0.699767
213243372	rs111827872	9.47984e-06	-1.62123	-2.11576e-10	2.20434e-05	-1.66607	-2.11576e-10	0.000118327	-1.66932	-2.11576e-10
213243651	rs35880620	1.03386e-05	-0.744454	-0.790056	1.01816e-05	-1.56461	-0.87389	5.60683e-05	-1.66123	-0.754973
213244076	rs13030181	1.08854e-05	-0.71871	-0.764262	1.04361e-05	-1.56337	-0.850447	5.76685e-05	-1.6598	-0.728258
213244124	rs10185241	0.000581243	3.73726	-1.24248	5.25051e-05	0.466155	-1.26433	7.9198e-05	-0.836891	-1.23393
213244331	rs76819807	2.69566e-06	-1.72836	-1.15039	6.46489e-06	-1.68767	-1.20502	3.5871e-05	-1.70783	-1.15502
213244338	rs13030279	3.85217e-05	1.00121	-1.22038	1.64128e-05	-0.696495	-1.26453	4.55797e-05	-1.41363	-1.20968
213244525	rs13404952	2.42482e-05	-0.682049	-2.11576e-10	3.20646e-05	-1.29133	-2.11576e-10	0.00014736	-1.44989	-2.11576e-10
213244666	rs75945325	2.70399e-06	-1.72775	-1.14791	6.50232e-06	-1.6837	-1.20322	3.60614e-05	-1.70495	-1.1526
213245009	rs9917339	0.000442128	3.46785	-1.24665	5.58725e-05	0.526941	-1.26295	7.66449e-05	-0.864765	-1.23883
213245395	rs1505352	1.21382e-05	-0.638617	-0.735417	1.10773e-05	-1.53002	-0.824159	6.07437e-05	-1.6377	-0.69841
213245582	rs115994499	3.68729e-05	-0.262917	-2.11576e-10	7.16887e-05	-0.486749	-2.11576e-10	0.000411032	-0.424103	-2.11576e-10
213245919	rs12994366	7.0549e-06	-0.65241	-1.26426	7.07937e-06	-1.53589	-1.26601	3.45009e-05	-1.64166	-1.26012
213246079	rs12994616	1.18664e-05	-0.65241	-0.744276	1.09239e-05	-1.53589	-0.83224	5.99516e-05	-1.64166	-0.707573
213246373	rs75852261	9.06541e-06	-1.66593	-2.11576e-10	2.73382e-05	-1.4508	-2.11576e-10	0.000177132	-1.26588	-2.11576e-10
213246730	rs62184099	1.43712e-05	-1.20517	-2.11576e-10	2.31867e-05	-1.61551	-2.11576e-10	0.000141881	-1.48778	-2.11576e-10
213247172	rs79593419	1.48956e-05	-1.16933	-2.11576e-10	2.79916e-05	-1.42718	-2.11576e-10	0.000125165	-1.61314	-2.11576e-10
213247228	rs13027907	6.22949e-06	-0.776687	-1.26441	6.761e-06	-1.58189	-1.26602	3.33792e-05	-1.67444	-1.2604
213247399	rs10195551	3.86272e-05	-0.216437	-2.11576e-10	4.22418e-05	-1.01567	-2.11576e-10	0.000183834	-1.22874	-2.11576e-10
213247527	rs77417292	1.01169e-05	-1.55618	-2.11576e-10	2.22982e-05	-1.65458	-2.11576e-10	0.000114143	-1.70532	-2.11576e-10
213248125	rs34623832	7.47559e-06	-0.598111	-1.26064	7.25611e-06	-1.5125	-1.26474	3.52598e-05	-1.62571	-1.25432
213248130	rs6753466	0.000545423	3.62806	-1.19689	5.71919e-05	0.431374	-1.14404	7.84159e-05	-0.870025	-1.21072
213248163	rs55831616	1.29607e-05	-1.30847	-2.11576e-10	2.12539e-05	-1.70254	-2.11576e-10	0.000116812	-1.68221	-2.11576e-10
213248822	rs1394781	0.000499883	3.58886	-1.24488	5.29715e-05	0.370999	-1.16033	7.2943e-05	-0.899659	-1.25344
213249244	rs13015805	6.78177e-06	-0.698913	-1.25724	6.99947e-06	-1.55039	-1.26286	3.44194e-05	-1.65464	-1.24951
213249384	rs13016554	6.78414e-06	-0.698913	-1.25689	7.00095e-06	-1.55039	-1.26265	3.44359e-05	-1.65464	-1.24903
213249549	rs1505351	6.88378e-06	-0.685424	-1.2558	7.04533e-06	-1.54474	-1.26197	3.46132e-05	-1.65098	-1.24755
213250061	rs12477300	1.10665e-05	-0.259337	-1.20713	2.164e-05	-0.57525	-1.10929	4.94456e-05	-1.32886	-1.21304
213250342	rs1876047	6.54066e-06	-0.739256	-1.2531	6.8916e-06	-1.56857	-1.26021	3.43081e-05	-1.66342	-1.24398
213250756	rs115521237	2.59512e-05	-0.614174	-2.11576e-10	5.19825e-05	-0.808176	-2.11576e-10	0.000295492	-0.754132	-2.11576e-10
213251191	rs149084906	8.69566e-06	-1.70757	-2.11576e-10	2.28427e-05	-1.63045	-2.11576e-10	0.000117758	-1.67414	-2.11576e-10
213251204	rs62184101	3.69861e-06	-1.57419	-0.988248	9.13092e-06	-1.47092	-1.0765	6.41409e-05	-1.28598	-0.995707
213251217	rs62184102	5.9769e-05	0.220093	-2.11576e-10	0.000125842	0.0759442	-2.11576e-10	0.00142805	0.821294	-2.11576e-10
213251440	rs143731274	2.60704e-05	-0.609594	-2.11576e-10	5.21993e-05	-0.804013	-2.11576e-10	0.00029676	-0.749849	-2.11576e-10
213251503	rs13019524	0.000202476	2.40667	-0.966445	8.738e-05	0.531275	-0.82009	0.00013616	-0.515783	-1.01316
213251585	rs12998688	6.4638e-06	-0.751076	-1.2531	6.85901e-06	-1.5733	-1.26021	3.42047e-05	-1.66643	-1.24398
213252048	rs150184636	1.01041e-05	-1.55745	-2.11576e-10	2.93359e-05	-1.38027	-2.11576e-10	0.000225787	-1.02318	-2.11576e-10
213252282	rs146393601	1.55903e-05	-1.12375	-2.11576e-10	2.93008e-05	-1.38147	-2.11576e-10	0.000128109	-1.58989	-2.11576e-10
213252517	rs62184103	6.51971e-06	-0.751076	-1.24449	6.90123e-06	-1.5733	-1.25408	3.458e-05	-1.66643	-1.23306
213253238	rs6723528	4.64966e-05	1.1288	-1.15981	4.02686e-05	-0.044593	-1.01892	7.06867e-05	-1.01653	-1.16799
213253406	rs12694279	0.000606965	3.76797	-1.22989	6.26975e-05	0.508403	-1.12916	8.05236e-05	-0.81318	-1.24104
213253561	rs13431787	4.23602e-05	1.04256	-1.16674	3.75561e-05	-0.105118	-1.02813	6.73598e-05	-1.05813	-1.1746
213253930	rs13383860	3.64813e-06	-1.45199	-1.12419	6.29222e-06	-1.72052	-1.19925	3.64774e-05	-1.71798	-1.1281
213254040	rs6756047	3.3906e-05	0.821489	-1.16829	3.16677e-05	-0.273261	-1.03052	6.04687e-05	-1.16457	-1.17608
213254806	rs112438888	2.14681e-05	-0.803825	-2.11576e-10	3.65817e-05	-1.15953	-2.11576e-10	0.000283072	-0.797072	-2.11576e-10
213255417	rs6760554	0.000662114	3.85978	-1.23474	5.59717e-05	0.531519	-1.26576	8.46984e-05	-0.778524	-1.22515
213255677	rs74739316	2.85388e-06	-1.72419	-1.09752	6.28616e-06	-1.71786	-1.20287	3.7277e-05	-1.72677	-1.09763
213255912	rs75592307	1.95454e-05	-0.897652	-2.11576e-10	2.58291e-05	-1.50758	-2.11576e-10	0.000128376	-1.58781	-2.11576e-10
213256200	rs13004266	1.32176e-05	-0.704527	-0.584321	1.23627e-05	-1.55591	-0.68849	6.98335e-05	-1.65408	-0.54258
213256851	rs41341346	2.30718e-05	-0.731781	-2.11576e-10	2.81927e-05	-1.42002	-2.11576e-10	0.000138256	-1.51366	-2.11576e-10
213257174	rs186615328	3.02486e-05	-1.20222e-10	-0.460942	6.86492e-05	-1.20222e-10	-0.530073	0.00037729	-1.20222e-10	-0.50976
213257421	rs113845839	9.10626e-06	-1.66143	-2.11576e-10	2.13998e-05	-1.6957	-2.11576e-10	0.000114975	-1.69806	-2.11576e-10
213257526	rs112492777	9.58019e-06	-1.6107	-2.11576e-10	2.22229e-05	-1.65796	-2.11576e-10	0.000119266	-1.66142	-2.11576e-10
213257658	rs115481520	1.08042e-05	-1.49046	-2.11576e-10	2.74022e-05	-1.44846	-2.11576e-10	0.000123362	-1.62765	-2.11576e-10
213257899	rs59393864	0.000151697	1.50682	-0.355327	0.00026438	0.925097	-0.106792	0.000364082	-0.143604	-0.401791
213258173	rs116647185	1.44135e-05	-1.20223	-2.11576e-10	4.68526e-05	-0.912077	-2.11576e-10	0.000418737	-0.405532	-2.11576e-10
213258415	rs143402357	1.70462e-05	-1.20222e-10	-1.03447	3.8083e-05	-1.20222e-10	-1.11931	0.000222454	-1.20222e-10	-1.03805
213258418	rs2371482	2.36132e-05	0.486473	-1.19506	2.64431e-05	-0.414871	-1.06922	5.34047e-05	-1.26147	-1.20341
213258545	rs62186268	6.05506e-05	0.233087	-2.11576e-10	0.000120075	0.0290303	-2.11576e-10	0.00135391	0.767977	-2.11576e-10
213258622	rs4627509	7.4682e-06	-0.652907	-1.20683	7.36713e-06	-1.53783	-1.22422	3.71266e-05	-1.63974	-1.1887
213258775	rs2371483	1.71273e-05	-1.02972	-2.11576e-10	2.41937e-05	-1.57299	-2.11576e-10	0.000121982	-1.6389	-2.11576e-10
213259226	rs2135156	0.000606224	3.76815	-1.23129	6.13731e-05	0.491296	-1.13341	8.06917e-05	-0.810032	-1.24211
213259502	rs12469774	4.64233e-05	0.600981	-0.633574	3.72076e-05	-0.442936	-0.699634	0.000267529	-0.201814	-0.651732
213259857	rs6738011	6.98497e-06	-0.701088	-1.22555	7.11064e-06	-1.55782	-1.23967	3.58449e-05	-1.65323	-1.21034
213260070	rs78537015	2.65531e-06	-1.72388	-1.16995	6.50615e-06	-1.66735	-1.21899	3.57273e-05	-1.69269	-1.17417
213260439	rs62186269	3.70037e-06	-1.54385	-1.01811	9.09539e-06	-1.4503	-1.10102	6.40302e-05	-1.25827	-1.02515
213260485	rs112271765	3.60161e-06	-1.54385	-1.04516	8.89812e-06	-1.4503	-1.12294	6.2346e-05	-1.25827	-1.05181
213260532	rs13007162	7.79876e-06	-0.594637	-1.22179	7.4642e-06	-1.51282	-1.23614	3.71302e-05	-1.6224	-1.20595
213260620	rs1963076	0.000520807	3.62117	-1.23618	5.53484e-05	0.398247	-1.14368	7.57211e-05	-0.869542	-1.24618
213260640	rs72933173	1.28878e-05	-1.31411	-2.11576e-10	2.12241e-05	-1.70395	-2.11576e-10	0.000116593	-1.68408	-2.11576e-10
213261279	rs4369808	0.000497192	3.57056	-1.23198	5.40933e-05	0.366947	-1.13532	7.28163e-05	-0.912109	-1.24273
213261454	rs62186270	5.35281e-05	0.109814	-2.11576e-10	0.000106861	-0.0875502	-2.11576e-10	0.00117783	0.628657	-2.11576e-10
213261551	rs181706968	1.69959e-05	-1.20222e-10	-1.03742	3.73115e-05	-1.20222e-10	-1.13978	0.000221396	-1.20222e-10	-1.04282
213261808	rs7560905	0.000485765	3.54463	-1.2293	5.34663e-05	0.350088	-1.13012	7.38637e-05	-0.900054	-1.2405
213261854	rs183843987	9.86598e-06	-1.5813	-2.11576e-10	2.17013e-05	-1.68171	-2.11576e-10	0.000118928	-1.66425	-2.11576e-10
213261892	rs10497973	1.63831e-05	-1.07415	-2.11576e-10	2.37003e-05	-1.5936	-2.11576e-10	0.000120107	-1.65439	-2.11576e-10
213262115	rs7575393	1.32422e-05	-0.186116	-1.10087	2.02063e-05	-0.798245	-0.954842	4.77085e-05	-1.46775	-1.10991
213262244	rs78806892	2.61393e-06	-1.72675	-1.18278	6.15898e-06	-1.71281	-1.22836	3.42068e-05	-1.72421	-1.18614
213262350	rs76907545	3.30892e-06	-1.6262	-1.04758	7.9977e-06	-1.55404	-1.12589	5.42082e-05	-1.39668	-1.05326
213262473	rs116243458	2.82908e-05	-0.527855	-2.11576e-10	5.05745e-05	-0.835636	-2.11576e-10	0.000271635	-0.838316	-2.11576e-10
213262480	rs113213321	5.24137e-05	0.0887748	-2.11576e-10	0.00010196	-0.134502	-2.11576e-10	0.00114141	0.597248	-2.11576e-10
213263599	rs7592032	0.000279629	2.99505	-1.23198	3.78984e-05	0.0111461	-1.13532	5.86751e-05	-1.12803	-1.24273
213263773	rs13400552	2.45083e-05	-0.671382	-2.11576e-10	3.35362e-05	-1.24646	-2.11576e-10	0.000153969	-1.40602	-2.11576e-10
213263892	rs62186271	0.000283118	3.00745	-1.23198	3.84718e-05	0.0261627	-1.13532	5.94975e-05	-1.11411	-1.24273
213264191	rs78917522	0.00026519	1.84891	-0.13886	0.000364303	1.00716	0.131743	0.000399443	-0.26286	-0.189843
213264247	rs6718189	0.000279328	2.99505	-1.23306	3.78183e-05	0.0111461	-1.13744	5.8623e-05	-1.12803	-1.24361
213264572	rs141778861	4.59348e-05	-0.0431707	-2.11576e-10	7.31412e-05	-0.46669	-2.11576e-10	0.000408663	-0.429883	-2.11576e-10
213264697	rs147080690	1.35419e-05	-1.20222e-10	-1.2646	3.29114e-05	-1.20222e-10	-1.26526	0.000177453	-1.20222e-10	-1.26407
213264873	rs12104709	3.94429e-06	-1.30049	-1.19763	1.08452e-05	-1.15878	-1.21657	6.76391e-05	-1.03394	-1.19465
213264913	rs13391040	1.84136e-05	-0.957302	-2.11576e-10	2.78485e-05	-1.4323	-2.11576e-10	0.000132792	-1.55399	-2.11576e-10
213264996	rs12105481	0.000295895	3.05267	-1.23306	3.83183e-05	0.0242814	-1.13744	5.94855e-05	-1.11343	-1.24361
213265161	rs13391098	1.89897e-05	-0.926495	-2.11576e-10	2.83297e-05	-1.41517	-2.11576e-10	0.000134927	-1.53804	-2.11576e-10
213265378	rs138023307	2.77211e-05	-0.5482	-2.11576e-10	5.51995e-05	-0.748129	-2.11576e-10	0.000314316	-0.692376	-2.11576e-10
213266003	rs35544454	4.02361e-05	-0.175629	-2.11576e-10	3.26367e-05	-1.27365	-2.11576e-10	0.000145522	-1.46245	-2.11576e-10
213266087	rs186117747	9.24511e-06	-1.6463	-2.11576e-10	2.23252e-05	-1.65337	-2.11576e-10	0.000135941	-1.53055	-2.11576e-10
213266480	rs116729925	2.76132e-05	-0.552099	-2.11576e-10	5.35386e-05	-0.778679	-2.11576e-10	0.000316312	-0.686044	-2.11576e-10
213266848	rs150805973	8.51985e-06	-1.72799	-2.11576e-10	2.13237e-05	-1.69926	-2.11576e-10	0.000115541	-1.69315	-2.11576e-10
213267079	rs138105358	8.51599e-06	-1.72845	-2.11576e-10	2.09653e-05	-1.71622	-2.11576e-10	0.000113372	-1.7121	-2.11576e-10
213267246	rs114683542	9.17762e-06	-1.65363	-2.11576e-10	2.51296e-05	-1.53504	-2.11576e-10	0.000136374	-1.52737	-2.11576e-10
213267397	rs188380501	8.65044e-06	-1.71278	-2.11576e-10	2.06994e-05	-1.72898	-2.11576e-10	0.00011155	-1.7283	-2.11576e-10
213268541	rs185062421	8.51104e-06	-1.72903	-2.11576e-10	2.0748e-05	-1.72663	-2.11576e-10	0.000115108	-1.6969	-2.11576e-10
213269286	rs118171593	1.79757e-05	-1.20222e-10	-0.98137	4.59415e-05	-1.20222e-10	-0.931714	0.000233996	-1.20222e-10	-0.987471
213269421	rs113341440	8.76648e-06	-1.69946	-2.11576e-10	2.06973e-05	-1.72908	-2.11576e-10	0.000111884	-1.72531	-2.11576e-10
213269551	rs62186274	4.52958e-05	-0.0571793	-2.11576e-10	3.42292e-05	-1.226	-2.11576e-10	0.000167108	-1.32413	-2.11576e-10
213269637	rs111248977	3.38394e-06	-1.68167	-0.969681	6.86917e-06	-1.69963	-1.13241	4.22211e-05	-1.72756	-0.972296
213269644	rs113579208	3.35212e-06	-1.6759	-0.984899	6.77092e-06	-1.70388	-1.14257	4.1551e-05	-1.72841	-0.987446
213269660	rs138134225	3.33622e-06	-1.68066	-0.984899	6.7944e-06	-1.70042	-1.14257	4.15789e-05	-1.72774	-0.987446
213269848	rs13408977	1.57816e-05	-1.11155	-2.11576e-10	2.18912e-05	-1.673	-2.11576e-10	0.000114598	-1.70134	-2.11576e-10
213270427	rs1394796	1.59538e-05	-0.527867	-0.572826	1.48749e-05	-1.21863	-0.840782	9.33566e-05	-1.34449	-0.56186
213270441	rs1394797	3.28022e-06	-1.65883	-1.02365	6.5674e-06	-1.71363	-1.16333	3.99285e-05	-1.72905	-1.02663
213270590	rs74911002	1.15389e-05	-0.440856	-0.983812	1.97163e-05	-0.942234	-0.835406	5.0088e-05	-1.50792	-1.02108
213270909	rs111483870	8.70404e-06	-1.70661	-2.11576e-10	2.07024e-05	-1.72883	-2.11576e-10	0.000112246	-1.72208	-2.11576e-10
213271459	rs13419353	8.74994e-05	1.84245	-1.24121	1.61649e-05	-0.710856	-1.26539	4.25323e-05	-1.46637	-1.22614
213271755	rs72933177	1.37705e-05	-1.24787	-2.11576e-10	2.23723e-05	-1.65126	-2.11576e-10	0.000120723	-1.64927	-2.11576e-10
213272068	rs34990972	3.45321e-05	-0.328505	-2.11576e-10	2.89666e-05	-1.39294	-2.11576e-10	0.000140824	-1.49527	-2.11576e-10
213272370	rs71422778	1.41478e-05	-1.20222e-10	-1.22084	3.48784e-05	-1.20222e-10	-1.20722	0.000185128	-1.20222e-10	-1.22173
213273682	rs16848495	3.06246e-06	-1.68349	-1.06768	6.4929e-06	-1.69816	-1.19022	3.82765e-05	-1.72721	-1.07073
213273891	rs1283310	8.71331e-05	1.82889	-1.23185	1.54869e-05	-0.753074	-1.26601	4.18906e-05	-1.4929	-1.21481
213274105	rs17432343	4.42171e-05	-0.0812812	-2.11576e-10	3.63629e-05	-1.16553	-2.11576e-10	0.000184687	-1.22411	-2.11576e-10
213274278	rs10197836	8.14264e-05	1.76005	-1.23074	1.50596e-05	-0.78109	-1.26598	4.13605e-05	-1.50699	-1.21346
213274958	rs80019215	3.00091e-06	-1.69288	-1.0786	6.50605e-06	-1.68944	-1.19691	3.79613e-05	-1.72464	-1.08157
213275113	rs6712295	1.93899e-05	0.1457	-1.05134	1.72238e-05	-1.02663	-0.886161	4.55214e-05	-1.53379	-1.0908
213275232	rs77120845	6.86809e-06	-0.999905	-0.943603	1.44073e-05	-1.17848	-0.912868	7.43108e-05	-1.18917	-0.945344
213275304	rs10188926	1.62208e-05	-0.0193681	-1.06473	3.00723e-05	-0.418585	-0.936893	5.98606e-05	-1.24636	-1.10439
213275331	rs6756468	1.53353e-05	-0.0791629	-1.06107	2.86562e-05	-0.465055	-0.938658	5.73675e-05	-1.29382	-1.09948
213275991	rs16848505	3.02157e-06	-1.68152	-1.0831	6.42188e-06	-1.69975	-1.19963	3.76813e-05	-1.72759	-1.08602
213276062	rs73062317	2.85343e-06	-1.70178	-1.1201	6.41823e-06	-1.67885	-1.22109	3.65761e-05	-1.72067	-1.12271
213277136	rs146448669	4.2464e-06	-1.70468	-0.719641	9.01968e-06	-1.67472	-0.884953	5.42145e-05	-1.71893	-0.7309
213277190	rs111984561	8.95058e-06	-1.67868	-2.11576e-10	2.2695e-05	-1.63694	-2.11576e-10	0.000128798	-1.58453	-2.11576e-10
213277342	rs11688231	5.0951e-05	0.0604704	-2.11576e-10	3.64283e-05	-1.16374	-2.11576e-10	0.000178511	-1.25813	-2.11576e-10
213277537	rs74991357	8.58982e-06	-1.71982	-2.11576e-10	2.21801e-05	-1.65989	-2.11576e-10	0.000124307	-1.62002	-2.11576e-10
213277649	rs4673664	9.65357e-05	1.8159	-1.11638	1.68153e-05	-0.730404	-1.20639	4.80937e-05	-1.48639	-1.08323
213277686	rs181050402	8.58304e-06	-1.7206	-2.11576e-10	2.21316e-05	-1.66207	-2.11576e-10	0.000123966	-1.62277	-2.11576e-10
213277754	rs111237748	8.6029e-06	-1.71829	-2.11576e-10	2.07781e-05	-1.72518	-2.11576e-10	0.000113355	-1.71225	-2.11576e-10
213277946	rs13008281	4.58612e-05	-0.044775	-2.11576e-10	3.44952e-05	-1.21826	-2.11576e-10	0.000168784	-1.31416	-2.11576e-10
213279029	rs6757140	2.84393e-05	0.549291	-1.07191	9.88783e-06	-1.30552	-1.16226	5.35967e-05	-1.41345	-1.04784
213279126	rs73987400	4.50515e-06	-1.10514	-1.26003	1.49162e-05	-0.791079	-1.26556	0.000125059	-0.351094	-1.2629
213279127	rs113899114	8.61049e-06	-1.71741	-2.11576e-10	2.07676e-05	-1.72569	-2.11576e-10	0.000113235	-1.71331	-2.11576e-10
213279250	rs75310386	9.68875e-06	-1.59943	-2.11576e-10	2.24414e-05	-1.64818	-2.11576e-10	0.000111742	-1.72658	-2.11576e-10
213279763	rs10181082	1.81984e-05	0.0983795	-1.06744	3.27727e-05	-0.322769	-0.946717	6.45552e-05	-1.17004	-1.10521
213279782	rs16848511	2.78748e-05	-1.20222e-10	-0.542669	6.57592e-05	-1.20222e-10	-0.573084	0.000363117	-1.20222e-10	-0.548049
213280438	rs13388956	1.52825e-05	-0.0777199	-1.06597	2.95288e-05	-0.428864	-0.944853	5.93722e-05	-1.25506	-1.10389
213280504	rs13400881	1.54484e-05	-0.0108233	-1.12207	1.54176e-05	-1.04101	-0.982564	4.39453e-05	-1.50582	-1.15401
213280942	rs2135155	3.89932e-05	-0.207005	-2.11576e-10	2.88837e-05	-1.39581	-2.11576e-10	0.000143191	-1.47859	-2.11576e-10
213281141	rs113175714	8.68966e-06	-1.70826	-2.11576e-10	2.27996e-05	-1.63234	-2.11576e-10	0.000128606	-1.58602	-2.11576e-10
213281247	rs13424127	1.29178e-05	-1.31179	-2.11576e-10	2.09262e-05	-1.71808	-2.11576e-10	0.000111653	-1.72737	-2.11576e-10
213281310	rs10167244	0.000443842	3.49053	-1.26545	3.84715e-05	0.122943	-1.23211	8.29153e-05	-0.759717	-1.26524
213281312	rs13385225	1.29178e-05	-1.31179	-2.11576e-10	2.09262e-05	-1.71808	-2.11576e-10	0.000111653	-1.72737	-2.11576e-10
213281318	rs139375429	8.51683e-06	-1.72835	-2.11576e-10	2.07406e-05	-1.72699	-2.11576e-10	0.000113281	-1.71291	-2.11576e-10
213281849	rs16848520	1.2996e-05	-1.30575	-2.11576e-10	2.14359e-05	-1.69402	-2.11576e-10	0.000113877	-1.70766	-2.11576e-10
213282246	rs73062337	8.93726e-06	-1.68016	-2.11576e-10	2.35012e-05	-1.60203	-2.11576e-10	0.000131621	-1.56285	-2.11576e-10
213282364	rs10194540	2.11228e-05	0.173902	-0.993943	3.48981e-05	-0.250765	-0.955886	7.18173e-05	-1.13016	-1.03849
213282563	rs181878953	8.69496e-06	-1.70765	-2.11576e-10	2.28295e-05	-1.63103	-2.11576e-10	0.000128811	-1.58443	-2.11576e-10
213282767	rs35993802	3.36071e-05	-0.355656	-2.11576e-10	2.69976e-05	-1.46334	-2.11576e-10	0.000135117	-1.53663	-2.11576e-10
213282779	rs13417523	2.3972e-05	0.310943	-1.00445	3.84451e-05	-0.142741	-0.967111	7.7132e-05	-1.04917	-1.04809
213282838	rs35966747	3.68141e-05	-0.264511	-2.11576e-10	3.04925e-05	-1.3416	-2.11576e-10	0.000151826	-1.42004	-2.11576e-10
213282888	rs140842355	1.48142e-05	-1.20222e-10	-1.1748	3.66621e-05	-1.20222e-10	-1.15734	0.00019366	-1.20222e-10	-1.17667
213282922	rs10197535	2.58612e-05	0.500204	-1.11786	9.37018e-06	-1.32653	-1.19502	5.01234e-05	-1.43155	-1.09674
213283143	rs145917240	9.54418e-06	-1.61446	-2.11576e-10	2.73897e-05	-1.44892	-2.11576e-10	0.000144774	-1.4676	-2.11576e-10
213283190	rs1394780	1.6865e-05	0.025256	-1.07041	1.55819e-05	-1.0083	-1.00467	4.71985e-05	-1.48106	-1.10735
213283512	rs6435701	7.2338e-05	1.58387	-1.17291	1.4571e-05	-0.858607	-1.22144	4.25014e-05	-1.54617	-1.14707
213283749	rs6755568	1.2705e-05	-1.3284	-2.11576e-10	2.13013e-05	-1.70032	-2.11576e-10	0.000113325	-1.71251	-2.11576e-10
213283909	rs73062343	8.99779e-06	-1.67341	-2.11576e-10	2.37551e-05	-1.59129	-2.11576e-10	0.000133244	-1.55059	-2.11576e-10
213283958	rs79264447	1.24628e-05	-1.34764	-2.11576e-10	2.08186e-05	-1.72323	-2.11576e-10	0.000111479	-1.72893	-2.11576e-10
213284021	rs13383863	2.02344e-05	0.100855	-0.963866	3.37559e-05	-0.31456	-0.925367	6.98434e-05	-1.18639	-1.01013
213284411	rs10201067	0.00033345	3.08787	-1.14877	3.11852e-05	-0.114895	-1.20424	6.24016e-05	-1.18909	-1.1201
213285057	rs13387495	1.26441e-05	-1.3332	-2.11576e-10	2.08584e-05	-1.72132	-2.11576e-10	0.000111529	-1.72849	-2.11576e-10
213285430	rs112816874	9.16878e-06	-1.65459	-2.11576e-10	2.34268e-05	-1.6052	-2.11576e-10	0.000133941	-1.54537	-2.11576e-10
213285894	rs73987402	4.74963e-06	-1.18316	-1.12916	1.5968e-05	-0.892433	-1.09606	0.000129088	-0.45993	-1.12235
213286681	rs112309522	8.65523e-06	-1.71223	-2.11576e-10	2.26e-05	-1.64113	-2.11576e-10	0.000127232	-1.59676	-2.11576e-10
213286705	rs76172066	4.38993e-06	-1.68439	-0.706689	8.91334e-06	-1.69741	-0.874123	5.44713e-05	-1.72702	-0.718081
213286798	rs77958857	8.65999e-06	-1.71168	-2.11576e-10	2.26283e-05	-1.63988	-2.11576e-10	0.000127427	-1.59523	-2.11576e-10
213287027	rs74754693	4.45161e-06	-1.25082	-1.1263	1.4724e-05	-0.976723	-1.09288	0.000116639	-0.564264	-1.11942
213287442	rs12617687	1.35713e-05	-1.20222e-10	-1.26244	3.31754e-05	-1.20222e-10	-1.25727	0.000177735	-1.20222e-10	-1.26248
213287494	rs144507763	1.40519e-05	-1.20222e-10	-1.22764	3.3569e-05	-1.20222e-10	-1.24548	0.000183352	-1.20222e-10	-1.23137
213287627	rs148420532	8.64596e-06	-1.7133	-2.11576e-10	2.25443e-05	-1.6436	-2.11576e-10	0.000126847	-1.59979	-2.11576e-10
213287742	rs56041970	1.75097e-05	-0.0762609	-0.93138	3.39325e-05	-0.461716	-0.772992	6.3584e-05	-1.30664	-0.983774
213287978	rs16848525	4.30902e-06	-1.68959	-0.720094	8.83247e-06	-1.69274	-0.88791	5.37834e-05	-1.7257	-0.73211
213288148	rs115210641	8.06157e-05	0.519299	-2.11576e-10	5.0197e-05	-0.843127	-2.11576e-10	0.00049848	-0.231211	-2.11576e-10
213288478	rs113916366	8.67422e-06	-1.71004	-2.11576e-10	2.27114e-05	-1.63621	-2.11576e-10	0.000128	-1.59074	-2.11576e-10
213288664	rs13413335	2.11836e-05	0.198279	-1.01544	3.71499e-05	-0.265023	-0.8791	6.62102e-05	-1.19018	-1.05976
213289644	rs7570330	0.000153705	1.16464	-2.11576e-10	6.36355e-05	-0.605912	-2.11576e-10	0.000277532	-0.816836	-2.11576e-10
213290086	rs10197215	2.00375e-05	0.108379	-0.981168	3.56627e-05	-0.343238	-0.841738	6.54246e-05	-1.23721	-1.02466
213291199	rs10166403	9.43335e-06	-0.40317	-1.22297	2.30038e-05	-0.358726	-1.2647	5.17395e-05	-1.28522	-1.21133
213291322	rs1505348	1.24628e-05	-1.34764	-2.11576e-10	2.08186e-05	-1.72323	-2.11576e-10	0.000111479	-1.72893	-2.11576e-10
213291354	rs10202760	1.91086e-05	0.120326	-1.04058	3.36404e-05	-0.33286	-0.910495	6.21313e-05	-1.23102	-1.0825
213291506	rs1505349	1.25527e-05	-1.34046	-2.11576e-10	2.08378e-05	-1.72231	-2.11576e-10	0.0001115	-1.72875	-2.11576e-10
213291819	rs10193290	1.24628e-05	-1.34764	-2.11576e-10	2.08186e-05	-1.72323	-2.11576e-10	0.000111479	-1.72893	-2.11576e-10
213292049	rs16848530	4.54597e-06	-1.68259	-0.673565	9.15104e-06	-1.6989	-0.846319	5.62663e-05	-1.72739	-0.685291
213292130	rs16848535	3.85969e-06	-1.26506	-1.25474	1.21946e-05	-0.994613	-1.26348	9.92242e-05	-0.586549	-1.25884
213292189	rs16848540	3.96916e-06	-1.23605	-1.25579	1.26404e-05	-0.958218	-1.26397	0.000103734	-0.541265	-1.25968
213292329	rs13413590	9.0461e-05	1.43006	-0.795538	1.72718e-05	-0.966002	-0.944007	9.22724e-05	-1.15957	-0.758456
213292863	rs16848544	1.61031e-05	-1.20222e-10	-1.09138	3.75896e-05	-1.20222e-10	-1.13235	0.000209975	-1.20222e-10	-1.09578
213293294	rs56111964	8.71182e-06	-1.70571	-2.11576e-10	2.12281e-05	-1.70375	-2.11576e-10	0.000122681	-1.63319	-2.11576e-10
213293807	rs114766289	4.21743e-05	-0.128582	-2.11576e-10	3.41138e-05	-1.22938	-2.11576e-10	0.000296737	-0.749927	-2.11576e-10
213294557	rs7569142	0.000138395	0.986333	0.0733834	3.53151e-05	-0.92695	-0.267821	0.000205577	-1.19582	0.0788699
213295226	rs146881682	1.20769e-05	-1.3791	-2.11576e-10	2.11355e-05	-1.70813	-2.11576e-10	0.00011291	-1.71618	-2.11576e-10
213295289	rs190600800	1.64715e-05	-1.20222e-10	-1.06876	3.95306e-05	-1.20222e-10	-1.08201	0.000218417	-1.20222e-10	-1.05637
213295643	rs113173667	8.54644e-06	-1.72488	-2.11576e-10	2.09114e-05	-1.71879	-2.11576e-10	0.000114681	-1.70062	-2.11576e-10
213295686	rs77257332	1.43317e-05	-0.217122	-0.990799	2.80209e-05	-0.577516	-0.848616	5.53129e-05	-1.39242	-1.03735
213295851	rs78063670	1.26441e-05	-1.3332	-2.11576e-10	2.08584e-05	-1.72132	-2.11576e-10	0.000111529	-1.72849	-2.11576e-10
213296335	rs72933185	1.2736e-05	-1.32596	-2.11576e-10	2.35716e-05	-1.59904	-2.11576e-10	0.000119102	-1.66279	-2.11576e-10
213296501	rs80336430	2.15405e-05	-1.20222e-10	-0.800457	4.89652e-05	-1.20222e-10	-0.867972	0.000285138	-1.20222e-10	-0.789802
213296718	rs1505367	0.000149177	1.13474	-2.11576e-10	5.89426e-05	-0.682518	-2.11576e-10	0.000258739	-0.886953	-2.11576e-10
213296727	rs74605536	4.73734e-06	-1.68801	-0.626904	9.53649e-06	-1.69422	-0.809739	5.89519e-05	-1.72614	-0.639911
213296863	rs13393577	1.70055e-05	-0.113543	-0.923313	2.96041e-05	-0.486903	-0.884267	6.19088e-05	-1.34264	-0.974473
213297253	rs1505368	0.000656082	3.67587	-1.05998	6.09664e-05	0.521051	-1.16981	0.000117742	-0.644928	-1.02935
213297594	rs56009971	1.13184e-05	-0.509567	-0.934393	3.72165e-05	-0.376811	-0.765519	5.41986e-05	-1.47015	-0.979971
213297716	rs147341422	2.08562e-05	-1.20222e-10	-0.832744	5.27156e-05	-1.20222e-10	-0.794171	0.000271577	-1.20222e-10	-0.838528
213297810	rs1394791	0.000127992	0.981576	-2.11576e-10	5.39997e-05	-0.770104	-2.11576e-10	0.000237017	-0.974642	-2.11576e-10
213298022	rs16848550	4.79829e-06	-1.68886	-0.61327	9.65473e-06	-1.69343	-0.798207	5.97668e-05	-1.72591	-0.626416
213298393	rs4106226	0.000180239	2.49035	-1.16646	2.27552e-05	-0.416167	-1.21812	5.24081e-05	-1.34516	-1.13855
213298790	rs181508060	1.37587e-05	-1.20222e-10	-1.24872	3.37057e-05	-1.20222e-10	-1.24141	0.000179406	-1.20222e-10	-1.25312
213299544	rs16848553	4.62644e-06	-1.69045	-0.648157	9.26779e-06	-1.70072	-0.831819	5.76363e-05	-1.72907	-0.659548
213299707	rs76082431	7.44995e-06	-0.811842	-1.05034	9.9137e-06	-1.36297	-1.1022	6.06932e-05	-1.26039	-1.07655
213299712	rs13390934	7.8634e-05	1.59621	-1.1018	9.92768e-06	-1.32437	-1.13938	5.15358e-05	-1.42047	-1.08003
213300209	rs186913523	2.88102e-05	-0.509664	-2.11576e-10	3.80531e-05	-1.1201	-2.11576e-10	0.00020385	-1.12539	-2.11576e-10
213300321	rs16848556	5.15641e-06	-1.65302	-0.577131	9.70751e-06	-1.71709	-0.769097	6.25198e-05	-1.7242	-0.583088
213300578	rs73989003	1.35258e-05	-1.20222e-10	-1.26579	3.30893e-05	-1.20222e-10	-1.25987	0.00017729	-1.20222e-10	-1.26499
213300732	rs13388843	1.80722e-05	-0.976016	-2.11576e-10	2.13527e-05	-1.69791	-2.11576e-10	0.000111816	-1.72592	-2.11576e-10
213301267	rs16848564	4.74832e-06	-1.65643	-0.65617	9.11214e-06	-1.71568	-0.8338	5.7708e-05	-1.72504	-0.662338
213301372	rs72933190	1.57915e-05	-1.11092	-2.11576e-10	4.99231e-05	-0.848599	-2.11576e-10	0.000311436	-0.701579	-2.11576e-10
213301853	rs76926413	8.51233e-06	-1.72888	-2.11576e-10	2.11763e-05	-1.7062	-2.11576e-10	0.000116913	-1.68135	-2.11576e-10
213301908	rs115873574	8.6422e-06	-1.71374	-2.11576e-10	2.24402e-05	-1.64823	-2.11576e-10	0.000124521	-1.6183	-2.11576e-10
213302452	rs112934618	8.51062e-06	-1.72908	-2.11576e-10	2.12395e-05	-1.70322	-2.11576e-10	0.000117412	-1.67708	-2.11576e-10
213302545	rs146956244	1.37886e-05	-1.20222e-10	-1.24655	3.38257e-05	-1.20222e-10	-1.23786	0.000180506	-1.20222e-10	-1.24701
213302626	rs16848571	4.83596e-06	-1.68093	-0.61338	9.56128e-06	-1.70155	-0.799809	6.00197e-05	-1.72892	-0.619177
213302735	rs35610945	3.25535e-05	-0.38751	-2.11576e-10	2.24843e-05	-1.64627	-2.11576e-10	0.00012965	-1.57793	-2.11576e-10
213302777	rs74434401	4.75928e-06	-1.69692	-0.61338	9.7049e-06	-1.68664	-0.799809	6.005e-05	-1.72842	-0.619177
213302799	rs12987104	3.30822e-05	-0.371398	-2.11576e-10	2.25753e-05	-1.64223	-2.11576e-10	0.000130358	-1.57249	-2.11576e-10
213302836	rs6760968	1.35479e-05	-1.20222e-10	-1.26416	3.28992e-05	-1.20222e-10	-1.26563	0.000177228	-1.20222e-10	-1.26534
213303947	rs1505376	2.82389e-05	0.379221	-0.908912	8.7692e-06	-1.59252	-0.995317	4.87447e-05	-1.6603	-0.89588
213304043	rs1505377	3.20363e-05	-0.403524	-2.11576e-10	2.23958e-05	-1.65021	-2.11576e-10	0.000128959	-1.58328	-2.11576e-10
213304716	rs13027397	2.49608e-05	-0.653085	-2.11576e-10	2.13815e-05	-1.69656	-2.11576e-10	0.0001193	-1.66113	-2.11576e-10
213304744	rs13000920	3.15305e-05	-0.41944	-2.11576e-10	2.23098e-05	-1.65406	-2.11576e-10	0.000128284	-1.58852	-2.11576e-10
213305143	rs151120104	1.65252e-05	-1.20222e-10	-1.06551	3.92844e-05	-1.20222e-10	-1.08825	0.000220052	-1.20222e-10	-1.04891
213305415	rs76534235	1.69765e-05	-1.20222e-10	-1.03856	4.15268e-05	-1.20222e-10	-1.03274	0.000223705	-1.20222e-10	-1.03245
213306252	rs114445780	2.78296e-05	0.369722	-0.914014	7.90402e-05	0.29108	-0.680206	8.93108e-05	-1.00132	-0.949327
213306254	rs113367287	8.56727e-06	-1.72244	-2.11576e-10	2.17796e-05	-1.67811	-2.11576e-10	0.000122134	-1.63766	-2.11576e-10
213306279	rs73079459	5.40254e-06	-1.72804	-0.45548	1.28318e-05	-1.54212	-0.665031	7.87263e-05	-1.61485	-0.461943
213306554	rs114574427	4.92953e-06	-1.67341	-0.601735	9.56724e-06	-1.70676	-0.793977	6.07044e-05	-1.7282	-0.608559
213306567	rs11888697	3.36228e-05	-0.355189	-2.11576e-10	2.26688e-05	-1.63809	-2.11576e-10	0.000131081	-1.56696	-2.11576e-10
213306680	rs79137849	4.8666e-06	-1.68004	-0.607958	9.47345e-06	-1.71536	-0.795225	6.04658e-05	-1.72692	-0.61378
213306802	rs77865588	4.92757e-06	-1.67341	-0.602133	9.60253e-06	-1.70676	-0.790296	6.07396e-05	-1.7282	-0.60798
213307202	rs1921629	3.36228e-05	-0.355189	-2.11576e-10	2.26688e-05	-1.63809	-2.11576e-10	0.000131081	-1.56696	-2.11576e-10
213307239	rs117594174	7.16367e-06	-0.846077	-1.05529	9.64999e-06	-1.38448	-1.10765	5.89444e-05	-1.28477	-1.08141
213308776	rs1847671	3.05695e-05	0.402318	-0.852709	9.26529e-06	-1.5855	-0.947311	5.19009e-05	-1.65435	-0.839087
213308966	rs183352392	1.37002e-05	-1.20222e-10	-1.25298	3.34086e-05	-1.20222e-10	-1.25027	0.000179294	-1.20222e-10	-1.25374
213309039	rs141900776	3.57661e-05	-0.293392	-2.11576e-10	6.19973e-05	-0.631991	-2.11576e-10	0.00033289	-0.634961	-2.11576e-10
213309373	rs77252450	4.9426e-06	-1.66735	-0.605155	9.5437e-06	-1.71035	-0.792854	6.06125e-05	-1.72728	-0.610989
213309632	rs62186285	3.45457e-05	-0.328109	-2.11576e-10	2.37302e-05	-1.59233	-2.11576e-10	0.000141905	-1.48762	-2.11576e-10
213309816	rs62186286	3.48697e-05	-0.318775	-2.11576e-10	2.3926e-05	-1.58412	-2.11576e-10	0.000144113	-1.47217	-2.11576e-10
213309829	rs62186287	3.48697e-05	-0.318775	-2.11576e-10	2.3926e-05	-1.58412	-2.11576e-10	0.000144113	-1.47217	-2.11576e-10
213310282	rs147952866	8.51046e-06	-1.7291	-2.11576e-10	2.12527e-05	-1.7026	-2.11576e-10	0.000117515	-1.67621	-2.11576e-10
213310616	rs56009609	3.16458e-05	0.840758	-1.25655	6.59719e-06	-1.6075	-1.26493	3.43003e-05	-1.65284	-1.25479
213310645	rs55992489	4.83976e-05	0.656302	-0.647245	1.08331e-05	-1.50597	-0.870506	6.64473e-05	-1.59747	-0.648893
213311042	rs140114130	1.47538e-05	-1.17889	-2.11576e-10	2.54305e-05	-1.52313	-2.11576e-10	0.000119428	-1.66006	-2.11576e-10
213311056	rs192519911	8.51037e-06	-1.72911	-2.11576e-10	2.1266e-05	-1.70197	-2.11576e-10	0.000117619	-1.67532	-2.11576e-10
213311132	rs145517987	8.51046e-06	-1.7291	-2.11576e-10	2.12527e-05	-1.7026	-2.11576e-10	0.000117515	-1.67621	-2.11576e-10
213311546	rs2888091	3.33768e-06	-1.41886	-1.24625	5.97184e-06	-1.72811	-1.24392	4.02317e-05	-1.49896	-1.24916
213311821	rs184414959	2.54082e-05	-1.20222e-10	-0.63532	5.61874e-05	-1.20222e-10	-0.730389	0.000334963	-1.20222e-10	-0.628752
213311973	rs76453247	5.53976e-06	-1.55905	-0.599394	9.41887e-06	-1.72839	-0.787977	6.35038e-05	-1.68642	-0.605254
213312160	rs2047950	3.86075e-05	0.992488	-1.20943	7.11633e-06	-1.5422	-1.25449	3.85803e-05	-1.58479	-1.20524
213312865	rs2062931	3.41756e-05	-0.338882	-2.11576e-10	2.2765e-05	-1.63386	-2.11576e-10	0.000131822	-1.56132	-2.11576e-10
213313003	rs80025881	0.000148868	1.13267	-2.11576e-10	0.000396759	1.22425	-2.11576e-10	0.000386592	-0.485404	-2.11576e-10
213313085	rs2062930	4.90314e-05	0.681632	-0.659565	1.0811e-05	-1.49817	-0.880343	6.60299e-05	-1.59147	-0.661196
213313238	rs2062929	3.58504e-05	-0.291037	-2.11576e-10	2.30588e-05	-1.62104	-2.11576e-10	0.000134067	-1.54444	-2.11576e-10
213313427	rs73079470	5.41831e-06	-1.72628	-0.454329	1.30804e-05	-1.52393	-0.66404	7.99528e-05	-1.60054	-0.460796
213314038	rs12694281	3.94179e-05	1.01658	-1.21275	7.15115e-06	-1.53585	-1.25596	3.86633e-05	-1.5792	-1.20868
213314225	rs1354617	4.47565e-05	0.681632	-0.750789	1.00836e-05	-1.49817	-0.950001	6.02392e-05	-1.59147	-0.752979
213314620	rs1546371	2.95373e-05	0.726635	-1.21137	6.66247e-06	-1.60724	-1.25535	3.63202e-05	-1.64315	-1.20725
213314899	rs1283312	1.40471e-05	-1.20222e-10	-1.22798	3.37415e-05	-1.20222e-10	-1.24035	0.000186099	-1.20222e-10	-1.21649
213315099	rs6435705	3.87553e-05	0.929889	-1.14302	7.76155e-06	-1.54127	-1.16863	4.04871e-05	-1.61653	-1.12527
213315100	rs13420607	1.63573e-05	-1.07572	-2.11576e-10	2.09827e-05	-1.71538	-2.11576e-10	0.00011297	-1.71565	-2.11576e-10
213316034	rs16848583	1.35368e-05	-1.20222e-10	-1.26498	3.3187e-05	-1.20222e-10	-1.25692	0.000177535	-1.20222e-10	-1.2636
213316169	rs78247957	7.73487e-06	-0.765114	-1.05954	1.01183e-05	-1.33323	-1.1115	6.22598e-05	-1.22682	-1.08464
213316320	rs73989006	1.35808e-05	-1.20222e-10	-1.26173	3.34346e-05	-1.20222e-10	-1.24949	0.000178312	-1.20222e-10	-1.25924
213316470	rs1505372	6.62255e-06	-1.38384	-0.596071	9.45543e-06	-1.72909	-0.783404	6.21562e-05	-1.71852	-0.5946
213316540	rs1505371	2.31659e-05	-0.727714	-2.11576e-10	2.08662e-05	-1.72095	-2.11576e-10	0.000115101	-1.69696	-2.11576e-10
213316586	rs17259208	7.20383e-06	-1.46606	-0.429724	1.09176e-05	-1.72788	-0.640824	7.31217e-05	-1.72257	-0.428081
213316592	rs16848584	1.36011e-05	-1.20222e-10	-1.26024	3.35292e-05	-1.20222e-10	-1.24666	0.000178643	-1.20222e-10	-1.25739
213316826	rs2204853	1.90472e-05	-0.923471	-2.11576e-10	2.15975e-05	-1.6865	-2.11576e-10	0.000111539	-1.7284	-2.11576e-10
213316881	rs972489	1.75156e-05	-1.0073	-2.11576e-10	2.12227e-05	-1.70401	-2.11576e-10	0.000112084	-1.72353	-2.11576e-10
213316912	rs972488	1.73543e-05	-1.01655	-2.11576e-10	2.11867e-05	-1.70571	-2.11576e-10	0.000112179	-1.72268	-2.11576e-10
213317071	rs6710782	4.07515e-06	-1.20087	-1.26462	5.97652e-06	-1.70926	-1.26199	3.15736e-05	-1.72743	-1.26303
213317246	rs6726147	4.85906e-06	-1.49455	-0.794995	8.80217e-06	-1.7201	-0.863986	5.12273e-05	-1.72897	-0.777528
213317329	rs6711080	9.80845e-06	-0.620625	-0.966524	7.29317e-06	-1.72711	-1.04504	4.30206e-05	-1.72891	-0.952183
213317414	rs151163063	8.57078e-06	-1.72203	-2.11576e-10	2.27252e-05	-1.63561	-2.11576e-10	0.000149021	-1.43869	-2.11576e-10
213317425	rs57921759	1.78834e-05	-0.986519	-2.11576e-10	2.13077e-05	-1.70001	-2.11576e-10	0.000111897	-1.72519	-2.11576e-10
213317427	rs57473409	1.78834e-05	-0.986519	-2.11576e-10	2.13077e-05	-1.70001	-2.11576e-10	0.000111897	-1.72519	-2.11576e-10
213317794	rs11689233	1.76979e-05	-0.996947	-2.11576e-10	2.12644e-05	-1.70205	-2.11576e-10	0.000111986	-1.7244	-2.11576e-10
213317830	rs77631836	7.61985e-06	-0.780214	-1.05942	1.00239e-05	-1.34289	-1.11122	6.15467e-05	-1.2377	-1.08527
213317890	rs11695241	8.78224e-06	-0.432329	-1.26533	7.55645e-06	-1.47065	-1.26603	3.41236e-05	-1.64688	-1.2659
213318285	rs6715328	4.77133e-06	-1.04327	-1.2645	5.99059e-06	-1.70303	-1.26586	3.15162e-05	-1.72682	-1.26545
213318532	rs115734869	2.17556e-05	-0.790523	-2.11576e-10	3.92026e-05	-1.09034	-2.11576e-10	0.000176437	-1.26981	-2.11576e-10
213318593	rs1505369	2.22003e-05	0.0535146	-0.823803	8.81476e-06	-1.66576	-0.916896	5.04404e-05	-1.71104	-0.810941
213318641	rs974968	3.35819e-05	0.774698	-1.1311	7.58871e-06	-1.57595	-1.15647	4.01232e-05	-1.63723	-1.11359
213318790	rs1813049	4.50161e-06	-1.10119	-1.26477	5.93098e-06	-1.71295	-1.26594	3.16643e-05	-1.72189	-1.26569
213318911	rs1813050	1.70799e-05	-1.03249	-2.11576e-10	2.11592e-05	-1.70701	-2.11576e-10	0.000112174	-1.72272	-2.11576e-10
213319344	rs143304836	3.86385e-05	-0.216144	-2.11576e-10	6.63369e-05	-0.564336	-2.11576e-10	0.000356159	-0.567396	-2.11576e-10
213319545	rs7570124	1.36842e-05	-1.20222e-10	-1.25415	3.38742e-05	-1.20222e-10	-1.23643	0.000179933	-1.20222e-10	-1.25019
213319778	rs113022161	8.61318e-06	-1.7171	-2.11576e-10	2.23383e-05	-1.65278	-2.11576e-10	0.000125416	-1.61114	-2.11576e-10
213319808	rs112636632	8.64034e-06	-1.71395	-2.11576e-10	2.251e-05	-1.64512	-2.11576e-10	0.00012661	-1.60166	-2.11576e-10
213319832	rs16848593	5.08525e-06	-1.65859	-0.585457	9.71086e-06	-1.71472	-0.771115	6.19324e-05	-1.72554	-0.591192
213320089	rs77588876	8.67962e-06	-1.70942	-2.11576e-10	2.27425e-05	-1.63485	-2.11576e-10	0.000128214	-1.58907	-2.11576e-10
213320251	rs11681310	2.1254e-05	-0.813849	-2.11576e-10	2.92638e-05	-1.38273	-2.11576e-10	0.000129728	-1.57734	-2.11576e-10
213320404	rs150688375	8.80593e-06	-1.69497	-2.11576e-10	2.36472e-05	-1.59584	-2.11576e-10	0.000145432	-1.46307	-2.11576e-10
213320579	rs79932098	2.63126e-05	0.474009	-1.07435	7.06995e-05	0.39342	-0.894064	8.17131e-05	-0.939393	-1.10017
213320698	rs111311143	8.68437e-06	-1.70887	-2.11576e-10	2.27696e-05	-1.63365	-2.11576e-10	0.0001284	-1.58762	-2.11576e-10
213321136	rs1882352	1.66672e-05	-1.05695	-2.11576e-10	2.10423e-05	-1.71255	-2.11576e-10	0.000112683	-1.7182	-2.11576e-10
213321322	rs17325381	1.61983e-05	-1.08549	-2.11576e-10	2.09537e-05	-1.71677	-2.11576e-10	0.000113133	-1.71421	-2.11576e-10
213322212	rs1505370	2.31659e-05	-0.727714	-2.11576e-10	2.08662e-05	-1.72095	-2.11576e-10	0.000115101	-1.69696	-2.11576e-10
213322877	rs74666130	1.05548e-05	-0.974137	-0.539673	1.1705e-05	-1.56823	-0.730837	7.42836e-05	-1.5942	-0.540688
213322896	rs113846137	8.68386e-06	-1.70893	-2.11576e-10	2.27667e-05	-1.63378	-2.11576e-10	0.00012838	-1.58778	-2.11576e-10
213323001	rs111612061	8.53493e-06	-1.72623	-2.11576e-10	2.17269e-05	-1.68053	-2.11576e-10	0.000121071	-1.6464	-2.11576e-10
213323011	rs115403217	1.58877e-05	-1.10485	-2.11576e-10	2.12061e-05	-1.70479	-2.11576e-10	0.000153488	-1.40915	-2.11576e-10
213323323	rs1921630	1.71394e-05	-1.02901	-2.11576e-10	2.11374e-05	-1.70804	-2.11576e-10	0.000112346	-1.72119	-2.11576e-10
213323663	rs78220880	8.74114e-06	-1.70235	-2.11576e-10	2.30818e-05	-1.62004	-2.11576e-10	0.000130534	-1.57114	-2.11576e-10
213323728	rs79454017	8.70345e-06	-1.70667	-2.11576e-10	2.28769e-05	-1.62895	-2.11576e-10	0.000129135	-1.58191	-2.11576e-10
213323844	rs72935332	1.93108e-05	-0.90973	-2.11576e-10	2.53124e-05	-1.52779	-2.11576e-10	0.000138247	-1.51373	-2.11576e-10
213324035	rs112375206	8.71366e-06	-1.7055	-2.11576e-10	2.29332e-05	-1.6265	-2.11576e-10	0.000129521	-1.57893	-2.11576e-10
213324146	rs111795883	8.70852e-06	-1.70609	-2.11576e-10	2.2905e-05	-1.62773	-2.11576e-10	0.000129327	-1.58043	-2.11576e-10
213324559	rs113174912	8.763e-06	-1.69986	-2.11576e-10	2.31972e-05	-1.61505	-2.11576e-10	0.000131318	-1.56515	-2.11576e-10
213324712	rs113765925	8.68813e-06	-1.70844	-2.11576e-10	2.2791e-05	-1.63272	-2.11576e-10	0.000128547	-1.58648	-2.11576e-10
213324717	rs113544459	8.72345e-06	-1.70438	-2.11576e-10	2.29867e-05	-1.62417	-2.11576e-10	0.000129886	-1.57612	-2.11576e-10
213324731	rs111358402	8.7182e-06	-1.70498	-2.11576e-10	2.29581e-05	-1.62541	-2.11576e-10	0.00012969	-1.57762	-2.11576e-10
213325175	rs112263557	8.72483e-06	-1.70422	-2.11576e-10	2.29941e-05	-1.62384	-2.11576e-10	0.000129936	-1.57573	-2.11576e-10
213325204	rs144401449	1.77233e-05	-0.995515	-2.11576e-10	2.86335e-05	-1.40451	-2.11576e-10	0.000161373	-1.35906	-2.11576e-10
213325375	rs2101151	1.90906e-05	-0.921196	-2.11576e-10	2.14545e-05	-1.69315	-2.11576e-10	0.000111631	-1.72758	-2.11576e-10
213325462	rs2101152	2.42729e-05	0.173031	-0.854063	7.77108e-06	-1.67702	-1.03165	4.77579e-05	-1.72122	-0.855407
213325706	rs13389790	2.54225e-05	0.21783	-0.852589	7.90874e-06	-1.66939	-1.02172	4.7971e-05	-1.71809	-0.854083
213325998	rs62186292	2.37407e-05	-0.703203	-2.11576e-10	2.09378e-05	-1.71753	-2.11576e-10	0.000115999	-1.68919	-2.11576e-10
213326086	rs2086612	2.01582e-05	-0.866781	-2.11576e-10	2.17174e-05	-1.68097	-2.11576e-10	0.000111469	-1.72902	-2.11576e-10
213326237	rs139694686	1.35275e-05	-1.20222e-10	-1.26567	3.29636e-05	-1.20222e-10	-1.26368	0.000177157	-1.20222e-10	-1.26574
213326583	rs6754927	8.0305e-06	-0.768207	-1.01894	1.06371e-05	-1.31689	-1.07784	6.27392e-05	-1.25745	-1.04634
213326629	rs1842767	2.38224e-05	0.252756	-0.952524	8.07546e-06	-1.63999	-1.03026	4.50877e-05	-1.69947	-0.934691
213327053	rs1586045	1.90906e-05	-0.921196	-2.11576e-10	2.14545e-05	-1.69315	-2.11576e-10	0.000111631	-1.72758	-2.11576e-10
213327084	rs72935338	3.55431e-06	-1.34865	-1.25358	5.92212e-06	-1.72867	-1.25172	3.82529e-05	-1.54269	-1.25587
213327544	rs11678974	1.86739e-05	0.0460189	-0.989283	7.49935e-06	-1.68165	-1.06261	4.22382e-05	-1.72136	-0.978094
213328139	rs115460848	8.80256e-06	-1.69535	-2.11576e-10	2.34008e-05	-1.60631	-2.11576e-10	0.000132696	-1.55471	-2.11576e-10
213328155	rs79801235	1.3588e-05	-1.20222e-10	-1.2612	3.3469e-05	-1.20222e-10	-1.24846	0.000178431	-1.20222e-10	-1.25857
213328172	rs10166052	1.72212e-05	-0.0185932	-1.00566	7.31026e-06	-1.69172	-1.07809	4.13859e-05	-1.72507	-0.994766
213328348	rs2888093	0.000508545	3.6249	-1.26374	1.89973e-05	-0.549487	-1.2653	4.67035e-05	-1.3399	-1.25906
213328452	rs2371575	2.21481e-05	0.238241	-1.01088	7.59165e-06	-1.64951	-1.08252	4.19581e-05	-1.706	-1.0001
213328459	rs2371576	2.64135e-05	0.329738	-0.926255	8.53425e-06	-1.60516	-1.00983	4.73047e-05	-1.67234	-0.913828
213328525	rs114024466	8.78928e-06	-1.69686	-2.11576e-10	2.33331e-05	-1.60921	-2.11576e-10	0.000132239	-1.55816	-2.11576e-10
213328749	rs2170529	2.25518e-05	0.261217	-1.01579	7.59554e-06	-1.64484	-1.08668	4.18547e-05	-1.70345	-1.00511
213328806	rs74870974	0.000145336	1.10865	-2.11576e-10	0.000310445	0.978926	-2.11576e-10	0.000379557	-0.50377	-2.11576e-10
213328954	rs147069192	8.80153e-06	-1.69547	-2.11576e-10	2.33955e-05	-1.60654	-2.11576e-10	0.000132661	-1.55498	-2.11576e-10
213328971	rs2128318	1.69363e-05	-0.049994	-0.99094	7.35853e-06	-1.69718	-1.06604	4.19667e-05	-1.72641	-0.979487
213329172	rs75749972	8.80532e-06	-0.704014	-0.991024	1.11761e-05	-1.29374	-1.05157	6.94222e-05	-1.18246	-1.02011
213329232	rs2170530	1.36128e-05	-1.20222e-10	-1.25938	3.35811e-05	-1.20222e-10	-1.24512	0.000178829	-1.20222e-10	-1.25634
213330207	rs113352505	1.47866e-05	-1.17667	-2.11576e-10	2.23974e-05	-1.65014	-2.11576e-10	0.000117159	-1.67924	-2.11576e-10
213330413	rs10196652	1.7945e-05	-0.983085	-2.11576e-10	2.13847e-05	-1.69641	-2.11576e-10	0.000111696	-1.72699	-2.11576e-10
213330536	rs16848611	1.81348e-05	-0.972559	-2.11576e-10	2.14325e-05	-1.69417	-2.11576e-10	0.000111638	-1.72751	-2.11576e-10
213330681	rs17325612	2.09067e-05	-0.830323	-2.11576e-10	2.08064e-05	-1.72382	-2.11576e-10	0.000114222	-1.70463	-2.11576e-10
213331119	rs13401008	1.74128e-05	-1.01319	-2.11576e-10	2.12556e-05	-1.70246	-2.11576e-10	0.000111912	-1.72506	-2.11576e-10
213331173	rs7575120	1.00255e-05	-0.876906	-0.688352	9.00156e-06	-1.70199	-0.859691	5.78055e-05	-1.69509	-0.690605
213331252	rs78668678	5.09784e-06	-1.63311	-0.608467	9.44031e-06	-1.72339	-0.790707	6.09705e-05	-1.71828	-0.614104
213331411	rs112599092	1.19012e-05	-0.580202	-0.81355	2.68087e-05	-0.821779	-0.648577	5.32094e-05	-1.60989	-0.858652
213331456	rs112681219	8.94564e-06	-1.67923	-2.11576e-10	2.40972e-05	-1.57699	-2.11576e-10	0.000137375	-1.52006	-2.11576e-10
213331841	rs112919157	8.06637e-06	-0.600064	-1.18263	1.74093e-05	-0.83942	-1.06266	3.76483e-05	-1.61623	-1.19826
213331865	rs113629082	9.00103e-06	-1.67305	-2.11576e-10	2.43551e-05	-1.56634	-2.11576e-10	0.000139095	-1.50761	-2.11576e-10
213332253	rs112777408	8.96133e-06	-1.67748	-2.11576e-10	2.41707e-05	-1.57394	-2.11576e-10	0.000137866	-1.51649	-2.11576e-10
213332272	rs112372805	8.96133e-06	-1.67748	-2.11576e-10	2.41707e-05	-1.57394	-2.11576e-10	0.000137866	-1.51649	-2.11576e-10
213332379	rs2220024	3.42655e-05	0.345538	-0.681793	9.42079e-06	-1.62286	-0.893302	5.88164e-05	-1.68506	-0.68329
213332570	rs13430619	2.42109e-05	0.172356	-0.855946	7.77618e-06	-1.67871	-1.02931	4.76407e-05	-1.72189	-0.857201
213333093	rs6733009	1.62503e-05	-1.08228	-2.11576e-10	2.10038e-05	-1.71438	-2.11576e-10	0.000112708	-1.71797	-2.11576e-10
213333243	rs62186293	2.23409e-05	0.493923	-1.2579	6.32791e-06	-1.68972	-1.2244	3.21391e-05	-1.71385	-1.25886
213333476	rs77135359	9.53016e-06	-1.61593	-2.11576e-10	2.10481e-05	-1.71227	-2.11576e-10	0.000111517	-1.7286	-2.11576e-10
213333945	rs11675580	2.91989e-05	0.416516	-0.912777	7.24093e-06	-1.63458	-1.14475	4.59405e-05	-1.701	-0.914424
213334085	rs71424497	1.59112e-05	-1.20222e-10	-1.10337	3.95975e-05	-1.20222e-10	-1.08032	0.000208627	-1.20222e-10	-1.10223
213334523	rs10168850	2.20353e-05	0.107203	-0.884951	6.97905e-06	-1.68794	-1.12823	4.61039e-05	-1.72521	-0.886663
213334638	rs10194811	2.12226e-05	0.0989658	-0.914294	6.87151e-06	-1.68779	-1.14391	4.47769e-05	-1.7247	-0.916385
213334817	rs17259910	2.86764e-05	-0.51432	-2.11576e-10	2.14723e-05	-1.69232	-2.11576e-10	0.000120603	-1.65027	-2.11576e-10
213335218	rs73989011	1.37435e-05	-1.20222e-10	-1.24983	3.41011e-05	-1.20222e-10	-1.22975	0.000180849	-1.20222e-10	-1.24511
213336689	rs17325821	9.35767e-06	-0.773998	-0.8602	7.36541e-06	-1.67479	-1.08749	5.0121e-05	-1.66479	-0.86354
213336816	rs13015808	9.3235e-06	-0.780829	-0.857025	7.35393e-06	-1.67603	-1.08782	5.01334e-05	-1.66802	-0.860068
213336977	rs17325842	2.23856e-05	0.255963	-1.01794	7.20499e-06	-1.64232	-1.14199	4.18852e-05	-1.70082	-1.00702
213337153	rs73989012	1.35615e-05	-1.20222e-10	-1.26316	3.33377e-05	-1.20222e-10	-1.25239	0.000177999	-1.20222e-10	-1.261
213337252	rs73063148	1.02427e-05	-1.54382	-2.11576e-10	2.95634e-05	-1.37255	-2.11576e-10	0.000173293	-1.28779	-2.11576e-10
213337259	rs73063150	1.01931e-05	-1.54868	-2.11576e-10	2.93645e-05	-1.3793	-2.11576e-10	0.000171996	-1.2953	-2.11576e-10
213337307	rs73989013	1.3727e-05	-1.20222e-10	-1.25103	3.40397e-05	-1.20222e-10	-1.23156	0.000180602	-1.20222e-10	-1.24648
213337610	rs2860080	2.3751e-05	0.332353	-1.03512	7.23779e-06	-1.62572	-1.15405	4.15859e-05	-1.69043	-1.02459
213337709	rs16848624	6.70023e-06	-0.989192	-0.97906	9.59508e-06	-1.45059	-1.04724	5.62154e-05	-1.40046	-1.01313
213337992	rs111580022	9.03463e-06	-1.66933	-2.11576e-10	2.45092e-05	-1.56004	-2.11576e-10	0.000140121	-1.50027	-2.11576e-10
213338444	rs80350314	4.69772e-06	-1.63051	-0.692811	7.83646e-06	-1.724	-0.976294	5.61264e-05	-1.71739	-0.697773
213338508	rs143388659	8.88028e-06	-1.68656	-2.11576e-10	2.37854e-05	-1.59001	-2.11576e-10	0.000135287	-1.53538	-2.11576e-10
213338664	rs6435706	1.36883e-05	-1.20222e-10	-1.25385	3.38917e-05	-1.20222e-10	-1.23591	0.000180017	-1.20222e-10	-1.24972
213338729	rs12620242	1.38258e-05	-1.20222e-10	-1.24385	3.31787e-05	-1.20222e-10	-1.25718	0.000181008	-1.20222e-10	-1.24423
213338774	rs16848636	7.48294e-06	-0.91971	-0.938058	1.0386e-05	-1.40736	-1.01127	6.12273e-05	-1.35363	-0.974551
213338904	rs16848640	1.36565e-05	-1.25618	-2.11576e-10	4.06237e-05	-1.05473	-2.11576e-10	0.000251449	-0.915533	-2.11576e-10
213339106	rs16848646	1.29959e-05	-1.30576	-2.11576e-10	3.82781e-05	-1.11421	-2.11576e-10	0.000235516	-0.980994	-2.11576e-10
213339192	rs1384289	1.10797e-05	-1.46528	-2.11576e-10	3.19032e-05	-1.29638	-2.11576e-10	0.000191142	-1.18976	-2.11576e-10
213339253	rs145751432	1.44768e-05	-1.19785	-2.11576e-10	2.7071e-05	-1.46062	-2.11576e-10	0.000144308	-1.47083	-2.11576e-10
213339388	rs140534849	1.52176e-05	-1.20222e-10	-1.14794	3.64458e-05	-1.20222e-10	-1.16326	0.000196981	-1.20222e-10	-1.15967
213339676	rs56102637	2.51956e-05	-0.643723	-2.11576e-10	2.10574e-05	-1.71183	-2.11576e-10	0.000117009	-1.68052	-2.11576e-10
213339810	rs10497974	1.15528e-05	-1.42347	-2.11576e-10	3.36436e-05	-1.24326	-2.11576e-10	0.000202783	-1.13064	-2.11576e-10
213339908	rs73063156	1.15528e-05	-1.42347	-2.11576e-10	3.36436e-05	-1.24326	-2.11576e-10	0.000202783	-1.13064	-2.11576e-10
213339966	rs73063158	1.15528e-05	-1.42347	-2.11576e-10	3.36436e-05	-1.24326	-2.11576e-10	0.000202783	-1.13064	-2.11576e-10
213339992	rs73063161	1.15273e-05	-1.42568	-2.11576e-10	3.355e-05	-1.24605	-2.11576e-10	0.000202157	-1.13373	-2.11576e-10
213340533	rs59744201	1.15273e-05	-1.42568	-2.11576e-10	3.355e-05	-1.24605	-2.11576e-10	0.000202157	-1.13373	-2.11576e-10
213340852	rs13405760	1.20007e-05	-1.38543	-2.11576e-10	2.69334e-05	-1.46572	-2.11576e-10	0.000151967	-1.41911	-2.11576e-10
213341042	rs34947061	2.51956e-05	-0.643723	-2.11576e-10	2.10574e-05	-1.71183	-2.11576e-10	0.000117009	-1.68052	-2.11576e-10
213341103	rs6723878	2.46949e-05	0.334184	-0.997982	7.5947e-06	-1.60872	-1.12291	4.37474e-05	-1.67507	-0.989275
213341606	rs9808433	1.6042e-05	-1.09519	-2.11576e-10	2.09262e-05	-1.71808	-2.11576e-10	0.000113305	-1.71269	-2.11576e-10
213341614	rs985995	5.64411e-06	-1.19403	-0.945755	7.80169e-06	-1.61836	-1.08638	4.40092e-05	-1.72147	-0.936907
213342137	rs10497975	2.62718e-05	-0.601897	-2.11576e-10	2.11761e-05	-1.70621	-2.11576e-10	0.000118086	-1.67136	-2.11576e-10
213343095	rs16848661	1.01864e-05	-1.54934	-2.11576e-10	2.85826e-05	-1.40629	-2.11576e-10	0.000168912	-1.3134	-2.11576e-10
213343100	rs10497976	1.62615e-05	-1.08159	-2.11576e-10	2.10062e-05	-1.71427	-2.11576e-10	0.00011271	-1.71796	-2.11576e-10
213344123	rs116471206	1.00573e-05	-1.56209	-2.11576e-10	2.50751e-05	-1.53721	-2.11576e-10	0.000151128	-1.42465	-2.11576e-10
213344157	rs6735807	5.24325e-05	1.03339	-0.944257	8.70264e-06	-1.44003	-1.15543	5.12084e-05	-1.55783	-0.949042
213344311	rs76369986	3.65317e-06	-1.66015	-0.91465	6.82816e-06	-1.71493	-1.1231	4.45863e-05	-1.72351	-0.921837
213344504	rs148984549	3.09882e-05	-0.436786	-2.11576e-10	4.05469e-05	-1.05662	-2.11576e-10	0.000212077	-1.08582	-2.11576e-10
213344899	rs114597315	1.2948e-05	-1.30946	-2.11576e-10	2.58726e-05	-1.5059	-2.11576e-10	0.000126956	-1.59893	-2.11576e-10
213345437	rs7603379	1.3751e-05	-1.20222e-10	-1.24928	3.41291e-05	-1.20222e-10	-1.22893	0.000180961	-1.20222e-10	-1.24449
213346358	rs13385257	3.47343e-05	-0.322665	-2.11576e-10	3.16884e-05	-1.30313	-2.11576e-10	0.000123561	-1.62604	-2.11576e-10
213346757	rs76849460	4.04708e-06	-1.63613	-0.836266	7.14406e-06	-1.72322	-1.06958	4.85561e-05	-1.71538	-0.844669
213346989	rs1982717	2.41491e-05	-0.686148	-2.11576e-10	2.09527e-05	-1.71682	-2.11576e-10	0.000116002	-1.68917	-2.11576e-10
213347104	rs1482378	4.18597e-06	-1.70993	-0.728722	1.06987e-05	-1.50262	-0.886343	6.47251e-05	-1.55481	-0.71782
213347136	rs111599547	8.70808e-06	-1.70614	-2.11576e-10	2.29025e-05	-1.62784	-2.11576e-10	0.000129311	-1.58056	-2.11576e-10
213347205	rs72935362	1.2612e-05	-1.33575	-2.11576e-10	3.79878e-05	-1.12182	-2.11576e-10	0.00023137	-0.998758	-2.11576e-10
213348367	rs6752299	3.99427e-06	-1.7243	-0.761238	1.01522e-05	-1.51305	-0.928342	5.89681e-05	-1.59897	-0.766812
213348765	rs77313211	3.76579e-06	-1.62063	-0.923803	7.2187e-06	-1.72596	-1.05645	4.47512e-05	-1.71384	-0.927818
213349572	rs113696025	8.75469e-06	-1.7008	-2.11576e-10	2.31536e-05	-1.61693	-2.11576e-10	0.000131022	-1.56741	-2.11576e-10
213349915	rs78592198	3.76988e-06	-1.72883	-0.814523	9.33974e-06	-1.55552	-0.969286	5.45091e-05	-1.62527	-0.819136
213349916	rs74335062	3.75235e-06	-1.72883	-0.819185	9.30453e-06	-1.55552	-0.973064	5.42568e-05	-1.62527	-0.823774
213349997	rs16848675	3.85315e-06	-1.69525	-0.826253	8.1326e-06	-1.68442	-0.978781	4.91255e-05	-1.71759	-0.830805
213350330	rs73063184	3.79149e-06	-1.72311	-0.814523	9.81891e-06	-1.50549	-0.969286	5.62922e-05	-1.59308	-0.819136
213350466	rs74267731	3.83132e-06	-1.72509	-0.802095	8.9507e-06	-1.60816	-0.959195	5.25734e-05	-1.67379	-0.806772
213350501	rs78132608	3.84231e-06	-1.72472	-0.799603	8.95108e-06	-1.61014	-0.957168	5.26333e-05	-1.67513	-0.804292
213350603	rs13422427	1.26623e-05	-1.33177	-2.11576e-10	2.08152e-05	-1.7234	-2.11576e-10	0.00012287	-1.63165	-2.11576e-10
213350702	rs75989563	3.78103e-06	-1.71819	-0.822204	9.91363e-06	-1.48966	-0.975508	5.75502e-05	-1.56334	-0.826778
213351094	rs73063189	3.12982e-06	-1.70878	-1.02064	7.01742e-06	-1.68151	-1.12918	4.00661e-05	-1.72776	-1.02448
213351908	rs73067074	3.74933e-06	-1.72833	-0.820484	9.34716e-06	-1.54989	-0.974116	5.40835e-05	-1.62718	-0.825067
213351920	rs79057066	3.88031e-06	-1.72067	-0.793808	8.86547e-06	-1.62447	-0.952449	5.2661e-05	-1.68037	-0.798526
213351973	rs7568763	1.38122e-05	-1.24484	-2.11576e-10	2.06968e-05	-1.7291	-2.11576e-10	0.000117672	-1.67487	-2.11576e-10
213352200	rs79679558	3.91065e-06	-1.72168	-0.785009	8.96249e-06	-1.62076	-0.945271	5.32592e-05	-1.67783	-0.789771
213352280	rs141713184	8.75072e-06	-1.70126	-2.11576e-10	2.07597e-05	-1.72607	-2.11576e-10	0.000111619	-1.72769	-2.11576e-10
213352418	rs73989025	8.58992e-06	-1.7198	-2.11576e-10	2.07599e-05	-1.72606	-2.11576e-10	0.000115299	-1.69524	-2.11576e-10
213352506	rs146095872	8.32215e-06	-1.48355	-0.267927	2.59951e-05	-1.24946	-0.251711	0.000193563	-0.88787	-0.289299
213353139	rs979452	4.43639e-05	-0.0779675	-2.11576e-10	2.36171e-05	-1.59711	-2.11576e-10	0.000137827	-1.51677	-2.11576e-10
213353268	rs113406960	8.80664e-06	-1.69489	-2.11576e-10	2.34214e-05	-1.60543	-2.11576e-10	0.000132836	-1.55366	-2.11576e-10
213353354	rs78099227	3.62174e-06	-1.61118	-0.97226	6.94329e-06	-1.72734	-1.09397	4.28039e-05	-1.71017	-0.975979
213353824	rs13394464	1.35871e-05	-1.26127	-2.11576e-10	2.06983e-05	-1.72903	-2.11576e-10	0.000118343	-1.66918	-2.11576e-10
213354109	rs116048605	8.90251e-06	-1.68406	-2.11576e-10	2.08533e-05	-1.72157	-2.11576e-10	0.000111462	-1.72909	-2.11576e-10
213354898	rs13423636	1.35566e-05	-1.26352	-2.11576e-10	2.06977e-05	-1.72906	-2.11576e-10	0.000118461	-1.66819	-2.11576e-10
213355890	rs2054617	0.00094288	4.23734	-1.2588	2.4425e-05	-0.297456	-1.26602	5.63886e-05	-1.15911	-1.25139
213356335	rs10206719	4.73407e-06	-1.36511	-0.950494	7.69762e-06	-1.68787	-1.0303	4.3615e-05	-1.72654	-0.940829
213358462	rs16848707	1.38813e-05	-1.23985	-2.11576e-10	2.06986e-05	-1.72902	-2.11576e-10	0.000117498	-1.67635	-2.11576e-10
213359294	rs77407292	3.62112e-06	-1.62993	-0.953676	7.06171e-06	-1.72465	-1.07974	4.34072e-05	-1.71294	-0.959206
213359754	rs75864780	3.21512e-06	-1.63383	-1.0687	6.48651e-06	-1.72378	-1.16558	3.86749e-05	-1.71449	-1.07309
213360073	rs9283525	3.95234e-06	-1.36345	-1.13263	6.17668e-06	-1.71358	-1.22472	3.68834e-05	-1.69944	-1.13557
213360115	rs10153722	1.42102e-05	-1.21643	-2.11576e-10	2.07075e-05	-1.72859	-2.11576e-10	0.000116621	-1.68384	-2.11576e-10
213360182	rs112325667	8.72197e-06	-1.70455	-2.11576e-10	2.29786e-05	-1.62452	-2.11576e-10	0.000129831	-1.57654	-2.11576e-10
213360845	rs76488243	3.39138e-06	-1.59873	-1.05043	6.54022e-06	-1.72869	-1.15242	3.99922e-05	-1.69907	-1.05502
213360960	rs79664121	3.33422e-06	-1.61903	-1.04712	6.56952e-06	-1.72662	-1.15002	3.97518e-05	-1.70837	-1.05175
213361602	rs78099460	2.31055e-05	-0.730323	-2.11576e-10	3.92039e-05	-1.09031	-2.11576e-10	0.0001762	-1.27115	-2.11576e-10
213361634	rs74690816	1.36592e-05	-0.0660374	-1.18994	2.04543e-05	-0.66671	-1.07418	4.10838e-05	-1.52232	-1.20484
213362681	rs11894208	8.80302e-05	1.86139	-1.2541	9.04733e-06	-1.32812	-1.2285	4.15181e-05	-1.45853	-1.25812
213362845	rs113116897	8.6496e-06	-1.71288	-2.11576e-10	2.25663e-05	-1.64263	-2.11576e-10	0.000126999	-1.59859	-2.11576e-10
213362874	rs13382605	1.19975e-05	-1.3857	-2.11576e-10	2.08229e-05	-1.72303	-2.11576e-10	0.000122262	-1.63661	-2.11576e-10
213363518	rs114653167	8.59136e-06	-1.71964	-2.11576e-10	2.21908e-05	-1.6594	-2.11576e-10	0.000124383	-1.61941	-2.11576e-10
213363781	rs114933854	8.59136e-06	-1.71964	-2.11576e-10	2.21908e-05	-1.6594	-2.11576e-10	0.000124383	-1.61941	-2.11576e-10
213364056	rs77159266	8.9475e-06	-0.473274	-1.20574	1.75697e-05	-0.793097	-1.09981	3.77857e-05	-1.59193	-1.21891
213364214	rs13411815	1.33207e-05	-1.28107	-2.11576e-10	2.07082e-05	-1.72855	-2.11576e-10	0.000119219	-1.66181	-2.11576e-10
213365022	rs17260933	1.32163e-05	-1.28894	-2.11576e-10	2.07148e-05	-1.72824	-2.11576e-10	0.000119589	-1.65871	-2.11576e-10
213366206	rs143956961	1.36009e-05	-1.20222e-10	-1.26026	3.29724e-05	-1.20222e-10	-1.26341	0.000178311	-1.20222e-10	-1.25925
213366524	rs116367953	3.97103e-05	-0.188784	-2.11576e-10	6.6527e-05	-0.561475	-2.11576e-10	0.000365932	-0.540327	-2.11576e-10
213366879	rs10190653	1.30228e-05	-1.30369	-2.11576e-10	2.07311e-05	-1.72745	-2.11576e-10	0.000120318	-1.65263	-2.11576e-10
213366999	rs10178298	1.31239e-05	-1.29596	-2.11576e-10	2.07219e-05	-1.72789	-2.11576e-10	0.00011993	-1.65586	-2.11576e-10
213367273	rs10178687	3.42105e-06	-1.44595	-1.1945	5.91667e-06	-1.7264	-1.25491	3.57642e-05	-1.66918	-1.19665
213368588	rs142482917	9.1912e-06	-1.65215	-2.11576e-10	2.87089e-05	-1.40188	-2.11576e-10	0.000179799	-1.25094	-2.11576e-10
213369228	rs1552161	1.42555e-05	-1.21325	-2.11576e-10	2.07097e-05	-1.72848	-2.11576e-10	0.000116512	-1.68478	-2.11576e-10
213369976	rs148156033	3.32854e-06	-1.55201	-1.11585	6.24673e-06	-1.72786	-1.19916	3.81114e-05	-1.68286	-1.1194
213370715	rs74501745	3.00192e-06	-1.62322	-1.14792	6.12062e-06	-1.72822	-1.2192	3.73839e-05	-1.67023	-1.15131
213371236	rs7574330	3.23215e-06	-1.49834	-1.19891	5.89086e-06	-1.72908	-1.2566	3.65973e-05	-1.64181	-1.20099
213371508	rs114686372	1.49719e-05	-1.16422	-2.11576e-10	2.45445e-05	-1.55859	-2.11576e-10	0.000120391	-1.65203	-2.11576e-10
213371607	rs75114964	3.14585e-06	-1.57761	-1.1467	6.12021e-06	-1.72906	-1.21843	3.67502e-05	-1.68852	-1.15011
213372353	rs74267733	3.78642e-06	-1.41024	-1.12873	6.26604e-06	-1.7022	-1.22174	3.63056e-05	-1.71882	-1.13198
213372365	rs111939171	8.5654e-06	-1.72266	-2.11576e-10	2.19985e-05	-1.66811	-2.11576e-10	0.000123023	-1.6304	-2.11576e-10
213372988	rs10180614	3.29983e-06	-1.45416	-1.22237	5.88746e-06	-1.72663	-1.25963	3.49054e-05	-1.66586	-1.22427
213373484	rs1384290	3.24721e-06	-1.47253	-1.22007	5.88417e-06	-1.72809	-1.25873	3.53101e-05	-1.65658	-1.22202
213373521	rs1384291	3.29814e-06	-1.45416	-1.22288	5.88631e-06	-1.72663	-1.25982	3.4888e-05	-1.66586	-1.22477
213373918	rs116771258	8.5654e-06	-1.72266	-2.11576e-10	2.19985e-05	-1.66811	-2.11576e-10	0.000123023	-1.6304	-2.11576e-10
213374150	rs78542174	1.34697e-05	-1.26995	-2.11576e-10	5.32875e-05	-0.78338	-2.11576e-10	0.0003743	-0.517717	-2.11576e-10
213374508	rs10207963	2.84135e-06	-1.65859	-1.16753	7.94292e-06	-1.56293	-1.12387	4.46342e-05	-1.48793	-1.15634
213375739	rs78708581	2.94577e-06	-1.5466	-1.24342	5.86123e-06	-1.72737	-1.26335	3.3817e-05	-1.68007	-1.24173
213375866	rs16848730	2.9768e-06	-1.53951	-1.24004	5.87513e-06	-1.72662	-1.26173	3.4063e-05	-1.67636	-1.2382
213375878	rs139159167	1.35497e-05	-1.20222e-10	-1.26403	3.29145e-05	-1.20222e-10	-1.26517	0.000177377	-1.20222e-10	-1.2645
213375987	rs111243671	8.57912e-06	-1.72106	-2.11576e-10	2.2103e-05	-1.66337	-2.11576e-10	0.000123764	-1.6244	-2.11576e-10
213376302	rs7593163	1.35689e-05	-1.20222e-10	-1.26261	3.33763e-05	-1.20222e-10	-1.25124	0.000178126	-1.20222e-10	-1.26029
213376603	rs115736658	1.88356e-05	-0.934644	-2.11576e-10	2.20761e-05	-1.66459	-2.11576e-10	0.000167903	-1.31939	-2.11576e-10
213376731	rs114262584	4.68661e-05	-0.0230978	-2.11576e-10	3.62119e-05	-1.16969	-2.11576e-10	0.000322376	-0.667054	-2.11576e-10
213376843	rs77865123	1.40311e-05	-1.22912	-2.11576e-10	2.07007e-05	-1.72891	-2.11576e-10	0.000117074	-1.67997	-2.11576e-10
213377025	rs75873133	2.9805e-06	-1.53771	-1.24059	5.8739e-06	-1.72641	-1.26215	3.40624e-05	-1.67542	-1.23916
213377081	rs190193603	1.40885e-05	-1.20222e-10	-1.22503	3.46289e-05	-1.20222e-10	-1.21439	0.000184046	-1.20222e-10	-1.22759
213377399	rs1997470	1.48683e-05	-1.17116	-2.11576e-10	2.07568e-05	-1.72621	-2.11576e-10	0.000115206	-1.69605	-2.11576e-10
213377428	rs113884701	8.53041e-06	-1.72676	-2.11576e-10	2.16779e-05	-1.68279	-2.11576e-10	0.000120713	-1.64936	-2.11576e-10
213377871	rs117035888	1.95339e-05	-1.20222e-10	-0.898241	5.30635e-05	-1.20222e-10	-0.787593	0.000255962	-1.20222e-10	-0.897743
213378412	rs143703315	8.61124e-06	-1.71733	-2.11576e-10	2.23256e-05	-1.65335	-2.11576e-10	0.000125327	-1.61185	-2.11576e-10
213379537	rs4366846	3.86068e-06	-1.31451	-1.20504	6.46868e-06	-1.6647	-1.22742	3.35531e-05	-1.72907	-1.20057
213379961	rs6731193	2.08104e-05	0.402078	-1.23702	6.76883e-06	-1.59823	-1.24853	3.47424e-05	-1.66346	-1.23135
213380100	rs114384718	8.92806e-06	-1.68119	-2.11576e-10	2.40142e-05	-1.58044	-2.11576e-10	0.00013682	-1.52411	-2.11576e-10
213380937	rs138413513	1.35428e-05	-1.26454	-2.11576e-10	2.76068e-05	-1.44102	-2.11576e-10	0.000140143	-1.50011	-2.11576e-10
213381353	rs35225704	1.47261e-05	-1.18077	-2.11576e-10	2.07434e-05	-1.72685	-2.11576e-10	0.000117173	-1.67912	-2.11576e-10
213382264	rs78562314	3.55184e-05	-0.300342	-2.11576e-10	3.89645e-05	-1.09643	-2.11576e-10	0.000161105	-1.36071	-2.11576e-10
213382759	rs79253279	3.01426e-06	-1.55939	-1.20765	5.91477e-06	-1.7282	-1.25343	3.49438e-05	-1.67884	-1.21019
213382843	rs76281838	1.48587e-05	-1.20222e-10	-1.17181	3.77599e-05	-1.20222e-10	-1.12783	0.000196384	-1.20222e-10	-1.1627
213382873	rs10172512	1.33e-05	-1.28263	-2.11576e-10	2.07094e-05	-1.7285	-2.11576e-10	0.000119088	-1.66291	-2.11576e-10
213383730	rs113576090	8.55097e-06	-1.72435	-2.11576e-10	2.1879e-05	-1.67356	-2.11576e-10	0.000122169	-1.63737	-2.11576e-10
213384205	rs145295052	8.56035e-06	-1.72325	-2.11576e-10	2.1958e-05	-1.66995	-2.11576e-10	0.000122734	-1.63275	-2.11576e-10
213384298	rs2128323	4.42891e-05	0.44444	-0.524094	6.98302e-05	-0.00942155	-0.503594	0.000130205	-0.963716	-0.609946
213384313	rs2128322	6.19136e-06	-1.45055	-0.596691	1.29969e-05	-1.61716	-0.577213	6.07567e-05	-1.65779	-0.678103
213384654	rs56387110	3.70424e-05	-0.258329	-2.11576e-10	2.21169e-05	-1.66274	-2.11576e-10	0.000125537	-1.61017	-2.11576e-10
213384716	rs112829632	8.56035e-06	-1.72325	-2.11576e-10	2.1958e-05	-1.66995	-2.11576e-10	0.000122734	-1.63275	-2.11576e-10
213384953	rs1947932	1.70284e-05	0.0710828	-1.1066	2.83747e-05	-0.276662	-1.13692	6.64248e-05	-1.10365	-1.14305
213384955	rs979125	1.67285e-05	0.0533155	-1.1066	2.75254e-05	-0.307052	-1.13692	6.45821e-05	-1.13179	-1.14305
213384978	rs979124	0.00204579	4.84347	-1.09033	3.43177e-05	-0.102681	-1.12074	8.42601e-05	-0.880506	-1.12836
213385032	rs17327185	3.67115e-05	-0.267304	-2.11576e-10	2.24527e-05	-1.64767	-2.11576e-10	0.000129152	-1.58178	-2.11576e-10
213385144	rs1384295	0.00195616	4.80095	-1.09261	3.3531e-05	-0.123799	-1.12281	8.2819e-05	-0.895741	-1.13038
213385290	rs113139165	8.56035e-06	-1.72325	-2.11576e-10	2.1958e-05	-1.66995	-2.11576e-10	0.000122734	-1.63275	-2.11576e-10
213385345	rs1384294	0.00195876	4.80095	-1.09128	3.35715e-05	-0.123799	-1.12161	8.29163e-05	-0.895741	-1.1292
213385388	rs112776638	8.55791e-06	-1.72354	-2.11576e-10	2.1938e-05	-1.67086	-2.11576e-10	0.000122591	-1.63392	-2.11576e-10
213385817	rs4404217	5.65366e-05	0.71326	-0.548765	2.75976e-05	-0.912746	-0.528606	6.78033e-05	-1.59303	-0.633133
213386112	rs6435707	0.000844015	4.09525	-1.22748	2.80071e-05	-0.215009	-1.21162	6.26549e-05	-1.06321	-1.24192
213386267	rs7571561	5.57157e-05	0.689487	-0.539618	2.74752e-05	-0.926465	-0.519332	6.80088e-05	-1.5986	-0.624539
213386712	rs982075	3.50042e-05	-0.314925	-2.11576e-10	2.22698e-05	-1.65585	-2.11576e-10	0.000127411	-1.59535	-2.11576e-10
213387389	rs1026882	0.00201624	4.84347	-1.10488	3.38928e-05	-0.102681	-1.1332	8.31444e-05	-0.880506	-1.14169
213387563	rs7561571	3.8414e-05	0.373228	-0.595198	6.011e-05	-0.0872079	-0.575698	0.000115484	-1.01694	-0.676703
213387900	rs7564590	3.95918e-05	0.968316	-1.16009	1.91383e-05	-0.622877	-1.18451	4.66996e-05	-1.40967	-1.18937
213388054	rs1283373	1.35823e-05	-1.20222e-10	-1.26163	3.29143e-05	-1.20222e-10	-1.26518	0.000178527	-1.20222e-10	-1.25803
213388276	rs7565257	4.992e-05	0.607211	-0.567183	2.52553e-05	-0.982762	-0.547283	6.50399e-05	-1.61735	-0.650427
213388617	rs7565622	0.00233554	4.98242	-1.09681	3.63664e-05	-0.03957	-1.12587	8.85031e-05	-0.825143	-1.13459
213388957	rs17261653	3.92715e-05	-0.199894	-2.11576e-10	2.29003e-05	-1.62793	-2.11576e-10	0.000132205	-1.55842	-2.11576e-10
213389320	rs114699174	1.46386e-05	-1.20222e-10	-1.18673	3.70784e-05	-1.20222e-10	-1.14605	0.000193332	-1.20222e-10	-1.17836
213389337	rs76006088	6.7002e-06	-0.945886	-1.02237	9.65233e-06	-1.40608	-1.08581	5.71464e-05	-1.33825	-1.0589
213389346	rs16848751	3.73842e-05	0.906843	-1.15599	1.83676e-05	-0.66758	-1.18091	4.56825e-05	-1.43518	-1.18587
213389476	rs117597773	1.86109e-05	-1.20222e-10	-0.946643	4.68701e-05	-1.20222e-10	-0.911702	0.000241666	-1.20222e-10	-0.955217
213389764	rs16848753	3.93369e-05	0.390493	-0.588724	6.14366e-05	-0.0719463	-0.569131	0.000117362	-1.00687	-0.670634
213389888	rs148669553	2.38788e-05	-1.20222e-10	-0.697404	5.03154e-05	-1.20222e-10	-0.840771	0.000308901	-1.20222e-10	-0.709753
213390687	rs6761143	3.76374e-05	0.323569	-0.565963	5.92626e-05	-0.131059	-0.546046	0.000115328	-1.04571	-0.649282
213391114	rs6435708	4.00777e-05	0.406093	-0.585667	6.24835e-05	-0.0581491	-0.56603	0.000118777	-0.997755	-0.667768
213391220	rs6435709	3.94573e-05	0.390493	-0.585667	6.16274e-05	-0.0719463	-0.56603	0.000117699	-1.00687	-0.667768
213391506	rs7556832	0.00158228	4.60722	-1.11099	3.05436e-05	-0.201182	-1.13875	7.67811e-05	-0.954761	-1.14705
213391696	rs7573568	3.94573e-05	0.390493	-0.585667	6.16274e-05	-0.0719463	-0.56603	0.000117699	-1.00687	-0.667768
213391750	rs2178576	3.88241e-05	0.371529	-0.582882	6.22303e-05	-0.0650357	-0.563205	0.000119049	-0.998086	-0.665156
213391766	rs2178575	3.90096e-05	0.373228	-0.579813	6.10555e-05	-0.0872079	-0.560092	0.000117162	-1.01694	-0.662277
213393025	rs1905139	0.00199507	4.78999	-1.06195	3.43245e-05	-0.129233	-1.09399	8.4728e-05	-0.899655	-1.10367
213393656	rs78664668	1.35562e-05	-1.20222e-10	-1.26355	3.31135e-05	-1.20222e-10	-1.25914	0.00017748	-1.20222e-10	-1.26392
213394135	rs999946	1.1934e-05	-1.391	-2.11576e-10	2.09557e-05	-1.71667	-2.11576e-10	0.000125463	-1.61077	-2.11576e-10
213394320	rs1531788	3.521e-05	0.846925	-1.15599	1.77797e-05	-0.700112	-1.18091	4.49868e-05	-1.45053	-1.18587
213394370	rs6745293	1.76321e-05	0.100289	-1.10096	2.88518e-05	-0.265062	-1.13185	6.67005e-05	-1.10447	-1.13809
213394445	rs77630408	1.3848e-05	-1.24225	-2.11576e-10	5.54384e-05	-0.74381	-2.11576e-10	0.000391423	-0.472985	-2.11576e-10
213394508	rs1351594	1.78888e-05	0.116632	-1.10285	2.92271e-05	-0.250438	-1.13355	6.72297e-05	-1.0949	-1.13976
213394605	rs1351593	4.01984e-05	0.390493	-0.56706	6.25682e-05	-0.0719463	-0.55088	0.000120128	-1.00687	-0.647347
213394712	rs1351592	2.53903e-05	0.551479	-1.18751	4.50593e-05	0.257208	-1.20831	9.80878e-05	-0.644527	-1.21238
213394732	rs13422701	3.20074e-06	-1.58265	-1.12436	9.2607e-06	-1.46191	-1.0714	5.27342e-05	-1.36426	-1.11325
213394802	rs114396409	2.75422e-05	-0.554674	-2.11576e-10	4.04636e-05	-1.05868	-2.11576e-10	0.000169096	-1.31231	-2.11576e-10
213395436	rs35793275	3.23705e-05	-0.393146	-2.11576e-10	2.19027e-05	-1.67247	-2.11576e-10	0.00012457	-1.6179	-2.11576e-10
213395439	rs34857643	3.04378e-05	-0.45471	-2.11576e-10	2.16392e-05	-1.68457	-2.11576e-10	0.00012244	-1.63515	-2.11576e-10
213395441	rs34511581	3.09056e-05	-0.439457	-2.11576e-10	2.17018e-05	-1.68169	-2.11576e-10	0.000122953	-1.63097	-2.11576e-10
213395507	rs7598042	4.09904e-05	0.406093	-0.563148	6.39271e-05	-0.0581491	-0.543191	0.000121314	-0.997755	-0.646639
213395552	rs7571642	5.27161e-05	0.630662	-0.536135	8.01935e-05	0.14116	-0.5158	0.000142239	-0.863996	-0.621266
213396059	rs17262059	6.30243e-06	-0.9948	-1.03466	9.25832e-06	-1.43721	-1.09635	5.45969e-05	-1.37257	-1.07022
213396169	rs6724920	4.13323e-05	0.456759	-0.605508	6.40479e-05	-0.0132936	-0.586157	0.000120113	-0.967979	-0.686364
213396644	rs77238526	9.76062e-06	-1.59204	-2.11576e-10	2.11561e-05	-1.70716	-2.11576e-10	0.000114558	-1.70169	-2.11576e-10
213396812	rs13392407	1.20626e-05	-1.38028	-2.11576e-10	2.09147e-05	-1.71863	-2.11576e-10	0.000124686	-1.61697	-2.11576e-10
213397889	rs13382807	2.3492e-05	0.525276	-1.23901	4.21108e-05	0.232759	-1.25154	9.27187e-05	-0.662574	-1.25063
213398047	rs116304309	8.57592e-06	-1.72143	-2.11576e-10	2.20793e-05	-1.66444	-2.11576e-10	0.000123596	-1.62575	-2.11576e-10
213398219	rs1384293	0.00194785	4.86994	-1.16586	3.24221e-05	-0.0895003	-1.19074	8.00097e-05	-0.870978	-1.18965
213398277	rs10165364	1.20626e-05	-1.38028	-2.11576e-10	2.09147e-05	-1.71863	-2.11576e-10	0.000124686	-1.61697	-2.11576e-10
213398354	rs17262115	4.36329e-05	-0.0945811	-2.11576e-10	2.34733e-05	-1.60322	-2.11576e-10	0.000136882	-1.52366	-2.11576e-10
213399007	rs1482381	1.16708e-05	-1.4133	-2.11576e-10	2.10551e-05	-1.71194	-2.11576e-10	0.000127206	-1.59696	-2.11576e-10
213399379	rs186232961	8.62454e-06	-1.71578	-2.11576e-10	2.24115e-05	-1.64951	-2.11576e-10	0.000125926	-1.60708	-2.11576e-10
213399670	rs13000748	4.44019e-05	-0.0771119	-2.11576e-10	2.35881e-05	-1.59834	-2.11576e-10	0.000137736	-1.51743	-2.11576e-10
213399917	rs4672648	1.62385e-05	0.176633	-1.25964	2.59164e-05	-0.23936	-1.26485	5.92269e-05	-1.09714	-1.26426
213400033	rs4233986	1.81579e-05	0.258454	-1.22974	2.84235e-05	-0.166918	-1.24495	6.3471e-05	-1.04966	-1.24253
213400137	rs1283374	1.53011e-05	-1.20222e-10	-1.14247	3.75399e-05	-1.20222e-10	-1.13368	0.000197614	-1.20222e-10	-1.15646
213400300	rs79193523	8.53713e-06	-1.72597	-2.11576e-10	2.17494e-05	-1.67949	-2.11576e-10	0.000121234	-1.64505	-2.11576e-10
213400434	rs11892661	3.3985e-05	-0.344475	-2.11576e-10	2.22675e-05	-1.65596	-2.11576e-10	0.000126891	-1.59945	-2.11576e-10
213400959	rs1882351	1.57e-05	-1.11674	-2.11576e-10	2.07106e-05	-1.72844	-2.11576e-10	0.000120447	-1.65156	-2.11576e-10
213400968	rs114598754	1.23059e-05	-1.36031	-2.11576e-10	4.31979e-05	-0.99329	-2.11576e-10	0.000212342	-1.08458	-2.11576e-10
213402619	rs192142877	2.83743e-05	-1.20222e-10	-0.52491	7.27878e-05	-1.20222e-10	-0.471535	0.000364113	-1.20222e-10	-0.54531
213402641	rs1384292	0.226094	9.67414	-1.21582	6.28915e-05	0.615967	-1.23364	0.000114337	-0.457998	-1.24563
213402705	rs7607363	0.0472112	8.14461	-1.25261	2.76706e-05	-0.177827	-1.26088	6.71467e-05	-0.971062	-1.26483
213403091	rs73989053	1.74196e-05	0.0951174	-1.10791	6.43928e-06	-1.72692	-1.16974	3.56042e-05	-1.71532	-1.15499
213403521	rs62626349	1.17248e-05	-1.40869	-2.11576e-10	2.32937e-05	-1.6109	-2.11576e-10	0.000116443	-1.68537	-2.11576e-10
213403863	rs6735267	0.000677672	3.79221	-1.14394	2.80438e-05	-0.259462	-1.16585	6.0933e-05	-1.22274	-1.11026
213403972	rs6735626	0.0423797	8.04494	-1.26091	2.64863e-05	-0.217178	-1.26528	6.52578e-05	-0.998494	-1.26593
213404389	rs7355673	0.0402022	7.9927	-1.26142	2.59439e-05	-0.237683	-1.26546	6.43409e-05	-1.01273	-1.26585
213404834	rs10182996	0.0383813	7.94581	-1.26087	2.54777e-05	-0.256016	-1.26526	6.35241e-05	-1.02542	-1.26594
213404893	rs6710653	0.0402111	7.9927	-1.2612	2.59477e-05	-0.237683	-1.26532	6.43376e-05	-1.01273	-1.2659
213405276	rs2128321	0.0402022	7.9927	-1.26142	2.59439e-05	-0.237683	-1.26546	6.43409e-05	-1.01273	-1.26585
213405952	rs13006797	9.65918e-06	-0.679145	-0.92334	7.98028e-06	-1.70087	-0.981235	4.2705e-05	-1.71884	-0.969622
213406961	rs7596285	0.0279762	7.63093	-1.26222	2.27787e-05	-0.36752	-1.26574	5.87625e-05	-1.10357	-1.2657
213407782	rs10192988	0.0376423	7.92424	-1.25875	2.52967e-05	-0.26408	-1.26433	6.36408e-05	-1.02351	-1.26601
213407894	rs148818112	2.85083e-05	-1.20222e-10	-0.520197	7.55144e-05	-1.20222e-10	-0.434759	0.000370791	-1.20222e-10	-0.527135
213407975	rs10180824	0.0268301	7.58495	-1.25807	2.24226e-05	-0.385022	-1.26399	5.80551e-05	-1.11542	-1.26596
213408120	rs6751692	0.0219981	7.38706	-1.25875	2.08055e-05	-0.459538	-1.26433	5.52208e-05	-1.16542	-1.26601
213408898	rs144826716	1.36467e-05	-1.20222e-10	-1.2569	3.30027e-05	-1.20222e-10	-1.26249	0.000178255	-1.20222e-10	-1.25956
213409014	rs10184221	0.000476402	3.46032	-1.16445	2.32554e-05	-0.428204	-1.18434	5.40313e-05	-1.31966	-1.13355
213409098	rs116851418	6.90711e-06	-0.951817	-0.986025	8.71415e-06	-1.54465	-1.04949	5.30071e-05	-1.53888	-0.933466
213409337	rs10207878	0.0270542	7.6004	-1.2652	2.2296e-05	-0.38888	-1.26579	5.81614e-05	-1.11628	-1.26328
213409719	rs7607373	0.0175791	7.16982	-1.26574	1.94716e-05	-0.524837	-1.26529	5.29256e-05	-1.212	-1.26189
213409814	rs116947385	1.80439e-05	-1.20222e-10	-0.977587	4.55359e-05	-1.20222e-10	-0.940583	0.000238272	-1.20222e-10	-0.969359
213410065	rs6435711	0.0321253	7.77275	-1.26574	2.39197e-05	-0.319085	-1.2653	6.13573e-05	-1.06416	-1.2619
213410400	rs138731600	5.09325e-06	-1.02781	-1.21467	7.38619e-06	-1.58066	-1.17881	3.95145e-05	-1.57549	-1.19062
213411173	rs116243614	9.34313e-06	-1.63575	-2.11576e-10	2.06971e-05	-1.72909	-2.11576e-10	0.00011462	-1.70115	-2.11576e-10
213413231	rs7599312	0.000415614	3.34688	-1.18752	2.14676e-05	-0.487663	-1.20487	5.1041e-05	-1.35004	-1.1601
213413647	rs13001305	7.954e-06	-0.746517	-1.0502	7.18537e-06	-1.69334	-1.0937	3.77985e-05	-1.71773	-1.09278
213413668	rs116621873	1.63761e-05	0.0187993	-1.09337	8.21965e-06	-1.58114	-1.07142	3.82757e-05	-1.70322	-1.09474
213414265	rs13427822	0.000680812	3.86992	-1.21702	2.82811e-05	-0.186379	-1.23051	5.67754e-05	-1.20873	-1.19494
213415501	rs113234093	3.48376e-06	-1.41439	-1.20789	6.47273e-06	-1.70422	-1.18726	3.53741e-05	-1.65531	-1.22148
213415616	rs148314251	8.52789e-06	-1.72705	-2.11576e-10	2.29775e-05	-1.62457	-2.11576e-10	0.000133229	-1.55071	-2.11576e-10
213416397	rs116119502	1.00485e-05	-1.56297	-2.11576e-10	2.13916e-05	-1.69609	-2.11576e-10	0.00011208	-1.72356	-2.11576e-10
213416484	rs117915419	1.39252e-05	-1.20222e-10	-1.23669	3.30402e-05	-1.20222e-10	-1.26136	0.000184277	-1.20222e-10	-1.22633
213416594	rs75722529	1.034e-05	-0.393374	-1.141	1.1264e-05	-1.16191	-1.17556	7.10499e-05	-1.02357	-1.15583
213416595	rs115673641	3.30236e-05	-0.373172	-2.11576e-10	3.26865e-05	-1.27212	-2.11576e-10	0.000210807	-1.09183	-2.11576e-10
213416765	rs11692979	1.35049e-05	-0.550234	-0.717104	1.01418e-05	-1.6565	-0.78592	5.6606e-05	-1.72832	-0.678344
213418485	rs75377311	5.32994e-06	-1.00053	-1.19652	6.15299e-06	-1.72187	-1.22027	3.39712e-05	-1.70953	-1.20773
213420662	rs74509722	9.18083e-06	-1.65328	-2.11576e-10	2.9068e-05	-1.38944	-2.11576e-10	0.000172619	-1.29169	-2.11576e-10
213421764	rs10191896	0.000430412	2.29864	-0.104291	5.17588e-05	-0.734089	-0.0783988	0.000170364	-1.32161	0.016776
213422621	rs17262541	4.53766e-06	-1.1087	-1.24928	5.87473e-06	-1.72874	-1.25968	3.1964e-05	-1.72363	-1.25453
213422668	rs17262576	5.25488e-06	-0.978464	-1.23277	6.00603e-06	-1.71788	-1.24844	3.28372e-05	-1.71084	-1.24038
213423503	rs13416109	5.519e-05	0.140389	-2.11576e-10	4.60823e-05	-0.928653	-2.11576e-10	0.000149538	-1.43522	-2.11576e-10
213423505	rs35080214	4.46975e-06	-1.12292	-1.25014	5.87009e-06	-1.72901	-1.2602	3.19011e-05	-1.72489	-1.25524
213423962	rs150890942	2.10373e-05	-1.68585	0.861757	7.21044e-05	-1.30597	0.825004	0.000440347	-1.36166	1.00645
213423986	rs17328512	5.38349e-06	-0.952127	-1.23493	6.01722e-06	-1.71446	-1.25	3.29165e-05	-1.70653	-1.24227
213424027	rs79565680	1.6661e-05	-1.05732	-2.11576e-10	2.96829e-05	-1.36851	-2.11576e-10	0.000145119	-1.46522	-2.11576e-10
213424212	rs115365813	2.20676e-05	-1.65743	0.881148	7.9729e-05	-1.22468	0.844227	0.000484734	-1.28566	1.02649
213424295	rs75768716	9.61772e-06	-1.60679	-2.11576e-10	2.07325e-05	-1.72738	-2.11576e-10	0.000111486	-1.72888	-2.11576e-10
213424671	rs62186308	5.16647e-05	0.0743806	-2.11576e-10	4.37598e-05	-0.980368	-2.11576e-10	0.000148306	-1.4435	-2.11576e-10
213425253	rs16848819	2.16648e-05	-1.6641	0.869393	7.74037e-05	-1.24262	0.832574	0.000470896	-1.30248	1.01434
213425295	rs17328561	4.56334e-06	-1.11304	-1.23929	5.91496e-06	-1.72851	-1.25309	3.21523e-05	-1.72623	-1.24606
213425382	rs10497977	2.17743e-05	-1.67029	0.880625	7.6564e-05	-1.25982	0.838869	0.00046708	-1.31858	1.0223
213426901	rs79817933	2.02674e-05	-1.71481	0.853428	6.16154e-05	-1.45492	0.816747	0.000367923	-1.53274	0.99784
213427323	rs1038312	2.1845e-05	-1.66567	0.879253	7.78264e-05	-1.24695	0.842349	0.000473794	-1.30653	1.02453
213427418	rs16848831	4.76444e-05	-1.20222e-10	-0.0066277	0.000128831	-1.20222e-10	0.0994154	0.000628493	-1.20222e-10	0.000550966
213427624	rs34989240	4.26416e-06	-1.1639	-1.25625	5.85113e-06	-1.72883	-1.26361	3.16574e-05	-1.72765	-1.26015
213428760	rs6736377	4.30351e-05	1.12525	-1.23363	9.9732e-06	-1.21012	-1.24906	3.93232e-05	-1.52983	-1.24113
213429063	rs6736536	4.40974e-05	1.15159	-1.23559	1.0072e-05	-1.19885	-1.25047	3.95319e-05	-1.52283	-1.24284
213429363	rs116371457	9.11102e-06	-1.66091	-2.11576e-10	2.07217e-05	-1.7279	-2.11576e-10	0.000111938	-1.72483	-2.11576e-10
213429505	rs76082220	1.06054e-05	-1.50903	-2.11576e-10	2.10389e-05	-1.71271	-2.11576e-10	0.000112163	-1.72282	-2.11576e-10
213429691	rs76004008	1.56261e-05	-1.20222e-10	-1.12145	3.90417e-05	-1.20222e-10	-1.09445	0.000205861	-1.20222e-10	-1.11557
213429828	rs116143454	1.47854e-05	-1.17675	-2.11576e-10	2.20338e-05	-1.6665	-2.11576e-10	0.000141288	-1.49198	-2.11576e-10
213430583	rs191780389	1.17121e-05	-1.40977	-2.11576e-10	3.17118e-05	-1.30239	-2.11576e-10	0.000163854	-1.3438	-2.11576e-10
213432256	rs117259709	0.000192957	-1.20222e-10	1.39207	0.000423025	-1.20222e-10	1.28835	0.00263942	-1.20222e-10	1.43554
213432392	rs7578094	6.85326e-05	0.574531	-0.217616	2.3503e-05	-1.54665	-0.0553075	0.000104063	-1.69408	-0.103693
213432425	rs10208221	5.06219e-05	0.0539907	-2.11576e-10	4.33051e-05	-0.990813	-2.11576e-10	0.000144688	-1.46819	-2.11576e-10
213433166	rs17263029	4.17695e-06	-1.18327	-1.25754	5.85104e-06	-1.72823	-1.26423	3.16e-05	-1.72848	-1.26114
213433504	rs16848843	1.06888e-05	-1.5012	-2.11576e-10	2.1085e-05	-1.71052	-2.11576e-10	0.000112318	-1.72144	-2.11576e-10
213433916	rs71424501	4.20356e-06	-1.17651	-1.25796	5.84848e-06	-1.72848	-1.26442	3.1598e-05	-1.72823	-1.26145
213434347	rs16848847	9.81881e-06	-1.58609	-2.11576e-10	2.07178e-05	-1.72809	-2.11576e-10	0.000111599	-1.72786	-2.11576e-10
213434446	rs140564521	1.3551e-05	-1.20222e-10	-1.26393	3.29003e-05	-1.20222e-10	-1.2656	0.000177611	-1.20222e-10	-1.26318
213435057	rs35598461	4.20081e-06	-1.17651	-1.25861	5.84681e-06	-1.72848	-1.2647	3.15826e-05	-1.72823	-1.26194
213436255	rs113946213	4.65549e-06	-1.06787	-1.26448	5.83717e-06	-1.72891	-1.26592	3.1439e-05	-1.72899	-1.26573
213436532	rs17329087	4.19751e-06	-1.17651	-1.2594	5.84495e-06	-1.72848	-1.26502	3.15643e-05	-1.72823	-1.26252
213436581	rs114853071	9.58504e-06	-1.61019	-2.11576e-10	2.07245e-05	-1.72776	-2.11576e-10	0.000111505	-1.7287	-2.11576e-10
213436814	rs16848853	1.81127e-05	-1.6996	0.72582	6.01951e-05	-1.35176	0.690266	0.000366657	-1.40424	0.86589
213436989	rs10177496	5.15626e-05	0.0724034	-2.11576e-10	4.38219e-05	-0.978948	-2.11576e-10	0.000145715	-1.46112	-2.11576e-10
213437911	rs16848854	1.05537e-05	-1.51392	-2.11576e-10	2.10113e-05	-1.71402	-2.11576e-10	0.000112073	-1.72363	-2.11576e-10
213438055	rs13020448	4.08947e-05	1.06747	-1.22686	9.63169e-06	-1.24995	-1.24407	3.87642e-05	-1.55012	-1.23515
213438249	rs78523639	9.62143e-06	-1.6064	-2.11576e-10	2.07334e-05	-1.72733	-2.11576e-10	0.000111484	-1.72889	-2.11576e-10
213438580	rs71424502	4.44749e-06	-1.11358	-1.26447	5.85139e-06	-1.72648	-1.26592	3.14666e-05	-1.72812	-1.26573
213439289	rs116728778	9.48179e-06	-1.62102	-2.11576e-10	2.07054e-05	-1.72869	-2.11576e-10	0.000111607	-1.72779	-2.11576e-10
213439911	rs71426303	4.19362e-06	-1.17651	-1.26032	5.84296e-06	-1.72848	-1.26536	3.15433e-05	-1.72823	-1.26319
213440421	rs143053208	1.71687e-05	-1.70354	0.676236	5.57633e-05	-1.3791	0.641129	0.000335237	-1.44252	0.814582
213441127	rs10185581	5.06219e-05	0.0539907	-2.11576e-10	4.33051e-05	-0.990813	-2.11576e-10	0.000144688	-1.46819	-2.11576e-10
213441642	rs141712654	1.67101e-05	-1.05438	-2.11576e-10	3.22589e-05	-1.28529	-2.11576e-10	0.000206247	-1.1137	-2.11576e-10
213441913	rs72935399	2.48493e-05	-0.657565	-2.11576e-10	4.92567e-05	-0.862038	-2.11576e-10	0.000270362	-0.843012	-2.11576e-10
213442197	rs75915187	1.03224e-05	-1.53608	-2.11576e-10	2.08976e-05	-1.71945	-2.11576e-10	0.000111733	-1.72666	-2.11576e-10
213442305	rs140012297	3.20155e-05	-1.20222e-10	-0.404175	7.30359e-05	-1.20222e-10	-0.468132	0.000424108	-1.20222e-10	-0.392785
213442697	rs114287716	9.69449e-06	-1.59884	-2.11576e-10	2.07544e-05	-1.72632	-2.11576e-10	0.000111461	-1.72909	-2.11576e-10
213442778	rs74730259	4.10434e-06	-1.19667	-1.26168	5.84573e-06	-1.72761	-1.26577	3.14943e-05	-1.72885	-1.26411
213442905	rs6435714	4.38593e-05	1.12602	-1.21543	1.01144e-05	-1.20979	-1.23533	3.99737e-05	-1.52963	-1.22492
213443438	rs115529403	8.52659e-06	-1.7272	-2.11576e-10	2.06979e-05	-1.72905	-2.11576e-10	0.000114701	-1.70045	-2.11576e-10
213443922	rs7583943	1.35592e-05	-1.41189	0.148557	2.92266e-05	-1.56112	0.177114	0.000168344	-1.59861	0.281841
213444607	rs16848863	1.62388e-05	-1.70262	0.619629	5.54429e-05	-1.32877	0.58504	0.000332458	-1.39224	0.755979
213444642	rs10497979	1.61412e-05	-1.70262	0.613601	5.51127e-05	-1.32877	0.579067	0.000330389	-1.39224	0.749736
213445175	rs16848870	1.58418e-05	-1.69601	0.588262	5.50878e-05	-1.30412	0.553963	0.000329202	-1.3696	0.723493
213445614	rs2371616	5.77744e-05	0.386381	-0.200229	2.08434e-05	-1.54662	-0.175423	0.000106527	-1.69023	-0.0841419
213445874	rs116409298	9.63805e-06	-1.60467	-2.11576e-10	2.07379e-05	-1.72712	-2.11576e-10	0.000111477	-1.72896	-2.11576e-10
213445881	rs79976038	1.55685e-05	-1.69485	0.569708	5.43072e-05	-1.30001	0.535582	0.000324158	-1.36582	0.704273
213445943	rs71426304	4.23648e-06	-1.16354	-1.26313	5.83707e-06	-1.72884	-1.26601	3.15039e-05	-1.72764	-1.26503
213446466	rs17263471	4.18135e-06	-1.17651	-1.26325	5.83912e-06	-1.72848	-1.26602	3.14829e-05	-1.72823	-1.2651
213446678	rs35543939	4.26576e-06	-1.15665	-1.26313	5.83632e-06	-1.72897	-1.26601	3.15157e-05	-1.72726	-1.26503
213446782	rs6761462	5.65098e-05	0.164021	-2.11576e-10	4.65096e-05	-0.919424	-2.11576e-10	0.000151062	-1.42508	-2.11576e-10
213446816	rs3925390	6.17542e-05	0.452998	-0.200229	2.1263e-05	-1.52669	-0.175423	0.000107541	-1.68076	-0.0841419
213447006	rs62186326	5.54526e-05	0.145135	-2.11576e-10	4.59394e-05	-0.931759	-2.11576e-10	0.000149927	-1.43262	-2.11576e-10
213447435	rs77150823	9.73303e-06	-1.59487	-2.11576e-10	2.0767e-05	-1.72572	-2.11576e-10	0.00011146	-1.72911	-2.11576e-10
213447514	rs60868013	4.29657e-06	-1.14972	-1.26286	5.83596e-06	-1.72906	-1.26599	3.15337e-05	-1.72685	-1.26487
213447850	rs7598801	6.19459e-05	0.499554	-0.243687	2.06425e-05	-1.51234	-0.219389	0.000103464	-1.67362	-0.129929
213447854	rs60245846	4.29717e-06	-1.14972	-1.26272	5.83606e-06	-1.72906	-1.26597	3.15364e-05	-1.72685	-1.26478
213447988	rs150059985	4.29777e-06	-1.14972	-1.26258	5.83618e-06	-1.72906	-1.26595	3.15391e-05	-1.72685	-1.26469
213448001	rs368667764	9.67549e-06	-1.6008	-2.11576e-10	2.07486e-05	-1.72661	-2.11576e-10	0.000111465	-1.72906	-2.11576e-10
213448055	rs7599202	1.49666e-05	-1.69127	0.526697	5.26937e-05	-1.28756	0.492975	0.000313601	-1.35436	0.659704
213448742	rs141125850	5.34034e-05	0.107482	-2.11576e-10	4.52693e-05	-0.946454	-2.11576e-10	0.000147975	-1.44573	-2.11576e-10
213449070	rs115342813	4.32981e-06	-1.14274	-1.26212	5.83639e-06	-1.7291	-1.26587	3.15626e-05	-1.7264	-1.26441
213449299	rs112369551	5.74833e-05	0.181101	-2.11576e-10	4.70326e-05	-0.908241	-2.11576e-10	0.000152103	-1.41822	-2.11576e-10
213450090	rs146094455	2.72757e-06	-1.72489	-1.14209	7.69183e-06	-1.5975	-1.12142	4.11749e-05	-1.60246	-1.12249
213450245	rs138842211	1.97346e-05	-1.69368	0.80566	5.64768e-05	-1.29588	0.570626	0.00041493	-1.36201	0.947351
213450333	rs4673667	1.05538e-05	-1.5139	-2.11576e-10	3.00665e-05	-1.35567	-2.11576e-10	0.000187807	-1.20736	-2.11576e-10
213450747	rs13013659	4.42357e-06	-1.12228	-1.26116	5.83838e-06	-1.729	-1.26563	3.16319e-05	-1.72484	-1.26377
213451359	rs13408617	5.02479e-05	0.363654	-0.317079	1.83966e-05	-1.55325	-0.293664	9.38916e-05	-1.69326	-0.207371
213451368	rs13408622	3.15691e-05	-0.420048	0.00183445	2.55861e-05	-1.49053	-0.0264993	0.000129804	-1.69081	0.114067
213452053	rs144906968	8.51224e-06	-1.72889	-2.11576e-10	2.18698e-05	-1.67398	-2.11576e-10	0.000128736	-1.58501	-2.11576e-10
213452139	rs79142908	1.39018e-05	-1.68622	0.447843	4.95639e-05	-1.2707	0.414875	0.000293511	-1.33881	0.577945
213452931	rs984456	6.54793e-05	0.671657	-0.360317	1.79569e-05	-1.53367	-0.337438	9.02153e-05	-1.68751	-0.253069
213453046	rs984455	4.37172e-06	-1.13573	-1.25951	5.84103e-06	-1.72911	-1.26507	3.16353e-05	-1.7259	-1.2626
213453299	rs62186327	5.34034e-05	0.107482	-2.11576e-10	4.52693e-05	-0.946454	-2.11576e-10	0.000147975	-1.44573	-2.11576e-10
213453410	rs17329513	4.42919e-06	-1.12228	-1.25989	5.84081e-06	-1.729	-1.26521	3.16601e-05	-1.72484	-1.26288
213453639	rs13008322	4.43003e-06	-1.12228	-1.2597	5.84122e-06	-1.729	-1.26514	3.16644e-05	-1.72484	-1.26274
213453815	rs16848880	1.38838e-05	-1.68751	0.447843	4.93539e-05	-1.27494	0.414875	0.000292363	-1.34272	0.577945
213454281	rs78883231	1.39732e-05	-1.68751	0.454263	4.96687e-05	-1.27494	0.421233	0.000294317	-1.34272	0.584604
213454397	rs987601	4.46177e-06	-1.11515	-1.2597	5.84191e-06	-1.72889	-1.26514	3.1684e-05	-1.72422	-1.26274
213454862	rs12991892	4.5265e-06	-1.10074	-1.2597	5.844e-06	-1.72853	-1.26514	3.17272e-05	-1.72286	-1.26274
213455431	rs140059880	8.82545e-06	-1.69275	-2.11576e-10	2.31414e-05	-1.61746	-2.11576e-10	0.000130414	-1.57206	-2.11576e-10
213456326	rs1982715	7.3118e-05	0.769525	-0.347843	1.87131e-05	-1.50505	-0.324808	9.26771e-05	-1.67377	-0.239879
213456336	rs11902147	4.55944e-06	-1.09348	-1.25971	5.84453e-06	-1.72828	-1.26529	3.17442e-05	-1.72212	-1.26295
213456398	rs17263875	5.69854e-05	0.172401	-2.11576e-10	4.70774e-05	-0.907288	-2.11576e-10	0.000152147	-1.41792	-2.11576e-10
213456418	rs11902111	4.55951e-06	-1.09348	-1.2597	5.84542e-06	-1.72828	-1.26514	3.17508e-05	-1.72212	-1.26274
213456521	rs1982714	1.48138e-05	-1.67792	0.503081	5.37469e-05	-1.24438	0.469583	0.000318462	-1.3145	0.635225
213456576	rs1982713	1.50674e-05	-1.66749	0.509631	5.58046e-05	-1.2133	0.47607	0.000329995	-1.28571	0.642015
213456661	rs35608198	4.55777e-06	-1.09348	-1.26008	5.84461e-06	-1.72828	-1.26528	3.17421e-05	-1.72212	-1.26301
213456994	rs17263937	3.32266e-05	-0.433119	0.0660772	2.75633e-05	-1.47963	0.0370305	0.000140553	-1.67825	0.181059
213457283	rs36125860	4.55793e-06	-1.09348	-1.26005	5.84422e-06	-1.72828	-1.26534	3.17439e-05	-1.72212	-1.26296
213457361	rs35927619	8.19399e-05	0.804611	-0.269018	2.06066e-05	-1.48845	-0.245021	0.000102973	-1.65166	-0.156641
213457448	rs141889379	1.50211e-05	-1.67057	0.509631	5.53058e-05	-1.22227	0.47607	0.00032726	-1.29403	0.642015
213457487	rs34446807	4.58699e-06	-1.0869	-1.26027	5.84571e-06	-1.72803	-1.26534	3.17603e-05	-1.72141	-1.26314
213457697	rs35521899	4.58699e-06	-1.0869	-1.26027	5.84571e-06	-1.72803	-1.26534	3.17603e-05	-1.72141	-1.26314
213457956	rs11894305	4.61997e-06	-1.07956	-1.26045	5.84723e-06	-1.72771	-1.26541	3.17824e-05	-1.72059	-1.26327
213457971	rs11894309	4.61997e-06	-1.07956	-1.26045	5.84723e-06	-1.72771	-1.26541	3.17824e-05	-1.72059	-1.26327
213458264	rs34804588	4.61673e-06	-1.07956	-1.26115	5.84595e-06	-1.72771	-1.26562	3.17669e-05	-1.72059	-1.26376
213458460	rs17329875	4.61914e-06	-1.07956	-1.26063	5.84688e-06	-1.72771	-1.26546	3.17784e-05	-1.72059	-1.2634
213458628	rs60327012	4.61914e-06	-1.07956	-1.26063	5.84688e-06	-1.72771	-1.26546	3.17784e-05	-1.72059	-1.2634
213458838	rs34071063	1.03465e-05	-1.53374	-2.11576e-10	2.30246e-05	-1.62252	-2.11576e-10	0.000119994	-1.65533	-2.11576e-10
213458896	rs36042629	4.61832e-06	-1.07956	-1.26081	5.84655e-06	-1.72771	-1.26552	3.17745e-05	-1.72059	-1.26352
213458983	rs13020357	4.92539e-06	-1.01588	-1.26011	5.87357e-06	-1.72333	-1.26529	3.20649e-05	-1.71198	-1.26303
213458984	rs12994372	4.92448e-06	-1.01588	-1.2603	5.87319e-06	-1.72333	-1.26535	3.20607e-05	-1.71198	-1.26316
213458985	rs186222804	4.11619e-05	-0.15288	-2.11576e-10	7.4873e-05	-0.44329	-2.11576e-10	0.000498364	-0.231443	-2.11576e-10
213459004	rs74504450	9.72473e-06	-1.59572	-2.11576e-10	2.07642e-05	-1.72585	-2.11576e-10	0.00011146	-1.72911	-2.11576e-10
213459142	rs1982716	1.67727e-05	-1.20222e-10	-1.05064	4.00282e-05	-1.20222e-10	-1.0695	0.000215829	-1.20222e-10	-1.06829
213459298	rs115197611	1.00617e-05	-1.56166	-2.11576e-10	2.37301e-05	-1.59234	-2.11576e-10	0.000122596	-1.63388	-2.11576e-10
213459426	rs13021394	4.65176e-06	-1.07217	-1.26098	5.84837e-06	-1.72735	-1.26557	3.17981e-05	-1.71972	-1.26364
213459554	rs13021610	4.58372e-06	-1.0869	-1.26098	5.84436e-06	-1.72803	-1.26557	3.17445e-05	-1.72141	-1.26364
213459714	rs13000533	4.65018e-06	-1.07217	-1.26132	5.8478e-06	-1.72735	-1.26567	3.17908e-05	-1.71972	-1.26387
213460146	rs71426309	4.64942e-06	-1.07217	-1.26148	5.84754e-06	-1.72735	-1.26572	3.17873e-05	-1.71972	-1.26398
213460811	rs143953472	8.5532e-06	-1.72409	-2.11576e-10	2.08992e-05	-1.71937	-2.11576e-10	0.000111746	-1.72654	-2.11576e-10
213461331	rs148650770	9.80361e-05	-1.20222e-10	0.714943	0.000253166	-1.20222e-10	0.774965	0.0013247	-1.20222e-10	0.746168
213461785	rs13027061	4.64648e-06	-1.07217	-1.26211	5.84667e-06	-1.72735	-1.26586	3.17741e-05	-1.71972	-1.2644
213461817	rs17264055	4.55672e-06	-1.20775	-1.14605	6.37467e-06	-1.72911	-1.17764	3.4784e-05	-1.72819	-1.16543
213461824	rs116381211	2.18186e-05	-1.20222e-10	-0.787632	4.58961e-05	-1.20222e-10	-0.932701	0.000291374	-1.20222e-10	-0.768165
213461841	rs16848890	4.91764e-05	-0.224271	0.249291	3.54548e-05	-1.40912	0.2183	0.000185052	-1.5939	0.371767
213462054	rs71426310	4.64648e-06	-1.07217	-1.26211	5.84667e-06	-1.72735	-1.26586	3.17741e-05	-1.71972	-1.2644
213462397	rs4673668	5.89079e-05	-0.119452	0.325034	4.02163e-05	-1.35984	0.295029	0.000206703	-1.56125	0.449756
213462597	rs17264097	4.69599e-06	-1.06142	-1.26227	5.85594e-06	-1.72573	-1.26589	3.19589e-05	-1.71383	-1.2645
213462699	rs17330001	4.68186e-06	-1.06474	-1.26196	5.84923e-06	-1.72694	-1.26583	3.1806e-05	-1.71882	-1.2643
213462911	rs35119835	5.24559e-06	-0.950579	-1.26243	5.91215e-06	-1.71615	-1.26592	3.23796e-05	-1.70065	-1.2646
213462998	rs62186333	6.04944e-05	0.232158	-2.11576e-10	4.96976e-05	-0.853126	-2.11576e-10	0.000176486	-1.26953	-2.11576e-10
213463276	rs11695910	3.64203e-05	-0.275268	-2.11576e-10	4.14548e-05	-1.03448	-2.11576e-10	0.000143194	-1.47857	-2.11576e-10
213463406	rs1002618	1.58364e-05	0.108092	-1.21618	1.66319e-05	-0.721248	-1.22651	7.19308e-05	-0.959855	-1.20721
213464627	rs150677867	9.19414e-05	-1.20222e-10	0.650758	0.000246547	-1.20222e-10	0.74847	0.00129473	-1.20222e-10	0.723284
213465193	rs11892049	5.19282e-06	-0.958637	-1.26448	5.90613e-06	-1.71717	-1.26592	3.22936e-05	-1.70217	-1.26573
213465335	rs1878566	1.48167e-05	-1.35262	0.177984	2.77805e-05	-1.64158	0.206835	0.000159898	-1.68086	0.312616
213465705	rs74893977	3.54025e-05	-1.20222e-10	-0.303612	7.41474e-05	-1.20222e-10	-0.453028	0.000483987	-1.20222e-10	-0.260716
213466032	rs78477897	7.59436e-06	-0.585162	-1.25783	6.23031e-06	-1.6653	-1.26436	3.51411e-05	-1.62205	-1.26135
213468177	rs10193213	1.79061e-05	-0.985253	-2.11576e-10	2.95125e-05	-1.37427	-2.11576e-10	0.000140098	-1.50043	-2.11576e-10
213468262	rs6731808	0.00078089	2.79378	-0.00373905	6.21026e-05	-0.649927	0.0196324	0.000235078	-1.06573	0.0828772
213468449	rs77192084	5.50367e-06	-0.903235	-1.26174	5.87673e-06	-1.7223	-1.26578	3.21985e-05	-1.70675	-1.2641
213468533	rs16848911	0.000514704	-1.20222e-10	2.3732	0.00142268	-1.20222e-10	2.50121	0.00776609	-1.20222e-10	2.51475
213468758	rs76567180	0.000549512	-1.20222e-10	2.43864	0.00146506	-1.20222e-10	2.53057	0.00808376	-1.20222e-10	2.55484
213469113	rs118161740	1.57875e-05	-1.20222e-10	-1.11118	3.92656e-05	-1.20222e-10	-1.08873	0.000207056	-1.20222e-10	-1.10979
213469330	rs75426490	1.41989e-05	-1.21723	-2.11576e-10	3.10995e-05	-1.32189	-2.11576e-10	0.000146552	-1.45539	-2.11576e-10
213469506	rs11688976	0.00028192	1.65239	0.118836	4.65044e-05	-1.06285	0.143311	0.000204698	-1.33073	0.209492
213469677	rs10186885	1.83963e-05	-0.958245	-2.11576e-10	3.00704e-05	-1.35554	-2.11576e-10	0.000142227	-1.48535	-2.11576e-10
213470167	rs72937324	1.33779e-05	-1.27679	-2.11576e-10	2.72952e-05	-1.45237	-2.11576e-10	0.000140228	-1.4995	-2.11576e-10
213471290	rs114862092	8.85697e-06	-1.68919	-2.11576e-10	2.09824e-05	-1.7154	-2.11576e-10	0.000111727	-1.72671	-2.11576e-10
213472291	rs78238334	1.65138e-05	-1.0662	-2.11576e-10	9.26557e-05	-0.230192	-2.11576e-10	0.000483198	-0.262347	-2.11576e-10
213472494	rs2371617	1.61678e-05	-1.20222e-10	-1.08737	4.02762e-05	-1.20222e-10	-1.06332	0.000212065	-1.20222e-10	-1.08588
213472634	rs990208	2.80672e-05	-1.69409	1.1583	8.84249e-05	-1.39474	1.11782	0.000505178	-1.47144	1.25358
213473115	rs7606703	5.47034e-05	0.131533	-2.11576e-10	4.82739e-05	-0.882191	-2.11576e-10	0.000160994	-1.36141	-2.11576e-10
213473233	rs7580653	0.000829704	2.81032	0.0403546	6.53894e-05	-0.642851	0.0641288	0.00024378	-1.07496	0.128446
213473493	rs7580977	5.85752e-05	0.199918	-2.11576e-10	5.01602e-05	-0.843861	-2.11576e-10	0.000163328	-1.34701	-2.11576e-10
213473723	rs7583787	0.000822535	2.80827	0.0337234	6.46187e-05	-0.648016	0.0574375	0.000243008	-1.07127	0.121594
213474564	rs7598633	0.000899229	2.9238	0.00734138	6.69505e-05	-0.585943	0.0308147	0.000250068	-1.01537	0.0943307
213475502	rs78818310	2.21311e-05	-0.773411	-2.11576e-10	2.5572e-05	-1.51758	-2.11576e-10	0.000135298	-1.5353	-2.11576e-10
213475619	rs13383234	1.99169e-05	-0.878827	-2.11576e-10	3.04686e-05	-1.34239	-2.11576e-10	0.000145376	-1.46345	-2.11576e-10
213475881	rs62186335	5.89732e-05	0.20669	-2.11576e-10	5.0479e-05	-0.837524	-2.11576e-10	0.000164229	-1.34151	-2.11576e-10
213476310	rs71426311	1.3942e-05	-1.67701	0.441524	4.5232e-05	-1.41158	0.464302	0.000232781	-1.46548	0.472806
213476781	rs138417724	1.6324e-05	-1.07776	-2.11576e-10	4.61248e-05	-0.927732	-2.11576e-10	0.000234607	-0.984862	-2.11576e-10
213476885	rs6717685	2.76055e-05	-1.69532	1.14295	8.67566e-05	-1.39857	1.10259	0.000495666	-1.4748	1.23793
213476967	rs72937326	1.92884e-05	-0.910887	-2.11576e-10	2.98198e-05	-1.36391	-2.11576e-10	0.000142814	-1.48123	-2.11576e-10
213477074	rs76419310	9.98144e-05	0.732919	-2.11576e-10	4.93497e-05	-0.86015	-2.11576e-10	0.000349813	-0.585374	-2.11576e-10
213477128	rs4673669	0.000804371	3.04417	-0.2245	5.72002e-05	-0.511765	-0.20076	0.00020643	-0.961788	-0.151026
213477141	rs72937329	9.59425e-05	1.63171	-0.93835	1.80863e-05	-0.8715	-0.992426	6.66635e-05	-1.28564	-0.957476
213477268	rs10205609	2.22101e-05	-0.769847	-2.11576e-10	3.12182e-05	-1.31808	-2.11576e-10	0.000150956	-1.42579	-2.11576e-10
213477547	rs34987441	2.37909e-05	-0.70109	-2.11576e-10	3.89258e-05	-1.09743	-2.11576e-10	0.000183996	-1.22786	-2.11576e-10
213477859	rs58075497	1.52006e-05	-1.14906	-2.11576e-10	2.70992e-05	-1.45958	-2.11576e-10	0.000139102	-1.50757	-2.11576e-10
213478165	rs62186337	0.000117214	2.07818	-1.18457	1.8286e-05	-0.642458	-1.21049	6.46475e-05	-1.07707	-1.19675
213478211	rs72937330	4.32712e-05	1.0983	-1.20121	1.21473e-05	-1.03792	-1.22406	4.77694e-05	-1.36437	-1.21202
213478449	rs72937331	4.32426e-05	1.0983	-1.20187	1.21408e-05	-1.03792	-1.22459	4.77405e-05	-1.36437	-1.21262
213478557	rs72937333	4.22723e-05	1.07494	-1.20121	1.20081e-05	-1.04944	-1.22406	4.73718e-05	-1.37273	-1.21202
213479137	rs16848925	1.49986e-05	-1.16244	-2.11576e-10	2.68539e-05	-1.46867	-2.11576e-10	0.00013796	-1.51581	-2.11576e-10
213479458	rs9288454	4.65668e-05	-0.230726	0.201221	3.81748e-05	-1.29112	0.17421	0.000212251	-1.35395	0.268952
213479462	rs72937335	2.45379e-05	0.529278	-1.19945	9.50382e-06	-1.28474	-1.22264	4.02833e-05	-1.53642	-1.21042
213479579	rs56675368	1.60391e-05	-1.09536	-2.11576e-10	2.81201e-05	-1.4226	-2.11576e-10	0.00014386	-1.47393	-2.11576e-10
213479684	rs113760203	3.13167e-05	-0.426242	-2.11576e-10	3.92803e-05	-1.08836	-2.11576e-10	0.000194598	-1.17184	-2.11576e-10
213479689	rs9288455	0.000864446	3.22818	-0.336484	5.64398e-05	-0.411859	-0.31405	0.000200099	-0.876959	-0.267003
213479792	rs76218493	2.84843e-05	-1.6594	1.13836	9.53186e-05	-1.2999	1.09804	0.000538378	-1.38746	1.23325
213479938	rs16848927	1.52932e-05	-1.14299	-2.11576e-10	2.72118e-05	-1.45543	-2.11576e-10	0.000139625	-1.50381	-2.11576e-10
213480119	rs56164335	1.90342e-05	-0.924158	-2.11576e-10	2.95572e-05	-1.37276	-2.11576e-10	0.000141778	-1.48851	-2.11576e-10
213480167	rs79683864	2.82288e-05	-1.66114	1.13109	9.42246e-05	-1.30423	1.09083	0.00053234	-1.39133	1.22584
213480621	rs72937336	1.9739e-05	-0.887795	-2.11576e-10	3.02851e-05	-1.34843	-2.11576e-10	0.000144651	-1.46845	-2.11576e-10
213480637	rs4672649	2.27401e-05	-1.06165	0.31539	3.06791e-05	-1.62284	0.287343	0.000179594	-1.63775	0.385677
213480852	rs4673670	2.30089e-05	-1.0499	0.31539	3.08242e-05	-1.61812	0.287343	0.000180382	-1.63337	0.385677
213481489	rs113769647	2.79974e-05	0.66579	-1.20407	1.00709e-05	-1.22308	-1.22636	4.1805e-05	-1.49513	-1.21463
213481872	rs16848930	2.06459e-05	-0.842876	-2.11576e-10	3.25277e-05	-1.27699	-2.11576e-10	0.000165344	-1.33474	-2.11576e-10
213482004	rs80314927	2.11088e-05	-1.20222e-10	-0.820704	4.69324e-05	-1.20222e-10	-0.910375	0.000281682	-1.20222e-10	-0.801994
213482040	rs16848933	1.64905e-05	-1.06761	-2.11576e-10	2.86708e-05	-1.4032	-2.11576e-10	0.000146432	-1.45621	-2.11576e-10
213482088	rs16848937	3.5692e-05	-1.68625	1.39078	0.000111706	-1.37133	1.32812	0.000661884	-1.45084	1.50316
213482238	rs115599807	9.54511e-06	-1.61436	-2.11576e-10	3.13193e-05	-1.31485	-2.11576e-10	0.00019135	-1.18867	-2.11576e-10
213482385	rs16848939	1.64905e-05	-1.06761	-2.11576e-10	2.86708e-05	-1.4032	-2.11576e-10	0.000146432	-1.45621	-2.11576e-10
213482684	rs6749009	0.000666454	2.85636	-0.224785	5.31315e-05	-0.571962	-0.21435	0.000198561	-1.00778	-0.143895
213482781	rs6749157	0.000603845	2.75771	-0.224785	5.05761e-05	-0.621253	-0.21435	0.000191004	-1.04658	-0.143895
213482795	rs6748942	2.2579e-05	-0.753373	-2.11576e-10	3.46964e-05	-1.21245	-2.11576e-10	0.000175643	-1.27432	-2.11576e-10
213482993	rs6749215	1.86849e-05	-0.942677	-2.11576e-10	3.13488e-05	-1.3139	-2.11576e-10	0.000158973	-1.37404	-2.11576e-10
213483784	rs72937340	2.86838e-05	0.687338	-1.2014	1.01932e-05	-1.21314	-1.22421	4.21916e-05	-1.48836	-1.21219
213483894	rs7601545	0.000676412	2.89064	-0.244228	5.301e-05	-0.554713	-0.23389	0.000197264	-0.994148	-0.164082
213484224	rs16848957	3.63079e-05	-1.66914	1.39078	0.00011705	-1.32461	1.32812	0.000689845	-1.40947	1.50316
213484354	rs2054613	0.000672397	2.89064	-0.250182	5.26937e-05	-0.554713	-0.239874	0.000196048	-0.994148	-0.170265
213484709	rs2054614	1.98573e-05	-0.88182	-2.11576e-10	3.04072e-05	-1.3444	-2.11576e-10	0.000145133	-1.46512	-2.11576e-10
213484752	rs2054615	0.000668417	2.89064	-0.256117	5.23803e-05	-0.554713	-0.24584	0.000194843	-0.994148	-0.176431
213484997	rs2068404	0.000664866	2.89064	-0.261444	5.21006e-05	-0.554713	-0.251194	0.000193768	-0.994148	-0.181964
213485048	rs72937345	2.94311e-05	0.708985	-1.19732	1.03299e-05	-1.20312	-1.22092	4.26408e-05	-1.48149	-1.20847
213485356	rs72937349	2.88205e-05	0.687338	-1.19664	1.02325e-05	-1.21314	-1.22037	4.23754e-05	-1.48836	-1.20785
213485596	rs7606156	0.00101625	3.332	-0.27851	6.23431e-05	-0.358083	-0.268347	0.000223515	-0.833602	-0.199694
213485715	rs11692809	0.000200981	1.60706	-0.174247	3.46404e-05	-1.0505	-0.163562	0.000147443	-1.35788	-0.0914532
213485772	rs11676391	0.000664866	2.89064	-0.261444	5.21006e-05	-0.554713	-0.251194	0.000193768	-0.994148	-0.181964
213485866	rs13400391	1.99648e-05	-0.876424	-2.11576e-10	3.0518e-05	-1.34077	-2.11576e-10	0.000145572	-1.46211	-2.11576e-10
213486069	rs13426180	1.88153e-05	-0.935723	-2.11576e-10	2.9331e-05	-1.38044	-2.11576e-10	0.000140887	-1.49482	-2.11576e-10
213486117	rs11693009	2.87293e-05	0.682798	-1.19528	9.98541e-06	-1.2387	-1.21926	4.18403e-05	-1.50232	-1.20659
213486217	rs6761880	0.000985585	3.29607	-0.27323	6.15157e-05	-0.37675	-0.26304	0.000221382	-0.848676	-0.194208
213486363	rs1600882	1.19241e-05	-1.39183	-2.11576e-10	2.55862e-05	-1.51703	-2.11576e-10	0.000125922	-1.60711	-2.11576e-10
213486423	rs6704686	1.64905e-05	-1.06761	-2.11576e-10	2.86708e-05	-1.4032	-2.11576e-10	0.000146432	-1.45621	-2.11576e-10
213487221	rs139525114	1.44027e-05	-1.20222e-10	-1.20298	3.47394e-05	-1.20222e-10	-1.21121	0.000187419	-1.20222e-10	-1.20943
213487269	rs10174150	0.000634937	2.85636	-0.27323	5.06066e-05	-0.571962	-0.26304	0.000188818	-1.00778	-0.194208
213487402	rs72937359	1.99648e-05	-0.876424	-2.11576e-10	3.0518e-05	-1.34077	-2.11576e-10	0.000145572	-1.46211	-2.11576e-10
213487598	rs79944578	3.53691e-05	-1.68764	1.38308	0.000110413	-1.37537	1.32052	0.00065437	-1.4544	1.4953
213487614	rs28794520	1.9246e-05	-0.913091	-2.11576e-10	2.9776e-05	-1.36538	-2.11576e-10	0.000142641	-1.48245	-2.11576e-10
213487661	rs6708862	0.000651262	2.89064	-0.282118	5.10291e-05	-0.554713	-0.271974	0.00018965	-0.994148	-0.203444
213487687	rs6711917	0.000980395	3.29607	-0.27851	6.11901e-05	-0.37675	-0.268347	0.000220171	-0.848676	-0.199694
213488021	rs6712252	0.000629319	2.85636	-0.282118	5.01564e-05	-0.571962	-0.271974	0.000187082	-1.00778	-0.203444
213488463	rs72937361	3.07051e-05	-0.445965	-2.11576e-10	3.80541e-05	-1.12007	-2.11576e-10	0.000135386	-1.53465	-2.11576e-10
213489923	rs13027046	2.42851e-05	-0.680532	-2.11576e-10	3.97459e-05	-1.07657	-2.11576e-10	0.000180797	-1.2454	-2.11576e-10
213490114	rs13415082	2.0936e-05	-0.828923	-2.11576e-10	3.15187e-05	-1.3085	-2.11576e-10	0.000149535	-1.43524	-2.11576e-10
213490197	rs62186339	1.6841e-05	-1.04658	-2.11576e-10	2.90986e-05	-1.38839	-2.11576e-10	0.000148433	-1.44264	-2.11576e-10
213490351	rs73065878	1.67309e-05	-1.05314	-2.11576e-10	2.89641e-05	-1.39302	-2.11576e-10	0.000147804	-1.44689	-2.11576e-10
213490466	rs67447343	0.00049521	3.09518	-0.760596	3.93712e-05	-0.257703	-0.828346	0.000125202	-0.828427	-0.78442
213490883	rs2128324	0.000857817	3.15723	-0.27323	5.72675e-05	-0.44831	-0.26304	0.000209001	-0.906227	-0.194208
213491992	rs76850832	3.60258e-05	-1.69323	1.40707	0.000111188	-1.39208	1.34422	0.000660804	-1.46911	1.51979
213492151	rs6706987	0.000823721	3.12195	-0.27851	5.59465e-05	-0.46634	-0.268347	0.000204878	-0.920667	-0.199694
213492540	rs72937365	3.02871e-05	0.731426	-1.1911	1.03093e-05	-1.21019	-1.21585	4.28123e-05	-1.48319	-1.20276
213492898	rs67535717	0.000491742	2.56431	-0.236744	4.542e-05	-0.716761	-0.226369	0.000172734	-1.13471	-0.156311
213492907	rs72937368	2.30845e-05	0.461895	-1.19313	9.27406e-06	-1.31435	-1.21751	3.97421e-05	-1.55574	-1.20462
213493460	rs7563100	1.61527e-05	-1.0883	-2.11576e-10	2.82587e-05	-1.41768	-2.11576e-10	0.000144507	-1.46945	-2.11576e-10
213493785	rs931215	5.86546e-05	1.36133	-1.16006	1.32537e-05	-0.984837	-1.18997	5.09358e-05	-1.33819	-1.17402
213493825	rs931216	6.01259e-05	1.38701	-1.16096	1.34453e-05	-0.969726	-1.19073	5.16478e-05	-1.32347	-1.17486
213494273	rs1482382	1.59269e-05	-1.10238	-2.11576e-10	2.79834e-05	-1.42747	-2.11576e-10	0.000143222	-1.47838	-2.11576e-10
213494330	rs17330768	5.71414e-05	1.33609	-1.16096	1.3113e-05	-0.994752	-1.19073	5.07146e-05	-1.3417	-1.17486
213494947	rs11679805	0.000255649	2.41642	-0.743007	2.86093e-05	-0.593385	-0.811968	9.80811e-05	-1.08973	-0.767247
213495288	rs13384610	1.75571e-05	-1.00494	-2.11576e-10	2.80305e-05	-1.42579	-2.11576e-10	0.000135784	-1.53171	-2.11576e-10
213495985	rs57917865	0.000434559	2.93761	-0.733676	3.53303e-05	-0.391072	-0.803271	0.00011703	-0.922214	-0.758133
213496236	rs72937379	2.05663e-05	-0.846739	-2.11576e-10	3.11381e-05	-1.32065	-2.11576e-10	0.000148027	-1.44538	-2.11576e-10
213496258	rs61521361	0.000246998	2.38433	-0.745349	2.80723e-05	-0.610149	-0.81415	9.66354e-05	-1.1023	-0.769533
213496450	rs931217	2.08111e-05	0.362419	-1.19732	8.85675e-06	-1.35698	-1.22092	3.8529e-05	-1.58289	-1.20847
213496624	rs931218	5.13535e-05	1.23294	-1.1646	1.24346e-05	-1.04479	-1.1938	4.87508e-05	-1.37781	-1.17824
213497090	rs956558	1.95968e-05	0.316058	-1.21108	8.6484e-06	-1.36978	-1.23193	3.76689e-05	-1.59294	-1.221
213497379	rs72937385	1.99145e-05	0.333948	-1.21289	8.70132e-06	-1.36226	-1.23335	3.77824e-05	-1.58829	-1.22263
213498070	rs148313272	0.000684476	-1.20222e-10	2.65826	0.0018251	-1.20222e-10	2.75031	0.0105364	-1.20222e-10	2.81981
213498134	rs34741122	5.1377e-05	1.22043	-1.15164	1.26788e-05	-1.03635	-1.18281	4.91614e-05	-1.38151	-1.16616
213498199	rs138139274	1.00779e-05	-1.56005	-2.11576e-10	2.09544e-05	-1.71673	-2.11576e-10	0.000111972	-1.72452	-2.11576e-10
213498333	rs9750629	3.60622e-05	-1.68381	1.39866	0.000113556	-1.36435	1.33757	0.000683101	-1.44469	1.52855
213499028	rs66535530	5.29606e-05	1.25922	-1.16006	1.26414e-05	-1.03213	-1.18997	4.94041e-05	-1.36872	-1.17402
213499043	rs13410624	0.000290752	2.54278	-0.740698	3.0645e-05	-0.526796	-0.809816	0.000103363	-1.03953	-0.764991
213499445	rs7585465	0.000575914	2.72231	-0.236744	4.77836e-05	-0.666032	-0.226369	0.000182679	-1.07873	-0.156311
213499630	rs7585872	2.10529e-05	-0.823357	-2.11576e-10	3.1639e-05	-1.30469	-2.11576e-10	0.000150012	-1.43206	-2.11576e-10
213499899	rs13402172	1.39132e-05	-1.23755	-2.11576e-10	2.706e-05	-1.46102	-2.11576e-10	0.000139409	-1.50536	-2.11576e-10
213499989	rs142554399	1.41374e-05	-1.20222e-10	-1.22157	3.41462e-05	-1.20222e-10	-1.22843	0.000184162	-1.20222e-10	-1.22696
213500062	rs10497980	2.39917e-05	-1.7048	1.01211	7.54699e-05	-1.40209	0.966742	0.000441687	-1.48983	1.13766
213500272	rs10171052	2.45488e-05	-0.66973	-2.11576e-10	3.48293e-05	-1.20862	-2.11576e-10	0.000159902	-1.36821	-2.11576e-10
213500561	rs114871402	2.16461e-05	-1.58998	0.794411	4.66283e-05	-1.66614	0.749266	0.000328869	-1.57166	0.924547
213500670	rs10179457	2.55717e-05	-0.628908	-2.11576e-10	3.49151e-05	-1.20616	-2.11576e-10	0.000163946	-1.34324	-2.11576e-10
213500795	rs10179622	2.64676e-05	-0.594472	-2.11576e-10	3.57569e-05	-1.18234	-2.11576e-10	0.000167342	-1.32273	-2.11576e-10
213501008	rs62187960	0.000308058	3.03459	-1.1747	4.60052e-05	0.271961	-1.20229	0.000153776	-0.219648	-1.18763
213501015	rs72949011	5.91855e-05	1.42483	-1.21455	1.43609e-05	-0.859925	-1.23465	5.46912e-05	-1.21694	-1.22413
213501786	rs140343454	2.20605e-05	-0.776606	-2.11576e-10	0.000110788	-0.0514648	-2.11576e-10	0.000694428	0.100315	-2.11576e-10
213501790	rs76037435	1.65685e-05	-1.20222e-10	-1.06289	4.23025e-05	-1.20222e-10	-1.01424	0.000219679	-1.20222e-10	-1.0506
213501982	rs7590349	0.00241635	4.6004	-0.680786	0.00014889	1.00155	-0.757431	0.000429409	0.327428	-0.707792
213502063	rs56159667	2.62811e-05	-0.601544	-2.11576e-10	3.55819e-05	-1.18724	-2.11576e-10	0.000166636	-1.32696	-2.11576e-10
213502195	rs78678628	1.89556e-05	-1.20222e-10	-0.928294	4.36272e-05	-1.20222e-10	-0.983403	0.000241808	-1.20222e-10	-0.954631
213502328	rs7590700	0.00189869	4.26716	-0.588637	0.000170399	0.951709	-0.572647	0.000456697	0.188732	-0.507486
213502784	rs72949015	5.08073e-05	1.25882	-1.20117	1.3317e-05	-0.946011	-1.22403	5.18465e-05	-1.2825	-1.21199
213502984	rs6745180	0.000302357	3.00087	-1.15965	4.55853e-05	0.250122	-1.18962	0.000153014	-0.238608	-1.17364
213502996	rs10210112	2.46419e-05	-0.665943	-2.11576e-10	3.40383e-05	-1.2316	-2.11576e-10	0.00016041	-1.36504	-2.11576e-10
213503272	rs72949018	4.96012e-05	1.23479	-1.20117	1.31545e-05	-0.958287	-1.22403	5.13687e-05	-1.29176	-1.21199
213503382	rs62187961	2.57802e-05	-0.620789	-2.11576e-10	5.95693e-05	-0.671942	-2.11576e-10	0.000329969	-0.643776	-2.11576e-10
213503768	rs13384047	2.60965e-05	-0.608594	-2.11576e-10	3.54086e-05	-1.19213	-2.11576e-10	0.000165937	-1.33117	-2.11576e-10
213503941	rs13384253	2.60965e-05	-0.608594	-2.11576e-10	3.54086e-05	-1.19213	-2.11576e-10	0.000165937	-1.33117	-2.11576e-10
213504183	rs13397735	0.0025218	4.64086	-0.678524	0.000153225	1.02815	-0.755323	0.00044041	0.350515	-0.705584
213504237	rs77590967	1.55745e-05	-1.12476	-2.11576e-10	7.081e-05	-0.499083	-2.11576e-10	0.000492813	-0.242645	-2.11576e-10
213504684	rs7587236	0.00168498	4.15256	-0.593441	0.000156995	0.87526	-0.578131	0.000422508	0.124156	-0.520722
213505000	rs938785	2.4145e-05	-1.5646	0.878281	5.15445e-05	-1.64871	0.832076	0.000367014	-1.54472	1.00735
213505006	rs11676119	4.66123e-05	1.16568	-1.19421	1.27652e-05	-0.993333	-1.21903	5.03622e-05	-1.31806	-1.20548
213505246	rs11687307	0.00193875	4.36839	-0.668982	0.000129355	0.849904	-0.746424	0.000380931	0.196108	-0.696263
213505565	rs12998249	2.00642e-05	-0.871459	-2.11576e-10	3.40992e-05	-1.22981	-2.11576e-10	0.000161247	-1.35984	-2.11576e-10
213505771	rs117792945	1.42654e-05	-1.20222e-10	-1.21256	3.56146e-05	-1.20222e-10	-1.18633	0.000188031	-1.20222e-10	-1.20617
213505872	rs13404602	2.30892e-05	-0.73103	-2.11576e-10	3.25665e-05	-1.2758	-2.11576e-10	0.000154481	-1.4027	-2.11576e-10
213506251	rs148612356	2.37969e-05	-1.61157	0.910728	5.14925e-05	-1.68036	0.862717	0.000355399	-1.59468	1.02515
213506340	rs13405155	2.30111e-05	-0.734417	-2.11576e-10	3.24923e-05	-1.27808	-2.11576e-10	0.000154182	-1.40464	-2.11576e-10
213506393	rs6742665	0.00143658	4.25798	-0.858352	0.000100984	0.778276	-0.922397	0.000295854	0.134291	-0.887199
213506483	rs6742793	0.0002467	2.80767	-1.16989	3.99122e-05	0.125862	-1.19826	0.000136106	-0.346174	-1.18317
213506506	rs75856142	2.53217e-05	-0.638732	-2.11576e-10	3.77793e-05	-1.12732	-2.11576e-10	0.000160783	-1.36272	-2.11576e-10
213506585	rs6743091	0.00167772	4.15256	-0.597759	0.000156311	0.87526	-0.582499	0.000420592	0.124156	-0.525268
213506876	rs1987801	2.28609e-05	-0.740966	-2.11576e-10	3.23495e-05	-1.28249	-2.11576e-10	0.000153607	-1.40837	-2.11576e-10
213506935	rs114334603	1.9062e-05	-0.922694	-2.11576e-10	9.10811e-05	-0.247333	-2.11576e-10	0.000565824	-0.104491	-2.11576e-10
213507272	rs114865918	9.43216e-06	-1.62627	-2.11576e-10	2.19329e-05	-1.6711	-2.11576e-10	0.000120475	-1.65133	-2.11576e-10
213507680	rs62187962	2.93881e-05	-0.489802	-2.11576e-10	6.77046e-05	-0.543929	-2.11576e-10	0.00037565	-0.514117	-2.11576e-10
213508144	rs62187963	0.00230759	4.56411	-0.690544	0.000144068	0.977732	-0.766526	0.000416636	0.306761	-0.717322
213508146	rs78634368	2.44197e-05	-0.675003	-2.11576e-10	2.89173e-05	-1.39464	-2.11576e-10	0.000167411	-1.32232	-2.11576e-10
213508184	rs62187964	0.00231331	4.56411	-0.688068	0.000144306	0.977732	-0.764876	0.000417495	0.306761	-0.715263
213508377	rs7572637	0.000955319	3.58942	-0.597772	0.000115254	0.569943	-0.58189	0.000322801	-0.148585	-0.517154
213508726	rs13401993	2.23035e-05	-0.765649	-2.11576e-10	3.18187e-05	-1.29903	-2.11576e-10	0.000151473	-1.42237	-2.11576e-10
213508741	rs11688167	4.20081e-05	1.0508	-1.18333	1.21697e-05	-1.05067	-1.20946	4.87423e-05	-1.36062	-1.19561
213508869	rs13402119	2.27853e-05	-0.744276	-2.11576e-10	3.22776e-05	-1.28471	-2.11576e-10	0.000153318	-1.41026	-2.11576e-10
213508891	rs11682441	4.40121e-05	1.0974	-1.18333	1.24543e-05	-1.02755	-1.20946	4.95824e-05	-1.34353	-1.19561
213508928	rs11693575	4.40121e-05	1.0974	-1.18333	1.24543e-05	-1.02755	-1.20946	4.95824e-05	-1.34353	-1.19561
213508965	rs13402051	2.20913e-05	-0.775211	-2.11576e-10	3.16163e-05	-1.30541	-2.11576e-10	0.000150659	-1.42775	-2.11576e-10
213509050	rs115662568	2.28572e-05	-1.56988	0.828756	4.88999e-05	-1.6524	0.78309	0.000346817	-1.55032	0.956347
213510121	rs72949040	4.29963e-05	1.07405	-1.18333	1.23106e-05	-1.03916	-1.20946	4.91581e-05	-1.35213	-1.19561
213510285	rs16848991	2.26008e-05	-1.58116	0.828756	4.85217e-05	-1.66016	0.78309	0.000342693	-1.56229	0.956347
213510374	rs17271707	4.50933e-05	1.12085	-1.18251	1.26095e-05	-1.01585	-1.20878	5.00531e-05	-1.33484	-1.19485
213510571	rs17331220	4.43343e-05	1.10387	-1.18251	1.2648e-05	-1.0128	-1.20878	5.00825e-05	-1.33425	-1.19485
213511046	rs5000270	0.00242154	4.6004	-0.678637	0.000149188	1.00155	-0.755428	0.000430311	0.327428	-0.705694
213511118	rs2220025	2.10148e-05	-1.57595	0.750789	4.65579e-05	-1.62437	0.705986	0.000326716	-1.5297	0.876018
213511187	rs73071744	3.03123e-05	-0.458841	-2.11576e-10	6.97861e-05	-0.513648	-2.11576e-10	0.000387344	-0.483459	-2.11576e-10
213511500	rs12619917	1.38474e-05	-1.20222e-10	-1.2423	3.43931e-05	-1.20222e-10	-1.22123	0.000179699	-1.20222e-10	-1.25149
213511696	rs17271784	4.88392e-05	0.0181392	-2.11576e-10	4.09886e-05	-1.04579	-2.11576e-10	0.000220757	-1.04571	-2.11576e-10
213511791	rs10198723	0.00252066	4.64086	-0.678974	0.000153161	1.02815	-0.755743	0.000440216	0.350515	-0.706023
213512215	rs11678993	0.000273023	2.90375	-1.16459	4.27502e-05	0.187479	-1.19119	0.0001449	-0.292902	-1.17382
213512384	rs16849010	2.19849e-05	-1.58689	0.806858	4.72975e-05	-1.66406	0.761433	0.000333015	-1.56838	0.93379
213512667	rs1384296	3.09735e-05	-0.437261	-2.11576e-10	7.12751e-05	-0.492536	-2.11576e-10	0.000395712	-0.462088	-2.11576e-10
213513999	rs72949047	1.88502e-05	-0.933871	-2.11576e-10	2.85123e-05	-1.40875	-2.11576e-10	0.000138241	-1.51377	-2.11576e-10
213514208	rs17272024	0.000301304	3.00087	-1.16314	4.54509e-05	0.250122	-1.19257	0.000152517	-0.238608	-1.17689
213514741	rs141672927	1.06234e-05	-1.50734	-2.11576e-10	2.56433e-05	-1.5148	-2.11576e-10	0.000126371	-1.60355	-2.11576e-10
213514965	rs62187965	2.93881e-05	-0.489802	-2.11576e-10	6.77046e-05	-0.543929	-2.11576e-10	0.00037565	-0.514117	-2.11576e-10
213515027	rs11683491	4.58473e-05	1.14204	-1.18712	1.27252e-05	-1.00523	-1.21027	5.03719e-05	-1.32693	-1.19641
213515031	rs13418175	2.10319e-05	-0.824354	-2.11576e-10	3.06042e-05	-1.33794	-2.11576e-10	0.000146596	-1.45509	-2.11576e-10
213515175	rs13404790	2.10319e-05	-0.824354	-2.11576e-10	3.06042e-05	-1.33794	-2.11576e-10	0.000146596	-1.45509	-2.11576e-10
213515682	rs137887114	1.193e-05	-1.39134	-2.11576e-10	2.88552e-05	-1.39679	-2.11576e-10	0.000157351	-1.38429	-2.11576e-10
213515701	rs59370887	4.62271e-05	1.14204	-1.17887	1.27827e-05	-1.00523	-1.20576	5.06205e-05	-1.32693	-1.19148
213516392	rs72949055	2.11657e-05	-0.818011	-2.11576e-10	3.07323e-05	-1.33377	-2.11576e-10	0.00014711	-1.4516	-2.11576e-10
213516926	rs113538639	1.53562e-05	-1.13887	-2.11576e-10	3.35425e-05	-1.24627	-2.11576e-10	0.000118871	-1.66473	-2.11576e-10
213517248	rs10204755	1.90747e-05	-0.92203	-2.11576e-10	2.87279e-05	-1.40121	-2.11576e-10	0.000139099	-1.50759	-2.11576e-10
213517452	rs72949057	1.66958e-05	-1.05524	-2.11576e-10	3.37831e-05	-1.23912	-2.11576e-10	0.000146371	-1.45663	-2.11576e-10
213517543	rs13386921	0.000684097	3.25841	-0.600708	9.34356e-05	0.36305	-0.58486	0.000268547	-0.329485	-0.520262
213517845	rs72951177	7.39514e-05	0.491633	-0.0586178	3.5037e-05	-1.16017	-0.0425034	0.00014977	-1.48718	0.0535109
213517852	rs62187967	0.00211509	4.46094	-0.674475	0.000181468	1.10074	-0.658749	0.000472895	0.314829	-0.598729
213517868	rs72951178	7.1939e-05	0.470385	-0.0649608	3.44425e-05	-1.1709	-0.0488887	0.000147745	-1.49416	0.0468795
213517888	rs62187968	0.00191857	4.38046	-0.691518	0.000168929	1.04642	-0.676018	0.000443472	0.268698	-0.616837
213517955	rs2220026	0.00127918	3.963	-0.679419	0.000129433	0.76745	-0.663372	0.000354681	0.033141	-0.604697
213518374	rs1384297	0.000320512	2.05773	-0.158205	8.37094e-05	-0.18787	-0.143861	0.000296848	-0.699217	-0.0503378
213518432	rs72933003	6.11969e-05	0.307154	-0.063452	3.2485e-05	-1.2298	-0.0485092	0.000141637	-1.53833	0.0488286
213518449	rs72933004	6.22565e-05	0.281465	-0.0205952	3.27768e-05	-1.26397	-0.00538928	0.000145962	-1.55305	0.0936243
213518631	rs76074265	6.06469e-05	0.261073	-0.0263974	3.22688e-05	-1.27375	-0.0112269	0.000144212	-1.55905	0.0875615
213518860	rs73071757	3.20114e-05	-0.4043	-2.11576e-10	7.36113e-05	-0.460283	-2.11576e-10	0.000408843	-0.429444	-2.11576e-10
213519249	rs10211380	3.5806e-05	0.595381	-0.887658	4.59656e-05	-0.0250732	-0.906117	0.000225992	-0.141596	-0.880678
213519256	rs6435715	0.0014543	4.0406	-0.628716	0.000143281	0.818932	-0.613203	0.000391223	0.0764357	-0.549933
213519352	rs143585937	2.09109e-05	-1.20222e-10	-0.830124	5.03911e-05	-1.20222e-10	-0.839268	0.000279013	-1.20222e-10	-0.811515
213519379	rs72933008	6.16797e-05	0.28439	-0.0328279	3.26493e-05	-1.25556	-0.0176966	0.000145298	-1.54483	0.0808416
213519872	rs1600883	0.000912311	3.5463	-0.600708	0.000113006	0.553218	-0.58486	0.000321376	-0.149899	-0.520262
213520144	rs1600884	0.000927018	3.57185	-0.610272	0.000118843	0.613259	-0.594537	0.000337387	-0.0911537	-0.53039
213520464	rs183313627	0.000650715	2.60768	-2.11576e-10	0.00126089	2.38049	-2.11576e-10	0.00758411	2.49104	-2.11576e-10
213520554	rs4673673	6.24157e-05	0.266483	-0.00305929	3.35994e-05	-1.25683	0.012253	0.000151118	-1.53666	0.111944
213520651	rs4673674	0.000932112	3.56344	-0.596381	0.000115836	0.573574	-0.580482	0.000331454	-0.123603	-0.515682
213520665	rs73071761	3.6069e-05	-0.28496	-2.11576e-10	8.27352e-05	-0.343437	-2.11576e-10	0.000460152	-0.311217	-2.11576e-10
213521447	rs72933016	3.7934e-05	0.93564	-1.17019	1.1723e-05	-1.09902	-1.19851	4.82589e-05	-1.38276	-1.18344
213521462	rs2371618	2.23341e-05	-1.56436	0.800086	4.72917e-05	-1.65748	0.754736	0.000333431	-1.56015	0.926814
213521578	rs117552387	0.000363835	-1.20222e-10	2.02631	0.000947308	-1.20222e-10	2.09454	0.00550956	-1.20222e-10	2.17147
213521862	rs62187969	3.81623e-05	-0.228545	-2.11576e-10	8.74369e-05	-0.288165	-2.11576e-10	0.000486609	-0.255312	-2.11576e-10
213522063	rs4337429	5.2087e-05	0.0979511	-0.0154297	3.03552e-05	-1.34592	-0.00019236	0.000140838	-1.59418	0.0990213
213522287	rs58184703	0.000928088	3.56344	-0.600708	0.00011533	0.573574	-0.58486	0.000329939	-0.123603	-0.520262
213522447	rs77126219	0.000123397	-1.20222e-10	0.945013	0.000353422	-1.20222e-10	1.10858	0.00164819	-1.20222e-10	0.964658
213522483	rs35582127	9.83352e-06	-1.5846	-2.11576e-10	2.24473e-05	-1.64791	-2.11576e-10	0.000127248	-1.59664	-2.11576e-10
213522495	rs114825049	1.12929e-05	-1.44622	-2.11576e-10	2.3667e-05	-1.595	-2.11576e-10	0.000125467	-1.61073	-2.11576e-10
213522806	rs11902550	4.32214e-05	-0.104057	-2.11576e-10	0.000100422	-0.149699	-2.11576e-10	0.000571922	-0.0937711	-2.11576e-10
213523171	rs150105541	2.05399e-05	-0.848024	-2.11576e-10	0.000103929	-0.115375	-2.11576e-10	0.000749465	0.176586	-2.11576e-10
213523249	rs6726437	0.000923653	3.56344	-0.605499	0.000114772	0.573574	-0.589708	0.00032827	-0.123603	-0.525335
213523328	rs6739812	4.3699e-05	-0.0930682	-2.11576e-10	0.000101516	-0.138866	-2.11576e-10	0.000578261	-0.0827479	-2.11576e-10
213523568	rs72933019	6.24385e-05	0.273366	-0.00957791	3.31608e-05	-1.26341	0.0056949	0.000149056	-1.54359	0.105135
213523586	rs72933021	6.11809e-05	0.253019	-0.00957791	3.28379e-05	-1.27319	0.0056949	0.000148141	-1.54974	0.105135
213523983	rs147012573	1.00831e-05	-1.55953	-2.11576e-10	2.35732e-05	-1.59897	-2.11576e-10	0.000131249	-1.56568	-2.11576e-10
213524128	rs13418296	1.92475e-05	-0.913014	-2.11576e-10	2.88937e-05	-1.39546	-2.11576e-10	0.000139759	-1.50286	-2.11576e-10
213524238	rs13418412	1.95843e-05	-0.895663	-2.11576e-10	2.9217e-05	-1.38433	-2.11576e-10	0.000141048	-1.49368	-2.11576e-10
213524584	rs13418742	1.86993e-05	-0.941905	-2.11576e-10	2.83675e-05	-1.41384	-2.11576e-10	0.000137666	-1.51794	-2.11576e-10
213524589	rs72933024	1.95843e-05	-0.895663	-2.11576e-10	2.9217e-05	-1.38433	-2.11576e-10	0.000141048	-1.49368	-2.11576e-10
213524867	rs62187971	4.00045e-05	0.714058	-0.89546	5.05068e-05	0.0767503	-0.913725	0.000247388	-0.0432642	-0.888552
213525043	rs78496708	1.36269e-05	-1.20222e-10	-1.25835	3.29436e-05	-1.20222e-10	-1.26429	0.000179543	-1.20222e-10	-1.25236
213525117	rs62187972	3.9824e-05	0.714058	-0.899981	5.02847e-05	0.0767503	-0.918133	0.000246262	-0.0432642	-0.893115
213525416	rs6734732	0.00139075	4.00783	-0.640619	0.00013902	0.800785	-0.625251	0.000389516	0.0846852	-0.562553
213525442	rs77706123	3.57196e-05	-1.20222e-10	-0.294695	8.07299e-05	-1.20222e-10	-0.367974	0.000469212	-1.20222e-10	-0.29172
213525571	rs13422154	0.000830691	3.45601	-0.604141	0.000107087	0.502896	-0.588334	0.00030993	-0.182529	-0.523897
213525801	rs13425168	3.84854e-05	0.714058	-0.934173	4.86371e-05	0.0767503	-0.951446	0.000237906	-0.0432642	-0.927634
213526006	rs72933030	5.27704e-05	0.117472	-0.021915	3.04295e-05	-1.33695	-0.00671709	0.000140636	-1.58884	0.0922453
213526082	rs72933031	5.27704e-05	0.117472	-0.021915	3.04295e-05	-1.33695	-0.00671709	0.000140636	-1.58884	0.0922453
213526121	rs13425327	3.87936e-05	0.714058	-0.926195	4.90165e-05	0.0767503	-0.943677	0.00023983	-0.0432642	-0.919579
213526638	rs1384287	0.000870289	3.49292	-0.594492	0.000110792	0.527141	-0.578571	0.000319499	-0.162336	-0.513682
213526917	rs151158657	8.76222e-06	-1.69994	-2.11576e-10	2.07867e-05	-1.72477	-2.11576e-10	0.000111606	-1.7278	-2.11576e-10
213527610	rs73071773	4.58503e-05	-0.0450116	-2.11576e-10	0.000106442	-0.0914814	-2.11576e-10	0.00060682	-0.0345411	-2.11576e-10
213527767	rs2888102	5.00675e-05	0.078536	-0.0355576	2.94842e-05	-1.35478	-0.020443	0.000137186	-1.59942	0.0779889
213528287	rs72933039	1.97027e-05	-0.889636	-2.11576e-10	2.93306e-05	-1.38045	-2.11576e-10	0.000141501	-1.49047	-2.11576e-10
213529277	rs72933041	2.03408e-05	-0.857765	-2.11576e-10	2.99425e-05	-1.35981	-2.11576e-10	0.000143946	-1.47334	-2.11576e-10
213529368	rs62187973	3.85644e-05	-0.218063	-2.11576e-10	8.83397e-05	-0.277893	-2.11576e-10	0.000491691	-0.244924	-2.11576e-10
213529898	rs11896992	0.00144391	3.99484	-0.590127	0.000152788	0.84412	-0.574154	0.000419282	0.104832	-0.509062
213530069	rs2371710	4.88826e-05	0.0668376	-0.0478089	2.88541e-05	-1.36406	-0.0327696	0.000133708	-1.6123	0.0651833
213531099	rs13424220	3.35244e-05	0.578185	-0.936303	4.3197e-05	-0.0397922	-0.953519	0.000212127	-0.155802	-0.929785
213531142	rs13424239	1.94671e-05	-0.901667	-2.11576e-10	2.91045e-05	-1.38819	-2.11576e-10	0.000140599	-1.49686	-2.11576e-10
213531302	rs114013221	1.39723e-05	-1.23332	-2.11576e-10	2.88332e-05	-1.39756	-2.11576e-10	0.000137758	-1.51727	-2.11576e-10
213531435	rs6750857	0.000684253	3.24453	-0.586598	9.50432e-05	0.364906	-0.569657	0.000281247	-0.297024	-0.506514
213531592	rs80228335	8.91187e-06	-1.68301	-2.11576e-10	2.13565e-05	-1.69772	-2.11576e-10	0.000112111	-1.72328	-2.11576e-10
213531809	rs6754237	2.04672e-05	-0.851571	-2.11576e-10	3.00635e-05	-1.35577	-2.11576e-10	0.00014443	-1.46998	-2.11576e-10
213532030	rs6435716	0.000695601	3.3322	-0.657819	0.000102412	0.512588	-0.642663	0.000298667	-0.162642	-0.580803
213532247	rs58997504	4.32531e-05	-0.103323	-2.11576e-10	0.000107598	-0.0806802	-2.11576e-10	0.000594232	-0.0555043	-2.11576e-10
213532864	rs2888128	4.88892e-05	0.0508286	-0.0316656	2.93115e-05	-1.35827	-0.0228373	0.000136919	-1.59915	0.075766
213532870	rs13431135	0.000506184	3.12172	-0.765209	8.28814e-05	0.413767	-0.75544	0.000243171	-0.24992	-0.699088
213533066	rs62187975	3.75978e-05	-0.243449	-2.11576e-10	8.75322e-05	-0.287075	-2.11576e-10	0.000497283	-0.233614	-2.11576e-10
213533134	rs13431628	0.000561469	3.22442	-0.764253	8.89098e-05	0.482207	-0.753668	0.000258034	-0.192967	-0.696716
213533178	rs13394068	0.000581923	3.25651	-0.76057	9.11774e-05	0.50367	-0.749946	0.000263726	-0.175069	-0.692792
213533442	rs11695521	0.00018469	2.20413	-0.855843	4.42622e-05	-0.122685	-0.846267	0.000140892	-0.700203	-0.794575
213533995	rs72933051	1.39825e-05	-0.0518616	-1.18073	8.93311e-06	-1.38863	-1.18069	3.84775e-05	-1.62968	-1.16302
213534172	rs73071785	3.96229e-05	-0.190986	-2.11576e-10	0.000100556	-0.148368	-2.11576e-10	0.000576683	-0.0854815	-2.11576e-10
213534298	rs17331646	1.27792e-05	-0.131271	-1.1913	8.76334e-06	-1.39724	-1.19127	3.83053e-05	-1.62251	-1.17467
213534368	rs145677147	1.7044e-05	-1.20222e-10	-1.0346	3.76792e-05	-1.20222e-10	-1.12998	0.00022316	-1.20222e-10	-1.03488
213534541	rs114739788	8.80985e-06	-1.69452	-2.11576e-10	2.4072e-05	-1.57803	-2.11576e-10	0.000128602	-1.58605	-2.11576e-10
213534552	rs72933053	1.25474e-05	-0.149579	-1.1913	8.69077e-06	-1.40555	-1.19127	3.81261e-05	-1.6272	-1.17467
213535235	rs16849057	3.92251e-05	-0.201076	-2.11576e-10	9.03244e-05	-0.255675	-2.11576e-10	0.000505361	-0.2175	-2.11576e-10
213535240	rs35028965	4.17268e-05	-0.13925	-2.11576e-10	6.73714e-05	-0.548863	-2.11576e-10	0.000301259	-0.734803	-2.11576e-10
213535444	rs72933056	1.40038e-05	-1.23107	-2.11576e-10	2.41855e-05	-1.57333	-2.11576e-10	0.000123819	-1.62395	-2.11576e-10
213535577	rs17331702	1.84186e-05	0.255594	-1.21263	8.92728e-06	-1.33813	-1.23184	3.8375e-05	-1.58037	-1.215
213535690	rs6435717	0.00024153	2.87215	-1.25555	4.14529e-05	0.221478	-1.256	0.00012364	-0.364814	-1.26058
213535830	rs6742049	3.54802e-05	-0.301418	-2.11576e-10	8.18514e-05	-0.354177	-2.11576e-10	0.000457365	-0.317292	-2.11576e-10
213536433	rs7591655	1.52496e-05	-1.14584	-2.11576e-10	2.49123e-05	-1.54372	-2.11576e-10	0.000127719	-1.59294	-2.11576e-10
213536571	rs143586543	9.72916e-06	-1.59527	-2.11576e-10	3.02062e-05	-1.35103	-2.11576e-10	0.000162484	-1.3522	-2.11576e-10
213536695	rs2888129	1.29565e-05	-0.0961888	-1.2126	8.71774e-06	-1.38115	-1.21258	3.77524e-05	-1.61331	-1.19842
213536774	rs59850512	4.0048e-05	-0.180314	-2.11576e-10	9.36826e-05	-0.21917	-2.11576e-10	0.000535622	-0.159345	-2.11576e-10
213536812	rs76327835	3.63658e-05	-1.20222e-10	-0.276765	8.28314e-05	-1.20222e-10	-0.342276	0.00048452	-1.20222e-10	-0.259616
213536829	rs62187977	3.58446e-05	-0.2912	-2.11576e-10	8.26763e-05	-0.344149	-2.11576e-10	0.000462036	-0.307131	-2.11576e-10
213536895	rs28860549	3.48483e-05	0.430403	-0.749793	4.60942e-05	-0.157003	-0.771393	0.000245302	-0.198639	-0.741645
213536906	rs28852185	1.67363e-05	-1.05281	-2.11576e-10	2.62932e-05	-1.48977	-2.11576e-10	0.000133828	-1.54622	-2.11576e-10
213537367	rs56249218	1.46908e-05	0.00477468	-1.18795	9.45186e-06	-1.32434	-1.18853	4.00839e-05	-1.57715	-1.17465
213537460	rs9967727	0.000440986	3.47807	-1.25945	6.63337e-05	0.695422	-1.25981	0.000183735	0.033136	-1.26241
213537766	rs72933064	2.52878e-05	0.527101	-1.16717	1.00682e-05	-1.25577	-1.19393	4.33096e-05	-1.50391	-1.17049
213538386	rs2888130	1.31216e-05	-0.0961888	-1.19995	8.82701e-06	-1.38115	-1.20012	3.81433e-05	-1.61331	-1.18811
213538519	rs143946835	1.39229e-05	-1.20222e-10	-1.23686	3.42485e-05	-1.20222e-10	-1.22544	0.000182811	-1.20222e-10	-1.23432
213539062	rs11682456	1.34579e-05	-0.0690583	-1.20177	9.00473e-06	-1.3596	-1.20174	3.87855e-05	-1.59844	-1.18629
213539145	rs4673675	0.000223138	2.78283	-1.24543	4.45041e-05	0.282867	-1.24637	0.000130153	-0.321637	-1.25243
213539645	rs4673676	0.000277742	2.99473	-1.23843	4.92743e-05	0.377499	-1.23918	0.000144085	-0.2274	-1.24497
213540189	rs6435718	7.43285e-05	0.438101	-2.11576e-10	0.000116533	-0.000905551	-2.11576e-10	0.000600172	-0.0455573	-2.11576e-10
213540301	rs6435719	4.43387e-05	-0.078536	-2.11576e-10	0.000118979	0.0198681	-2.11576e-10	0.000678888	0.0776823	-2.11576e-10
213540735	rs72933070	1.41133e-05	-0.0196199	-1.20365	9.53144e-06	-1.30006	-1.20443	3.96025e-05	-1.57662	-1.18726
213540826	rs6720790	3.64978e-05	0.313237	-0.586378	5.15614e-05	-0.205113	-0.611196	0.000273557	-0.254231	-0.577034
213541414	rs72933071	1.42335e-05	-0.000557994	-1.21424	9.5226e-06	-1.29048	-1.21493	3.92125e-05	-1.57089	-1.20289
213541457	rs10195898	1.53018e-05	-1.14242	-2.11576e-10	2.54554e-05	-1.52216	-2.11576e-10	0.00012922	-1.58126	-2.11576e-10
213541570	rs72933073	1.43001e-05	-0.000557994	-1.20957	9.56689e-06	-1.29048	-1.21029	3.94149e-05	-1.57089	-1.19774
213541714	rs10221625	0.000219095	2.75966	-1.24055	4.77512e-05	0.34789	-1.24097	0.000133306	-0.303049	-1.24708
213541719	rs10221626	0.000219095	2.75966	-1.24055	4.77512e-05	0.34789	-1.24097	0.000133306	-0.303049	-1.24708
213541938	rs72933076	1.53018e-05	-1.14242	-2.11576e-10	2.54554e-05	-1.52216	-2.11576e-10	0.00012922	-1.58126	-2.11576e-10
213542401	rs7602135	4.12942e-05	-0.149672	-2.11576e-10	0.000107236	-0.084054	-2.11576e-10	0.000608601	-0.0316106	-2.11576e-10
213542405	rs1320116	0.000396725	3.35532	-1.24247	8.03526e-05	0.870881	-1.24354	0.000197163	0.089404	-1.24814
213542695	rs62187992	4.04634e-05	-0.169994	-2.11576e-10	0.000105034	-0.104795	-2.11576e-10	0.000595912	-0.0526809	-2.11576e-10
213542706	rs1320117	1.47472e-05	0.00932547	-1.18866	9.85528e-06	-1.28244	-1.18863	4.04565e-05	-1.57079	-1.17176
213542758	rs17331821	1.43398e-05	0.00932547	-1.21668	9.57823e-06	-1.28244	-1.21715	3.90946e-05	-1.57079	-1.206
213542950	rs13422625	0.000451753	3.46583	-1.22309	7.91246e-05	0.836239	-1.2243	0.00020877	0.129531	-1.23107
213543127	rs72933082	1.57567e-05	0.0849167	-1.19804	1.01449e-05	-1.24373	-1.19838	4.10048e-05	-1.54741	-1.18167
213543504	rs4574061	7.5355e-05	0.451817	-2.11576e-10	0.00011797	0.0113449	-2.11576e-10	0.000607473	-0.0334658	-2.11576e-10
213543556	rs4331450	7.76995e-05	0.482456	-2.11576e-10	0.000121245	0.0387271	-2.11576e-10	0.000624116	-0.00643703	-2.11576e-10
213543622	rs13400701	7.76995e-05	0.482456	-2.11576e-10	0.000121245	0.0387271	-2.11576e-10	0.000624116	-0.00643703	-2.11576e-10
213543937	rs56314123	7.87839e-05	0.496315	-2.11576e-10	0.000122757	0.0511207	-2.11576e-10	0.000631799	0.00579749	-2.11576e-10
213544144	rs17272381	1.33123e-05	-0.0646279	-1.21708	9.22586e-06	-1.31953	-1.21754	3.82365e-05	-1.59254	-1.20644
213544609	rs6435720	0.000103356	0.767782	-2.11576e-10	0.000147242	0.232994	-2.11576e-10	0.000763244	0.194803	-2.11576e-10
213544770	rs6752019	1.25776e-05	-0.121584	-1.21689	8.95419e-06	-1.34939	-1.21757	3.77789e-05	-1.6052	-1.20582
213545047	rs6752288	1.1322e-05	-0.226622	-1.21703	8.51942e-06	-1.39953	-1.2172	3.68464e-05	-1.63308	-1.20294
213545229	rs10185470	1.36728e-05	-1.25498	-2.11576e-10	2.38672e-05	-1.58658	-2.11576e-10	0.000122485	-1.63478	-2.11576e-10
213545335	rs17331933	1.25994e-05	-0.120402	-1.21634	8.9825e-06	-1.34696	-1.21684	3.78206e-05	-1.60818	-1.20174
213545357	rs13404902	0.00036952	3.29152	-1.24971	6.82506e-05	0.714701	-1.2506	0.000177821	-0.00581225	-1.25618
213545390	rs17331989	1.18971e-05	-0.173397	-1.2207	8.71756e-06	-1.37256	-1.22118	3.71021e-05	-1.62239	-1.20671
213545691	rs2371711	1.34499e-05	-0.047707	-1.22372	9.24498e-06	-1.31112	-1.22388	3.82653e-05	-1.58767	-1.21056
213545855	rs2371712	2.99749e-05	0.76902	-1.23905	1.24104e-05	-1.00054	-1.24	4.46382e-05	-1.39678	-1.2474
213545895	rs62187995	3.50971e-05	-0.312276	-2.11576e-10	8.69565e-05	-0.293675	-2.11576e-10	0.000538028	-0.154863	-2.11576e-10
213546176	rs76380053	5.49035e-06	-1.70451	-0.462886	1.16353e-05	-1.65417	-0.650863	7.65469e-05	-1.691	-0.41387
213546285	rs4335896	1.15947e-05	-0.19277	-1.22707	9.08581e-06	-1.32514	-1.22723	3.75276e-05	-1.60328	-1.21441
213546744	rs60441323	8.13937e-05	0.528904	-2.11576e-10	0.000233934	0.695957	-2.11576e-10	0.00160294	0.936822	-2.11576e-10
213546921	rs62187997	1.73552e-05	-1.0165	-2.11576e-10	3.29823e-05	-1.26311	-2.11576e-10	0.000196948	-1.15983	-2.11576e-10
213547131	rs115647597	1.73483e-05	-1.0169	-2.11576e-10	8.14577e-05	-0.358998	-2.11576e-10	0.000558693	-0.117173	-2.11576e-10
213547267	rs2371713	2.96785e-05	0.77252	-1.25249	1.21671e-05	-1.00719	-1.25316	4.41312e-05	-1.39743	-1.25818
213547342	rs17332156	3.69756e-05	-0.260136	-2.11576e-10	9.41585e-05	-0.214103	-2.11576e-10	0.000605285	-0.0370738	-2.11576e-10
213547665	rs62187998	3.48942e-05	-0.318073	-2.11576e-10	8.87774e-05	-0.27295	-2.11576e-10	0.000568771	-0.0992965	-2.11576e-10
213547756	rs10932442	1.40926e-05	-1.20222e-10	-1.22475	3.47743e-05	-1.20222e-10	-1.21021	0.000184869	-1.20222e-10	-1.22313
213548417	rs72933094	1.43049e-05	-0.00243609	-1.20736	1.03483e-05	-1.21421	-1.20806	4.0928e-05	-1.53559	-1.19537
213548590	rs72933095	1.31268e-05	-0.0592737	-1.23646	9.74942e-06	-1.24503	-1.23685	3.89974e-05	-1.5543	-1.22498
213548987	rs116273884	2.87833e-05	-0.510599	-2.11576e-10	8.56973e-05	-0.308261	-2.11576e-10	0.000427559	-0.384682	-2.11576e-10
213549244	rs78739680	2.29535e-05	-1.20222e-10	-0.736924	5.23593e-05	-1.20222e-10	-0.800952	0.00029816	-1.20222e-10	-0.745145
213549643	rs62187999	3.61321e-05	-0.283212	-2.11576e-10	9.19774e-05	-0.23754	-2.11576e-10	0.000590475	-0.0618466	-2.11576e-10
213550187	rs62188000	8.64466e-06	-1.71345	-2.11576e-10	2.08662e-05	-1.72095	-2.11576e-10	0.000113299	-1.71274	-2.11576e-10
213550376	rs7605740	8.81952e-06	-1.69343	-2.11576e-10	2.38607e-05	-1.58685	-2.11576e-10	0.000127956	-1.59109	-2.11576e-10
213550591	rs2371714	1.08427e-05	-0.249957	-1.23694	8.58703e-06	-1.37154	-1.23729	3.59769e-05	-1.6349	-1.225
213550982	rs34186216	1.17345e-05	-0.15045	-1.25741	9.82961e-06	-1.21609	-1.2576	3.82219e-05	-1.54892	-1.25044
213551094	rs6435721	0.000212167	2.72781	-1.24083	6.92544e-05	0.720515	-1.24181	0.000182828	0.0150898	-1.24932
213551261	rs114751407	1.24512e-05	-1.34858	-2.11576e-10	4.13883e-05	-1.03608	-2.11576e-10	0.000272779	-0.834112	-2.11576e-10
213551269	rs10200318	1.10033e-05	-1.4722	-2.11576e-10	2.18547e-05	-1.67467	-2.11576e-10	0.000116344	-1.68623	-2.11576e-10
213551467	rs59274445	7.70606e-05	0.474199	-2.11576e-10	0.000156585	0.294515	-2.11576e-10	0.00105665	0.520085	-2.11576e-10
213551541	rs78567193	1.16459e-05	-1.41544	-2.11576e-10	2.51585e-05	-1.53388	-2.11576e-10	0.000120825	-1.64843	-2.11576e-10
213551702	rs202129551	2.25169e-05	-1.20222e-10	-0.756125	5.69751e-05	-1.20222e-10	-0.716468	0.000291972	-1.20222e-10	-0.766117
213552323	rs183598571	8.93236e-06	-1.68071	-2.11576e-10	2.12765e-05	-1.70148	-2.11576e-10	0.000112026	-1.72405	-2.11576e-10
213552355	rs184937170	3.04282e-05	0.0716935	-0.526719	6.58334e-05	-0.0642735	-0.507681	0.000270732	-0.337252	-0.504392
213552372	rs571044753	0.000106575	-1.20222e-10	0.798452	0.000241668	-1.20222e-10	0.728482	0.00151559	-1.20222e-10	0.880784
213552415	rs143779641	3.59738e-05	-0.287603	-2.11576e-10	7.36404e-05	-0.459889	-2.11576e-10	0.000230222	-1.00373	-2.11576e-10
213552417	rs7593454	2.55254e-05	0.538715	-1.16944	3.11089e-05	-0.238611	-1.08298	9.92975e-05	-0.67436	-1.17029
213552514	rs10932443	8.54151e-06	-0.476596	-1.24886	1.25305e-05	-1.03935	-1.19157	7.70154e-05	-0.848194	-1.25057
213552914	rs79141900	1.72035e-05	0.235594	-1.26088	5.24645e-05	0.466718	-1.26566	0.000306953	0.54482	-1.2609
213552997	rs7596833	7.49653e-05	0.446631	-2.11576e-10	0.000160127	0.316887	-2.11576e-10	0.000542006	-0.147498	-2.11576e-10
213555507	rs117568775	1.38587e-05	-1.20222e-10	-1.24148	3.40296e-05	-1.20222e-10	-1.23185	0.000180839	-1.20222e-10	-1.24517
213555564	rs11674822	1.51029e-05	0.0388443	-1.19435	2.12803e-05	-0.480015	-1.22128	0.000155012	-0.217291	-1.18198
213555866	rs140807560	1.35262e-05	-1.20222e-10	-1.26576	3.2887e-05	-1.20222e-10	-1.26601	0.000177114	-1.20222e-10	-1.26598
213556496	rs77630239	2.91768e-05	-0.0458215	-0.451197	0.000214052	1.16411	-0.556969	0.000908598	0.774443	-0.405314
213557218	rs72935003	0.000117358	2.05956	-1.16472	0.000210412	1.76474	-1.17475	0.00173933	2.17975	-1.16127
213557284	rs17332290	0.000161836	2.39505	-1.17886	0.000286612	2.08719	-1.18815	0.00241035	2.52041	-1.17566
213557633	rs143459301	8.65943e-06	-1.71174	-2.11576e-10	2.13995e-05	-1.69572	-2.11576e-10	0.000111775	-1.72628	-2.11576e-10
213558683	rs6435722	4.86263e-05	1.26496	-1.25119	4.26819e-05	0.223997	-1.22931	0.000240771	0.297122	-1.25605
213558752	rs147404072	2.99601e-05	-0.470526	-2.11576e-10	0.00011067	-0.0525281	-2.11576e-10	0.000900029	0.359653	-2.11576e-10
213558906	rs17272806	3.27178e-05	0.276597	-0.659072	6.17533e-05	0.077066	-0.713002	0.000326467	-0.0263933	-0.628052
213559229	rs7580519	4.90003e-06	-1.62205	-0.659106	1.01917e-05	-1.71225	-0.725255	5.83064e-05	-1.72894	-0.648122
213559282	rs16849091	2.99264e-05	0.715839	-1.18749	2.23212e-05	-0.457107	-1.19644	0.000127519	-0.410176	-1.18433
213559390	rs71426318	1.00527e-05	-1.56255	-2.11576e-10	2.59294e-05	-1.50371	-2.11576e-10	0.000131499	-1.56378	-2.11576e-10
213559411	rs55719952	1.32904e-05	-1.28335	-2.11576e-10	3.28878e-05	-1.26598	-2.11576e-10	0.000127544	-1.59431	-2.11576e-10
213560376	rs78613266	9.26666e-06	-1.63679	-0.00718258	2.06962e-05	-1.70594	-0.023197	0.000114109	-1.72351	0.0178899
213560682	rs114927085	2.41083e-06	-1.72444	-1.26598	6.01767e-06	-1.70012	-1.26427	3.16291e-05	-1.72288	-1.26582
213561598	rs6731231	3.88462e-06	-1.63589	-0.877483	8.27794e-06	-1.71207	-0.93342	5.18792e-05	-1.63366	-0.860191
213561811	rs13390015	3.09695e-06	-1.48274	-1.25724	1.43664e-05	-0.843407	-1.25078	7.51093e-05	-0.865709	-1.25812
213561843	rs13024894	8.51396e-06	-1.72869	-2.11576e-10	2.17816e-05	-1.67802	-2.11576e-10	0.000113683	-1.70936	-2.11576e-10
213562066	rs13427642	3.16934e-06	-1.45963	-1.25724	1.50028e-05	-0.800064	-1.25078	7.83937e-05	-0.822909	-1.25812
213562829	rs139258403	1.99461e-05	-0.877362	-2.11576e-10	5.13576e-05	-0.82027	-2.11576e-10	0.000231425	-0.998518	-2.11576e-10
213563072	rs7575556	5.312e-06	-1.72419	-0.476233	1.42927e-05	-1.61397	-0.485361	9.2826e-05	-1.45684	-0.455208
213563311	rs72935007	8.71142e-06	-1.67308	-0.0326754	2.0028e-05	-1.72447	-0.0374779	0.000113196	-1.70429	-0.0093636
213563338	rs11678941	9.30883e-06	-1.63943	-2.11576e-10	2.19464e-05	-1.67048	-2.11576e-10	0.000114582	-1.70148	-2.11576e-10
213563482	rs12479054	5.91753e-06	-1.67362	-0.418852	1.35513e-05	-1.65604	-0.496559	8.92511e-05	-1.5517	-0.399615
213564329	rs9677870	2.25752e-05	-0.753541	-2.11576e-10	3.97479e-05	-1.07652	-2.11576e-10	0.000240627	-0.959527	-2.11576e-10
213564655	rs12996502	8.52296e-06	-1.72763	-2.11576e-10	2.16935e-05	-1.68207	-2.11576e-10	0.000113633	-1.7098	-2.11576e-10
213564717	rs74644380	1.12471e-05	-1.45028	-2.11576e-10	3.08382e-05	-1.33033	-2.11576e-10	0.00019113	-1.18982	-2.11576e-10
213565154	rs12997004	8.51268e-06	-1.72884	-2.11576e-10	2.14985e-05	-1.6911	-2.11576e-10	0.000112997	-1.71541	-2.11576e-10
213565243	rs12997723	8.51786e-06	-1.72823	-2.11576e-10	2.16128e-05	-1.6858	-2.11576e-10	0.000113365	-1.71216	-2.11576e-10
213565989	rs10172859	2.9995e-06	-1.51945	-1.2525	1.3262e-05	-0.914339	-1.25984	7.04033e-05	-0.935724	-1.25281
213566597	rs12986723	8.51086e-06	-1.72905	-2.11576e-10	2.14268e-05	-1.69444	-2.11576e-10	0.000112774	-1.71738	-2.11576e-10
213567401	rs4673677	8.51044e-06	-1.7291	-2.11576e-10	2.13923e-05	-1.69605	-2.11576e-10	0.00011267	-1.71831	-2.11576e-10
213567685	rs193209526	1.36966e-05	-1.20222e-10	-1.25324	3.30544e-05	-1.20222e-10	-1.26093	0.000178718	-1.20222e-10	-1.25696
213567879	rs76989082	1.11457e-05	-1.45934	-2.11576e-10	3.09603e-05	-1.32638	-2.11576e-10	0.000189593	-1.19789	-2.11576e-10
213568173	rs114921033	1.10399e-05	-1.46887	-2.11576e-10	3.36634e-05	-1.24267	-2.11576e-10	0.000160723	-1.36309	-2.11576e-10
213568319	rs75786495	1.11457e-05	-1.45934	-2.11576e-10	3.09603e-05	-1.32638	-2.11576e-10	0.000189593	-1.19789	-2.11576e-10
213568894	rs72935012	8.6254e-06	-1.71568	-2.11576e-10	2.15081e-05	-1.69065	-2.11576e-10	0.000112882	-1.71643	-2.11576e-10
213568900	rs72935015	4.8636e-05	0.0139709	-2.11576e-10	0.000198965	0.534048	-2.11576e-10	0.00130994	0.734966	-2.11576e-10
213569067	rs78023448	1.12826e-05	-1.44714	-2.11576e-10	3.14245e-05	-1.31149	-2.11576e-10	0.000192857	-1.18082	-2.11576e-10
213569169	rs16849099	5.73738e-06	-1.72801	-0.395383	1.42112e-05	-1.71315	-0.391902	8.57952e-05	-1.61188	-0.378936
213569503	rs78664768	1.11086e-05	-1.46268	-2.11576e-10	3.10851e-05	-1.32235	-2.11576e-10	0.00019298	-1.18019	-2.11576e-10
213570265	rs10186407	2.53106e-06	-1.71224	-1.22951	6.90009e-06	-1.5784	-1.24915	3.75409e-05	-1.58605	-1.23129
213570466	rs114294299	1.79653e-05	-0.981949	-2.11576e-10	4.49815e-05	-0.952832	-2.11576e-10	0.000257408	-0.892111	-2.11576e-10
213571099	rs113254594	1.13717e-05	-1.43926	-2.11576e-10	3.17266e-05	-1.30193	-2.11576e-10	0.000194982	-1.16987	-2.11576e-10
213571166	rs7571818	4.30335e-06	-1.72258	-0.688421	1.04917e-05	-1.72291	-0.685585	6.19026e-05	-1.6422	-0.675011
213571588	rs78286764	2.70669e-06	-1.72911	-1.14556	6.41703e-06	-1.72518	-1.17494	3.56713e-05	-1.72416	-1.14427
213571703	rs10198447	1.14758e-05	-1.43016	-2.11576e-10	3.23525e-05	-1.28239	-2.11576e-10	0.000202119	-1.13392	-2.11576e-10
213571932	rs10175124	1.0982e-05	-1.47414	-2.11576e-10	3.06471e-05	-1.33655	-2.11576e-10	0.00018982	-1.1967	-2.11576e-10
213572323	rs34583273	8.54685e-06	-1.72483	-2.11576e-10	2.19642e-05	-1.66967	-2.11576e-10	0.00011457	-1.70159	-2.11576e-10
213572532	rs16849111	1.35249e-05	-1.20222e-10	-1.26586	3.29202e-05	-1.20222e-10	-1.265	0.000177106	-1.20222e-10	-1.26602
213572539	rs10188254	4.00829e-06	-1.69947	-0.782555	1.01227e-05	-1.60494	-0.839362	5.25544e-05	-1.69831	-0.782613
213572938	rs3738859	8.05656e-06	-1.6556	-0.128311	1.68218e-05	-1.72583	-0.210581	0.000102162	-1.70794	-0.108273
213573180	rs3820708	2.86479e-05	-1.20222e-10	-0.515312	6.60379e-05	-1.20222e-10	-0.568854	0.000375774	-1.20222e-10	-0.513786
213573400	rs115465891	1.90968e-05	-0.92087	-2.11576e-10	5.23349e-05	-0.80142	-2.11576e-10	0.000258067	-0.889556	-2.11576e-10
213573573	rs2371701	8.72204e-06	-1.70454	-2.11576e-10	2.30788e-05	-1.62017	-2.11576e-10	0.000119752	-1.65735	-2.11576e-10
213573706	rs144307706	1.87353e-05	-1.20222e-10	-0.939986	4.03759e-05	-1.20222e-10	-1.06085	0.00024977	-1.20222e-10	-0.922233
213574638	rs75643578	1.15484e-05	-1.42385	-2.11576e-10	3.20621e-05	-1.29141	-2.11576e-10	0.000190657	-1.1923	-2.11576e-10
213575237	rs16849118	2.79224e-06	-1.61934	-1.22421	6.2636e-06	-1.69843	-1.2259	3.2963e-05	-1.72798	-1.21941
213575354	rs13007317	8.51743e-06	-1.72828	-2.11576e-10	2.14869e-05	-1.69164	-2.11576e-10	0.000113429	-1.71159	-2.11576e-10
213575506	rs7587255	2.83708e-06	-1.62481	-1.20281	6.5895e-06	-1.64703	-1.22657	3.46186e-05	-1.70222	-1.19616
213575585	rs17273207	2.51311e-06	-1.70824	-1.24063	6.51337e-06	-1.64266	-1.24257	3.44618e-05	-1.66233	-1.24059
213575664	rs35125189	8.55824e-06	-1.7235	-2.11576e-10	2.17264e-05	-1.68056	-2.11576e-10	0.000114556	-1.70171	-2.11576e-10
213575718	rs77427791	9.2582e-06	-1.64488	-2.11576e-10	2.52227e-05	-1.53134	-2.11576e-10	0.000145016	-1.46593	-2.11576e-10
213575871	rs143165499	2.73971e-05	-1.20222e-10	-0.559957	6.2904e-05	-1.20222e-10	-0.617473	0.000373264	-1.20222e-10	-0.520489
213576021	rs35359727	8.74379e-06	-1.70205	-2.11576e-10	2.31986e-05	-1.61499	-2.11576e-10	0.000120257	-1.65314	-2.11576e-10
213576177	rs73987446	3.89057e-05	-0.209252	-2.11576e-10	0.000102466	-0.129555	-2.11576e-10	0.000607347	-0.0336738	-2.11576e-10
213576272	rs16849123	5.9033e-06	-0.876096	-1.21879	1.08663e-05	-1.16279	-1.21063	6.60892e-05	-1.04195	-1.20982
213576550	rs62188005	1.16605e-05	-1.41419	-2.11576e-10	3.01056e-05	-1.35437	-2.11576e-10	0.000185106	-1.22185	-2.11576e-10
213576743	rs76769310	1.36364e-05	-1.20222e-10	-1.25765	3.34064e-05	-1.20222e-10	-1.25034	0.000178221	-1.20222e-10	-1.25975
213577416	rs6745507	2.61118e-06	-1.64456	-1.26603	6.22573e-06	-1.66633	-1.26406	3.19816e-05	-1.7116	-1.26601
213577436	rs35036775	8.95027e-06	-1.67871	-2.11576e-10	2.42454e-05	-1.57085	-2.11576e-10	0.00012475	-1.61647	-2.11576e-10
213577479	rs17332777	2.51089e-06	-1.72825	-1.2215	6.29761e-06	-1.7014	-1.21751	3.35307e-05	-1.70886	-1.22145
213578058	rs149646413	1.00182e-05	-1.56599	-2.11576e-10	2.74269e-05	-1.44756	-2.11576e-10	0.000164423	-1.34033	-2.11576e-10
213578169	rs2371702	1.222e-05	-1.36732	-2.11576e-10	2.7034e-05	-1.46199	-2.11576e-10	0.000121787	-1.6405	-2.11576e-10
213578359	rs16849125	2.55354e-06	-1.7213	-1.21162	7.08638e-06	-1.5907	-1.21021	4.37772e-05	-1.45342	-1.21025
213578453	rs6721014	2.65503e-06	-1.72796	-1.16597	6.24758e-06	-1.71367	-1.21322	3.69895e-05	-1.67186	-1.16028
213578652	rs61185542	8.81975e-06	-1.6934	-2.11576e-10	2.29347e-05	-1.62643	-2.11576e-10	0.000130745	-1.56952	-2.11576e-10
213578777	rs13393014	2.39968e-06	-1.72908	-1.26598	6.14892e-06	-1.67952	-1.26329	3.1651e-05	-1.72221	-1.26579
213578824	rs13418813	2.60393e-06	-1.70831	-1.20506	6.36561e-06	-1.72779	-1.18038	3.41639e-05	-1.71141	-1.20019
213579190	rs114012995	1.42548e-05	-1.2133	-2.11576e-10	2.94824e-05	-1.37529	-2.11576e-10	0.000172116	-1.2946	-2.11576e-10
213580475	rs150513212	6.18945e-05	0.255038	-2.11576e-10	0.000111617	-0.04401	-2.11576e-10	0.00061229	-0.0255671	-2.11576e-10
213580654	rs62188006	8.60761e-06	-1.71775	-2.11576e-10	2.16252e-05	-1.68522	-2.11576e-10	0.000114279	-1.70413	-2.11576e-10
213580723	rs6435723	4.45613e-06	-1.41131	-0.964804	1.02312e-05	-1.49631	-0.937337	6.30924e-05	-1.33967	-0.958508
213580741	rs58415964	4.62423e-05	1.00684	-1.04334	4.05231e-05	0.011069	-1.06828	0.000202004	-0.0856877	-1.0488
213581106	rs2371703	2.48004e-05	0.16255	-0.822085	4.42711e-05	-0.154073	-0.814677	0.000206799	-0.298618	-0.812409
213582188	rs72935021	1.35222e-05	-1.26606	-2.11576e-10	2.75552e-05	-1.44289	-2.11576e-10	0.000155484	-1.39623	-2.11576e-10
213582322	rs16849142	2.80824e-05	0.148922	-0.684171	5.15136e-05	-0.14825	-0.668987	0.000241771	-0.278186	-0.676599
213582755	rs2371705	4.5235e-05	0.800293	-0.858815	4.59224e-05	-0.0820962	-0.850034	0.000321734	0.184966	-0.854014
213582942	rs12619430	2.45563e-06	-1.71952	-1.25249	5.86011e-06	-1.72911	-1.2618	3.24308e-05	-1.70902	-1.25465
213583128	rs72935024	4.83266e-05	1.10137	-1.09378	4.19027e-05	0.092558	-1.11629	0.000211298	0.00833628	-1.09784
213584446	rs150713890	1.4719e-05	-1.18126	-2.11576e-10	3.97471e-05	-1.07655	-2.11576e-10	0.000221925	-1.04043	-2.11576e-10
213584484	rs66866010	3.98189e-06	-1.72767	-0.760968	9.90149e-06	-1.72074	-0.745659	5.62567e-05	-1.66963	-0.743223
213584595	rs13395426	1.18691e-05	-1.39645	-2.11576e-10	2.55511e-05	-1.5184	-2.11576e-10	0.000128219	-1.58903	-2.11576e-10
213584688	rs10932444	0.000140421	2.32597	-1.25172	7.41007e-05	0.796104	-1.24976	0.000338213	0.631115	-1.25021
213584721	rs72935025	6.03197e-05	1.13661	-0.907349	4.97964e-05	0.0899971	-0.941137	0.000265812	0.0535882	-0.913575
213584850	rs144131723	9.50167e-06	-1.61893	-2.11576e-10	2.24186e-05	-1.64919	-2.11576e-10	0.000114089	-1.7058	-2.11576e-10
213584890	rs12621317	1.50123e-05	-0.665378	-0.496144	2.43523e-05	-1.06552	-0.500937	0.000169031	-0.832469	-0.480222
213585008	rs7565133	0.00010468	1.06134	-0.280827	8.0167e-05	-0.0128182	-0.362153	0.00044735	-0.0567504	-0.282683
213585035	rs7565150	2.42287e-06	-1.71966	-1.26578	6.20891e-06	-1.6674	-1.2657	3.22536e-05	-1.7032	-1.26594
213585078	rs7565262	1.1297e-05	-0.384302	-1.06155	1.56114e-05	-0.941979	-1.0691	0.000102234	-0.756463	-1.05905
213585180	rs7369041	5.28029e-06	-1.23129	-0.975126	1.30998e-05	-1.21922	-0.967265	6.64777e-05	-1.27982	-0.966083
213585190	rs6435724	4.48908e-06	-1.72836	-0.640383	1.12126e-05	-1.69888	-0.643164	6.00733e-05	-1.72129	-0.625923
213585198	rs6435725	1.2105e-05	-0.322782	-1.05399	1.67881e-05	-0.873852	-1.06456	0.000108648	-0.703482	-1.05118
213585384	rs6756577	9.31254e-06	-0.386193	-1.25284	1.31108e-05	-0.933256	-1.25239	8.16978e-05	-0.787697	-1.25205
213585607	rs141871727	0.000736823	2.73195	-2.11576e-10	0.00152353	2.5697	-2.11576e-10	0.00908937	2.67209	-2.11576e-10
213585653	rs10932445	3.03314e-05	-1.20222e-10	-0.458209	6.92452e-05	-1.20222e-10	-0.521429	0.000396933	-1.20222e-10	-0.459005
213585681	rs147106384	1.5742e-05	-1.11406	-2.11576e-10	6.70077e-05	-0.554275	-2.11576e-10	0.000418663	-0.405708	-2.11576e-10
213585693	rs4673678	2.73456e-06	-1.72324	-1.14119	6.50204e-06	-1.71094	-1.17603	3.85022e-05	-1.6452	-1.14686
213585853	rs113405528	8.68087e-06	-1.70927	-2.11576e-10	2.12182e-05	-1.70422	-2.11576e-10	0.00011221	-1.7224	-2.11576e-10
213585938	rs13424884	1.27647e-05	-1.32371	-2.11576e-10	2.71548e-05	-1.45753	-2.11576e-10	0.000134717	-1.5396	-2.11576e-10
213585939	rs13020500	1.33596e-05	-0.0428481	-1.23531	1.33913e-05	-0.914907	-1.24957	7.12299e-05	-0.939007	-1.23785
213586200	rs4536599	1.81944e-05	-1.20222e-10	-0.969282	4.6552e-05	-1.20222e-10	-0.918513	0.00023735	-1.20222e-10	-0.973237
213586299	rs377295854	1.35267e-05	-1.20222e-10	-1.26572	3.29706e-05	-1.20222e-10	-1.26347	0.000177114	-1.20222e-10	-1.26598
213587058	rs13391194	1.1623e-05	-1.4174	-2.11576e-10	2.51783e-05	-1.5331	-2.11576e-10	0.000126603	-1.60172	-2.11576e-10
213587364	rs72613742	3.3052e-05	-1.20222e-10	-0.372312	7.51445e-05	-1.20222e-10	-0.43967	0.00043321	-1.20222e-10	-0.371552
213587746	rs147757894	2.86884e-05	-0.513902	-2.11576e-10	5.26283e-05	-0.795828	-2.11576e-10	0.000315424	-0.688855	-2.11576e-10
213588174	rs76787100	9.71478e-06	-1.59674	-2.11576e-10	2.1261e-05	-1.70221	-2.11576e-10	0.000112057	-1.72376	-2.11576e-10
213588404	rs2888104	7.11413e-06	-0.64262	-1.26569	1.02377e-05	-1.16735	-1.26565	7.78259e-05	-0.822726	-1.26557
213588483	rs2371620	1.11254e-05	-0.382958	-1.0782	1.56305e-05	-0.920634	-1.08923	0.000100995	-0.754775	-1.07292
213589883	rs12465340	3.01529e-05	-1.20222e-10	-0.464113	6.82287e-05	-1.20222e-10	-0.536217	0.000399987	-1.20222e-10	-0.451341
213589906	rs12465370	3.05013e-05	-1.20222e-10	-0.452625	6.89807e-05	-1.20222e-10	-0.525256	0.000404645	-1.20222e-10	-0.439763
213590737	rs16849160	4.58328e-05	-1.20222e-10	-0.0453923	0.0001032	-1.20222e-10	-0.122414	0.000634855	-1.20222e-10	0.0106227
213591015	rs4146321	1.14998e-05	-0.455925	-0.972138	1.64329e-05	-0.976953	-0.982843	0.000105257	-0.816701	-0.969666
213591158	rs77326943	3.50004e-05	-1.20222e-10	-0.315033	7.95362e-05	-1.20222e-10	-0.38287	0.000481669	-1.20222e-10	-0.265517
213591301	rs12475337	3.53572e-05	-1.20222e-10	-0.304891	8.01053e-05	-1.20222e-10	-0.37574	0.000464096	-1.20222e-10	-0.302682
213591785	rs2371621	1.04356e-05	-0.524315	-1.00086	1.51414e-05	-1.0293	-1.01235	9.68339e-05	-0.874451	-0.995325
213592884	rs12612794	1.42285e-05	0.0394531	-1.2546	1.39366e-05	-0.874912	-1.24965	7.17361e-05	-0.917071	-1.25271
213593369	rs4673679	1.31521e-05	-0.534665	-0.759146	1.88282e-05	-1.05476	-0.768972	0.00012138	-0.883476	-0.760371
213593405	rs10170169	2.34721e-05	0.54715	-1.26173	2.29768e-05	-0.359707	-1.26489	0.000101659	-0.561194	-1.25995
213593443	rs74518700	1.03236e-05	-1.53597	-2.11576e-10	2.2516e-05	-1.64486	-2.11576e-10	0.000146087	-1.45857	-2.11576e-10
213593599	rs116192792	9.21985e-05	0.65355	-2.11576e-10	0.00024121	0.726586	-2.11576e-10	0.001194	0.642288	-2.11576e-10
213593970	rs7565158	1.50069e-05	0.0924663	-1.25435	1.43859e-05	-0.84357	-1.24926	7.45693e-05	-0.878432	-1.25261
213594049	rs112438642	2.55029e-05	-1.20222e-10	-0.631601	5.82471e-05	-1.20222e-10	-0.694388	0.000336929	-1.20222e-10	-0.622902
213595013	rs66722893	4.04326e-06	-1.72739	-0.745951	9.91738e-06	-1.70016	-0.764633	6.00533e-05	-1.61834	-0.7292
213595038	rs13012246	1.03963e-05	-0.407835	-1.12111	1.44266e-05	-0.939571	-1.15044	9.33722e-05	-0.787592	-1.11859
213595110	rs16849174	2.45004e-06	-1.72714	-1.24715	6.10357e-06	-1.69884	-1.25137	3.57781e-05	-1.61708	-1.24836
213595495	rs12463877	3.52704e-05	-1.20222e-10	-0.30735	8.07371e-05	-1.20222e-10	-0.367884	0.000467188	-1.20222e-10	-0.296043
213596049	rs7598898	1.25673e-05	-0.496714	-0.842584	2.09474e-05	-0.871923	-0.845143	0.000113176	-0.879941	-0.833887
213596859	rs10497983	1.33613e-05	-0.09863	-1.1794	1.57456e-05	-0.802397	-1.20013	0.000100365	-0.657027	-1.17694
213596888	rs10497984	3.22812e-05	-1.20222e-10	-0.395908	7.37198e-05	-1.20222e-10	-0.458811	0.000432531	-1.20222e-10	-0.37312
213597335	rs13026365	1.1392e-05	-0.271695	-1.16579	1.43619e-05	-0.905922	-1.18858	8.97943e-05	-0.782687	-1.16256
213597349	rs13026373	1.11544e-05	-0.292094	-1.16646	1.41362e-05	-0.921235	-1.18911	8.82608e-05	-0.799112	-1.16337
213597627	rs6755259	1.13372e-05	-0.679046	-0.763257	2.27151e-05	-0.868301	-0.76775	0.00015275	-0.663888	-0.750081
213597721	rs12105928	3.22592e-05	-1.20222e-10	-0.39659	7.34127e-05	-1.20222e-10	-0.462986	0.000430873	-1.20222e-10	-0.376961
213597773	rs6758369	5.69027e-06	-0.891437	-1.2402	1.16823e-05	-1.05228	-1.24872	7.58307e-05	-0.873241	-1.24103
213598090	rs117445012	2.83156e-05	-1.20222e-10	-0.526981	7.22529e-05	-1.20222e-10	-0.478911	0.000369853	-1.20222e-10	-0.529667
213598773	rs58559291	3.17975e-05	-1.20222e-10	-0.411007	7.24027e-05	-1.20222e-10	-0.476839	0.000424636	-1.20222e-10	-0.391541
213598952	rs16849192	1.53729e-05	0.125487	-1.26327	1.64761e-05	-0.698254	-1.25892	8.20999e-05	-0.770416	-1.26442
213599887	rs12185565	1.11449e-05	-0.310515	-1.1489	1.41597e-05	-0.935032	-1.17365	8.85388e-05	-0.81392	-1.14541
213600095	rs4672653	5.36854e-06	-0.945534	-1.2443	1.10977e-05	-1.10082	-1.25153	7.15247e-05	-0.927932	-1.2448
213600534	rs116109352	1.42336e-05	-1.21479	-2.11576e-10	3.18485e-05	-1.29809	-2.11576e-10	0.000142385	-1.48424	-2.11576e-10
213600540	rs4446027	1.96142e-05	-0.506539	-0.387602	2.78495e-05	-1.03358	-0.398685	0.000180957	-0.859784	-0.384732
213600564	rs76286874	1.5334e-05	-1.20222e-10	-1.14032	3.58883e-05	-1.20222e-10	-1.17867	0.0002012	-1.20222e-10	-1.13848
213600922	rs11675226	1.11698e-05	-0.310515	-1.14667	1.41836e-05	-0.935032	-1.17196	8.87768e-05	-0.81392	-1.14273
213600933	rs77958861	1.73812e-05	-1.20222e-10	-1.015	4.08049e-05	-1.20222e-10	-1.05028	0.00022599	-1.20222e-10	-1.02228
213601041	rs551940315	3.11091e-05	-1.20222e-10	-0.432894	8.01338e-05	-1.20222e-10	-0.375385	0.00040479	-1.20222e-10	-0.439405
213601073	rs115176186	1.41923e-05	-1.21769	-2.11576e-10	3.17639e-05	-1.30075	-2.11576e-10	0.0001421	-1.48624	-2.11576e-10
213601814	rs13426668	9.64135e-06	-1.60433	-2.11576e-10	2.17358e-05	-1.68012	-2.11576e-10	0.000112154	-1.7229	-2.11576e-10
213601929	rs76697185	2.10727e-05	-1.20222e-10	-0.822414	5.31469e-05	-1.20222e-10	-0.786023	0.000273967	-1.20222e-10	-0.829766
213602048	rs6725004	2.42439e-05	-0.0532589	-0.628969	2.4851e-05	-0.882124	-0.664059	0.000113142	-1.09303	-0.621104
213602071	rs72613743	2.90319e-05	-1.20222e-10	-0.501998	6.64601e-05	-1.20222e-10	-0.56248	0.000385547	-1.20222e-10	-0.488111
213602838	rs2371706	1.44468e-05	-0.059063	-1.14086	1.67908e-05	-0.772509	-1.16574	0.000107713	-0.624898	-1.1384
213603367	rs16849197	1.99825e-05	0.389559	-1.26509	1.95443e-05	-0.524266	-1.26214	0.000100787	-0.564064	-1.2657
213603893	rs16849201	2.69206e-05	-1.20222e-10	-0.5775	6.15593e-05	-1.20222e-10	-0.639082	0.000357453	-1.20222e-10	-0.563769
213604382	rs118108430	3.651e-05	-1.20222e-10	-0.272806	9.69769e-05	-1.20222e-10	-0.18461	0.00048148	-1.20222e-10	-0.26591
213604773	rs146067580	2.80969e-05	-1.20222e-10	-0.534736	7.16769e-05	-1.20222e-10	-0.486915	0.000367001	-1.20222e-10	-0.537408
213604823	rs6736862	5.95442e-06	-0.861704	-1.22456	1.09399e-05	-1.13258	-1.23409	5.80184e-05	-1.15632	-1.22569
213605269	rs10192389	1.03007e-05	-1.53818	-2.11576e-10	2.26799e-05	-1.6376	-2.11576e-10	0.000114348	-1.70353	-2.11576e-10
213605680	rs10184036	2.51768e-06	-1.72041	-1.22664	6.18451e-06	-1.7053	-1.23173	3.32578e-05	-1.70884	-1.22965
213606363	rs182097701	7.1603e-05	-1.20222e-10	0.400744	0.000156754	-1.20222e-10	0.295594	0.00096531	-1.20222e-10	0.429676
213606762	rs16849204	2.76787e-06	-1.72855	-1.12376	6.5813e-06	-1.72333	-1.15152	3.66149e-05	-1.72904	-1.11328
213606899	rs28590663	9.22969e-06	-1.64797	-2.11576e-10	2.25018e-05	-1.64549	-2.11576e-10	0.000114776	-1.69979	-2.11576e-10
213606948	rs28612823	1.0123e-05	-1.55559	-2.11576e-10	2.24111e-05	-1.64953	-2.11576e-10	0.000113652	-1.70963	-2.11576e-10
213607202	rs6745153	5.78509e-06	-0.902143	-1.21297	1.06903e-05	-1.16603	-1.22371	5.68067e-05	-1.18909	-1.21403
213607801	rs7570749	1.1175e-05	-0.349201	-1.10751	1.47746e-05	-0.931652	-1.13452	9.02697e-05	-0.836717	-1.10325
213609001	rs72935050	2.90934e-06	-1.72849	-1.07398	6.8926e-06	-1.72199	-1.10665	3.85389e-05	-1.72902	-1.06208
213609065	rs2371707	2.60515e-06	-1.727	-1.1859	6.33971e-06	-1.71767	-1.19458	3.42751e-05	-1.72008	-1.18827
213609140	rs35320248	2.63918e-06	-1.7191	-1.18082	6.45756e-06	-1.70317	-1.19066	3.48843e-05	-1.70686	-1.18387
213609252	rs10497985	1.0123e-05	-1.55559	-2.11576e-10	2.24111e-05	-1.64953	-2.11576e-10	0.000113652	-1.70963	-2.11576e-10
213610359	rs12328595	1.05568e-05	-1.51362	-2.11576e-10	2.29395e-05	-1.62622	-2.11576e-10	0.000115719	-1.69161	-2.11576e-10
213610499	rs149837184	1.20412e-05	-1.38206	-2.11576e-10	2.55383e-05	-1.5189	-2.11576e-10	0.000135588	-1.53315	-2.11576e-10
213610868	rs58894557	3.01973e-06	-1.72576	-1.03947	7.14499e-06	-1.71735	-1.07532	4.00715e-05	-1.7262	-1.02591
213610927	rs147563209	1.62755e-05	-1.20222e-10	-1.08073	3.89062e-05	-1.20222e-10	-1.09793	0.000216919	-1.20222e-10	-1.06325
213611221	rs16849209	2.63724e-06	-1.70948	-1.19118	6.48086e-06	-1.69125	-1.19898	3.50598e-05	-1.69117	-1.19455
213611291	rs6740113	1.55187e-05	0.137677	-1.26602	1.68642e-05	-0.668735	-1.26516	8.56421e-05	-0.726783	-1.26581
213611664	rs72935055	9.82769e-06	-1.58519	-2.11576e-10	2.36506e-05	-1.59569	-2.11576e-10	0.000120479	-1.6513	-2.11576e-10
213611861	rs141417844	1.92756e-05	-1.20222e-10	-0.911553	4.60903e-05	-1.20222e-10	-0.928481	0.000252294	-1.20222e-10	-0.912177
213614457	rs2371708	7.05029e-06	-0.726037	-1.19129	1.0634e-05	-1.18935	-1.20567	6.70891e-05	-1.04755	-1.18921
213615750	rs75242861	2.99327e-06	-1.72889	-1.04514	7.05685e-06	-1.72457	-1.08052	3.97224e-05	-1.72911	-1.03175
213615924	rs112367744	1.65292e-05	-1.06526	-2.11576e-10	4.23563e-05	-1.01297	-2.11576e-10	0.000262037	-0.87429	-2.11576e-10
213616155	rs58882497	2.67797e-06	-1.7155	-1.16983	6.58059e-06	-1.69486	-1.1801	3.54617e-05	-1.701	-1.17332
213616217	rs111753506	2.15363e-05	0.456615	-1.25727	2.19497e-05	-0.420419	-1.24991	0.000111109	-0.472235	-1.26003
213616235	rs190420766	8.1122e-05	0.525561	-2.11576e-10	0.000211813	0.596623	-2.11576e-10	0.00105088	0.514606	-2.11576e-10
213616250	rs113446504	2.19164e-05	0.482127	-1.26529	2.21068e-05	-0.400661	-1.26254	0.000112629	-0.452871	-1.26581
213616261	rs73067218	2.19138e-05	0.482127	-1.26541	2.21009e-05	-0.400661	-1.2628	0.000112622	-0.452871	-1.26587
213616280	rs112995344	6.77499e-06	-0.779198	-1.17796	1.24246e-05	-1.04532	-1.19409	6.47319e-05	-1.09404	-1.17848
213616625	rs66479636	2.18602e-05	0.480291	-1.26602	2.16618e-05	-0.418306	-1.26523	0.000112617	-0.453008	-1.26578
213617239	rs10469769	2.66262e-06	-1.71703	-1.17405	6.53835e-06	-1.69732	-1.18408	3.52368e-05	-1.70323	-1.17745
213617274	rs10469770	2.65963e-06	-1.71609	-1.17612	6.52587e-06	-1.69727	-1.18604	3.51873e-05	-1.7026	-1.17949
213617317	rs72935063	2.657e-06	-1.71216	-1.18104	6.54646e-06	-1.68966	-1.1905	3.52486e-05	-1.69628	-1.18407
213617785	rs6725808	2.60536e-05	0.655731	-1.26597	2.41398e-05	-0.310755	-1.26447	0.000128762	-0.318801	-1.26601
213618235	rs67342549	2.68331e-06	-1.70517	-1.17817	6.59606e-06	-1.68464	-1.18797	3.55594e-05	-1.69007	-1.1815
213618894	rs10469662	2.64307e-06	-1.70845	-1.19	6.53119e-06	-1.6841	-1.1984	3.50799e-05	-1.69119	-1.19395
213619448	rs143407226	2.17179e-05	-1.20222e-10	-0.792255	5.01844e-05	-1.20222e-10	-0.843378	0.000293702	-1.20222e-10	-0.760207
213619574	rs141310316	1.38192e-05	-1.20222e-10	-1.24433	3.44141e-05	-1.20222e-10	-1.22061	0.000180579	-1.20222e-10	-1.24661
213619757	rs11690779	1.58449e-05	0.158148	-1.26569	2.06095e-05	-0.467561	-1.26577	0.000114622	-0.435319	-1.26581
213619984	rs56291659	2.66558e-06	-1.68993	-1.20004	6.63706e-06	-1.65816	-1.20825	3.56102e-05	-1.66715	-1.203
213620250	rs2371709	8.91524e-06	-0.499519	-1.18311	1.26966e-05	-1.02012	-1.19762	8.17145e-05	-0.858803	-1.18074
213621573	rs112911734	2.07798e-05	0.428031	-1.26444	2.04995e-05	-0.472717	-1.26597	0.000108074	-0.49665	-1.26331
213621746	rs146726962	2.06961e-05	0.414756	-1.2552	2.03978e-05	-0.482843	-1.26081	0.000108161	-0.506679	-1.25247
213621770	rs139262908	2.18856e-05	-1.20222e-10	-0.784566	5.05503e-05	-1.20222e-10	-0.836113	0.000296045	-1.20222e-10	-0.752262
213622020	rs144092793	2.15059e-05	0.453369	-1.25544	2.10047e-05	-0.453362	-1.26097	0.000111337	-0.47748	-1.25273
213622705	rs181845139	1.35251e-05	-1.20222e-10	-1.26584	3.29697e-05	-1.20222e-10	-1.26349	0.000177172	-1.20222e-10	-1.26565
213622899	rs151027983	2.54257e-06	-1.69847	-1.23874	6.29498e-06	-1.67566	-1.24367	3.37862e-05	-1.68163	-1.24109
213623550	rs10194020	2.63003e-06	-1.66516	-1.23823	6.61741e-06	-1.62668	-1.2427	3.5474e-05	-1.63305	-1.24092
213624865	rs137996931	3.00338e-06	-1.72707	-1.04359	7.10096e-06	-1.71995	-1.0789	3.98489e-05	-1.72741	-1.03027
213625893	rs113451711	2.64227e-06	-1.67877	-1.21999	6.61211e-06	-1.64338	-1.2268	3.54116e-05	-1.65329	-1.22245
213625968	rs57291759	2.31956e-05	-0.726429	-2.11576e-10	4.72148e-05	-0.904376	-2.11576e-10	0.000264531	-0.864814	-2.11576e-10
213626022	rs190443901	1.09155e-05	-1.48021	-2.11576e-10	3.91597e-05	-1.09143	-2.11576e-10	0.000235558	-0.980816	-2.11576e-10
213626920	rs112395360	2.08083e-05	0.428031	-1.26307	2.05086e-05	-0.472717	-1.26552	0.000108262	-0.49665	-1.26157
213627315	rs7590491	1.99439e-05	0.388335	-1.2658	1.9893e-05	-0.502968	-1.26575	0.000104678	-0.52661	-1.26528
213627380	rs10207157	2.64509e-06	-1.65294	-1.24475	6.61978e-06	-1.62039	-1.24863	3.55188e-05	-1.62562	-1.24709
213627421	rs146347985	1.28868e-05	-1.31419	-2.11576e-10	2.35447e-05	-1.60018	-2.11576e-10	0.000137519	-1.51901	-2.11576e-10
213627511	rs10207170	2.62021e-06	-1.66239	-1.24475	6.54506e-06	-1.63174	-1.24863	3.51279e-05	-1.63669	-1.24709
213627986	rs11678818	3.0784e-06	-1.49983	-1.24616	6.4437e-06	-1.64805	-1.24793	3.71732e-05	-1.58332	-1.24387
213628088	rs111714762	2.93808e-06	-1.72723	-1.0654	7.24071e-06	-1.7063	-1.07307	4.09306e-05	-1.67454	-1.05636
213628171	rs148130766	2.48371e-05	-1.20222e-10	-0.658055	5.69926e-05	-1.20222e-10	-0.716161	0.000337294	-1.20222e-10	-0.62182
213628473	rs138582968	2.31887e-05	-1.20222e-10	-0.72673	5.33947e-05	-1.20222e-10	-0.781371	0.000314254	-1.20222e-10	-0.692572
213630721	rs114577733	8.79974e-06	-1.69567	-2.11576e-10	2.0731e-05	-1.72745	-2.11576e-10	0.000113043	-1.715	-2.11576e-10
213631021	rs7571418	2.46272e-06	-1.71135	-1.25777	5.91578e-06	-1.72147	-1.25998	3.32087e-05	-1.68063	-1.25933
213631146	rs192839787	0.00105745	3.09323	-2.11576e-10	0.00217233	2.92447	-2.11576e-10	0.0130136	3.03097	-2.11576e-10
213631177	rs73987453	2.67043e-06	-1.72542	-1.16273	6.39564e-06	-1.71674	-1.18672	3.5291e-05	-1.72589	-1.15326
213631754	rs7574914	2.59786e-06	-1.681	-1.23471	6.52208e-06	-1.64443	-1.23946	3.50508e-05	-1.64866	-1.23731
213631828	rs13426578	1.13005e-05	-1.44554	-2.11576e-10	2.4405e-05	-1.56429	-2.11576e-10	0.000119505	-1.65942	-2.11576e-10
213631850	rs10497981	1.14866e-05	-1.42922	-2.11576e-10	2.4712e-05	-1.55179	-2.11576e-10	0.00012049	-1.65121	-2.11576e-10
213632647	rs12478445	2.32847e-05	-1.20222e-10	-0.722598	5.45793e-05	-1.20222e-10	-0.759429	0.00030476	-1.20222e-10	-0.723249
213632733	rs16849219	1.91398e-05	0.337355	-1.25598	1.92218e-05	-0.541688	-1.26135	0.000101949	-0.564952	-1.25335
213633150	rs16849221	1.74693e-05	0.246673	-1.25662	1.83769e-05	-0.586207	-1.26178	9.38978e-05	-0.646503	-1.25406
213633703	rs7582374	2.68249e-06	-1.64005	-1.2436	6.69977e-06	-1.60965	-1.24736	3.62249e-05	-1.60681	-1.24621
213633949	rs55752268	2.66711e-06	-1.72884	-1.16056	6.35736e-06	-1.72461	-1.18486	3.52536e-05	-1.72895	-1.15125
213634799	rs13411642	1.16333e-05	-1.41652	-2.11576e-10	2.47656e-05	-1.54963	-2.11576e-10	0.000121738	-1.6409	-2.11576e-10
213635052	rs6435726	8.20473e-06	-0.515344	-1.25034	1.16262e-05	-1.04951	-1.25631	7.52686e-05	-0.8724	-1.24931
213635251	rs13386742	2.61669e-06	-1.66488	-1.2436	6.55711e-06	-1.63118	-1.24736	3.53495e-05	-1.63128	-1.24621
213635638	rs116430634	1.57068e-05	-1.1163	-2.11576e-10	6.68005e-05	-0.557372	-2.11576e-10	0.000417289	-0.408995	-2.11576e-10
213635652	rs187974584	1.53124e-05	-1.14173	-2.11576e-10	2.58578e-05	-1.50647	-2.11576e-10	0.000155669	-1.39504	-2.11576e-10
213635698	rs10497982	1.99468e-05	0.388499	-1.26582	2.17172e-05	-0.417077	-1.2639	9.90192e-05	-0.581435	-1.26603
213635929	rs182894750	1.98413e-05	-0.882625	-2.11576e-10	4.34298e-05	-0.987937	-2.11576e-10	0.000184381	-1.22577	-2.11576e-10
213636304	rs72935078	1.2697e-05	-1.32903	-2.11576e-10	2.60234e-05	-1.50009	-2.11576e-10	0.000126503	-1.60251	-2.11576e-10
213636370	rs115824720	9.98998e-06	-1.56881	-2.11576e-10	2.3653e-05	-1.59559	-2.11576e-10	0.000132454	-1.55654	-2.11576e-10
213636608	rs7590677	2.57018e-06	-1.6614	-1.26502	6.48722e-06	-1.62689	-1.26236	3.4822e-05	-1.62699	-1.26554
213637050	rs11678768	7.81631e-06	-0.578744	-1.23544	1.38942e-05	-0.884102	-1.24351	7.31943e-05	-0.912824	-1.23683
213637450	rs12475172	8.27303e-06	-0.520728	-1.23666	1.42584e-05	-0.857174	-1.24456	7.55902e-05	-0.879416	-1.23803
213637794	rs35993054	8.55294e-06	-0.472702	-1.25142	1.22103e-05	-0.999723	-1.25708	7.79632e-05	-0.836218	-1.25032
213638480	rs146425291	1.48615e-05	-1.17162	-2.11576e-10	2.494e-05	-1.54261	-2.11576e-10	0.000148072	-1.44508	-2.11576e-10
213638498	rs2371619	8.6068e-06	-0.466412	-1.25143	1.2268e-05	-0.994929	-1.25716	7.83868e-05	-0.830914	-1.2502
213639428	rs56013407	1.16153e-05	-1.41807	-2.11576e-10	2.49252e-05	-1.5432	-2.11576e-10	0.000121182	-1.64548	-2.11576e-10
213639829	rs12616993	2.64204e-06	-1.6504	-1.24845	6.64502e-06	-1.61346	-1.25175	3.58181e-05	-1.61357	-1.25075
213640230	rs12617106	2.67807e-06	-1.63595	-1.24935	6.69662e-06	-1.60492	-1.25256	3.62037e-05	-1.60202	-1.25159
213640577	rs4375811	1.57472e-05	0.129277	-1.24301	1.69235e-05	-0.678569	-1.25181	8.76931e-05	-0.730153	-1.23878
213640700	rs10194069	2.6796e-06	-1.64764	-1.23709	6.70842e-06	-1.61407	-1.24165	3.60074e-05	-1.61946	-1.23959
213640760	rs58953830	2.94289e-06	-1.72911	-1.06189	6.92456e-06	-1.72657	-1.09744	3.90158e-05	-1.72883	-1.04998
213641363	rs12465612	8.82649e-06	-0.445141	-1.2475	1.25073e-05	-0.978688	-1.25408	8.01158e-05	-0.812961	-1.24634
213641364	rs12465613	2.77883e-06	-1.60794	-1.24043	7.03949e-06	-1.56296	-1.24458	3.79637e-05	-1.56309	-1.24305
213641615	rs13392188	1.45139e-05	0.0460078	-1.24129	1.59218e-05	-0.740939	-1.25045	8.26744e-05	-0.790949	-1.23691
213642230	rs115042827	0.0011141	3.14541	-2.11576e-10	0.00228658	2.97573	-2.11576e-10	0.013706	3.08282	-2.11576e-10
213642235	rs72935083	1.41729e-05	0.00799347	-1.22706	1.5711e-05	-0.765899	-1.23882	8.14494e-05	-0.821186	-1.22161
213642413	rs62188021	8.56756e-06	-1.72241	-2.11576e-10	2.07978e-05	-1.72424	-2.11576e-10	0.000116922	-1.68127	-2.11576e-10
213642472	rs73082664	1.57414e-05	0.129277	-1.24338	1.69186e-05	-0.678569	-1.2521	8.76579e-05	-0.730153	-1.23918
213642661	rs56344404	4.13809e-05	1.11121	-1.25878	2.7474e-05	-0.185249	-1.2606	0.000158791	-0.115811	-1.25937
213643086	rs13421670	1.71898e-05	0.214515	-1.24059	1.80825e-05	-0.614245	-1.2499	9.36174e-05	-0.667404	-1.23615
213643763	rs72935086	2.4606e-06	-1.70948	-1.26051	6.12566e-06	-1.68924	-1.25735	3.27841e-05	-1.6904	-1.26243
213643802	rs6760113	1.75326e-05	0.198332	-1.20466	1.75386e-05	-0.674981	-1.2197	9.37808e-05	-0.703945	-1.19787
213644103	rs80172529	1.57303e-05	-1.11481	-2.11576e-10	4.20005e-05	-1.0214	-2.11576e-10	0.000221932	-1.0404	-2.11576e-10
213644149	rs6732288	1.69378e-05	0.162121	-1.20296	1.71012e-05	-0.701716	-1.21822	9.15044e-05	-0.730308	-1.19608
213644924	rs148123087	2.85624e-05	-0.518301	-2.11576e-10	7.14428e-05	-0.490186	-2.11576e-10	0.000381933	-0.497528	-2.11576e-10
213645067	rs368249289	1.37581e-05	-1.20222e-10	-1.24877	3.32335e-05	-1.20222e-10	-1.25553	0.000181455	-1.20222e-10	-1.24177
213645328	rs62188022	1.6667e-05	-1.05697	-2.11576e-10	4.68471e-05	-0.912192	-2.11576e-10	0.000181849	-1.2396	-2.11576e-10
213646473	rs12986480	1.44363e-05	0.0653749	-1.26602	1.89182e-05	-0.55343	-1.26553	0.000108301	-0.492009	-1.26585
213647196	rs72935095	8.78051e-06	-1.69786	-2.11576e-10	2.31578e-05	-1.61675	-2.11576e-10	0.000121886	-1.63969	-2.11576e-10
213647712	rs79622441	1.35286e-05	-1.20222e-10	-1.26559	3.2938e-05	-1.20222e-10	-1.26445	0.000177159	-1.20222e-10	-1.26573
213648161	rs4603708	2.52155e-06	-1.71323	-1.23229	6.26167e-06	-1.69251	-1.23212	3.36559e-05	-1.69175	-1.23483
213648245	rs13427943	9.70556e-06	-0.373884	-1.22381	1.34415e-05	-0.926182	-1.23455	8.759e-05	-0.748361	-1.22175
213648352	rs6706119	1.42213e-05	-0.0186999	-1.19695	1.53889e-05	-0.812345	-1.21309	7.94952e-05	-0.872535	-1.19454
213648594	rs72935097	1.42295e-05	-0.0186999	-1.19637	1.53967e-05	-0.812345	-1.21259	7.95421e-05	-0.872535	-1.19395
213648884	rs78301236	1.38676e-05	-1.20222e-10	-1.24084	3.3981e-05	-1.20222e-10	-1.23328	0.000182034	-1.20222e-10	-1.23858
213648965	rs6414178	1.54086e-05	0.128363	-1.26383	1.99143e-05	-0.502342	-1.2653	0.000114252	-0.439618	-1.26475
213649098	rs6710047	1.19112e-05	-0.199817	-1.1931	1.53942e-05	-0.814095	-1.211	9.38802e-05	-0.708557	-1.1922
213649509	rs28405281	2.61238e-06	-1.67554	-1.23459	6.48479e-06	-1.65519	-1.23443	3.50983e-05	-1.64758	-1.23704
213649557	rs28704698	1.05004e-05	-1.51898	-2.11576e-10	2.30776e-05	-1.62022	-2.11576e-10	0.000115672	-1.69202	-2.11576e-10
213649587	rs6710703	7.53215e-06	-0.657358	-1.19386	1.25702e-05	-1.01063	-1.21712	7.0127e-05	-0.994506	-1.19796
213649619	rs73987460	2.60032e-06	-1.72566	-1.1891	6.34364e-06	-1.71545	-1.19618	3.44312e-05	-1.72449	-1.17932
213649723	rs6713644	1.48688e-05	0.0933576	-1.26449	1.91425e-05	-0.541515	-1.26566	0.000108635	-0.489542	-1.26523
213649873	rs149695205	9.33036e-06	-1.63712	-2.11576e-10	2.1323e-05	-1.6993	-2.11576e-10	0.000114236	-1.70451	-2.11576e-10
213650297	rs188260341	1.75158e-05	-1.00729	-2.11576e-10	3.94462e-05	-1.08414	-2.11576e-10	0.000170466	-1.30424	-2.11576e-10
213650357	rs4673681	2.579e-06	-1.72653	-1.19646	6.28803e-06	-1.71725	-1.20319	3.4128e-05	-1.72552	-1.18714
213650433	rs4673682	2.579e-06	-1.72653	-1.19646	6.28803e-06	-1.71725	-1.20319	3.4128e-05	-1.72552	-1.18714
213650554	rs61971068	2.51125e-06	-1.70162	-1.24799	5.95334e-06	-1.72726	-1.24787	3.29785e-05	-1.69708	-1.24983
213650555	rs151198785	2.52007e-06	-1.69812	-1.24799	5.94872e-06	-1.72804	-1.24787	3.28612e-05	-1.70065	-1.24983
213650838	rs6709688	2.01214e-05	0.321681	-1.19029	1.94642e-05	-0.583263	-1.20724	0.000103704	-0.61347	-1.18777
213651182	rs4673683	1.22729e-05	-0.159379	-1.20362	1.56767e-05	-0.786821	-1.22008	9.70971e-05	-0.664276	-1.20279
213651328	rs4673684	7.28708e-06	-0.691842	-1.19245	1.29659e-05	-0.980625	-1.21614	7.01918e-05	-0.995542	-1.196
213651503	rs60803017	8.58595e-06	-0.496456	-1.22381	1.22648e-05	-1.0178	-1.23455	7.86339e-05	-0.856225	-1.22175
213652819	rs6746435	1.35236e-05	-1.20222e-10	-1.26596	3.29767e-05	-1.20222e-10	-1.26328	0.000177109	-1.20222e-10	-1.26601
213653419	rs6718723	1.74545e-05	0.255084	-1.26588	2.13538e-05	-0.432713	-1.26514	0.000124729	-0.351195	-1.26543
213653840	rs4624333	1.35236e-05	-1.20222e-10	-1.26596	3.29767e-05	-1.20222e-10	-1.26328	0.000177109	-1.20222e-10	-1.26601
213654224	rs149664798	1.35231e-05	-1.20222e-10	-1.26599	3.29841e-05	-1.20222e-10	-1.26306	0.000177107	-1.20222e-10	-1.26602
213655844	rs375595910	1.36019e-05	-1.20222e-10	-1.26018	3.32575e-05	-1.20222e-10	-1.2548	0.000177549	-1.20222e-10	-1.26353
213655979	rs112787136	1.35229e-05	-1.20222e-10	-1.26601	3.29918e-05	-1.20222e-10	-1.26282	0.000177105	-1.20222e-10	-1.26603
213656187	rs12995424	1.74763e-05	0.255084	-1.26463	2.14001e-05	-0.432713	-1.26298	0.000124973	-0.351195	-1.26348
213657307	rs7557905	2.6154e-06	-1.69766	-1.21131	6.50032e-06	-1.67613	-1.2111	3.49884e-05	-1.6732	-1.21456
213657426	rs11693864	1.60216e-05	0.169567	-1.26602	2.05882e-05	-0.468814	-1.26555	0.000118121	-0.405249	-1.26581
213657806	rs62188024	8.73746e-06	-1.70277	-2.11576e-10	2.14755e-05	-1.69217	-2.11576e-10	0.000111645	-1.72745	-2.11576e-10
213658135	rs79861405	3.27847e-05	-1.20222e-10	-0.380432	7.60754e-05	-1.20222e-10	-0.427358	0.000447802	-1.20222e-10	-0.338422
213658843	rs7420368	1.88226e-05	0.271818	-1.20715	1.84794e-05	-0.620457	-1.22197	9.82665e-05	-0.650166	-1.20492
213659031	rs4408674	1.94323e-05	0.303697	-1.20715	1.93855e-05	-0.572587	-1.22197	9.92392e-05	-0.640316	-1.20492
213659782	rs6717762	2.55966e-06	-1.70975	-1.22077	6.35171e-06	-1.68998	-1.22038	3.42729e-05	-1.68416	-1.22426
213659910	rs12996397	1.70929e-05	0.233972	-1.2657	2.10012e-05	-0.449767	-1.26473	0.000122602	-0.368779	-1.26505
213660679	rs55994619	2.59998e-06	-1.68751	-1.22738	6.45932e-06	-1.66653	-1.22702	3.49978e-05	-1.65689	-1.2306
213661213	rs7579362	1.12407e-05	-0.239811	-1.21104	1.29563e-05	-0.972175	-1.22533	6.71623e-05	-1.02677	-1.20889
213661416	rs78902545	1.08286e-05	-1.48821	-2.11576e-10	2.3451e-05	-1.60417	-2.11576e-10	0.000117594	-1.67554	-2.11576e-10
213661660	rs4673689	1.8396e-05	0.307615	-1.26588	2.29175e-05	-0.361185	-1.266	0.000132925	-0.286959	-1.26603
213662036	rs56381878	1.10001e-05	-0.207758	-1.26473	1.27277e-05	-0.949275	-1.26602	6.49329e-05	-1.00471	-1.26471
213662182	rs115788151	1.17105e-05	-1.40991	-2.11576e-10	3.6226e-05	-1.16931	-2.11576e-10	0.000185158	-1.22156	-2.11576e-10
213662248	rs78822550	4.72367e-05	-0.0152227	-2.11576e-10	5.10225e-05	-0.826815	-2.11576e-10	0.000338226	-0.61906	-2.11576e-10
213662706	rs6708303	1.41898e-05	0.027131	-1.245	1.52677e-05	-0.778711	-1.25463	7.80886e-05	-0.840013	-1.24492
213662854	rs112605136	1.30209e-05	-1.30384	-2.11576e-10	3.40025e-05	-1.23265	-2.11576e-10	0.00020284	-1.13035	-2.11576e-10
213662939	rs6708555	2.61223e-06	-1.69256	-1.21763	6.46487e-06	-1.67547	-1.21723	3.49031e-05	-1.66895	-1.22124
213663390	rs74392523	1.79136e-05	0.173188	-1.15802	2.14872e-05	-0.514916	-1.17671	0.000149499	-0.281627	-1.15386
213663469	rs186317028	3.37526e-05	-0.351335	-2.11576e-10	8.60498e-05	-0.304156	-2.11576e-10	0.00045081	-0.331728	-2.11576e-10
213663855	rs75386488	8.77295e-06	-1.69872	-2.11576e-10	2.19775e-05	-1.66906	-2.11576e-10	0.000121381	-1.64384	-2.11576e-10
213663915	rs146728579	1.20514e-05	-1.38121	-2.11576e-10	4.87427e-05	-0.872528	-2.11576e-10	0.000235135	-0.982616	-2.11576e-10
213664141	rs56412219	2.71191e-06	-1.69759	-1.17514	6.70007e-06	-1.6811	-1.17587	3.6271e-05	-1.67237	-1.17938
213664166	rs4470280	1.35248e-05	-1.20222e-10	-1.26587	3.30656e-05	-1.20222e-10	-1.26059	0.00017715	-1.20222e-10	-1.26578
213664236	rs4233987	5.9468e-06	-1.00595	-1.08159	1.10998e-05	-1.25837	-1.09378	5.96893e-05	-1.26791	-1.08571
213664537	rs55687231	9.50231e-06	-1.61886	-2.11576e-10	2.26943e-05	-1.63697	-2.11576e-10	0.000116549	-1.68446	-2.11576e-10
213665065	rs7594160	1.36892e-05	-0.060835	-1.19295	1.56599e-05	-0.798396	-1.20958	7.98102e-05	-0.872653	-1.19047
213665269	rs72936722	8.51227e-06	-1.72889	-2.11576e-10	2.07003e-05	-1.72893	-2.11576e-10	0.000112075	-1.7236	-2.11576e-10
213665884	rs60329666	2.22711e-05	0.330598	-1.0977	2.63798e-05	-0.364153	-1.12233	0.000182551	-0.143521	-1.09222
213666011	rs77044811	1.35449e-05	-1.20222e-10	-1.26438	3.32253e-05	-1.20222e-10	-1.25577	0.000177452	-1.20222e-10	-1.26407
213666078	rs77546451	2.20633e-05	-1.20222e-10	-0.77648	5.18639e-05	-1.20222e-10	-0.810459	0.000288045	-1.20222e-10	-0.779656
213666146	rs61408195	1.68042e-05	0.115221	-1.16399	2.08478e-05	-0.541048	-1.18079	0.000141919	-0.326667	-1.16085
213666244	rs72936726	1.07207e-05	-1.49821	-2.11576e-10	2.2842e-05	-1.63048	-2.11576e-10	0.000115583	-1.69278	-2.11576e-10
213666391	rs115929448	8.81417e-06	-1.69403	-2.11576e-10	2.35518e-05	-1.59988	-2.11576e-10	0.000127098	-1.59781	-2.11576e-10
213666615	rs4673690	4.23435e-05	0.990528	-1.11511	4.30447e-05	0.142633	-1.13948	0.000206188	-0.00243157	-1.11155
213666796	rs145714903	1.37492e-05	-1.20222e-10	-1.24941	3.3151e-05	-1.20222e-10	-1.25801	0.000180831	-1.20222e-10	-1.24521
213666845	rs4672656	0.00010794	1.96731	-1.15612	9.65366e-05	0.987936	-1.1771	0.000502266	0.937979	-1.16162
213666920	rs79957916	3.68032e-05	0.733278	-0.998085	3.92733e-05	-0.0537459	-1.03479	0.000188666	-0.207363	-0.995434
213667122	rs72936729	1.53179e-05	-1.14137	-2.11576e-10	3.00757e-05	-1.35537	-2.11576e-10	0.000141596	-1.4898	-2.11576e-10
213667450	rs10932446	1.50313e-05	-1.20222e-10	-1.16026	3.63472e-05	-1.20222e-10	-1.16597	0.000197483	-1.20222e-10	-1.15712
213667581	rs10932447	2.96244e-06	-1.55212	-1.23226	6.51465e-06	-1.64958	-1.23545	3.33143e-05	-1.70631	-1.23047
213667670	rs11889708	5.66884e-06	-0.960287	-1.17512	9.8481e-06	-1.25389	-1.21791	5.54888e-05	-1.25043	-1.17616
213667755	rs80349971	2.61827e-06	-1.72529	-1.18259	6.32326e-06	-1.72319	-1.19166	3.46824e-05	-1.71765	-1.17889
213668933	rs72936734	1.00397e-05	-1.56384	-2.11576e-10	2.22801e-05	-1.65539	-2.11576e-10	0.000113497	-1.711	-2.11576e-10
213669286	rs78609963	1.00386e-05	-1.56396	-2.11576e-10	2.07931e-05	-1.72446	-2.11576e-10	0.000111961	-1.72463	-2.11576e-10
213669542	rs4131331	6.38086e-06	-0.804066	-1.21302	1.00355e-05	-1.21319	-1.23977	4.79916e-05	-1.35796	-1.21379
213669746	rs146244494	4.95694e-05	0.0329797	-2.11576e-10	0.000111009	-0.0494716	-2.11576e-10	0.000378374	-0.506891	-2.11576e-10
213669927	rs11898556	6.32119e-06	-0.812163	-1.21432	1.02795e-05	-1.18823	-1.2407	4.90754e-05	-1.33427	-1.21514
213670074	rs114178993	2.82853e-05	-0.52805	-2.11576e-10	5.74423e-05	-0.708301	-2.11576e-10	0.000237323	-0.973352	-2.11576e-10
213670641	rs78436441	1.31144e-05	-1.29669	-2.11576e-10	2.49928e-05	-1.54049	-2.11576e-10	0.000138977	-1.50847	-2.11576e-10
213671658	rs77744413	1.47365e-05	-1.20222e-10	-1.18007	3.56757e-05	-1.20222e-10	-1.18461	0.000193709	-1.20222e-10	-1.17642
213672630	rs13409243	1.10098e-05	-0.393873	-1.07774	1.50644e-05	-0.938852	-1.10789	7.68284e-05	-1.01517	-1.08602
213672738	rs73071374	1.46711e-05	-1.20222e-10	-1.18451	3.55219e-05	-1.20222e-10	-1.18893	0.000192832	-1.20222e-10	-1.18095
213673045	rs73071375	1.45264e-05	-1.20222e-10	-1.19442	3.51814e-05	-1.20222e-10	-1.19857	0.000190888	-1.20222e-10	-1.19109
213673108	rs78358579	1.47084e-05	-1.20222e-10	-1.18198	3.56096e-05	-1.20222e-10	-1.18647	0.000193332	-1.20222e-10	-1.17836
213673823	rs6435734	7.07493e-06	-0.649364	-1.26447	1.11392e-05	-1.08334	-1.26528	5.13789e-05	-1.2391	-1.26445
213674786	rs9288456	4.52425e-06	-1.10592	-1.25502	8.47745e-06	-1.35671	-1.26496	4.56646e-05	-1.3673	-1.25415
213675363	rs13028658	2.4771e-06	-1.69773	-1.26557	5.86306e-06	-1.72669	-1.26372	3.14483e-05	-1.72877	-1.26566
213675543	rs7599900	1.44395e-05	-1.20222e-10	-1.20042	3.49772e-05	-1.20222e-10	-1.20439	0.000189719	-1.20222e-10	-1.19723
213675608	rs73071381	9.33947e-06	-0.414584	-1.22156	1.30528e-05	-0.954766	-1.23532	6.58117e-05	-1.0303	-1.22568
213676322	rs9288457	5.21865e-06	-0.957164	-1.26099	9.9448e-06	-1.21582	-1.24621	5.24572e-05	-1.2217	-1.26107
213676569	rs71426320	9.2664e-06	-1.644	-2.11576e-10	2.26903e-05	-1.63714	-2.11576e-10	0.000137077	-1.52223	-2.11576e-10
213676671	rs140673006	6.77682e-05	0.3457	-2.11576e-10	0.000156328	0.292874	-2.11576e-10	0.000675225	0.0722721	-2.11576e-10
213677344	rs12476731	1.43253e-05	-1.20222e-10	-1.20837	3.62938e-05	-1.20222e-10	-1.16743	0.000187341	-1.20222e-10	-1.20984
213677675	rs114302377	8.90957e-06	-1.68327	-2.11576e-10	2.1964e-05	-1.66968	-2.11576e-10	0.00012479	-1.61614	-2.11576e-10
213677730	rs35158137	2.26772e-05	-0.749031	-2.11576e-10	4.38661e-05	-0.977941	-2.11576e-10	0.000229225	-1.00807	-2.11576e-10
213677756	rs116891402	1.66054e-05	-1.20222e-10	-1.06066	4.00362e-05	-1.20222e-10	-1.0693	0.000218912	-1.20222e-10	-1.0541
213677875	rs7596351	4.06947e-06	-1.21308	-1.2538	7.81764e-06	-1.43841	-1.26429	4.21797e-05	-1.44775	-1.25308
213678809	rs6709519	5.46607e-06	-0.914884	-1.25695	1.03683e-05	-1.18124	-1.2391	5.45035e-05	-1.18732	-1.25719
213678866	rs62188032	1.06036e-05	-1.5092	-2.11576e-10	2.75481e-05	-1.44315	-2.11576e-10	0.000128586	-1.58618	-2.11576e-10
213679046	rs12466498	2.40589e-06	-1.72799	-1.26449	5.91409e-06	-1.72588	-1.25587	3.16986e-05	-1.72139	-1.26511
213679056	rs114804670	4.51529e-05	-0.060339	-2.11576e-10	9.40832e-05	-0.214903	-2.11576e-10	0.000459327	-0.313011	-2.11576e-10
213679111	rs6709923	1.42793e-05	-1.20222e-10	-1.21158	3.46014e-05	-1.20222e-10	-1.21519	0.000187561	-1.20222e-10	-1.20867
213679588	rs11884005	5.10917e-06	-0.978403	-1.26095	9.77183e-06	-1.23311	-1.24647	5.15636e-05	-1.23889	-1.26106
213680033	rs115064007	5.01586e-05	0.0447958	-2.11576e-10	5.54766e-05	-0.74312	-2.11576e-10	0.000372397	-0.522812	-2.11576e-10
213680645	rs7604632	1.42545e-05	-1.20222e-10	-1.21332	3.45434e-05	-1.20222e-10	-1.21687	0.000187227	-1.20222e-10	-1.21045
213680973	rs4673693	6.35124e-06	-0.760547	-1.2612	9.98806e-06	-1.19168	-1.26602	4.71222e-05	-1.32892	-1.26111
213681386	rs62188034	2.02774e-05	-0.860884	-2.11576e-10	5.16249e-05	-0.815078	-2.11576e-10	0.00019327	-1.17869	-2.11576e-10
213681716	rs13015944	6.11499e-06	-0.81678	-1.24287	9.66629e-06	-1.23335	-1.25709	4.63402e-05	-1.36477	-1.242
213681812	rs76888619	1.52697e-05	-1.20222e-10	-1.14452	3.69345e-05	-1.20222e-10	-1.14994	0.000200855	-1.20222e-10	-1.14019
213682232	rs112593834	1.41801e-05	-1.20222e-10	-1.21856	3.43694e-05	-1.20222e-10	-1.22192	0.000186222	-1.20222e-10	-1.21583
213682679	rs73071390	1.43441e-05	-1.20222e-10	-1.20706	3.47533e-05	-1.20222e-10	-1.21081	0.000188434	-1.20222e-10	-1.20403
213682880	rs76287803	1.42693e-05	-1.20222e-10	-1.21228	3.4578e-05	-1.20222e-10	-1.21586	0.000187426	-1.20222e-10	-1.20939
213683300	rs11902193	5.53461e-06	-0.904335	-1.25504	1.0564e-05	-1.16543	-1.2362	5.59744e-05	-1.16251	-1.25537
213684040	rs10153595	8.09443e-06	-0.598295	-1.18092	1.17536e-05	-1.09416	-1.20077	5.99757e-05	-1.16237	-1.18646
213684262	rs75171039	1.42497e-05	-1.20222e-10	-1.21365	3.45323e-05	-1.20222e-10	-1.21719	0.000187163	-1.20222e-10	-1.2108
213684581	rs113694475	8.02912e-06	-0.598295	-1.18902	1.16708e-05	-1.09416	-1.20784	5.95081e-05	-1.16237	-1.19429
213684820	rs117154204	2.35712e-05	-1.20222e-10	-0.710367	5.44672e-05	-1.20222e-10	-0.761483	0.000320244	-1.20222e-10	-0.67369
213685014	rs3923957	9.96346e-06	-0.487623	-1.08385	1.36864e-05	-1.03039	-1.11229	7.2047e-05	-1.07175	-1.0937
213685075	rs79862441	2.75086e-06	-1.67562	-1.18286	7.05917e-06	-1.65551	-1.14924	3.74332e-05	-1.63474	-1.18547
213685078	rs12987757	6.82187e-06	-0.689727	-1.26053	1.0741e-05	-1.1386	-1.24641	4.93654e-05	-1.28295	-1.26057
213685106	rs115960432	8.67071e-06	-1.71044	-2.11576e-10	2.20344e-05	-1.66648	-2.11576e-10	0.000116864	-1.68176	-2.11576e-10
213685510	rs73071391	2.80112e-06	-1.65981	-1.18056	7.20528e-06	-1.63715	-1.14712	3.82971e-05	-1.61408	-1.18332
213685623	rs73071392	2.79205e-06	-1.67976	-1.16386	7.17888e-06	-1.66038	-1.12755	3.79257e-05	-1.64027	-1.16688
213686954	rs76264770	2.40861e-06	-1.72884	-1.2625	5.86876e-06	-1.72784	-1.2616	3.16775e-05	-1.72553	-1.26163
213687103	rs75179644	1.35557e-05	-1.20222e-10	-1.26359	3.32161e-05	-1.20222e-10	-1.25605	0.00017734	-1.20222e-10	-1.2647
213687137	rs115617270	9.93919e-06	-1.57391	-2.11576e-10	2.23868e-05	-1.65061	-2.11576e-10	0.000121237	-1.64503	-2.11576e-10
213687346	rs6435735	2.42347e-06	-1.7206	-1.26459	5.93992e-06	-1.7121	-1.26529	3.15934e-05	-1.72508	-1.26474
213687523	rs78809392	1.41527e-05	-1.20222e-10	-1.22049	3.43055e-05	-1.20222e-10	-1.22378	0.000185853	-1.20222e-10	-1.21782
213688183	rs183204485	8.93002e-06	-1.68098	-2.11576e-10	2.2022e-05	-1.66704	-2.11576e-10	0.000128875	-1.58393	-2.11576e-10
213688184	rs115054676	1.94384e-05	-0.903143	-2.11576e-10	4.05749e-05	-1.05593	-2.11576e-10	0.000169142	-1.31203	-2.11576e-10
213688358	rs13032656	4.71116e-06	-1.06667	-1.25379	7.95828e-06	-1.44888	-1.236	3.82953e-05	-1.54347	-1.25398
213689174	rs3924506	1.50233e-05	-1.20222e-10	-1.16079	3.63525e-05	-1.20222e-10	-1.16582	0.000197556	-1.20222e-10	-1.15675
213689498	rs4260187	3.51805e-06	-1.35449	-1.258	6.95576e-06	-1.57903	-1.24048	3.67789e-05	-1.5788	-1.25905
213689897	rs73071396	1.54012e-05	-1.20222e-10	-1.13595	3.72456e-05	-1.20222e-10	-1.14155	0.000202616	-1.20222e-10	-1.13146
213690195	rs73071400	1.52813e-05	-1.20222e-10	-1.14376	3.69621e-05	-1.20222e-10	-1.14919	0.000201011	-1.20222e-10	-1.13941
213690221	rs146987965	1.44554e-05	-1.20222e-10	-1.19932	3.46714e-05	-1.20222e-10	-1.21317	0.000189595	-1.20222e-10	-1.19789
213690847	rs4496281	5.07667e-06	-0.987194	-1.25854	8.30483e-06	-1.39919	-1.24306	3.98288e-05	-1.49929	-1.25889
213690991	rs4673694	4.80889e-06	-1.09813	-1.20179	7.58869e-06	-1.51452	-1.21791	4.02604e-05	-1.53962	-1.20778
213691003	rs4673695	4.72117e-06	-1.12144	-1.1969	7.6749e-06	-1.50747	-1.21366	4.04818e-05	-1.53881	-1.20312
213691032	rs60348149	1.43861e-05	-1.20222e-10	-1.20413	3.48519e-05	-1.20222e-10	-1.20798	0.000189	-1.20222e-10	-1.20103
213691259	rs11898937	1.44516e-05	-1.20222e-10	-1.19959	3.50056e-05	-1.20222e-10	-1.20357	0.000189882	-1.20222e-10	-1.19637
213691602	rs79385336	9.42217e-06	-1.62733	-2.11576e-10	2.33738e-05	-1.60747	-2.11576e-10	0.000140428	-1.49808	-2.11576e-10
213691765	rs12463576	3.61801e-06	-1.3237	-1.26077	7.03536e-06	-1.56192	-1.24621	3.74489e-05	-1.55834	-1.26146
213691974	rs12475980	4.37722e-06	-1.16928	-1.2247	8.29421e-06	-1.44879	-1.19473	4.43388e-05	-1.42583	-1.22509
213692344	rs78536210	1.23624e-05	-1.35573	-2.11576e-10	2.43312e-05	-1.56732	-2.11576e-10	0.000139662	-1.50355	-2.11576e-10
213692536	rs76164379	2.50081e-06	-1.72815	-1.22563	6.23083e-06	-1.72897	-1.2006	3.26319e-05	-1.72848	-1.229
213692569	rs77852278	1.43334e-05	-1.20222e-10	-1.2078	3.47283e-05	-1.20222e-10	-1.21153	0.00018829	-1.20222e-10	-1.20479
213693431	rs74711946	1.42163e-05	-1.20222e-10	-1.216	3.44542e-05	-1.20222e-10	-1.21945	0.000186712	-1.20222e-10	-1.21321
213693606	rs11694247	4.78642e-06	-1.05371	-1.2509	7.57404e-06	-1.47596	-1.25839	4.02674e-05	-1.49397	-1.25326
213693802	rs111266470	1.42793e-05	-1.20222e-10	-1.21158	3.46014e-05	-1.20222e-10	-1.21519	0.000187561	-1.20222e-10	-1.20867
213694304	rs141462126	1.01518e-05	-1.55274	-2.11576e-10	2.71029e-05	-1.45944	-2.11576e-10	0.000160774	-1.36277	-2.11576e-10
213694460	rs12613599	5.74468e-06	-1.72699	-0.395128	1.50194e-05	-1.70744	-0.3423	8.05805e-05	-1.64246	-0.411056
213694573	rs59752959	1.42644e-05	-1.20222e-10	-1.21262	3.45667e-05	-1.20222e-10	-1.21619	0.000187361	-1.20222e-10	-1.20974
213694622	rs59298750	1.42644e-05	-1.20222e-10	-1.21262	3.45667e-05	-1.20222e-10	-1.21619	0.000187361	-1.20222e-10	-1.20974
213695348	rs73073311	1.44185e-05	-1.20222e-10	-1.20188	3.49279e-05	-1.20222e-10	-1.2058	0.000189437	-1.20222e-10	-1.19872
213695606	rs79750081	1.41357e-05	-1.20222e-10	-1.22169	3.42767e-05	-1.20222e-10	-1.22462	0.000185551	-1.20222e-10	-1.21944
213695618	rs73073312	3.59941e-06	-1.32543	-1.26419	6.83354e-06	-1.58386	-1.25338	3.71159e-05	-1.56406	-1.26467
213695702	rs4673696	2.55009e-06	-1.69708	-1.23719	6.16774e-06	-1.72905	-1.2107	3.30667e-05	-1.70776	-1.23649
213695739	rs73073313	3.68713e-06	-1.30049	-1.26505	6.92018e-06	-1.56875	-1.25589	3.76912e-05	-1.54798	-1.26537
213695830	rs4672658	4.47039e-06	-1.12804	-1.24488	8.04629e-06	-1.45156	-1.22232	4.41058e-05	-1.41061	-1.24558
213696531	rs79077294	1.49525e-05	-1.20222e-10	-1.16551	3.61506e-05	-1.20222e-10	-1.17139	0.000196383	-1.20222e-10	-1.16271
213696780	rs12477391	2.58911e-06	-1.72893	-1.19015	6.4877e-06	-1.72881	-1.16036	3.40199e-05	-1.72512	-1.19071
213696790	rs62188036	1.34793e-05	-1.26924	-2.11576e-10	2.98789e-05	-1.36193	-2.11576e-10	0.000136306	-1.52787	-2.11576e-10
213697317	rs115750805	0.000158941	1.19814	-2.11576e-10	0.000434113	1.31422	-2.11576e-10	0.00306281	1.58431	-2.11576e-10
213697466	rs145918666	9.6195e-06	-1.6066	-2.11576e-10	2.07696e-05	-1.72559	-2.11576e-10	0.000113169	-1.71389	-2.11576e-10
213697875	rs115763857	2.2745e-05	-0.746047	-2.11576e-10	5.26417e-05	-0.795575	-2.11576e-10	0.000216676	-1.06437	-2.11576e-10
213698000	rs141962211	1.36554e-05	-1.20222e-10	-1.25626	3.33846e-05	-1.20222e-10	-1.25099	0.000178856	-1.20222e-10	-1.25619
213698649	rs72936761	8.6613e-06	-1.71153	-2.11576e-10	2.07346e-05	-1.72728	-2.11576e-10	0.000112141	-1.72302	-2.11576e-10
213698712	rs187171806	9.06425e-06	-1.66605	-2.11576e-10	2.10564e-05	-1.71188	-2.11576e-10	0.000111518	-1.72859	-2.11576e-10
213699523	rs11674355	2.08845e-05	-0.831388	-2.11576e-10	4.74115e-05	-0.900217	-2.11576e-10	0.000195643	-1.16648	-2.11576e-10
213699526	rs145023725	8.51076e-06	-1.72906	-2.11576e-10	2.08544e-05	-1.72152	-2.11576e-10	0.00011146	-1.72911	-2.11576e-10
213699839	rs13386319	2.40892e-06	-1.72676	-1.26446	5.85978e-06	-1.7255	-1.26547	3.15478e-05	-1.72618	-1.26509
213700727	rs7569866	2.48746e-06	-1.71173	-1.2474	5.86681e-06	-1.72901	-1.26076	3.23306e-05	-1.71676	-1.25
213701069	rs4672659	1.15227e-05	-0.31474	-1.11134	1.86273e-05	-0.697476	-1.13698	8.52832e-05	-0.879035	-1.11776
213701275	rs76006538	1.09835e-05	-0.359164	-1.11483	1.78776e-05	-0.735365	-1.14017	8.2121e-05	-0.913396	-1.12118
213701316	rs77386811	9.43399e-06	-1.62607	-2.11576e-10	2.18612e-05	-1.67437	-2.11576e-10	0.000116224	-1.68726	-2.11576e-10
213701364	rs145628344	8.51606e-06	-1.72844	-2.11576e-10	2.07016e-05	-1.72887	-2.11576e-10	0.000112299	-1.72161	-2.11576e-10
213701507	rs112602119	7.49853e-06	-0.693414	-1.16227	1.29285e-05	-1.01658	-1.18306	6.09017e-05	-1.16599	-1.16752
213701799	rs111386338	5.87381e-06	-0.870553	-1.22934	1.09279e-05	-1.12534	-1.24243	5.1405e-05	-1.27222	-1.23082
213702860	rs139534815	1.35493e-05	-1.20222e-10	-1.26406	3.28964e-05	-1.20222e-10	-1.26572	0.000177397	-1.20222e-10	-1.26438
213703943	rs4625850	2.43727e-06	-1.72884	-1.25067	5.93795e-06	-1.71544	-1.26228	3.18488e-05	-1.72863	-1.25314
213704777	rs549471555	1.45323e-05	-1.20222e-10	-1.19402	3.71623e-05	-1.20222e-10	-1.14379	0.000190762	-1.20222e-10	-1.19175
213705087	rs112082419	9.29529e-06	-1.64089	-2.11576e-10	2.32159e-05	-1.61425	-2.11576e-10	0.000112665	-1.71836	-2.11576e-10
213706098	rs77209879	1.44205e-05	-1.20222e-10	-1.20174	3.60546e-05	-1.20222e-10	-1.17405	0.0001871	-1.20222e-10	-1.21113
213706409	rs59372647	3.0233e-06	-1.49808	-1.26597	7.17071e-06	-1.52495	-1.26413	3.94988e-05	-1.5005	-1.26601
213706545	rs10183856	3.33497e-06	-1.40531	-1.26062	7.47107e-06	-1.48244	-1.2656	4.29813e-05	-1.42091	-1.26109
213707332	rs73079378	7.58274e-06	-0.750063	-1.09446	1.36459e-05	-1.02366	-1.12199	6.34748e-05	-1.18325	-1.10888
213707406	rs28668121	6.50682e-06	-0.741703	-1.25584	1.16666e-05	-1.03781	-1.26455	5.74535e-05	-1.13464	-1.25715
213707481	rs73079381	7.44571e-06	-0.758608	-1.10415	1.34338e-05	-1.03091	-1.13041	6.29554e-05	-1.18962	-1.11072
213707558	rs62188038	1.6825e-05	-1.04753	-2.11576e-10	3.9099e-05	-1.09299	-2.11576e-10	0.000168467	-1.31604	-2.11576e-10
213707759	rs4131363	2.4004e-06	-1.72901	-1.26574	5.99243e-06	-1.70786	-1.26072	3.15542e-05	-1.72613	-1.26494
213708891	rs62188039	3.43119e-05	-0.334901	-2.11576e-10	7.06902e-05	-0.500775	-2.11576e-10	0.000241373	-0.956431	-2.11576e-10
213709261	rs7600372	2.46447e-06	-1.72774	-1.24068	5.95713e-06	-1.71999	-1.2545	3.35017e-05	-1.68999	-1.24119
213709328	rs34399668	4.1532e-05	-1.20222e-10	-0.143928	8.89244e-05	-1.20222e-10	-0.271296	0.000549661	-1.20222e-10	-0.133472
213710637	rs77983132	3.31645e-06	-1.47288	-1.19862	8.22214e-06	-1.45797	-1.19428	4.39769e-05	-1.45739	-1.20172
213711832	rs76881463	1.35352e-05	-1.20222e-10	-1.2651	3.29039e-05	-1.20222e-10	-1.26549	0.000177347	-1.20222e-10	-1.26466
213711954	rs75740787	1.00198e-05	-1.56583	-2.11576e-10	2.18095e-05	-1.67674	-2.11576e-10	0.000119427	-1.66007	-2.11576e-10
213712120	rs75262943	2.78821e-06	-1.59092	-1.25407	6.09737e-06	-1.69435	-1.25687	3.36678e-05	-1.67025	-1.25598
213712282	rs140780557	1.18199e-05	-1.40061	-2.11576e-10	2.88799e-05	-1.39594	-2.11576e-10	0.000132474	-1.55639	-2.11576e-10
213714818	rs3925030	4.4767e-06	-1.41314	-0.958364	1.04304e-05	-1.51708	-0.897277	4.82747e-05	-1.60189	-0.963981
213715616	rs7425590	3.09463e-06	-1.67036	-1.07037	6.98275e-06	-1.72051	-1.09513	3.8e-05	-1.7232	-1.08199
213715748	rs139897489	1.46566e-05	-1.20222e-10	-1.1855	3.75745e-05	-1.20222e-10	-1.13276	0.000192419	-1.20222e-10	-1.1831
213717260	rs6721001	2.93318e-06	-1.54274	-1.25157	7.72777e-06	-1.45642	-1.25784	3.80245e-05	-1.54792	-1.25662
213717776	rs116187726	0.000159298	1.20038	-2.11576e-10	0.000420056	1.28131	-2.11576e-10	0.00206042	1.18789	-2.11576e-10
213717875	rs58039911	6.10125e-06	-1.33055	-0.731352	1.71543e-05	-1.27476	-0.642072	0.000100495	-1.08892	-0.743746
213718301	rs6709858	3.0442e-06	-1.68664	-1.07052	6.94043e-06	-1.72645	-1.09527	3.83602e-05	-1.71362	-1.08214
213718619	rs80279287	1.3675e-05	-1.20222e-10	-1.25482	3.36753e-05	-1.20222e-10	-1.24232	0.000179048	-1.20222e-10	-1.25512
213718798	rs12620000	3.83963e-06	-1.72295	-0.802063	1.03014e-05	-1.71056	-0.716237	5.43433e-05	-1.65123	-0.79622
213718837	rs10932448	4.73977e-06	-1.14963	-1.16477	1.41411e-05	-0.927164	-1.18283	7.56301e-05	-0.937886	-1.17903
213719451	rs118133418	4.43011e-05	-1.20222e-10	-0.0793849	0.000117753	-1.20222e-10	0.00950637	0.000600538	-1.20222e-10	-0.0449478
213719505	rs78894852	1.35526e-05	-1.20222e-10	-1.26381	3.29068e-05	-1.20222e-10	-1.2654	0.000177631	-1.20222e-10	-1.26307
213719976	rs6732928	5.14264e-06	-1.06064	-1.17219	1.50889e-05	-0.855583	-1.18954	8.00863e-05	-0.873773	-1.1859
213721100	rs116113646	8.6662e-06	-1.71096	-2.11576e-10	2.22376e-05	-1.6573	-2.11576e-10	0.000128421	-1.58746	-2.11576e-10
213721311	rs12617260	7.55225e-06	-1.25953	-0.589017	2.19794e-05	-1.17383	-0.49515	0.000143041	-0.885909	-0.593737
213722554	rs4480940	6.76986e-06	-1.49083	-0.467084	1.74066e-05	-1.5389	-0.363337	7.59305e-05	-1.63816	-0.474794
213722621	rs115961487	1.04753e-05	-1.52137	-2.11576e-10	2.27086e-05	-1.63634	-2.11576e-10	0.000124978	-1.61464	-2.11576e-10
213722994	rs75497452	2.92638e-06	-1.53254	-1.26409	6.23324e-06	-1.66408	-1.26511	3.47702e-05	-1.62921	-1.26481
213723345	rs62188040	1.52416e-05	-1.14636	-2.11576e-10	3.65996e-05	-1.15904	-2.11576e-10	0.000168892	-1.31351	-2.11576e-10
213723462	rs10192891	5.44788e-06	-0.999027	-1.17614	1.64017e-05	-0.768598	-1.1931	8.70342e-05	-0.786929	-1.18954
213723463	rs10192733	2.93125e-06	-1.70768	-1.08728	6.81496e-06	-1.72905	-1.11092	3.84437e-05	-1.69519	-1.09839
213723819	rs4307771	3.0826e-05	-0.442036	-2.11576e-10	7.87502e-05	-0.392801	-2.11576e-10	0.000279946	-0.808178	-2.11576e-10
213724031	rs7590092	4.7948e-06	-1.69469	-0.608175	1.44922e-05	-1.57934	-0.506128	7.67546e-05	-1.4985	-0.603661
213724111	rs6712727	5.29264e-06	-1.01147	-1.1926	1.59324e-05	-0.782883	-1.20785	8.45237e-05	-0.801077	-1.20467
213724360	rs189670389	9.06184e-06	-1.66632	-2.11576e-10	2.13049e-05	-1.70015	-2.11576e-10	0.000113608	-1.71002	-2.11576e-10
213724373	rs6713063	5.27099e-06	-1.01147	-1.1967	1.58744e-05	-0.782883	-1.21149	8.42081e-05	-0.801077	-1.20841
213725967	rs78624402	2.71485e-05	-0.56907	-2.11576e-10	6.08261e-05	-0.651063	-2.11576e-10	0.000233257	-0.990631	-2.11576e-10
213726271	rs10202665	5.11252e-06	-1.05037	-1.18833	1.51468e-05	-0.837254	-1.20404	7.99399e-05	-0.860744	-1.20075
213726485	rs10168086	2.94788e-06	-1.70202	-1.08728	6.81604e-06	-1.72889	-1.11092	3.80619e-05	-1.70517	-1.09839
213727205	rs4673698	1.13582e-05	-1.44045	-2.11576e-10	2.89893e-05	-1.39215	-2.11576e-10	0.00015178	-1.42034	-2.11576e-10
213727771	rs56393025	1.18925e-05	-1.39449	-2.11576e-10	3.2065e-05	-1.29132	-2.11576e-10	0.000211565	-1.08824	-2.11576e-10
213727854	rs56122357	5.13019e-06	-1.69695	-0.5383	1.43392e-05	-1.65624	-0.439849	8.19374e-05	-1.49453	-0.542289
213728083	rs61202001	1.66128e-05	-1.06022	-2.11576e-10	4.31782e-05	-0.993746	-2.11576e-10	0.000188884	-1.20164	-2.11576e-10
213728160	rs62186461	1.34828e-05	-1.26898	-2.11576e-10	3.24011e-05	-1.28089	-2.11576e-10	0.000150337	-1.4299	-2.11576e-10
213728381	rs4132518	2.98954e-06	-1.52636	-1.24892	8.57746e-06	-1.35426	-1.25569	4.87493e-05	-1.30115	-1.25493
213729057	rs12987688	2.92207e-06	-1.5418	-1.2563	8.3492e-06	-1.37572	-1.2612	4.68286e-05	-1.3356	-1.26068
213729511	rs72938616	5.61745e-05	0.158069	-2.11576e-10	0.000188228	0.478571	-2.11576e-10	0.00120008	0.647368	-2.11576e-10
213729743	rs148059109	1.75906e-05	-1.20222e-10	-1.00303	4.42741e-05	-1.20222e-10	-0.968683	0.000229155	-1.20222e-10	-1.00837
213730275	rs10168619	3.08905e-06	-1.48573	-1.2568	8.87299e-06	-1.31452	-1.26155	5.0587e-05	-1.25803	-1.26105
213730482	rs190276329	9.12782e-06	-1.65907	-2.11576e-10	2.23981e-05	-1.65011	-2.11576e-10	0.000118544	-1.66749	-2.11576e-10
213730647	rs10200998	1.18358e-05	-1.39927	-2.11576e-10	3.189e-05	-1.29679	-2.11576e-10	0.000210168	-1.09487	-2.11576e-10
213730682	rs11900001	4.30252e-06	-1.17498	-1.23621	1.29202e-05	-0.954689	-1.2456	6.78489e-05	-0.981791	-1.2437
213731005	rs11884431	2.89077e-06	-1.5465	-1.26237	8.30339e-06	-1.37737	-1.26505	4.69431e-05	-1.32903	-1.26481
213731186	rs115197651	1.10243e-05	-1.47029	-2.11576e-10	2.37452e-05	-1.5917	-2.11576e-10	0.0001327	-1.55468	-2.11576e-10
213731347	rs62186463	1.03586e-05	-1.53257	-2.11576e-10	2.5866e-05	-1.50615	-2.11576e-10	0.000125674	-1.60908	-2.11576e-10
213731464	rs4592794	2.86779e-06	-1.55274	-1.26411	8.22528e-06	-1.38606	-1.26581	4.64689e-05	-1.3383	-1.26569
213732007	rs13425455	2.79931e-06	-1.68042	-1.1606	6.39345e-06	-1.72525	-1.17856	3.52415e-05	-1.71146	-1.16909
213732278	rs67530812	4.412e-06	-1.69072	-0.695349	1.14429e-05	-1.72861	-0.593104	5.74308e-05	-1.70271	-0.68948
213732717	rs11694194	3.10391e-06	-1.47508	-1.26265	8.97923e-06	-1.29898	-1.26519	5.10811e-05	-1.2444	-1.26496
213733657	rs114419651	0.000164547	1.2328	-2.11576e-10	0.000462943	1.37852	-2.11576e-10	0.00241378	1.34617	-2.11576e-10
213733676	rs56008709	1.27365e-05	-1.32592	-2.11576e-10	3.49693e-05	-1.20461	-2.11576e-10	0.000176323	-1.27045	-2.11576e-10
213733815	rs7581321	3.07723e-06	-1.48036	-1.26601	8.80657e-06	-1.31871	-1.26487	5.03352e-05	-1.25896	-1.26511
213733817	rs13035345	5.21398e-06	-1.42637	-0.792675	1.24637e-05	-1.52	-0.716262	5.67041e-05	-1.60844	-0.796492
213733958	rs13035592	4.05925e-06	-1.20682	-1.26258	1.22004e-05	-0.992409	-1.2652	6.40206e-05	-1.01884	-1.26473
213735197	rs7585560	3.11792e-06	-1.47399	-1.25924	9.02259e-06	-1.30576	-1.25359	5.17318e-05	-1.24231	-1.25439
213735308	rs10460330	5.77405e-06	-1.45809	-0.658932	1.42205e-05	-1.53452	-0.56988	6.359e-05	-1.62372	-0.666599
213735455	rs80011822	4.58467e-06	-1.08172	-1.26596	9.37732e-06	-1.25615	-1.26464	4.50511e-05	-1.36942	-1.26556
213735555	rs7559013	2.98644e-05	-0.473725	-2.11576e-10	6.3348e-05	-0.61044	-2.11576e-10	0.000239102	-0.965883	-2.11576e-10
213735616	rs10182856	2.883e-06	-1.56118	-1.25038	8.27501e-06	-1.4036	-1.24224	4.68994e-05	-1.35141	-1.24335
213735779	rs62186464	1.61262e-05	-1.08995	-2.11576e-10	3.75938e-05	-1.13224	-2.11576e-10	0.000170291	-1.30527	-2.11576e-10
213735884	rs7588684	5.04784e-06	-1.72845	-0.522989	1.40152e-05	-1.70416	-0.414784	7.36641e-05	-1.62697	-0.516291
213737148	rs192808932	1.4862e-05	-1.20222e-10	-1.17159	3.67891e-05	-1.20222e-10	-1.15388	0.000194848	-1.20222e-10	-1.17056
213737153	rs13006808	2.95578e-06	-1.64376	-1.14287	7.03336e-06	-1.65075	-1.15767	3.58721e-05	-1.71011	-1.15271
213737251	rs117715886	1.36447e-05	-1.20222e-10	-1.25705	3.336e-05	-1.20222e-10	-1.25172	0.000178826	-1.20222e-10	-1.25636
213737261	rs7606842	2.94305e-06	-1.55671	-1.23424	8.61598e-06	-1.38247	-1.223	4.89594e-05	-1.32728	-1.2245
213737392	rs72938643	2.70279e-06	-1.69618	-1.17993	6.25896e-06	-1.729	-1.19607	3.49776e-05	-1.70049	-1.18758
213737688	rs4530308	5.83325e-06	-1.53169	-0.575132	1.48842e-05	-1.57339	-0.485397	6.65643e-05	-1.66061	-0.583993
213737901	rs7419356	5.61197e-06	-1.53224	-0.613252	1.42789e-05	-1.57435	-0.525951	6.40886e-05	-1.66064	-0.621864
213738956	rs191874110	9.10288e-06	-1.6618	-2.11576e-10	2.1377e-05	-1.69677	-2.11576e-10	0.00011209	-1.72347	-2.11576e-10
213738972	rs7600221	5.6228e-06	-1.72682	-0.416741	1.56858e-05	-1.70588	-0.300447	8.19527e-05	-1.62703	-0.409605
213739730	rs10183789	3.13483e-06	-1.49097	-1.23685	9.20837e-06	-1.31293	-1.22604	5.29024e-05	-1.24683	-1.22749
213740290	rs76478099	1.26899e-05	-1.32959	-2.11576e-10	2.86572e-05	-1.40368	-2.11576e-10	0.000156737	-1.3882	-2.11576e-10
213740592	rs12465088	6.72427e-06	-1.35189	-0.612784	1.5967e-05	-1.45736	-0.531202	7.09468e-05	-1.56302	-0.617827
213740768	rs13387639	3.17069e-06	-1.47671	-1.23974	9.35121e-06	-1.29414	-1.22944	5.38028e-05	-1.22662	-1.23083
213741762	rs4627506	2.9378e-06	-1.58425	-1.20848	8.55894e-06	-1.41845	-1.19366	4.82666e-05	-1.37043	-1.19561
213741806	rs4514826	3.01416e-06	-1.54055	-1.22652	8.92803e-06	-1.3558	-1.21409	5.0588e-05	-1.30332	-1.21574
213741942	rs6722574	5.57147e-06	-1.72829	-0.424448	1.56088e-05	-1.70314	-0.308104	8.02178e-05	-1.63904	-0.418985
213741997	rs150868267	1.3568e-05	-1.26268	-2.11576e-10	3.31892e-05	-1.25686	-2.11576e-10	0.000153608	-1.40837	-2.11576e-10
213742480	rs11677982	4.43603e-06	-1.11866	-1.26197	9.15209e-06	-1.28765	-1.25745	4.40736e-05	-1.39682	-1.2601
213742529	rs11678021	4.43545e-06	-1.11866	-1.2621	9.15036e-06	-1.28765	-1.25764	4.40667e-05	-1.39682	-1.26025
213742802	rs147857818	4.43603e-06	-1.11866	-1.26197	9.15209e-06	-1.28765	-1.25745	4.40736e-05	-1.39682	-1.2601
213742998	rs6755023	1.64045e-05	-1.07284	-2.11576e-10	4.30117e-05	-0.997611	-2.11576e-10	0.000187096	-1.21115	-2.11576e-10
213743328	rs4672661	4.50477e-06	-1.10372	-1.26154	9.20303e-06	-1.27493	-1.26462	4.44385e-05	-1.38577	-1.2629
213743661	rs141244439	8.57403e-06	-1.72166	-2.11576e-10	2.07647e-05	-1.72583	-2.11576e-10	0.000112088	-1.72349	-2.11576e-10
213743854	rs6730653	3.0754e-06	-1.51967	-1.22729	8.9943e-06	-1.34752	-1.21497	5.03776e-05	-1.30662	-1.21661
213744121	rs192463148	1.14711e-05	-1.43056	-2.11576e-10	2.16398e-05	-1.68455	-2.11576e-10	0.00012168	-1.64138	-2.11576e-10
213744129	rs184850105	1.38975e-05	-1.20222e-10	-1.23868	3.41134e-05	-1.20222e-10	-1.22939	0.000182325	-1.20222e-10	-1.23698
213744246	rs7580749	4.9572e-06	-1.72191	-0.547644	1.35588e-05	-1.71225	-0.4398	7.05223e-05	-1.64462	-0.542221
213744382	rs147178914	1.40959e-05	-1.22451	-2.11576e-10	3.41842e-05	-1.22732	-2.11576e-10	0.0001586	-1.37639	-2.11576e-10
213745141	rs138710583	1.28264e-05	-1.31889	-2.11576e-10	2.89354e-05	-1.39402	-2.11576e-10	0.000158295	-1.37832	-2.11576e-10
213745273	rs4530309	2.9065e-06	-1.57406	-1.22939	8.36643e-06	-1.41747	-1.21738	4.71522e-05	-1.37041	-1.21898
213746429	rs112392415	2.63757e-06	-1.69119	-1.20934	6.10872e-06	-1.72708	-1.22229	3.3571e-05	-1.71359	-1.21552
213747361	rs7606083	2.91745e-06	-1.56296	-1.23672	8.42637e-06	-1.40182	-1.2259	4.75506e-05	-1.35363	-1.22735
213747417	rs6743274	1.10728e-05	-1.4659	-2.11576e-10	2.95318e-05	-1.37361	-2.11576e-10	0.000191342	-1.18871	-2.11576e-10
213748016	rs13413122	2.7429e-06	-1.68881	-1.17257	6.31643e-06	-1.7265	-1.18943	3.47147e-05	-1.71506	-1.18055
213748035	rs13413323	2.75767e-06	-1.68407	-1.17193	6.32833e-06	-1.7252	-1.18885	3.46462e-05	-1.71764	-1.17994
213748097	rs4627507	2.86059e-06	-1.57761	-1.24175	8.25053e-06	-1.41698	-1.23182	4.62596e-05	-1.37534	-1.23316
213748985	rs56123559	2.70185e-06	-1.68535	-1.19111	6.21138e-06	-1.72659	-1.20611	3.41694e-05	-1.71321	-1.19824
213749089	rs4349285	6.7907e-06	-1.44023	-0.51461	1.70393e-05	-1.5005	-0.423057	7.44344e-05	-1.60966	-0.523191
213749190	rs4561607	6.63783e-06	-1.38996	-0.587649	1.64022e-05	-1.46023	-0.501438	7.08632e-05	-1.58649	-0.595534
213750000	rs55756819	1.06647e-05	-1.50346	-2.11576e-10	2.46825e-05	-1.55299	-2.11576e-10	0.00012143	-1.64344	-2.11576e-10
213750397	rs4410232	1.50101e-05	-1.16167	-2.11576e-10	3.04748e-05	-1.34218	-2.11576e-10	0.000156608	-1.38903	-2.11576e-10
213750861	rs4278883	2.90523e-06	-1.58793	-1.21595	8.50287e-06	-1.41705	-1.20162	4.75411e-05	-1.37684	-1.20434
213751999	rs142139877	2.8427e-06	-1.59367	-1.23197	8.18935e-06	-1.43625	-1.22	4.57661e-05	-1.39694	-1.22229
213752535	rs188297321	1.11489e-05	-1.45906	-2.11576e-10	2.67388e-05	-1.47297	-2.11576e-10	0.000123525	-1.62633	-2.11576e-10
213752617	rs137971081	2.30215e-05	-1.20222e-10	-0.733965	5.39421e-05	-1.20222e-10	-0.771172	0.000301859	-1.20222e-10	-0.732813
213753327	rs80000856	3.09589e-06	-1.47458	-1.26573	6.39491e-06	-1.63756	-1.26601	3.58814e-05	-1.59657	-1.26598
213753521	rs4311011	2.89346e-06	-1.54995	-1.25799	8.26862e-06	-1.3949	-1.25171	4.59595e-05	-1.36204	-1.25298
213753661	rs12105842	6.5605e-06	-1.46754	-0.521789	1.65243e-05	-1.52282	-0.43143	7.2611e-05	-1.62817	-0.529486
213755490	rs4580335	6.14944e-06	-1.69905	-0.35498	1.62994e-05	-1.72886	-0.239094	8.13421e-05	-1.69705	-0.347057
213755756	rs4588133	5.4937e-06	-1.71196	-0.454828	1.46975e-05	-1.72659	-0.344814	7.48805e-05	-1.67906	-0.447825
213756191	rs4429415	6.66928e-06	-1.44479	-0.528091	1.67963e-05	-1.49934	-0.438589	7.33156e-05	-1.61242	-0.535582
213756207	rs7605790	5.63425e-06	-1.70768	-0.433851	1.50541e-05	-1.72658	-0.320846	7.63061e-05	-1.68156	-0.42646
213756968	rs4450544	7.41987e-06	-1.36507	-0.501161	1.85126e-05	-1.43088	-0.409752	7.93001e-05	-1.56132	-0.508219
213757061	rs79925806	7.37753e-06	-1.09111	-0.780841	1.58246e-05	-1.32424	-0.673276	7.68783e-05	-1.32895	-0.7716
213757256	rs10205723	2.6914e-06	-1.67525	-1.20508	6.15637e-06	-1.72268	-1.21891	3.345e-05	-1.72156	-1.21116
213757489	rs12465650	8.15846e-06	-1.35663	-0.41471	2.04831e-05	-1.42323	-0.316251	8.65989e-05	-1.55557	-0.425917
213757624	rs11678072	1.53635e-05	-1.1384	-2.11576e-10	4.01315e-05	-1.06692	-2.11576e-10	0.000176544	-1.2692	-2.11576e-10
213758256	rs113110281	1.44605e-05	-1.19897	-2.11576e-10	3.94607e-05	-1.08378	-2.11576e-10	0.000148422	-1.44271	-2.11576e-10
213758894	rs72938677	1.06641e-05	-1.50351	-2.11576e-10	2.86571e-05	-1.40368	-2.11576e-10	0.00018663	-1.21364	-2.11576e-10
213759117	rs1482581	8.79393e-06	-1.34096	-0.355372	2.17968e-05	-1.42091	-0.256414	9.24589e-05	-1.54665	-0.369362
213759157	rs1842796	1.14321e-05	-1.28507	-0.148893	2.57017e-05	-1.39242	-0.12011	0.000120725	-1.50331	-0.145947
213759210	rs150638187	8.55543e-06	-1.72383	-2.11576e-10	2.15161e-05	-1.69028	-2.11576e-10	0.000122407	-1.63542	-2.11576e-10
213759238	rs62186481	1.63029e-05	-1.07905	-2.11576e-10	4.22941e-05	-1.01443	-2.11576e-10	0.000186133	-1.21631	-2.11576e-10
213759397	rs7564228	5.96617e-06	-1.71916	-0.365124	1.51458e-05	-1.69156	-0.349801	8.92128e-05	-1.58982	-0.361933
213759512	rs77813766	0.000100137	-1.20222e-10	0.736145	0.000268985	-1.20222e-10	0.835574	0.00131329	-1.20222e-10	0.737513
213759864	rs55696516	1.06641e-05	-1.50351	-2.11576e-10	2.86571e-05	-1.40368	-2.11576e-10	0.00018663	-1.21364	-2.11576e-10
213760193	rs7581865	1.42954e-05	-1.21045	-2.11576e-10	3.67608e-05	-1.15465	-2.11576e-10	0.000162988	-1.3491	-2.11576e-10
213760555	rs7568359	1.48129e-05	-1.1749	-2.11576e-10	3.82431e-05	-1.11512	-2.11576e-10	0.000171016	-1.30101	-2.11576e-10
213760643	rs10200912	6.94504e-06	-1.46073	-0.471635	1.65261e-05	-1.50589	-0.448255	7.7746e-05	-1.61958	-0.469743
213760712	rs12475865	6.88131e-06	-1.45602	-0.485562	1.63942e-05	-1.49977	-0.462387	7.69172e-05	-1.61636	-0.483687
213760737	rs10932450	6.98014e-06	-1.44871	-0.478615	1.66212e-05	-1.49306	-0.455337	7.78201e-05	-1.61164	-0.476731
213760966	rs10932451	6.91991e-06	-1.42862	-0.507368	1.64125e-05	-1.47653	-0.484516	7.65934e-05	-1.59874	-0.505519
213761218	rs7578160	6.64131e-06	-1.72811	-0.248972	1.66131e-05	-1.72687	-0.222016	8.86854e-05	-1.71939	-0.238294
213761434	rs7578405	6.18578e-06	-1.6948	-0.353336	1.51864e-05	-1.729	-0.30968	8.25774e-05	-1.69411	-0.334932
213761522	rs111485766	5.01874e-06	-0.998419	-1.2588	1.01905e-05	-1.18459	-1.25304	4.84116e-05	-1.30669	-1.25635
213761541	rs1038323	6.44452e-06	-1.72762	-0.279546	1.6116e-05	-1.72827	-0.250997	8.57599e-05	-1.72251	-0.268709
213761633	rs115351009	1.30145e-05	-1.30433	-2.11576e-10	3.12679e-05	-1.31649	-2.11576e-10	0.000146351	-1.45677	-2.11576e-10
213761885	rs72938693	2.61131e-06	-1.66139	-1.24916	5.95598e-06	-1.71885	-1.25584	3.20358e-05	-1.72348	-1.25244
213762302	rs1905171	6.72956e-06	-1.45274	-0.511139	1.60773e-05	-1.49565	-0.486028	7.53185e-05	-1.61421	-0.506841
213762866	rs4594387	6.42909e-06	-1.41931	-0.590252	1.52986e-05	-1.46484	-0.566481	7.11138e-05	-1.59231	-0.586184
213763008	rs114433552	1.25216e-05	-1.34294	-2.11576e-10	2.55767e-05	-1.5174	-2.11576e-10	0.000144196	-1.4716	-2.11576e-10
213763141	rs62186482	1.29704e-05	-1.30773	-2.11576e-10	3.1147e-05	-1.32036	-2.11576e-10	0.0001478	-1.44692	-2.11576e-10
213764626	rs72938696	9.74946e-06	-1.59318	-2.11576e-10	2.07597e-05	-1.72607	-2.11576e-10	0.000111506	-1.72869	-2.11576e-10
213764873	rs76643047	8.56795e-06	-1.72236	-2.11576e-10	2.09266e-05	-1.71806	-2.11576e-10	0.000116598	-1.68404	-2.11576e-10
213765108	rs6715589	5.3321e-06	-1.56577	-0.630877	1.24285e-05	-1.60852	-0.63057	7.30267e-05	-1.53379	-0.618154
213765321	rs7580907	2.45159e-05	-0.671072	-2.11576e-10	7.42392e-05	-0.45179	-2.11576e-10	0.000381056	-0.499829	-2.11576e-10
213765361	rs7566816	2.43626e-05	-0.677343	-2.11576e-10	7.57854e-05	-0.431177	-2.11576e-10	0.000397077	-0.458644	-2.11576e-10
213765851	rs1384395	3.69944e-05	-0.641105	0.381477	0.000101262	-0.681301	0.539933	0.000385416	-0.86328	0.374829
213765863	rs12151432	6.49276e-06	-1.45618	-0.543526	1.71e-05	-1.37177	-0.548229	0.000116758	-1.1516	-0.531066
213765929	rs13388768	9.67254e-06	-1.6011	-2.11576e-10	2.07372e-05	-1.72715	-2.11576e-10	0.00011147	-1.72902	-2.11576e-10
213765951	rs62186484	2.15554e-05	-0.799766	-2.11576e-10	6.28389e-05	-0.618509	-2.11576e-10	0.000316525	-0.685371	-2.11576e-10
213766025	rs12151552	5.18202e-06	-1.64751	-0.577688	1.33974e-05	-1.58095	-0.583069	8.3565e-05	-1.45125	-0.565902
213766075	rs10932453	3.83434e-05	-0.161379	-0.0624317	6.76744e-05	-0.630348	0.085974	0.000251032	-0.849317	-0.0678745
213766200	rs10194411	8.86929e-06	-1.6878	-2.11576e-10	2.15781e-05	-1.6874	-2.11576e-10	0.000122607	-1.63379	-2.11576e-10
213766384	rs61154052	4.56298e-06	-1.64114	-0.71128	1.17972e-05	-1.57477	-0.71645	7.39563e-05	-1.43907	-0.700231
213766436	rs7584738	3.9112e-05	-0.535805	0.33184	0.000105874	-0.584782	0.487946	0.000403992	-0.766672	0.325293
213766493	rs11676802	9.87166e-06	-1.58073	-2.11576e-10	2.08032e-05	-1.72397	-2.11576e-10	0.000111613	-1.72774	-2.11576e-10
213766676	rs17274552	1.00303e-05	-1.56478	-2.11576e-10	2.88327e-05	-1.39757	-2.11576e-10	0.000186435	-1.21469	-2.11576e-10
213766756	rs10173924	3.5007e-05	-0.821578	0.506733	8.59274e-05	-0.853877	0.548297	0.000445616	-0.82976	0.486445
213766870	rs1007682	3.52023e-05	-0.434312	0.12503	9.91803e-05	-0.32268	0.160536	0.000419604	-0.513311	0.109848
213767601	rs77202089	9.05758e-06	-1.66679	-2.11576e-10	2.13474e-05	-1.69815	-2.11576e-10	0.000112887	-1.71639	-2.11576e-10
213768082	rs11690875	9.66392e-06	-1.60199	-2.11576e-10	2.0742e-05	-1.72692	-2.11576e-10	0.000111662	-1.7273	-2.11576e-10
213768573	rs1471641	0.00028194	2.83053	-1.05922	0.00030012	1.94625	-1.00115	0.00207234	2.26395	-1.07029
213768668	rs149661904	0.000101033	1.88939	-1.14434	7.34275e-05	0.731131	-1.19392	0.00075541	1.32759	-1.1431
213769423	rs10932454	3.75098e-05	-0.542195	0.296405	8.69624e-05	-0.628906	0.335299	0.00037789	-0.809411	0.30124
213769574	rs12473314	4.10045e-05	-0.542195	0.385483	9.51852e-05	-0.628906	0.425648	0.00041344	-0.809411	0.391151
213769602	rs10196169	8.97965e-06	-1.67543	-2.11576e-10	2.08527e-05	-1.7216	-2.11576e-10	0.00011231	-1.72151	-2.11576e-10
213770270	rs16849412	1.35811e-05	-1.20222e-10	-1.26171	3.29012e-05	-1.20222e-10	-1.26557	0.000178286	-1.20222e-10	-1.25939
213770479	rs116802361	1.00807e-05	-1.55977	-2.11576e-10	2.31423e-05	-1.61742	-2.11576e-10	0.000119127	-1.66259	-2.11576e-10
213771335	rs4672662	8.17435e-06	-1.43237	-0.337021	2.0747e-05	-1.39778	-0.3289	0.00010459	-1.44834	-0.344382
213771339	rs10170031	8.89562e-06	-1.68483	-2.11576e-10	2.08434e-05	-1.72204	-2.11576e-10	0.000112122	-1.72319	-2.11576e-10
213771599	rs143969472	2.23261e-05	-1.20222e-10	-0.764639	5.27965e-05	-1.20222e-10	-0.792638	0.00029398	-1.20222e-10	-0.759262
213771734	rs4672663	7.44182e-06	-1.57423	-0.289048	2.03302e-05	-1.37963	-0.36734	0.000107492	-1.47889	-0.28647
213771848	rs4672664	3.11257e-06	-1.48279	-1.25215	6.34327e-06	-1.64756	-1.26413	3.70936e-05	-1.59574	-1.23359
213771855	rs10185364	8.53003e-06	-1.7268	-2.11576e-10	2.20016e-05	-1.66797	-2.11576e-10	0.000117306	-1.67799	-2.11576e-10
213771998	rs78083195	9.58759e-06	-1.60992	-2.11576e-10	2.20276e-05	-1.66679	-2.11576e-10	0.000117036	-1.68029	-2.11576e-10
213772396	rs72940630	0.000210341	1.47834	-2.11576e-10	0.000755709	1.86857	-2.11576e-10	0.0046636	2.00477	-2.11576e-10
213772965	rs10188895	1.04598e-05	-1.52286	-2.11576e-10	2.18994e-05	-1.67262	-2.11576e-10	0.000120101	-1.65444	-2.11576e-10
213773229	rs142071410	9.02732e-06	-1.67014	-2.11576e-10	2.29779e-05	-1.62455	-2.11576e-10	0.00012049	-1.65121	-2.11576e-10
213773376	rs10189307	1.04598e-05	-1.52286	-2.11576e-10	2.18994e-05	-1.67262	-2.11576e-10	0.000120101	-1.65444	-2.11576e-10
213773645	rs6727244	1.00437e-05	-1.56345	-2.11576e-10	2.14618e-05	-1.69281	-2.11576e-10	0.000117307	-1.67798	-2.11576e-10
213773970	rs7349386	1.42866e-05	-0.1164	-1.09467	1.53638e-05	-0.870614	-1.15646	0.000126637	-0.502005	-1.09944
213773981	rs1564611	4.6925e-06	-1.72907	-0.59536	1.03988e-05	-1.71594	-0.701451	7.02183e-05	-1.72861	-0.462551
213774488	rs4516374	1.20816e-05	-1.7178	0.339089	3.0088e-05	-1.7196	0.364642	0.000152933	-1.70744	0.294665
213774519	rs13399311	9.83272e-06	-1.58468	-2.11576e-10	2.12578e-05	-1.70236	-2.11576e-10	0.000115969	-1.68945	-2.11576e-10
213774965	rs78302933	1.45465e-05	-1.20222e-10	-1.19304	3.49311e-05	-1.20222e-10	-1.20571	0.000192672	-1.20222e-10	-1.18179
213775098	rs13415764	1.02924e-05	-1.53899	-2.11576e-10	2.17187e-05	-1.68091	-2.11576e-10	0.000118957	-1.66401	-2.11576e-10
213775410	rs62186486	4.06875e-06	-1.72895	-0.738107	9.14027e-06	-1.71999	-0.826398	5.94431e-05	-1.7291	-0.62865
213776349	rs900369	1.45991e-05	-1.57348	0.384047	3.90427e-05	-1.60314	0.508717	0.000182997	-1.57489	0.34159
213776564	rs67064832	9.95323e-06	-1.5725	-2.11576e-10	2.13726e-05	-1.69697	-2.11576e-10	0.000116725	-1.68295	-2.11576e-10
213777705	rs62186487	6.35923e-06	-1.40977	-0.610716	2.09978e-05	-1.12346	-0.591206	0.000103399	-1.19044	-0.613738
213777713	rs72940638	9.65266e-06	-1.60316	-2.11576e-10	2.10725e-05	-1.71111	-2.11576e-10	0.000114356	-1.70346	-2.11576e-10
213777770	rs62186488	3.73347e-06	-1.7116	-0.841451	8.62328e-06	-1.67969	-0.92493	5.44509e-05	-1.71092	-0.734556
213777980	rs6761763	9.78163e-06	-1.58989	-2.11576e-10	2.12108e-05	-1.70457	-2.11576e-10	0.000115656	-1.69216	-2.11576e-10
213778280	rs6704694	1.46459e-05	-1.61377	0.427539	3.60327e-05	-1.6308	0.456144	0.000181417	-1.63169	0.389711
213778550	rs67254543	3.99162e-06	-1.71758	-0.768619	9.10671e-06	-1.69072	-0.85935	5.87863e-05	-1.71545	-0.653412
213779012	rs62186489	4.40195e-06	-1.71858	-0.669763	9.58727e-06	-1.72911	-0.769535	6.51997e-05	-1.72112	-0.544194
213779024	rs62186490	4.38603e-06	-1.72221	-0.669763	9.59067e-06	-1.72876	-0.769535	6.49975e-05	-1.72423	-0.544194
213779062	rs62186491	3.92492e-06	-1.72013	-0.782918	8.94692e-06	-1.6955	-0.87227	5.7699e-05	-1.71824	-0.669292
213779378	rs13430419	9.91575e-06	-1.57627	-2.11576e-10	2.13623e-05	-1.69746	-2.11576e-10	0.000116392	-1.68581	-2.11576e-10
213780493	rs114692015	1.23497e-05	-1.35676	-2.11576e-10	2.70084e-05	-1.46293	-2.11576e-10	0.000148688	-1.44093	-2.11576e-10
213780935	rs72940647	1.16771e-05	-1.72505	0.312289	2.96464e-05	-1.71183	0.342089	0.000155294	-1.72514	0.327693
213780936	rs7600641	9.45613e-06	-1.62373	-2.11576e-10	2.09346e-05	-1.71768	-2.11576e-10	0.000113747	-1.70879	-2.11576e-10
213780980	rs62186492	4.05741e-06	-1.70905	-0.760795	8.86517e-06	-1.72754	-0.849415	5.97117e-05	-1.71263	-0.64062
213780987	rs62186493	4.0453e-06	-1.70717	-0.765672	8.83094e-06	-1.72698	-0.853842	5.94904e-05	-1.71091	-0.646047
213782542	rs10189511	9.56698e-06	-1.61208	-2.11576e-10	2.09976e-05	-1.71468	-2.11576e-10	0.000113867	-1.70774	-2.11576e-10
213782560	rs17749669	3.96237e-06	-1.72436	-0.769189	9.00457e-06	-1.70432	-0.857034	5.85479e-05	-1.72297	-0.649963
213783438	rs11686924	3.83053e-06	-1.72661	-0.800778	8.70169e-06	-1.70992	-0.885646	5.63737e-05	-1.72558	-0.685197
213783516	rs12995939	5.32474e-06	-1.55133	-0.646703	1.22288e-05	-1.53166	-0.723632	6.72548e-05	-1.59608	-0.638208
213784460	rs10195870	3.31112e-06	-1.70486	-0.968243	7.38449e-06	-1.7253	-1.0344	4.65861e-05	-1.72814	-0.873336
213785439	rs10498000	8.88661e-06	-1.12455	-0.561297	1.73106e-05	-1.45982	-0.447948	0.000104899	-1.24217	-0.547609
213785536	rs72940655	8.18002e-06	-1.2074	-0.561297	1.6396e-05	-1.5141	-0.447948	9.74124e-05	-1.31621	-0.547609
213785913	rs11675058	9.57087e-06	-1.61167	-2.11576e-10	2.10226e-05	-1.71349	-2.11576e-10	0.000114372	-1.70331	-2.11576e-10
213786209	rs12468109	8.34818e-06	-1.72184	-0.0265118	2.26362e-05	-1.7255	0.0859664	0.000105135	-1.72602	-0.0615098
213786436	rs7579406	9.42863e-06	-1.62664	-2.11576e-10	2.09149e-05	-1.71862	-2.11576e-10	0.000113603	-1.71006	-2.11576e-10
213786819	rs72940660	1.1947e-05	-1.72866	0.338745	3.00609e-05	-1.72236	0.366506	0.000158653	-1.72906	0.353008
213787260	rs13400987	3.95757e-06	-1.65188	-0.842879	1.09893e-05	-1.63686	-0.725302	5.13324e-05	-1.63532	-0.869135
213787302	rs62186508	4.72506e-06	-1.681	-0.636511	1.00643e-05	-1.71416	-0.735928	7.05933e-05	-1.68273	-0.503111
213787755	rs13404009	3.98394e-06	-1.6213	-0.866824	1.09183e-05	-1.61521	-0.753439	5.17618e-05	-1.60436	-0.891761
213787793	rs13392247	8.49291e-06	-1.04251	-0.688654	1.58396e-05	-1.41166	-0.584909	9.75643e-05	-1.18771	-0.674553
213788877	rs7563759	4.34362e-06	-1.66952	-0.732166	9.52927e-06	-1.62936	-0.875352	6.17397e-05	-1.63932	-0.680522
213788891	rs12617902	1.1318e-05	-1.72911	0.28511	2.83831e-05	-1.7257	0.312405	0.000150367	-1.72883	0.299133
213789274	rs16849437	1.08946e-05	-0.488356	-0.993768	1.29789e-05	-1.12188	-1.07388	0.000101252	-0.824633	-1.00053
213789309	rs74670428	8.59955e-06	-1.71868	-2.11576e-10	2.06999e-05	-1.72895	-2.11576e-10	0.00011276	-1.71751	-2.11576e-10
213789735	rs58741891	7.00527e-06	-1.228	-0.695733	1.39345e-05	-1.53312	-0.591591	8.23272e-05	-1.35079	-0.681283
213789760	rs62186509	5.39734e-06	-1.66247	-0.522013	1.13044e-05	-1.70343	-0.630466	8.14004e-05	-1.66585	-0.377546
213789859	rs72940668	9.63297e-06	-1.72886	0.123662	2.4272e-05	-1.7253	0.155544	0.000127827	-1.72874	0.136643
213790090	rs56109818	9.13323e-06	-1.65847	-2.11576e-10	2.07364e-05	-1.72719	-2.11576e-10	0.000112005	-1.72423	-2.11576e-10
213790100	rs76643417	1.77476e-05	-0.0416902	-0.95245	1.84211e-05	-0.804172	-1.04142	0.000160516	-0.406094	-0.958286
213790210	rs1482580	5.42452e-06	-1.66909	-0.51037	1.13806e-05	-1.70747	-0.619701	8.19126e-05	-1.67229	-0.364826
213790463	rs4672665	1.00986e-05	-1.72417	0.166171	2.51742e-05	-1.7291	0.195837	0.000134606	-1.72247	0.18205
213790501	rs116982400	2.95536e-05	-1.20222e-10	-0.484187	6.58877e-05	-1.20222e-10	-0.571131	0.000386454	-1.20222e-10	-0.485761
213790628	rs77650346	1.74603e-05	-0.0341245	-0.976338	1.81682e-05	-0.798568	-1.06084	0.000157654	-0.399394	-0.982978
213790978	rs62186510	4.49619e-06	-1.72771	-0.639451	1.00338e-05	-1.7145	-0.738625	6.72695e-05	-1.72772	-0.506347
213791752	rs12479015	7.47314e-06	-1.72899	-0.13009	2.01188e-05	-1.72902	-0.0284119	9.38214e-05	-1.72785	-0.173529
213791962	rs16849446	9.97059e-06	-1.72743	0.156676	2.52107e-05	-1.71499	0.183177	0.000132211	-1.72759	0.169212
213791972	rs16849447	6.18334e-06	-1.36445	-0.684082	1.3014e-05	-1.61069	-0.582366	7.41543e-05	-1.46493	-0.671692
213792523	rs139180385	8.19869e-05	-1.20222e-10	0.536166	0.000221344	-1.20222e-10	0.640634	0.0010568	-1.20222e-10	0.520223
213792688	rs12472123	6.22951e-06	-1.35712	-0.683975	1.3008e-05	-1.61127	-0.582255	7.45702e-05	-1.45935	-0.671687
213793411	rs16849449	1.38912e-05	-0.197093	-1.04204	1.546e-05	-0.906118	-1.11471	0.000133054	-0.505487	-1.04653
213793442	rs6707698	9.04898e-06	-1.66774	-2.11576e-10	2.07104e-05	-1.72845	-2.11576e-10	0.000111759	-1.72643	-2.11576e-10
213793515	rs139628636	0.000170376	1.26762	-2.11576e-10	0.000490763	1.43688	-2.11576e-10	0.00234753	1.31835	-2.11576e-10
213794693	rs79640812	3.16802e-05	-1.20222e-10	-0.414701	7.45703e-05	-1.20222e-10	-0.44734	0.000405023	-1.20222e-10	-0.43883
213794754	rs11893132	6.32952e-06	-1.39014	-0.635026	1.44305e-05	-1.37319	-0.716545	7.8588e-05	-1.44379	-0.634767
213795106	rs151330411	8.5694e-06	-1.7222	-2.11576e-10	2.06996e-05	-1.72897	-2.11576e-10	0.000111607	-1.72779	-2.11576e-10
213795185	rs4673707	3.50352e-06	-1.62841	-0.988214	9.55713e-06	-1.61273	-0.889065	4.69079e-05	-1.58591	-1.00867
213795203	rs75190277	1.91869e-05	-1.20222e-10	-0.916167	4.53155e-05	-1.20222e-10	-0.945433	0.000251842	-1.20222e-10	-0.91397
213795299	rs74652229	3.27736e-05	-1.20222e-10	-0.380769	7.69927e-05	-1.20222e-10	-0.415372	0.000419515	-1.20222e-10	-0.403675
213795701	rs10176618	6.43152e-06	-1.32552	-0.683666	1.32442e-05	-1.59307	-0.582452	7.63712e-05	-1.43612	-0.671053
213795860	rs77968869	1.84593e-05	-0.0242089	-0.930616	1.90867e-05	-0.791218	-1.01887	0.000166613	-0.39061	-0.936492
213796453	rs9288459	5.93218e-06	-1.3533	-0.736706	1.23121e-05	-1.60899	-0.639514	7.0674e-05	-1.45971	-0.724985
213797033	rs62186511	4.51139e-06	-1.72128	-0.642509	1.01566e-05	-1.69953	-0.741431	6.74756e-05	-1.72129	-0.509715
213797046	rs6435747	9.31053e-06	-1.63925	-2.11576e-10	2.08223e-05	-1.72306	-2.11576e-10	0.000112668	-1.71833	-2.11576e-10
213797070	rs62186512	4.54326e-06	-1.72177	-0.634981	1.02226e-05	-1.69996	-0.734524	6.79936e-05	-1.72193	-0.501426
213797552	rs7574655	2.93006e-06	-1.72897	-1.0664	7.50021e-06	-1.6904	-1.05375	3.91146e-05	-1.71	-1.06628
213797880	rs4672667	7.19212e-06	-1.71619	-0.181213	1.93441e-05	-1.71391	-0.0827891	9.22576e-05	-1.69499	-0.223195
213798995	rs10210330	3.47972e-06	-1.61084	-1.0126	9.04137e-06	-1.59644	-0.960835	4.66427e-05	-1.56879	-1.03146
213799224	rs4673708	6.38145e-06	-1.32337	-0.693634	1.24131e-05	-1.59099	-0.649342	7.7952e-05	-1.41383	-0.672854
213799651	rs4672668	3.53901e-06	-1.59285	-1.0137	9.21946e-06	-1.57777	-0.960001	4.78499e-05	-1.546	-1.02871
213800230	rs4358072	8.59072e-06	-1.71971	-2.11576e-10	2.10639e-05	-1.71152	-2.11576e-10	0.000111468	-1.72903	-2.11576e-10
213800366	rs4553767	4.9509e-06	-1.72355	-0.547274	1.07637e-05	-1.72911	-0.653797	7.47462e-05	-1.7235	-0.405171
213800829	rs78346159	8.51034e-06	-1.72911	-2.11576e-10	2.09763e-05	-1.71569	-2.11576e-10	0.000116527	-1.68465	-2.11576e-10
213800832	rs11684846	8.55153e-06	-1.72428	-2.11576e-10	2.09421e-05	-1.71732	-2.11576e-10	0.000111689	-1.72706	-2.11576e-10
213801008	rs145708154	9.43388e-06	-1.62609	-2.11576e-10	2.21593e-05	-1.66082	-2.11576e-10	0.000122403	-1.63546	-2.11576e-10
213801183	rs2128394	2.92594e-06	-1.71336	-1.08342	7.25877e-06	-1.72614	-1.05073	3.75348e-05	-1.7291	-1.08841
213801447	rs72940693	3.54337e-06	-1.42413	-1.18119	7.83615e-06	-1.51477	-1.18557	4.32833e-05	-1.49668	-1.17833
213801678	rs78867249	2.14876e-05	-1.20222e-10	-0.802917	4.9598e-05	-1.20222e-10	-0.855132	0.000288791	-1.20222e-10	-0.777072
213801778	rs72940695	2.94957e-06	-1.60065	-1.18808	8.97611e-06	-1.3718	-1.19272	4.93548e-05	-1.35179	-1.19195
213802218	rs9288460	1.13305e-05	-0.58364	-0.859253	2.9081e-05	-0.535807	-0.85319	0.000155812	-0.550427	-0.843695
213802368	rs190783204	1.31838e-05	-1.2914	-2.11576e-10	2.89436e-05	-1.39373	-2.11576e-10	0.000158117	-1.37944	-2.11576e-10
213802425	rs151174601	1.44763e-05	-1.20222e-10	-1.19788	3.49642e-05	-1.20222e-10	-1.20476	0.000188642	-1.20222e-10	-1.20292
213802928	rs75276198	1.49316e-05	-1.16691	-2.11576e-10	3.57599e-05	-1.18226	-2.11576e-10	0.00021091	-1.09134	-2.11576e-10
213804062	rs77538150	1.87677e-05	-1.20222e-10	-0.938254	4.38007e-05	-1.20222e-10	-0.979433	0.000251578	-1.20222e-10	-0.91502
213804215	rs115750953	8.79297e-06	-1.69644	-2.11576e-10	2.26661e-05	-1.63821	-2.11576e-10	0.000129588	-1.57841	-2.11576e-10
213804306	rs10186230	2.6503e-05	-0.593135	-2.11576e-10	6.69296e-05	-0.555441	-2.11576e-10	0.00037234	-0.522968	-2.11576e-10
213804370	rs73085366	2.52846e-05	-0.640198	-2.11576e-10	6.34724e-05	-0.608477	-2.11576e-10	0.000354619	-0.571729	-2.11576e-10
213805690	rs77010271	1.87301e-05	-1.20222e-10	-0.940262	4.37185e-05	-1.20222e-10	-0.981311	0.000251056	-1.20222e-10	-0.917099
213805783	rs150848810	1.87174e-05	-1.20222e-10	-0.940943	4.75888e-05	-1.20222e-10	-0.896486	0.00024363	-1.20222e-10	-0.947123
213806716	rs116196698	7.873e-05	0.495631	-2.11576e-10	0.00027506	0.857907	-2.11576e-10	0.00218119	1.24485	-2.11576e-10
213807273	rs111745445	6.10308e-05	-1.7235	1.96448	7.98713e-05	-1.71803	1.33936	0.00148324	-1.72592	2.58513
213807630	rs17275231	3.99719e-06	-1.42979	-1.05501	1.38192e-05	-1.07034	-1.06268	7.89425e-05	-1.01265	-1.0614
213808562	rs7595958	4.01649e-06	-1.34289	-1.13709	1.41305e-05	-0.967675	-1.14307	8.07245e-05	-0.909655	-1.14208
213808653	rs72940699	6.66002e-05	-1.7235	2.05181	8.51924e-05	-1.71803	1.40386	0.00165948	-1.72592	2.69741
213808903	rs74520657	7.60477e-05	0.460967	-2.11576e-10	0.000264965	0.820517	-2.11576e-10	0.00209546	1.20475	-2.11576e-10
213809111	rs59168997	6.74697e-05	-1.72109	2.06238	8.62873e-05	-1.71474	1.41334	0.00168189	-1.72406	2.70896
213809326	rs17275294	3.25515e-05	-0.387569	-2.11576e-10	7.65613e-05	-0.420991	-2.11576e-10	0.00043083	-0.377061	-2.11576e-10
213809394	rs79739055	0.000100713	-0.64152	1.38341	0.00011577	-0.772925	0.765451	0.00240295	-0.596562	1.93824
213809455	rs144749542	1.46809e-05	-1.20222e-10	-1.18385	3.63196e-05	-1.20222e-10	-1.16673	0.000191491	-1.20222e-10	-1.18794
213809659	rs12477373	4.02e-06	-1.35207	-1.12704	1.40869e-05	-0.980582	-1.13325	8.04397e-05	-0.923047	-1.13222
213810568	rs76506516	3.99696e-05	-1.20222e-10	-0.182274	9.20055e-05	-1.20222e-10	-0.237234	0.000532615	-1.20222e-10	-0.164974
213810580	rs2054633	3.77187e-06	-1.64972	-0.893105	8.51289e-06	-1.70943	-0.908073	4.8671e-05	-1.71522	-0.842467
213812043	rs117661808	4.93351e-05	-1.20222e-10	0.0282415	0.000132413	-1.20222e-10	0.12684	0.000655085	-1.20222e-10	0.0419906
213812047	rs72942505	6.63788e-05	-1.72155	2.04653	8.51829e-05	-1.71341	1.39913	0.00165376	-1.72361	2.69164
213814190	rs112050919	9.60586e-06	-1.60802	-2.11576e-10	2.33623e-05	-1.60796	-2.11576e-10	0.000122424	-1.63528	-2.11576e-10
213814914	rs78965931	8.56006e-06	-1.72329	-2.11576e-10	2.07722e-05	-1.72547	-2.11576e-10	0.000112064	-1.72371	-2.11576e-10
213815446	rs73990814	3.29625e-05	-0.375022	-2.11576e-10	7.75158e-05	-0.4086	-2.11576e-10	0.000436291	-0.364464	-2.11576e-10
213815447	rs116510851	2.5108e-05	-0.647207	-2.11576e-10	3.22255e-05	-1.28632	-2.11576e-10	0.000242699	-0.950953	-2.11576e-10
213815578	rs61028196	3.25515e-05	-0.387569	-2.11576e-10	7.65613e-05	-0.420991	-2.11576e-10	0.00043083	-0.377061	-2.11576e-10
213816411	rs56041279	7.04442e-05	-1.72661	2.11104	8.95501e-05	-1.7213	1.45701	0.00176722	-1.72772	2.76211
213816631	rs975381	6.03364e-06	-1.31367	-0.759373	1.66057e-05	-1.17088	-0.77846	9.78083e-05	-1.15712	-0.702644
213816806	rs183867247	9.08406e-06	-1.66387	-2.11576e-10	2.07244e-05	-1.72777	-2.11576e-10	0.000114962	-1.69817	-2.11576e-10
213817219	rs2170572	4.19645e-06	-1.17104	-1.26512	1.154e-05	-1.04758	-1.26568	6.98037e-05	-0.933159	-1.26393
213817622	rs13385237	6.04487e-06	-0.97453	-1.09665	1.27985e-05	-1.13904	-1.07072	6.69114e-05	-1.17019	-1.06922
213818373	rs73990815	3.3849e-05	-0.348485	-2.11576e-10	7.95741e-05	-0.382393	-2.11576e-10	0.00044807	-0.337825	-2.11576e-10
213818578	rs7560454	3.84742e-06	-1.30122	-1.22177	1.06069e-05	-1.16735	-1.23023	6.5212e-05	-1.04783	-1.2173
213818697	rs73990816	3.33807e-05	-0.362417	-2.11576e-10	7.84868e-05	-0.396152	-2.11576e-10	0.000441847	-0.35181	-2.11576e-10
213818731	rs16849467	9.01872e-05	-1.72742	2.35892	0.000111067	-1.729	1.68005	0.00232074	-1.72557	3.03243
213819534	rs76541161	3.46382e-05	-0.325437	-2.11576e-10	8.14064e-05	-0.359629	-2.11576e-10	0.000458557	-0.314688	-2.11576e-10
213819755	rs118136617	0.000108754	-1.20222e-10	0.818697	0.000295153	-1.20222e-10	0.928412	0.00145235	-1.20222e-10	0.838167
213820483	rs79163847	0.000190132	-1.20222e-10	1.37732	0.000471709	-1.20222e-10	1.39728	0.00247185	-1.20222e-10	1.36995
213820616	rs4673709	0.000168	-0.418094	1.67166	0.000192258	-0.539868	1.03962	0.00436688	-0.351575	2.29061
213820786	rs141422477	9.34397e-06	-1.63566	-2.11576e-10	2.13704e-05	-1.69707	-2.11576e-10	0.000115772	-1.69115	-2.11576e-10
213820871	rs4673710	4.69508e-05	-1.47861	1.45732	5.55587e-05	-1.59184	0.850194	0.001013	-1.57646	2.05435
213820974	rs72942516	1.15854e-05	-1.42065	-2.11576e-10	4.01806e-05	-1.0657	-2.11576e-10	0.000230718	-1.00158	-2.11576e-10
213821676	rs7568702	4.5935e-06	-1.55203	-0.793721	1.02469e-05	-1.62136	-0.810748	5.9139e-05	-1.62802	-0.734861
213822820	rs115576560	2.32647e-05	-0.723455	-2.11576e-10	4.62014e-05	-0.926072	-2.11576e-10	0.000292437	-0.764525	-2.11576e-10
213823488	rs11675113	0.000153722	-0.49058	1.65533	0.000177938	-0.631091	1.05344	0.00396109	-0.442634	2.28413
213824045	rs12619285	4.20683e-06	-1.16822	-1.26547	1.16742e-05	-1.04081	-1.26089	6.9943e-05	-0.929086	-1.26601
213824085	rs112550167	0.000286783	1.78833	-2.11576e-10	0.000904394	2.04818	-2.11576e-10	0.00368353	1.76885	-2.11576e-10
213824781	rs1871944	3.28692e-05	-0.377857	-2.11576e-10	7.72991e-05	-0.4114	-2.11576e-10	0.000435051	-0.36731	-2.11576e-10
213825327	rs13006331	5.58182e-06	-1.57231	-0.578569	1.23717e-05	-1.64975	-0.593916	7.12735e-05	-1.65649	-0.51976
213825499	rs13006388	5.72713e-06	-1.5647	-0.560478	1.26319e-05	-1.6422	-0.580666	7.30276e-05	-1.65096	-0.500978
213826151	rs10189498	3.83076e-06	-1.26253	-1.2648	1.04944e-05	-1.14911	-1.25913	6.24139e-05	-1.04322	-1.26577
213827083	rs74397423	0.000102662	0.761047	-2.11576e-10	0.000148564	0.241934	-2.11576e-10	0.00102751	0.492118	-2.11576e-10
213827133	rs75593291	0.000142441	-0.49058	1.57911	0.00015948	-0.631091	0.94393	0.00361073	-0.442634	2.19153
213827186	rs6723724	3.72528e-06	-1.29214	-1.26311	1.01887e-05	-1.18219	-1.25561	6.02651e-05	-1.07923	-1.26479
213827221	rs75471202	1.74274e-05	-1.20222e-10	-1.01235	4.45746e-05	-1.20222e-10	-0.961918	0.000226611	-1.20222e-10	-1.01954
213828081	rs73990819	3.37164e-05	-0.352408	-2.11576e-10	7.92665e-05	-0.386268	-2.11576e-10	0.000446309	-0.341763	-2.11576e-10
213828114	rs76762092	0.000144478	-0.49058	1.59332	0.000161489	-0.631091	0.956448	0.00366769	-0.442634	2.20718
213829682	rs4673711	6.5002e-05	-1.7291	2.03312	8.29096e-05	-1.72843	1.38709	0.00162157	-1.7286	2.67698
213829721	rs4673712	6.69372e-05	-1.7291	2.06246	8.40046e-05	-1.72798	1.39977	0.00167765	-1.72888	2.71126
213829958	rs115416691	8.52093e-06	-1.72787	-2.11576e-10	2.22475e-05	-1.65685	-2.11576e-10	0.000119941	-1.65578	-2.11576e-10
213830161	rs12151389	3.41512e-05	-0.339596	-2.11576e-10	8.02758e-05	-0.373614	-2.11576e-10	0.000452086	-0.328902	-2.11576e-10
213830187	rs6750754	3.73236e-06	-1.29003	-1.26332	1.03544e-05	-1.16604	-1.25563	6.11007e-05	-1.06531	-1.26494
213830255	rs77320110	1.07942e-05	-1.49138	-2.11576e-10	2.96893e-05	-1.36829	-2.11576e-10	0.000179575	-1.25218	-2.11576e-10
213830831	rs55816694	3.34262e-06	-1.40699	-1.25665	9.01943e-06	-1.29858	-1.26112	5.42882e-05	-1.19515	-1.25332
213831214	rs117658878	1.4655e-05	-1.20222e-10	-1.18561	3.4767e-05	-1.20222e-10	-1.21041	0.000192702	-1.20222e-10	-1.18163
213831335	rs11679164	9.40836e-05	-1.72845	2.40224	0.000113836	-1.72905	1.70472	0.0024339	-1.72743	3.08191
213831647	rs57372525	2.87287e-05	-0.512495	-2.11576e-10	6.74762e-05	-0.547308	-2.11576e-10	0.000374501	-0.51718	-2.11576e-10
213831735	rs10191391	9.16401e-06	-1.65511	-2.11576e-10	2.87569e-05	-1.40021	-2.11576e-10	0.000162069	-1.35475	-2.11576e-10
213831982	rs12151760	9.77872e-05	-1.72905	2.44146	0.00011808	-1.72774	1.74002	0.00253643	-1.72885	3.12459
213832097	rs12151644	2.87287e-05	-0.512495	-2.11576e-10	6.74762e-05	-0.547308	-2.11576e-10	0.000374501	-0.51718	-2.11576e-10
213832254	rs12151512	2.90773e-05	-0.500436	-2.11576e-10	6.8283e-05	-0.535421	-2.11576e-10	0.000379036	-0.505143	-2.11576e-10
213832544	rs57858507	2.83521e-05	-0.525694	-2.11576e-10	6.66042e-05	-0.560315	-2.11576e-10	0.0003696	-0.530353	-2.11576e-10
213832694	rs57176135	2.87287e-05	-0.512495	-2.11576e-10	6.74762e-05	-0.547308	-2.11576e-10	0.000374501	-0.51718	-2.11576e-10
213832722	rs6740906	3.16408e-06	-1.46084	-1.25769	9.81214e-06	-1.22979	-1.24567	5.30422e-05	-1.21099	-1.2607
213833779	rs73990822	1.16776e-05	-1.41272	-2.11576e-10	2.67537e-05	-1.47241	-2.11576e-10	0.000150196	-1.43083	-2.11576e-10
213833924	rs2371791	9.35335e-06	-1.63466	-2.11576e-10	2.99823e-05	-1.35847	-2.11576e-10	0.000169433	-1.31031	-2.11576e-10
213834027	rs74351991	1.38127e-05	-1.20222e-10	-1.24481	3.34836e-05	-1.20222e-10	-1.24803	0.000180673	-1.20222e-10	-1.24609
213834161	rs73990823	1.15199e-05	-1.42632	-2.11576e-10	2.69782e-05	-1.46405	-2.11576e-10	0.000149668	-1.43435	-2.11576e-10
213834572	rs116263177	3.1411e-05	-0.423236	-2.11576e-10	6.0544e-05	-0.655712	-2.11576e-10	0.000392556	-0.470096	-2.11576e-10
213834880	rs73990824	1.1342e-05	-1.44188	-2.11576e-10	2.65885e-05	-1.4786	-2.11576e-10	0.000147388	-1.44971	-2.11576e-10
213835124	rs1482577	6.957e-06	-0.665805	-1.26484	2.79772e-05	-0.168888	-1.25881	0.00014637	-0.190867	-1.26577
213835457	rs10189842	9.56577e-06	-1.6122	-2.11576e-10	3.13094e-05	-1.31516	-2.11576e-10	0.000177403	-1.26435	-2.11576e-10
213835678	rs73990825	1.12274e-05	-1.45203	-2.11576e-10	2.63378e-05	-1.48808	-2.11576e-10	0.000145919	-1.45972	-2.11576e-10
213835977	rs17354348	0.000183516	-1.54738	2.88929	0.000229586	-1.45923	2.13642	0.00536909	-1.46127	3.60691
213836206	rs13022407	8.03885e-06	-0.528952	-1.25716	3.36328e-05	0.00150916	-1.24509	0.000175627	-0.0141327	-1.26028
213836590	rs17275845	0.000199042	-1.59194	3.01507	0.000243518	-1.51421	2.25032	0.00582417	-1.51604	3.74303
213837001	rs117518463	1.35577e-05	-1.20222e-10	-1.26344	3.29153e-05	-1.20222e-10	-1.26515	0.000177771	-1.20222e-10	-1.26228
213837306	rs6713970	6.92829e-06	-1.32818	-0.606604	1.49335e-05	-1.40518	-0.650294	8.23529e-05	-1.40432	-0.627444
213837725	rs10199053	3.11211e-06	-1.47026	-1.26483	8.83886e-06	-1.33095	-1.24897	5.7862e-05	-1.11874	-1.26597
213838357	rs78718201	1.07791e-05	-1.49278	-2.11576e-10	2.77544e-05	-1.43569	-2.11576e-10	0.00018546	-1.21993	-2.11576e-10
213838507	rs17275915	8.28658e-05	-1.0146	1.56143	8.43619e-05	-1.04782	0.723856	0.00349413	-0.573955	2.29002
213838869	rs1384394	8.14078e-05	-1.03222	1.5613	8.81923e-05	-1.0293	0.749741	0.00346938	-0.559551	2.26851
213838959	rs1384393	7.97618e-05	-1.03797	1.54662	8.41302e-05	-1.07064	0.743927	0.00327002	-0.603729	2.25351
213839219	rs10497986	1.73166e-05	-1.01873	-2.11576e-10	8.48106e-05	-0.318662	-2.11576e-10	0.000647927	0.0310043	-2.11576e-10
213839753	rs147339781	1.35966e-05	-1.20222e-10	-1.26057	3.29533e-05	-1.20222e-10	-1.26399	0.000178027	-1.20222e-10	-1.26084
213839773	rs13023481	5.0149e-06	-0.995015	-1.26296	1.4979e-05	-0.809959	-1.24247	0.000113063	-0.449601	-1.26523
213840193	rs2128390	7.70255e-05	-1.03797	1.51171	8.11854e-05	-1.07064	0.708296	0.00314173	-0.603729	2.21348
213840212	rs73990826	1.39827e-05	-1.23257	-2.11576e-10	3.2124e-05	-1.28948	-2.11576e-10	0.00018236	-1.23679	-2.11576e-10
213840711	rs73990827	1.53513e-05	-1.13919	-2.11576e-10	3.50826e-05	-1.20138	-2.11576e-10	0.000200133	-1.14379	-2.11576e-10
213840796	rs12993121	1.79539e-05	-0.982585	-2.11576e-10	9.20165e-05	-0.237115	-2.11576e-10	0.000688395	0.0915889	-2.11576e-10
213841096	rs111859325	3.14266e-05	-0.422739	-2.11576e-10	6.55794e-05	-0.575821	-2.11576e-10	0.000404391	-0.440391	-2.11576e-10
213841704	rs79231171	1.42153e-05	-1.21607	-2.11576e-10	3.26691e-05	-1.27265	-2.11576e-10	0.000185571	-1.21934	-2.11576e-10
213841792	rs80119944	0.000108651	-1.20222e-10	0.817746	0.000203402	-1.20222e-10	0.5561	0.00152072	-1.20222e-10	0.884169
213842081	rs72944309	3.47315e-06	-1.69372	-0.931612	8.48666e-06	-1.72906	-0.891525	4.53322e-05	-1.72911	-0.899644
213842454	rs16849504	5.76506e-05	-1.13462	1.31862	6.45663e-05	-1.11243	0.521044	0.00237838	-0.685664	2.01706
213842872	rs10174307	2.8978e-06	-1.56389	-1.24255	8.6387e-06	-1.40116	-1.20167	5.40002e-05	-1.20445	-1.24934
213843147	rs7601145	2.93884e-06	-1.54983	-1.24255	8.83207e-06	-1.37902	-1.20167	5.53645e-05	-1.1795	-1.24934
213843476	rs7601557	2.93243e-06	-1.54983	-1.24474	8.79987e-06	-1.37902	-1.20532	5.52631e-05	-1.1795	-1.25117
213843687	rs7604398	5.71882e-05	-1.13444	1.3104	6.41376e-05	-1.11226	0.514207	0.00235697	-0.685436	2.00779
213843704	rs16849519	2.96632e-06	-1.53762	-1.24545	8.76e-06	-1.38184	-1.20705	5.56585e-05	-1.17179	-1.25175
213843817	rs17276222	6.37048e-05	-1.00692	1.29079	6.78071e-05	-1.04033	0.49791	0.00260257	-0.564199	1.98568
213843863	rs7604520	5.57182e-05	-1.13444	1.28436	6.27648e-05	-1.11226	0.492571	0.00228877	-0.685436	1.97843
213843950	rs7604862	1.89261e-05	-0.92985	-2.11576e-10	9.60227e-05	-0.194498	-2.11576e-10	0.000744099	0.169401	-2.11576e-10
213843990	rs17276348	6.24061e-05	-1.00692	1.27019	6.66574e-05	-1.04033	0.480809	0.00254281	-0.564199	1.96245
213844478	rs143326423	5.43546e-05	-1.20222e-10	0.125136	0.000110309	-1.20222e-10	-0.055793	0.000707722	-1.20222e-10	0.119277
213844496	rs7605336	1.83615e-05	-1.10285	0.142716	2.92908e-05	-1.03766	-0.344146	0.000636253	-0.63333	0.646153
213844822	rs73987603	8.56983e-05	-0.20196	0.782399	0.00011024	-0.257413	0.200993	0.00317763	0.250198	1.37092
213845428	rs73987604	1.48171e-05	-1.17461	-2.11576e-10	3.39735e-05	-1.2335	-2.11576e-10	0.000193402	-1.178	-2.11576e-10
213845835	rs17276404	2.40788e-06	-1.72635	-1.26529	6.06853e-06	-1.70574	-1.25023	3.19972e-05	-1.7111	-1.26602
213846148	rs55687693	2.41181e-06	-1.72408	-1.26593	5.99248e-06	-1.71422	-1.25436	3.17913e-05	-1.7178	-1.26578
213846302	rs58441093	3.25219e-06	-1.64978	-1.04128	7.68801e-06	-1.71433	-1.00509	4.11487e-05	-1.71575	-1.00984
213846396	rs139604801	1.35506e-05	-1.20222e-10	-1.26396	3.29033e-05	-1.20222e-10	-1.26551	0.000177709	-1.20222e-10	-1.26263
213846424	rs113012016	1.07454e-05	-1.49592	-2.11576e-10	3.6446e-05	-1.16325	-2.11576e-10	0.000225627	-1.02389	-2.11576e-10
213846756	rs56970923	3.24146e-06	-1.64978	-1.04458	7.66069e-06	-1.71433	-1.00865	4.10037e-05	-1.71575	-1.01336
213846961	rs67400233	3.24449e-06	-1.64655	-1.04689	7.64429e-06	-1.71291	-1.01221	4.09714e-05	-1.7144	-1.0155
213846965	rs66854452	3.24449e-06	-1.64655	-1.04689	7.64429e-06	-1.71291	-1.01221	4.09714e-05	-1.7144	-1.0155
213846980	rs62187791	2.41084e-06	-1.72444	-1.26598	6.01064e-06	-1.71032	-1.25523	3.18795e-05	-1.7151	-1.26571
213847371	rs72944326	1.10334e-05	-1.46946	-2.11576e-10	2.88612e-05	-1.39658	-2.11576e-10	0.00019057	-1.19276	-2.11576e-10
213847424	rs17276425	1.5436e-05	-1.13369	-2.11576e-10	3.4091e-05	-1.23005	-2.11576e-10	0.000196183	-1.16373	-2.11576e-10
213847510	rs10497987	3.1885e-06	-1.64978	-1.06106	7.52564e-06	-1.71433	-1.02644	4.02876e-05	-1.71575	-1.03098
213847911	rs7593134	3.14855e-06	-1.64655	-1.0769	7.4081e-06	-1.71291	-1.04359	3.96623e-05	-1.7144	-1.04797
213847980	rs113475935	5.78345e-05	-1.00692	1.19411	6.42418e-05	-1.04033	0.443898	0.00229964	-0.564199	1.86193
213848062	rs7580927	3.52794e-06	-1.67299	-0.936684	8.47774e-06	-1.72525	-0.896388	4.52487e-05	-1.72542	-0.905186
213848727	rs7584255	1.10945e-05	-1.46394	-2.11576e-10	3.89082e-05	-1.09788	-2.11576e-10	0.000246839	-0.934036	-2.11576e-10
213849767	rs10497988	6.15274e-06	-0.791866	-1.26163	1.79393e-05	-0.607109	-1.26498	0.000147085	-0.194145	-1.25762
213849874	rs115020117	9.38256e-06	-1.63154	-2.11576e-10	2.13371e-05	-1.69863	-2.11576e-10	0.000120732	-1.6492	-2.11576e-10
213850272	rs13007643	1.90837e-05	-0.921557	-2.11576e-10	9.67195e-05	-0.187267	-2.11576e-10	0.000756728	0.18623	-2.11576e-10
213850399	rs7588793	9.02012e-06	-0.841992	-0.828944	3.35441e-05	-0.466372	-0.77985	0.00023829	-0.181394	-0.787894
213850600	rs12616485	3.67063e-06	-1.55877	-1.01126	1.16314e-05	-1.33145	-0.973922	7.10948e-05	-1.19868	-0.980075
213850641	rs143013179	9.29519e-06	-1.6409	-2.11576e-10	2.17172e-05	-1.68098	-2.11576e-10	0.000117927	-1.67271	-2.11576e-10
213850787	rs12613560	2.44207e-06	-1.71678	-1.26076	5.8938e-06	-1.71976	-1.26542	3.18672e-05	-1.72354	-1.25765
213850964	rs4467215	2.43926e-06	-1.71848	-1.26022	5.90221e-06	-1.71817	-1.26558	3.19285e-05	-1.7223	-1.25698
213851194	rs2371786	2.82265e-06	-1.5668	-1.26592	8.54282e-06	-1.35812	-1.25587	4.52976e-05	-1.36353	-1.26599
213851216	rs73989346	1.71165e-05	-1.03035	-2.11576e-10	3.86069e-05	-1.10565	-2.11576e-10	0.000224227	-1.03011	-2.11576e-10
213851268	rs73085402	0.000105058	-0.704975	1.4891	0.000120145	-0.633635	0.663254	0.00503327	-0.127798	2.20885
213851410	rs2371787	4.60443e-06	-1.30962	-1.03376	1.43744e-05	-1.08369	-1.00995	8.72651e-05	-0.973563	-1.00026
213851500	rs10804210	2.40513e-06	-1.729	-1.26379	5.94996e-06	-1.71201	-1.26369	3.17803e-05	-1.72232	-1.2616
213852087	rs10804211	2.41804e-06	-1.72907	-1.25836	5.95034e-06	-1.70969	-1.26594	3.20729e-05	-1.72017	-1.25459
213852490	rs115711141	2.3444e-05	-0.715777	-2.11576e-10	3.25579e-05	-1.27606	-2.11576e-10	0.000236314	-0.977613	-2.11576e-10
213852781	rs77099439	2.11971e-05	-0.81653	-2.11576e-10	4.59895e-05	-0.930668	-2.11576e-10	0.000226702	-1.01914	-2.11576e-10
213853039	rs10932455	2.4147e-06	-1.72907	-1.25975	5.9724e-06	-1.7062	-1.26573	3.20952e-05	-1.71788	-1.25619
213853108	rs60455351	5.2727e-06	-1.03563	-1.17222	1.53563e-05	-0.886361	-1.14119	6.74145e-05	-1.05526	-1.17665
213853203	rs2371788	3.84152e-06	-1.55793	-0.966595	8.5839e-06	-1.67825	-0.930941	4.60498e-05	-1.68341	-0.929643
213853255	rs10932456	2.41957e-06	-1.72827	-1.25853	6.01387e-06	-1.69908	-1.26593	3.23416e-05	-1.71174	-1.25468
213854123	rs72944349	3.20024e-05	-0.404582	-2.11576e-10	0.0001655	0.349891	-2.11576e-10	0.00128394	0.714916	-2.11576e-10
213854177	rs4233991	5.37473e-06	-1.06472	-1.12397	1.73311e-05	-0.806198	-1.10038	0.000108176	-0.65973	-1.09928
213854356	rs7569831	5.45931e-06	-1.0516	-1.12147	1.76484e-05	-0.790758	-1.09768	0.000110287	-0.643115	-1.09657
213854753	rs10196628	0.000212513	-0.461101	1.94971	0.000234972	-0.381855	1.08224	0.0112055	0.173891	2.70749
213854786	rs7599376	5.33093e-06	-1.06472	-1.13215	1.71785e-05	-0.806198	-1.10923	0.00010722	-0.65973	-1.10816
213854801	rs7572940	2.52331e-06	-1.71478	-1.23005	6.26859e-06	-1.66619	-1.25734	3.4306e-05	-1.68538	-1.22207
213854864	rs7573040	5.45865e-06	-1.03837	-1.13482	1.76683e-05	-0.775191	-1.11212	0.000110536	-0.626373	-1.11106
213855055	rs12470672	4.74905e-06	-1.23244	-1.08001	1.52086e-05	-0.984076	-1.05315	9.35127e-05	-0.852774	-1.0519
213855183	rs75042987	0.000149943	-0.575806	1.71567	0.000169816	-0.50725	0.882884	0.00751789	0.0354301	2.44684
213855490	rs13405747	1.40506e-05	-0.288992	-0.938735	4.92108e-05	0.0399317	-0.9029	0.000346729	0.307135	-0.901365
213855717	rs7576646	2.44381e-06	-1.7289	-1.24794	5.9652e-06	-1.70856	-1.26458	3.24953e-05	-1.71951	-1.24217
213855871	rs7576850	1.42871e-05	-0.288992	-0.922047	5.00829e-05	0.0399317	-0.885334	0.000352887	0.307135	-0.883762
213855999	rs7603237	1.47984e-05	-0.249509	-0.926366	5.20845e-05	0.0836636	-0.889878	0.000368151	0.354034	-0.888315
213856072	rs7603346	1.42255e-05	-0.288992	-0.926366	4.98559e-05	0.0399317	-0.889878	0.000351283	0.307135	-0.888315
213856166	rs7577413	4.6728e-06	-1.24863	-1.08001	1.52551e-05	-0.981019	-1.05315	9.3119e-05	-0.856993	-1.0519
213856427	rs9288461	3.85566e-06	-1.5349	-0.985952	8.51638e-06	-1.66565	-0.951437	4.5356e-05	-1.67805	-0.95018
213856557	rs4673713	0.000485906	-0.471349	2.78697	0.000462371	-0.39242	1.7697	0.0284291	0.161332	3.65106
213857250	rs57338137	1.63347e-05	-1.0771	-2.11576e-10	3.65871e-05	-1.15939	-2.11576e-10	0.000209619	-1.09748	-2.11576e-10
213857479	rs9789490	3.87486e-06	-1.48224	-1.03364	8.1996e-06	-1.63328	-1.02171	4.42615e-05	-1.64175	-1.01091
213857830	rs17355277	2.97547e-05	-0.477406	-2.11576e-10	0.00015131	0.260245	-2.11576e-10	0.00120828	0.654181	-2.11576e-10
213858069	rs6734978	2.26627e-05	0.270521	-1.0202	7.85662e-05	0.61579	-1.01093	0.000601495	0.957187	-1.00054
213858157	rs4673714	2.10864e-05	0.226349	-1.04812	7.27937e-05	0.567936	-1.03939	0.000555091	0.905951	-1.02959
213858987	rs12620781	2.18974e-05	0.25714	-1.04116	7.54538e-05	0.596377	-1.03194	0.000579563	0.942228	-1.02273
213859066	rs74419316	2.22645e-05	-1.20222e-10	-0.7674	5.25879e-05	-1.20222e-10	-0.796597	0.000292661	-1.20222e-10	-0.763761
213859185	rs12328640	3.83971e-06	-1.4888	-1.0362	8.1278e-06	-1.63791	-1.02588	4.38709e-05	-1.64486	-1.01666
213860159	rs17355424	1.06798e-05	-1.50204	-2.11576e-10	3.60687e-05	-1.17366	-2.11576e-10	0.000229974	-1.00481	-2.11576e-10
213860558	rs16849550	1.26106e-05	-0.345937	-0.989918	4.01448e-05	-0.0501057	-1.01648	0.000316023	0.278588	-0.965547
213860641	rs79261294	1.59806e-05	-1.20222e-10	-1.09902	3.7678e-05	-1.20222e-10	-1.13001	0.000210963	-1.20222e-10	-1.09109
213860804	rs116020483	1.5353e-05	-1.13908	-2.11576e-10	2.50553e-05	-1.538	-2.11576e-10	0.000151375	-1.42302	-2.11576e-10
213861246	rs1384400	3.15702e-05	0.520942	-0.939123	9.72339e-05	0.776372	-0.958335	0.000718333	1.04426	-0.910104
213861301	rs1384399	2.48939e-05	0.287262	-0.943032	7.56111e-05	0.52943	-0.96291	0.000551432	0.784122	-0.914376
213861604	rs16849556	2.45371e-06	-1.70677	-1.26602	6.07126e-06	-1.68956	-1.26595	3.38117e-05	-1.656	-1.26596
213861781	rs6435748	2.59262e-05	0.33209	-0.947231	7.89619e-05	0.57686	-0.966977	0.000577181	0.834141	-0.918758
213862519	rs113430599	2.79426e-05	0.323416	-0.863656	6.46474e-05	0.263811	-0.853946	0.000531316	0.646101	-0.813518
213862696	rs75097106	1.58995e-05	-1.1041	-2.11576e-10	4.00238e-05	-1.06961	-2.11576e-10	0.000249003	-0.92531	-2.11576e-10
213862846	rs28725245	2.78571e-05	0.710572	-1.25388	8.37797e-05	0.911984	-1.24288	0.000499874	1.03125	-1.25966
213862922	rs13000467	6.28021e-06	-0.989987	-1.043	1.05356e-05	-1.34478	-1.05954	5.54982e-05	-1.40924	-1.01719
213863097	rs140105250	1.38025e-05	-1.20222e-10	-1.24554	3.33526e-05	-1.20222e-10	-1.25195	0.000180282	-1.20222e-10	-1.24825
213863829	rs12617186	4.51589e-05	1.01845	-1.07865	0.000136614	1.25256	-1.09448	0.00102426	1.54476	-1.0558
213863944	rs12617217	4.51786e-05	0.964485	-1.02426	0.000129283	1.14764	-1.04472	0.000984735	1.45333	-1.00373
213864027	rs12617251	4.904e-05	1.07084	-1.0486	0.000140552	1.25752	-1.07102	0.00107425	1.56884	-1.03223
213864091	rs12617274	4.92136e-05	1.07084	-1.04506	0.000141024	1.25752	-1.06767	0.0010782	1.56884	-1.02857
213865116	rs58087455	5.30667e-05	0.101157	-2.11576e-10	0.000162169	0.329556	-2.11576e-10	0.000687143	0.0897684	-2.11576e-10
213866353	rs12996008	2.44921e-05	0.572762	-1.24481	7.46181e-05	0.781373	-1.22807	0.000435054	0.884335	-1.25164
213866432	rs148316286	1.69579e-05	-1.20222e-10	-1.03966	4.2066e-05	-1.20222e-10	-1.01984	0.000220503	-1.20222e-10	-1.04686
213866803	rs73087329	2.49338e-05	-0.654169	-2.11576e-10	0.000118331	0.014406	-2.11576e-10	0.000944736	0.408131	-2.11576e-10
213867392	rs147445489	9.14562e-06	-1.65712	-2.11576e-10	2.14631e-05	-1.69275	-2.11576e-10	0.000116426	-1.68551	-2.11576e-10
213868351	rs147325776	1.86313e-05	-0.945551	-2.11576e-10	2.93098e-05	-1.38116	-2.11576e-10	0.000186518	-1.21425	-2.11576e-10
213868435	rs72944379	2.45614e-05	-0.669216	-2.11576e-10	0.000116084	-0.00477202	-2.11576e-10	0.000924882	0.386892	-2.11576e-10
213868588	rs114492757	3.13634e-05	-1.20222e-10	-0.424753	4.92833e-05	-1.20222e-10	-0.861498	0.000614328	-1.20222e-10	-0.0222452
213869173	rs148416344	9.87071e-05	0.721764	-2.11576e-10	0.00033856	1.06562	-2.11576e-10	0.00278396	1.48886	-2.11576e-10
213869354	rs17277107	1.65396e-05	-1.06464	-2.11576e-10	7.19204e-05	-0.483523	-2.11576e-10	0.000542751	-0.146123	-2.11576e-10
213869476	rs146435885	1.74569e-05	-1.20222e-10	-1.01066	4.10595e-05	-1.20222e-10	-1.04406	0.000230399	-1.20222e-10	-1.00296
213870535	rs72944382	1.71393e-05	-1.02902	-2.11576e-10	7.55017e-05	-0.434927	-2.11576e-10	0.000573281	-0.0913979	-2.11576e-10
213870595	rs115573788	1.55755e-05	-1.12469	-2.11576e-10	2.52385e-05	-1.53071	-2.11576e-10	0.000170945	-1.30143	-2.11576e-10
213870678	rs7607184	2.36557e-05	0.313833	-1.02062	7.6805e-05	0.620095	-1.03791	0.000534187	0.833537	-0.995565
213870875	rs12622131	9.53651e-06	-0.583713	-1.03155	3.14902e-05	-0.297408	-1.012	0.000160615	-0.297895	-1.06587
213870894	rs7593379	0.00010002	0.314236	0.420746	0.000313574	0.700596	0.288357	0.00226034	0.822961	0.457536
213870965	rs72944387	1.71393e-05	-1.02902	-2.11576e-10	7.55017e-05	-0.434927	-2.11576e-10	0.000573281	-0.0913979	-2.11576e-10
213871083	rs138809531	9.16278e-06	-1.65524	-2.11576e-10	2.14918e-05	-1.69141	-2.11576e-10	0.000116597	-1.68405	-2.11576e-10
213871709	rs3768792	2.99765e-05	-1.28263	0.812647	5.14214e-05	-1.48826	0.669231	0.000302944	-1.58873	0.8595
213872954	rs17355918	1.66841e-05	-1.05594	-2.11576e-10	7.17739e-05	-0.485561	-2.11576e-10	0.000542449	-0.146681	-2.11576e-10
213873105	rs112361302	6.6411e-06	-1.08263	-0.894484	2.75244e-05	-0.561282	-0.882727	0.000203551	-0.226	-0.900856
213873542	rs138344286	3.43873e-05	-1.20222e-10	-0.332707	5.3375e-05	-1.20222e-10	-0.78174	0.000679907	-1.20222e-10	0.0791821
213874254	rs117611439	3.77643e-05	-1.20222e-10	-0.23903	5.71368e-05	-1.20222e-10	-0.713634	0.000760495	-1.20222e-10	0.191196
213874398	rs78296087	3.58283e-05	-1.20222e-10	-0.291655	5.49837e-05	-1.20222e-10	-0.752045	0.000714192	-1.20222e-10	0.128378
213875126	rs11676331	2.43101e-05	-0.646955	-0.0325483	8.77965e-05	-0.321385	0.0373241	0.000393706	-0.339292	-0.127877
213876224	rs67529860	2.6102e-05	-0.608382	-2.11576e-10	0.00012542	0.0725884	-2.11576e-10	0.00100754	0.472498	-2.11576e-10
213876250	rs12470231	3.66106e-05	-1.41488	1.14482	6.52334e-05	-1.58232	1.00121	0.00039166	-1.6578	1.18542
213876251	rs77718291	3.29481e-05	-1.20222e-10	-0.37546	5.17636e-05	-1.20222e-10	-0.812396	0.000645825	-1.20222e-10	0.0277549
213876287	rs17277346	1.73266e-05	-1.01815	-2.11576e-10	7.66247e-05	-0.420164	-2.11576e-10	0.000582878	-0.0747957	-2.11576e-10
213877075	rs17355973	1.71393e-05	-1.02902	-2.11576e-10	7.55017e-05	-0.434927	-2.11576e-10	0.000573281	-0.0913979	-2.11576e-10
213877596	rs9808128	0.000114202	-0.319044	1.18662	0.000346427	0.0464053	1.04218	0.00251309	0.146577	1.23992
213877833	rs74872283	9.34917e-06	-1.63511	-2.11576e-10	2.21259e-05	-1.66233	-2.11576e-10	0.000122923	-1.63121	-2.11576e-10
213877864	rs9808132	3.4543e-05	-1.2915	0.963309	6.01816e-05	-1.48964	0.827927	0.00035277	-1.59438	1.01742
213878016	rs67078277	2.41972e-05	-0.684156	-2.11576e-10	0.000113891	-0.0238421	-2.11576e-10	0.000905544	0.365762	-2.11576e-10
213878029	rs116812751	0.000280218	1.76518	-2.11576e-10	0.000564421	1.57672	-2.11576e-10	0.00382767	1.80724	-2.11576e-10
213878295	rs114776523	1.03855e-05	-1.52998	-2.11576e-10	2.73604e-05	-1.44998	-2.11576e-10	0.000150822	-1.42667	-2.11576e-10
213878375	rs59507033	1.54588e-05	-1.13221	-2.11576e-10	6.59702e-05	-0.56988	-2.11576e-10	0.000483491	-0.261741	-2.11576e-10
213878727	rs76519060	4.22296e-05	-1.20222e-10	-0.127271	6.2065e-05	-1.20222e-10	-0.630901	0.000868306	-1.20222e-10	0.32377
213879226	rs116098092	5.54368e-05	0.144851	-2.11576e-10	5.73715e-05	-0.709535	-2.11576e-10	0.000367487	-0.536086	-2.11576e-10
213879274	rs1384397	1.5008e-05	-1.16181	-2.11576e-10	6.35273e-05	-0.607614	-2.11576e-10	0.000468619	-0.292983	-2.11576e-10
213879407	rs1871946	2.76583e-06	-1.72911	-1.12395	6.93835e-06	-1.71561	-1.10641	3.52089e-05	-1.72911	-1.15237
213879600	rs1871945	0.000115804	-0.299458	1.18096	0.000354133	0.0723884	1.0382	0.00254821	0.169611	1.23076
213879845	rs1564610	0.000114735	-0.317998	1.19023	0.000349967	0.0515696	1.04719	0.00251776	0.148236	1.24012
213879934	rs138948540	3.49386e-05	-1.20222e-10	-0.3168	5.39912e-05	-1.20222e-10	-0.770262	0.000693007	-1.20222e-10	0.0982656
213880276	rs996032	0.000116882	-0.299458	1.19023	0.000357329	0.0723884	1.04719	0.00257216	0.169611	1.24012
213880844	rs34613499	3.58409e-05	-1.30733	1.01603	6.31604e-05	-1.50132	0.887916	0.000367513	-1.6031	1.06709
213880964	rs72946458	1.5172e-05	-1.15094	-2.11576e-10	6.45041e-05	-0.592354	-2.11576e-10	0.000476779	-0.275721	-2.11576e-10
213882100	rs67012273	1.55103e-05	-1.12889	-2.11576e-10	6.6524e-05	-0.561519	-2.11576e-10	0.000493681	-0.240883	-2.11576e-10
213882715	rs58717082	1.53394e-05	-1.13997	-2.11576e-10	6.55029e-05	-0.576989	-2.11576e-10	0.000485131	-0.258355	-2.11576e-10
213883128	rs147699975	8.59543e-06	-1.71916	-2.11576e-10	2.09402e-05	-1.71741	-2.11576e-10	0.000115088	-1.69708	-2.11576e-10
213883416	rs118092962	1.57855e-05	-1.20222e-10	-1.1113	3.94359e-05	-1.20222e-10	-1.08441	0.000205973	-1.20222e-10	-1.11503
213883603	rs1384396	1.5172e-05	-1.15094	-2.11576e-10	6.45041e-05	-0.592354	-2.11576e-10	0.000476779	-0.275721	-2.11576e-10
213883961	rs4673715	8.14877e-06	-1.45952	-0.313007	1.89549e-05	-1.58385	-0.233172	7.86205e-05	-1.68837	-0.389769
213883963	rs148306689	2.82744e-05	-1.20222e-10	-0.528436	4.59123e-05	-1.20222e-10	-0.932351	0.000541164	-1.20222e-10	-0.149051
213884452	rs12694291	8.3146e-06	-1.45149	-0.300887	1.92401e-05	-1.58153	-0.220556	7.9453e-05	-1.68946	-0.378145
213884517	rs7569918	2.36202e-05	-0.708291	-2.11576e-10	0.000111796	-0.0424057	-2.11576e-10	0.000880116	0.337279	-2.11576e-10
213884666	rs2371790	2.18703e-05	-0.602305	-0.182957	8.29265e-05	-0.229721	-0.111407	0.000370153	-0.263662	-0.265196
213885181	rs67711650	2.081e-05	-0.834957	-2.11576e-10	9.48844e-05	-0.206423	-2.11576e-10	0.000733673	0.15529	-2.11576e-10
213885656	rs149280086	8.92247e-06	-1.68182	-2.11576e-10	2.11054e-05	-1.70955	-2.11576e-10	0.000114275	-1.70416	-2.11576e-10
213886454	rs2291241	3.30842e-05	-1.16557	0.794234	5.6916e-05	-1.39442	0.676917	0.00031928	-1.52097	0.844263
213887571	rs67668715	1.06791e-05	-1.50211	-2.11576e-10	3.8286e-05	-1.114	-2.11576e-10	0.000272406	-0.835482	-2.11576e-10
213887937	rs74345598	4.38739e-05	-1.20222e-10	-0.0890732	9.33874e-05	-1.20222e-10	-0.222326	0.000585827	-1.20222e-10	-0.0697495
213888450	rs12619958	1.85441e-05	-0.777216	-0.173024	6.66218e-05	-0.453958	-0.106093	0.000297641	-0.483785	-0.2631
213889299	rs17277549	1.3524e-05	-1.26593	-2.11576e-10	5.36657e-05	-0.776308	-2.11576e-10	0.000409511	-0.42781	-2.11576e-10
213889475	rs17356175	1.31323e-05	-1.29532	-2.11576e-10	5.14396e-05	-0.818675	-2.11576e-10	0.000389697	-0.477404	-2.11576e-10
213889696	rs6435752	5.53756e-05	-0.323325	0.46707	0.000168397	0.0356445	0.331599	0.00126734	0.20133	0.500569
213889799	rs6435753	5.36316e-05	-0.304595	0.416341	0.000163795	0.0566218	0.282909	0.00123076	0.223267	0.449348
213889942	rs141312283	3.56863e-05	-1.20222e-10	-0.295627	5.39759e-05	-1.20222e-10	-0.770545	0.000718051	-1.20222e-10	0.133766
213890232	rs10048743	3.64735e-05	-1.08246	0.808655	6.08234e-05	-1.33634	0.685231	0.00034159	-1.46837	0.859207
213890379	rs6758517	1.32601e-05	-1.28563	-2.11576e-10	5.21655e-05	-0.804661	-2.11576e-10	0.00039615	-0.460981	-2.11576e-10
213891169	rs6754196	1.3524e-05	-1.26593	-2.11576e-10	5.36657e-05	-0.776308	-2.11576e-10	0.000409511	-0.42781	-2.11576e-10
213891855	rs67549184	1.65929e-05	-1.06142	-2.11576e-10	7.3037e-05	-0.468117	-2.11576e-10	0.000548457	-0.135665	-2.11576e-10
213892209	rs67863749	1.56057e-05	-1.12276	-2.11576e-10	6.74936e-05	-0.54705	-2.11576e-10	0.000496775	-0.234636	-2.11576e-10
213892890	rs10178238	1.78908e-05	-0.685889	-0.30022	6.78079e-05	-0.308979	-0.233424	0.000325487	-0.280239	-0.377213
213893754	rs73989365	3.42172e-05	-1.20222e-10	-0.337664	5.23856e-05	-1.20222e-10	-0.80045	0.000682633	-1.20222e-10	0.0831838
213895408	rs6757308	9.97952e-06	-1.56986	-2.11576e-10	3.16057e-05	-1.30574	-2.11576e-10	0.00021378	-1.07782	-2.11576e-10
213895738	rs34053836	1.64524e-05	-0.988644	-0.0812772	2.91658e-05	-1.22944	-0.156644	0.000166639	-1.27728	-0.0496656
213895802	rs11899222	1.01601e-05	-1.55192	-2.11576e-10	3.25338e-05	-1.2768	-2.11576e-10	0.000221568	-1.04204	-2.11576e-10
213895883	rs11888685	1.01601e-05	-1.55192	-2.11576e-10	3.25338e-05	-1.2768	-2.11576e-10	0.000221568	-1.04204	-2.11576e-10
213895964	rs11888736	1.01601e-05	-1.55192	-2.11576e-10	3.25338e-05	-1.2768	-2.11576e-10	0.000221568	-1.04204	-2.11576e-10
213896372	rs57025133	2.41954e-05	-1.62727	0.943039	4.46052e-05	-1.36954	0.408305	0.000746557	-1.23336	1.40606
213896890	rs10445814	1.02878e-05	-1.53943	-2.11576e-10	3.31854e-05	-1.25697	-2.11576e-10	0.000227039	-1.01765	-2.11576e-10
213897308	rs10932459	1.65192e-05	-0.868746	-0.197122	2.87975e-05	-1.13015	-0.268647	0.000162886	-1.18264	-0.167085
213897807	rs2128392	4.88522e-06	-1.32454	-0.959641	1.667e-05	-1.03127	-0.914201	9.38446e-05	-0.902565	-0.998568
213898192	rs7602282	1.12725e-05	-1.44803	-2.11576e-10	3.97787e-05	-1.07575	-2.11576e-10	0.000271363	-0.839318	-2.11576e-10
213898232	rs1586068	5.12526e-06	-1.27976	-0.956455	1.14954e-05	-1.41345	-0.903684	5.02757e-05	-1.52996	-0.99529
213898474	rs1586067	1.64704e-05	-0.936136	-0.132691	2.88261e-05	-1.1991	-0.198699	0.000162864	-1.25647	-0.0933905
213899073	rs191643018	8.63391e-06	-1.7147	-2.11576e-10	2.10444e-05	-1.71245	-2.11576e-10	0.000111472	-1.729	-2.11576e-10
213899149	rs79083491	2.98199e-05	-0.867724	0.392507	4.3912e-05	-1.15116	0.174261	0.000349782	-0.951312	0.365848
213899354	rs1119376	5.8733e-06	-1.17154	-0.928438	1.90931e-05	-0.924488	-0.88527	0.000108867	-0.777448	-0.975201
213899906	rs114318409	1.61804e-05	-1.08659	-2.11576e-10	4.67033e-05	-0.915267	-2.11576e-10	0.00023002	-1.00461	-2.11576e-10
213899960	rs6733125	5.85849e-06	-1.06039	-1.04211	1.99388e-05	-0.763379	-1.00303	0.00011595	-0.61442	-1.07519
213900472	rs10932460	3.16115e-06	-1.65296	-1.0665	7.5417e-06	-1.70515	-1.03348	3.81867e-05	-1.69558	-1.10471
213900550	rs4673718	5.83457e-06	-1.06039	-1.0462	1.98506e-05	-0.763379	-1.00747	0.000115513	-0.61442	-1.07897
213900720	rs4673719	5.81611e-06	-1.06039	-1.04937	1.97825e-05	-0.763379	-1.01091	0.000115176	-0.61442	-1.08189
213901042	rs67043134	1.04216e-05	-1.52651	-2.11576e-10	3.38646e-05	-1.23671	-2.11576e-10	0.000232745	-0.99283	-2.11576e-10
213901196	rs80085286	7.30775e-05	-1.20222e-10	0.421127	9.47526e-05	-1.20222e-10	-0.207813	0.00163057	-1.20222e-10	0.953912
213901736	rs2128391	6.0342e-06	-0.983723	-1.08923	2.08661e-05	-0.662982	-1.05798	0.000124177	-0.499956	-1.12111
213901930	rs149516045	7.29835e-05	-1.20222e-10	0.41984	9.46561e-05	-1.20222e-10	-0.208832	0.00162817	-1.20222e-10	0.952436
213902167	rs13396997	6.02777e-06	-0.983723	-1.09029	2.08419e-05	-0.662982	-1.05913	0.000124057	-0.499956	-1.12208
213902295	rs13397204	3.6509e-06	-1.58707	-0.988346	1.03423e-05	-1.46879	-0.954046	5.46771e-05	-1.40723	-1.03409
213902542	rs2086643	1.63866e-05	-0.904568	-0.169361	2.85474e-05	-1.17324	-0.234276	0.000160782	-1.23203	-0.130696
```
