## Supplementary material for "Characterization of shared and ancestry-specific signals driving complex traits using multi-ancestry fine-mapping": susiex_nc3.cs80.summary

```
# chr2:212902641-213902641
CS_ID	CS_LENGTH	CS_PURITY	MAX_PIP_SNP	BP	REF_ALLELE	ALT_ALLELE	REF_FRQ	BETA	SE	-LOG10P	MAX_PIP	POST-HOC_PROB_POP1	POST-HOC_PROB_POP2
1	60	0.0535215	rs1384292	213402641	C,C	G,G	0.557654,0.926587	0.0220764,-0.00595148	0.00398085,0.0163898	7.53332,0.144775	0.226094	0.93369	0.253799
2	61	0	rs13389250	213125413	C,C	T,T	0.666004,0.994048	0.0184539,-0.178402	0.00419209,0.0555718	4.96973,2.87747	0.097569	0.647949	0.602509
3	1188	0	rs67300756	212968343	G,G	A,A	0.926441,0.37004	-0.0233109,-0.0169768	0.0075738,0.00885365	2.68088,1.25826	0.044347	0.360814	0.44551
```
