## Supplementary material for "Characterization of shared and ancestry-specific signals driving complex traits using multi-ancestry fine-mapping": susiex_nc1.cs80.cs

```
CS_ID	SNP	BP	REF_ALLELE	ALT_ALLELE	REF_FRQ	BETA	SE	-LOG10P	CS_PIP	OVRL_PIP
1	chr2:218337761:G:A	218337761	A,A	G,G	1,1	-inf,inf	inf,inf	8.90991,0.0983938	0.376054	0.376054
1	chr2:218336944:C:T	218336944	T,T	C,C	1,1	-inf,inf	inf,inf	8.67475,0.143985	0.231762	0.231762
1	chr2:218337901:C:T	218337901	T,T	C,C	1,1	-inf,inf	inf,inf	8.46569,0.153478	0.147864	0.147864
1	chr2:218338355:G:T	218338355	T,T	G,G	1,1	-inf,inf	inf,inf	8.39568,0.249624	0.138502	0.138502
```
