## Supplementary material for "Characterization of shared and ancestry-specific signals driving complex traits using multi-ancestry fine-mapping": susiex_nc1.cs80.snp

```
BP	SNP	PIP(CS1)	LogBF(CS1,Pop1)	LogBF(CS1,Pop2)
217729520	chr2:217729520:T:C	2.17763e-07	-1.87103e-10	0.525707
217729643	chr2:217729643:T:G	4.57747e-08	-1.87103e-10	-1.03397
217729848	chr2:217729848:G:A	1.69015e-07	-1.87103e-10	0.272286
217730855	chr2:217730855:G:A	4.91405e-08	-1.87103e-10	-0.963016
217731044	chr2:217731044:G:T	4.23647e-08	-1.87103e-10	-1.11138
217731393	chr2:217731393:T:G	2.19608e-08	-1.16759	-0.600848
217731441	chr2:217731441:G:A	5.79314e-08	-1.87103e-10	-0.798438
217732096	chr2:217732096:G:C	1.13433e-07	-1.87103e-10	-0.126483
217732468	chr2:217732468:C:T	9.78469e-09	-1.62959	-0.947287
217732855	chr2:217732855:G:C	1.13516e-07	-1.87103e-10	-0.125752
217733109	chr2:217733109:G:A	5.14245e-08	-1.87103e-10	-0.917584
217733338	chr2:217733338:G:A	4.35148e-08	-1.87103e-10	-1.0846
217733479	chr2:217733479:T:A	1.50962e-08	-1.32824	-0.815017
217733515	chr2:217733515:C:G	1.02878e-07	-1.87103e-10	-0.224158
217733688	chr2:217733688:G:A	4.21804e-08	-1.87103e-10	-1.11574
217733778	chr2:217733778:A:G	4.30619e-08	-1.87103e-10	-1.09506
217734011	chr2:217734011:C:G	1.56447e-08	-1.31817	-0.789399
217734226	chr2:217734226:G:A	8.96145e-09	-1.4997	-1.16507
217735032	chr2:217735032:T:G	4.2049e-08	-1.87103e-10	-1.11886
217735497	chr2:217735497:C:T	7.92183e-08	-0.945779	0.460287
217735739	chr2:217735739:T:C	1.61232e-08	-1.03643	-1.04101
217736180	chr2:217736180:C:T	4.4705e-08	-1.87103e-10	-1.05761
217736328	chr2:217736328:T:TA	5.83189e-09	-1.81395	-1.28041
217736335	chr2:217736335:C:T	3.51653e-08	-1.87103e-10	-1.29764
217736528	chr2:217736528:C:T	4.68616e-08	-1.0105	-3.15521e-10
217736581	chr2:217736581:T:C	1.24336e-07	-1.87103e-10	-0.0347144
217736829	chr2:217736829:A:G	1.12982e-08	-1.12883	-1.30422
217736962	chr2:217736962:G:A	3.94228e-08	-1.87103e-10	-1.18335
217737042	chr2:217737042:G:C	4.17402e-08	-1.87103e-10	-1.12623
217737216	chr2:217737216:T:C	3.54181e-08	-1.87103e-10	-1.29048
217737359	chr2:217737359:A:G	4.50091e-08	-1.87103e-10	-1.05083
217737374	chr2:217737374:G:T	1.29475e-08	-0.992992	-1.3038
217737410	chr2:217737410:T:C	1.34614e-08	-1.12342	-1.13445
217737411	chr2:217737411:G:A	3.98628e-08	-1.17225	-3.15521e-10
217737428	chr2:217737428:G:A	5.98588e-09	-1.78168	-1.28662
217737646	chr2:217737646:G:A	4.45889e-08	-1.87103e-10	-1.06021
217737683	chr2:217737683:C:T	5.86822e-09	-1.79225	-1.29589
217737848	chr2:217737848:T:C	4.4826e-08	-1.87103e-10	-1.05491
217737894	chr2:217737894:C:A	1.10041e-08	-1.59947	-0.859968
217737918	chr2:217737918:A:T	1.29541e-08	-1.29998	-0.996306
217738074	chr2:217738074:C:A	8.92135e-09	-1.51834	-1.15091
217738268	chr2:217738268:C:T	4.16809e-08	-1.87103e-10	-1.12766
217738810	chr2:217738810:T:C	4.25519e-08	-1.87103e-10	-1.10698
217738821	chr2:217738821:T:G	4.29179e-08	-1.87103e-10	-1.09841
217739076	chr2:217739076:G:C	1.09675e-08	-1.16114	-1.30162
217739633	chr2:217739633:G:A	7.95645e-09	-1.7994	-0.984318
217740264	chr2:217740264:C:T	7.46009e-09	-1.68619	-1.16194
217740487	chr2:217740487:C:T	5.03851e-08	-1.87103e-10	-0.938003
217740670	chr2:217740670:C:T	3.62086e-08	-1.87103e-10	-1.2684
217740775	chr2:217740775:G:A	1.01792e-08	-1.33691	-1.20044
217740806	chr2:217740806:G:A	1.1028e-08	-1.59729	-0.859968
217740989	chr2:217740989:G:A	1.05843e-08	-1.3063	-1.19202
217741118	chr2:217741118:T:C	1.02584e-08	-1.35196	-1.17764
217741215	chr2:217741215:T:G	3.49626e-08	-1.87103e-10	-1.30342
217741226	chr2:217741226:AG:A	4.53183e-08	-1.87103e-10	-1.04399
217741281	chr2:217741281:G:A	2.0662e-08	-1.04101	-0.788394
217741380	chr2:217741380:C:A	3.8221e-08	-1.87103e-10	-1.21431
217741504	chr2:217741504:A:T	1.03118e-08	-1.2474	-1.27701
217741972	chr2:217741972:AG:A	5.03762e-08	-1.87103e-10	-0.93818
217741993	chr2:217741993:G:A	3.53647e-08	-1.87103e-10	-1.29199
217742237	chr2:217742237:G:A	4.53113e-08	-1.87103e-10	-1.04414
217742512	chr2:217742512:G:A	1.05408e-07	-1.87103e-10	-0.199857
217742887	chr2:217742887:G:A	1.40049e-07	-1.87103e-10	0.0842938
217743402	chr2:217743402:C:T	4.76011e-08	-1.87103e-10	-0.994843
217743583	chr2:217743583:T:C	3.84517e-08	-1.87103e-10	-1.2083
217744010	chr2:217744010:A:G	5.77384e-09	-1.81791	-1.28645
217744040	chr2:217744040:C:A	1.87862e-08	-1.28415	-0.640433
217744379	chr2:217744379:A:G	3.4992e-08	-1.87103e-10	-1.30258
217744771	chr2:217744771:A:C	1.21764e-07	-1.87103e-10	-0.0556177
217745212	chr2:217745212:C:A	4.31945e-08	-1.87103e-10	-1.09199
217745530	chr2:217745530:G:A	1.81975e-08	-1.15691	-0.799507
217745861	chr2:217745861:C:A	2.65127e-08	-1.58008	-3.15521e-10
217745996	chr2:217745996:C:A	5.28028e-08	-1.87103e-10	-0.891134
217746270	chr2:217746270:C:T	9.05369e-09	-1.70595	-0.948576
217746492	chr2:217746492:G:A	5.67384e-08	-1.87103e-10	-0.819247
217746743	chr2:217746743:C:T	3.79314e-08	-1.87103e-10	-1.22192
217746760	chr2:217746760:G:T	1.11832e-08	-1.3906	-1.05269
217747195	chr2:217747195:G:A	1.23553e-07	-1.87103e-10	-0.0410251
217747285	chr2:217747285:G:A	1.0771e-08	-1.47954	-1.0013
217747395	chr2:217747395:G:T	1.17569e-08	-1.12952	-1.26374
217747734	chr2:217747734:G:A	9.21612e-09	-1.50491	-1.13184
217747798	chr2:217747798:A:G	4.57232e-08	-1.87103e-10	-1.03509
217747811	chr2:217747811:T:C	4.12849e-08	-1.87103e-10	-1.1372
217747911	chr2:217747911:G:A	3.49874e-08	-1.87103e-10	-1.30271
217748301	chr2:217748301:C:T	9.21972e-09	-1.51647	-1.11988
217748422	chr2:217748422:T:C	4.08641e-08	-1.87103e-10	-1.14745
217748428	chr2:217748428:A:G	1.19489e-07	-1.87103e-10	-0.0744786
217748744	chr2:217748744:C:T	2.67737e-08	-1.57028	-3.15521e-10
217748980	chr2:217748980:C:T	5.69041e-08	-1.87103e-10	-0.816332
217749275	chr2:217749275:G:A	2.02739e-08	-1.07108	-0.77728
217749682	chr2:217749682:T:C	1.18362e-07	-1.87103e-10	-0.0839523
217749830	chr2:217749830:T:C	5.99603e-08	-1.87103e-10	-0.764015
217750009	chr2:217750009:G:T	3.63857e-08	-1.87103e-10	-1.26352
217750029	chr2:217750029:T:C	3.50944e-08	-1.87103e-10	-1.29966
217750788	chr2:217750788:G:A	2.38678e-08	-0.903569	-0.7816
217750868	chr2:217750868:C:T	1.17706e-08	-1.09841	-1.29368
217751144	chr2:217751144:C:T	5.0432e-08	-1.87103e-10	-0.937073
217751319	chr2:217751319:G:A	3.49265e-08	-1.87103e-10	-1.30445
217751752	chr2:217751752:A:G	3.59638e-08	-1.87103e-10	-1.27518
217752556	chr2:217752556:GT:G	1.3054e-08	-1.05868	-1.22992
217752899	chr2:217752899:G:A	1.75391e-08	-1.18263	-0.810635
217752903	chr2:217752903:G:C	1.22035e-08	-1.47169	-0.884286
217753258	chr2:217753258:T:G	5.80928e-08	-1.87103e-10	-0.795657
217753430	chr2:217753430:G:A	5.33847e-08	-1.87103e-10	-0.880175
217753851	chr2:217753851:T:C	1.45923e-08	-1.01553	-1.16168
217754092	chr2:217754092:T:C	7.93515e-09	-1.53461	-1.25179
217754183	chr2:217754183:A:C	9.61444e-09	-1.52212	-1.07231
217754469	chr2:217754469:T:C	5.62977e-08	-1.87103e-10	-0.827045
217754556	chr2:217754556:A:T	5.07451e-08	-1.87103e-10	-0.930883
217755178	chr2:217755178:C:G	1.30493e-08	-1.05201	-1.23695
217755438	chr2:217755438:G:A	1.46436e-08	-0.967764	-1.20593
217755463	chr2:217755463:G:A	2.19943e-08	-0.52335	-1.24357
217755546	chr2:217755546:T:C	3.54139e-08	-1.87103e-10	-1.29059
217755679	chr2:217755679:CTT:C	1.00239e-08	-1.76958	-0.783142
217755778	chr2:217755778:C:T	1.28111e-07	-1.87103e-10	-0.00479837
217755829	chr2:217755829:C:T	1.49247e-08	-0.863782	-1.2909
217755975	chr2:217755975:A:G	3.67364e-08	-1.87103e-10	-1.25393
217756076	chr2:217756076:T:C	3.60839e-08	-1.87103e-10	-1.27185
217756083	chr2:217756083:C:G	1.23381e-07	-1.87103e-10	-0.0424231
217756249	chr2:217756249:A:G	3.53205e-08	-1.87103e-10	-1.29323
217756393	chr2:217756393:T:C	3.64627e-08	-1.26141	-3.15521e-10
217756535	chr2:217756535:C:T	2.23527e-08	-1.75075	-3.15521e-10
217756664	chr2:217756664:C:T	2.2643e-08	-1.73785	-3.15521e-10
217757302	chr2:217757302:C:T	1.02527e-08	-1.72125	-0.808908
217757393	chr2:217757393:A:G	6.9321e-09	-1.65168	-1.26986
217757494	chr2:217757494:A:C	3.50629e-08	-1.87103e-10	-1.30055
217757569	chr2:217757569:T:C	1.12104e-08	-1.1969	-1.24396
217757724	chr2:217757724:T:C	3.59763e-08	-1.87103e-10	-1.27484
217757789	chr2:217757789:A:G	3.6523e-08	-1.87103e-10	-1.25976
217757987	chr2:217757987:A:AT	1.1696e-07	-1.87103e-10	-0.0958675
217758165	chr2:217758165:C:T	8.02263e-09	-1.59852	-1.17691
217759335	chr2:217759335:A:G	2.23616e-08	-1.75035	-3.15521e-10
217759456	chr2:217759456:G:A	2.23041e-08	-1.75293	-3.15521e-10
217759667	chr2:217759667:C:T	8.85086e-09	-1.60041	-1.07678
217759720	chr2:217759720:T:A	2.21597e-08	-1.75942	-3.15521e-10
217759921	chr2:217759921:A:G	5.82027e-09	-1.79171	-1.30464
217760115	chr2:217760115:T:C	3.49642e-08	-1.87103e-10	-1.30337
217760572	chr2:217760572:T:C	2.16407e-08	-0.487847	-1.29527
217760756	chr2:217760756:A:C	2.90334e-08	-1.48925	-3.15521e-10
217760858	chr2:217760858:T:C	9.28238e-09	-1.61721	-1.01237
217761064	chr2:217761064:A:G	5.79989e-09	-1.7971	-1.30276
217761091	chr2:217761091:C:A	6.27658e-08	-1.87103e-10	-0.718289
217761113	chr2:217761113:C:T	2.24438e-08	-1.74668	-3.15521e-10
217761161	chr2:217761161:C:A	2.28976e-08	-1.72666	-3.15521e-10
217761416	chr2:217761416:T:C	2.83596e-07	-1.87103e-10	0.789851
217761505	chr2:217761505:T:C	3.77114e-08	-1.87103e-10	-1.22774
217761691	chr2:217761691:G:T	5.98824e-09	-1.7712	-1.2967
217761752	chr2:217761752:G:A	1.45839e-08	-1.35138	-0.8264
217762024	chr2:217762024:C:T	3.50723e-08	-1.87103e-10	-1.30029
217762214	chr2:217762214:G:T	2.38884e-07	-1.87103e-10	0.61828
217763071	chr2:217763071:C:T	8.0517e-09	-1.47373	-1.29809
217763095	chr2:217763095:A:G	1.08617e-08	-1.23106	-1.24139
217763148	chr2:217763148:A:T	4.45441e-08	-1.87103e-10	-1.06122
217763162	chr2:217763162:G:A	1.67373e-08	-1.22304	-0.817025
217763397	chr2:217763397:C:A	5.85942e-09	-1.79521	-1.29444
217763740	chr2:217763740:C:T	5.14468e-08	-1.87103e-10	-0.917151
217763869	chr2:217763869:G:A	8.05458e-09	-1.659	-1.11246
217764055	chr2:217764055:T:C	4.59183e-08	-1.03084	-3.15521e-10
217764094	chr2:217764094:C:T	4.71376e-08	-1.00463	-3.15521e-10
217764212	chr2:217764212:C:T	5.44312e-08	-1.87103e-10	-0.860762
217764234	chr2:217764234:C:T	8.50404e-09	-1.6324	-1.08476
217764324	chr2:217764324:A:T	8.20264e-09	-1.73146	-1.02178
217764436	chr2:217764436:G:A	4.2659e-08	-1.87103e-10	-1.10446
217764740	chr2:217764740:G:A	6.33478e-09	-1.71539	-1.29625
217764823	chr2:217764823:A:C	6.49151e-09	-1.70216	-1.28505
217764957	chr2:217764957:A:G	6.32717e-09	-1.71921	-1.29364
217765109	chr2:217765109:A:C	6.28427e-09	-1.72761	-1.29203
217765531	chr2:217765531:T:TCAAA	6.27754e-09	-1.72466	-1.29606
217765629	chr2:217765629:T:A	4.24727e-08	-1.87103e-10	-1.10884
217765876	chr2:217765876:C:T	6.36293e-09	-1.72022	-1.28699
217766049	chr2:217766049:C:T	3.57129e-08	-1.87103e-10	-1.28219
217766376	chr2:217766376:T:G	6.55125e-09	-1.75149	-1.22656
217766753	chr2:217766753:C:T	2.20526e-08	-1.76427	-3.15521e-10
217766818	chr2:217766818:C:T	2.20743e-08	-1.76328	-3.15521e-10
217766916	chr2:217766916:A:G	4.06859e-08	-1.87103e-10	-1.15182
217767110	chr2:217767110:G:A	1.3154e-07	-1.87103e-10	0.0216152
217767310	chr2:217767310:G:A	2.18253e-08	-1.77463	-3.15521e-10
217767387	chr2:217767387:G:A	6.30316e-09	-1.72639	-1.29026
217767476	chr2:217767476:A:C	6.25663e-09	-1.72685	-1.2972
217767774	chr2:217767774:A:C	3.57912e-08	-1.87103e-10	-1.28
217767919	chr2:217767919:T:A	3.94408e-08	-1.87103e-10	-1.1829
217768067	chr2:217768067:T:C	4.11493e-08	-1.87103e-10	-1.14049
217768126	chr2:217768126:A:C	1.17255e-08	-1.14295	-1.25298
217768557	chr2:217768557:C:T	4.3628e-08	-1.87103e-10	-1.082
217768682	chr2:217768682:G:A	1.15808e-07	-1.87103e-10	-0.105769
217768760	chr2:217768760:C:T	2.51624e-08	-0.730057	-0.902292
217769274	chr2:217769274:C:T	6.98958e-09	-1.72004	-1.19323
217769296	chr2:217769296:T:C	1.30233e-08	-1.62169	-0.669268
217769898	chr2:217769898:C:T	8.08773e-09	-1.67343	-1.09392
217769916	chr2:217769916:A:G	6.2961e-09	-1.71312	-1.30465
217770023	chr2:217770023:A:C	2.21124e-08	-1.76156	-3.15521e-10
217770269	chr2:217770269:A:G	1.75813e-08	-1.08759	-0.903271
217770715	chr2:217770715:C:T	2.24522e-08	-1.74631	-3.15521e-10
217770974	chr2:217770974:C:A	4.18288e-08	-1.87103e-10	-1.12411
217771117	chr2:217771117:C:T	8.93286e-09	-1.80843	-0.859533
217771311	chr2:217771311:T:C	7.42579e-09	-1.81292	-1.03982
217771436	chr2:217771436:T:C	2.20802e-08	-1.76302	-3.15521e-10
217771554	chr2:217771554:C:G	7.54219e-09	-1.67005	-1.16714
217771625	chr2:217771625:A:G	7.61776e-09	-1.63382	-1.19339
217771721	chr2:217771721:T:C	2.14246e-08	-0.854183	-0.938978
217771813	chr2:217771813:T:C	3.9722e-08	-1.87103e-10	-1.17579
217771973	chr2:217771973:G:T	7.79167e-09	-1.57195	-1.2327
217772157	chr2:217772157:T:C	3.53245e-08	-1.87103e-10	-1.29312
217772468	chr2:217772468:G:A	2.76062e-08	-1.53966	-3.15521e-10
217772484	chr2:217772484:A:G	7.71415e-09	-1.80274	-1.0119
217772595	chr2:217772595:C:T	3.52016e-08	-1.87103e-10	-1.29661
217772648	chr2:217772648:G:T	8.06646e-09	-1.47271	-1.29728
217772655	chr2:217772655:G:A	1.00638e-08	-1.24748	-1.30127
217772713	chr2:217772713:C:A	1.10556e-08	-1.41108	-1.04368
217772714	chr2:217772714:AGC:A	2.26611e-08	-0.973224	-0.763826
217772890	chr2:217772890:T:C	1.07214e-08	-1.31545	-1.17
217772902	chr2:217772902:C:T	3.8776e-08	-1.87103e-10	-1.1999
217772973	chr2:217772973:T:G	9.68804e-09	-1.34148	-1.24532
217773185	chr2:217773185:C:G	1.39477e-08	-0.935677	-1.2867
217773371	chr2:217773371:G:A	4.34969e-08	-1.08501	-3.15521e-10
217773453	chr2:217773453:T:C	5.98991e-09	-1.7634	-1.30422
217774056	chr2:217774056:T:TA	1.41368e-08	-1.44569	-0.763228
217774071	chr2:217774071:T:A	1.27093e-08	-1.3137	-1.00167
217774183	chr2:217774183:G:A	1.49219e-08	-1.39664	-0.758233
217774436	chr2:217774436:C:T	1.74262e-08	-0.695455	-1.30427
217774596	chr2:217774596:C:T	1.42793e-08	-1.39775	-0.801136
217774753	chr2:217774753:T:G	1.41781e-08	-1.40289	-0.803109
217774852	chr2:217774852:T:A	1.42133e-08	-1.40239	-0.801136
217774906	chr2:217774906:C:A	1.34446e-08	-1.40908	-0.850039
217774980	chr2:217774980:A:G	2.1895e-07	-1.87103e-10	0.531143
217775171	chr2:217775171:G:A	1.18353e-08	-1.41089	-0.975728
217775275	chr2:217775275:A:G	8.47162e-09	-1.68316	-1.03782
217775322	chr2:217775322:T:C	1.63809e-08	-0.761118	-1.30047
217775334	chr2:217775334:A:T	3.49149e-08	-1.87103e-10	-1.30479
217775343	chr2:217775343:T:G	3.65277e-08	-1.87103e-10	-1.25963
217775389	chr2:217775389:G:GA	1.44907e-08	-0.879662	-1.30453
217775433	chr2:217775433:G:C	1.32829e-08	-1.34648	-0.924741
217775440	chr2:217775440:G:A	7.25668e-09	-1.6194	-1.25637
217775509	chr2:217775509:G:A	6.89592e-09	-1.62982	-1.29695
217776070	chr2:217776070:A:C	1.33228e-07	-1.87103e-10	0.0343643
217776114	chr2:217776114:A:C	2.73017e-08	-1.55075	-3.15521e-10
217776120	chr2:217776120:T:G	2.72784e-08	-1.5516	-3.15521e-10
217776498	chr2:217776498:A:G	8.56267e-09	-1.62388	-1.08641
217776687	chr2:217776687:A:T	6.28015e-08	-1.87103e-10	-0.71772
217776787	chr2:217776787:A:G	5.22945e-08	-1.87103e-10	-0.900807
217777255	chr2:217777255:A:G	8.37091e-09	-1.65183	-1.08111
217777279	chr2:217777279:A:G	8.25823e-09	-1.65954	-1.08695
217777284	chr2:217777284:T:C	8.34686e-09	-1.65786	-1.07795
217777327	chr2:217777327:A:G	3.68584e-08	-1.87103e-10	-1.25062
217777503	chr2:217777503:A:G	3.95478e-08	-1.18019	-3.15521e-10
217777748	chr2:217777748:G:A	3.83241e-08	-1.87103e-10	-1.21162
217777950	chr2:217777950:A:T	3.83241e-08	-1.87103e-10	-1.21162
217778143	chr2:217778143:T:G	3.88367e-08	-1.87103e-10	-1.19833
217778169	chr2:217778169:G:T	3.84229e-08	-1.87103e-10	-1.20904
217778226	chr2:217778226:C:T	3.90866e-08	-1.87103e-10	-1.19192
217778277	chr2:217778277:G:A	3.87636e-08	-1.87103e-10	-1.20022
217778666	chr2:217778666:G:A	4.48161e-08	-1.87103e-10	-1.05513
217778718	chr2:217778718:G:A	8.88121e-09	-1.37337	-1.30039
217779138	chr2:217779138:C:T	6.56164e-08	-1.87103e-10	-0.673873
217779258	chr2:217779258:A:C	4.57813e-08	-1.03382	-3.15521e-10
217779442	chr2:217779442:A:G	2.68837e-06	-1.87103e-10	3.03899
217779496	chr2:217779496:T:C	3.57044e-08	-1.87103e-10	-1.28242
217779623	chr2:217779623:TC:T	4.45956e-08	-1.06006	-3.15521e-10
217780138	chr2:217780138:C:T	1.15912e-08	-1.12438	-1.28307
217780257	chr2:217780257:A:G	3.40418e-08	-0.90736	-0.422749
217780348	chr2:217780348:T:C	2.19369e-08	-1.03915	-0.730379
217780428	chr2:217780428:A:G	7.49343e-08	-1.87103e-10	-0.541087
217780495	chr2:217780495:C:T	2.79219e-08	-0.891736	-0.636552
217780526	chr2:217780526:C:T	7.31585e-08	-1.87103e-10	-0.565071
217780842	chr2:217780842:A:G	9.9169e-09	-1.27419	-1.28927
217781189	chr2:217781189:T:C	6.71729e-08	-1.87103e-10	-0.650429
217781245	chr2:217781245:G:A	8.15092e-08	-1.87103e-10	-0.456982
217781393	chr2:217781393:A:C	7.24096e-08	-1.87103e-10	-0.57536
217781985	chr2:217781985:C:T	9.85485e-07	-1.87103e-10	2.03544
217782640	chr2:217782640:A:G	1.81887e-07	-1.87103e-10	0.345687
217783028	chr2:217783028:T:A	1.01277e-08	-1.2724	-1.27003
217783100	chr2:217783100:G:A	6.41722e-08	-1.87103e-10	-0.696129
217783171	chr2:217783171:T:G	3.69737e-08	-1.87103e-10	-1.24749
217783734	chr2:217783734:A:G	6.18949e-09	-1.75297	-1.28187
217783817	chr2:217783817:C:T	6.41943e-08	-1.87103e-10	-0.695785
217783958	chr2:217783958:T:G	9.58307e-09	-1.46836	-1.12934
217783962	chr2:217783962:T:C	4.55276e-08	-1.03938	-3.15521e-10
217784112	chr2:217784112:G:A	6.41943e-08	-1.87103e-10	-0.695785
217784509	chr2:217784509:G:A	6.39472e-08	-1.87103e-10	-0.699641
217784576	chr2:217784576:T:C	3.49133e-08	-1.87103e-10	-1.30483
217784592	chr2:217784592:C:T	3.989e-08	-1.87103e-10	-1.17157
217784726	chr2:217784726:G:T	4.69028e-08	-1.00962	-3.15521e-10
217784764	chr2:217784764:T:G	2.2464e-08	-1.02888	-0.716904
217784853	chr2:217784853:C:T	5.72538e-09	-1.81019	-1.3026
217785206	chr2:217785206:G:C	1.71872e-07	-1.87103e-10	0.28905
217785326	chr2:217785326:T:C	2.70097e-08	-1.5615	-3.15521e-10
217785511	chr2:217785511:C:T	3.56167e-08	-1.87103e-10	-1.28488
217785889	chr2:217785889:A:G	2.80847e-08	-1.03805	-0.484427
217785971	chr2:217785971:G:T	3.93199e-08	-0.90564	-0.280328
217786113	chr2:217786113:C:T	1.65101e-07	-1.87103e-10	0.248858
217786490	chr2:217786490:A:G	3.20508e-08	-0.885192	-0.505186
217786504	chr2:217786504:C:T	1.06639e-07	-1.87103e-10	-0.188246
217786606	chr2:217786606:G:A	1.13942e-07	-1.01207	0.890061
217786721	chr2:217786721:T:C	2.17026e-08	-1.08272	-0.697543
217786853	chr2:217786853:G:A	2.6792e-08	-1.5696	-3.15521e-10
217787076	chr2:217787076:T:TACAGAGTGCTGATTGGTGCATCCACAAACCCTGAGCAAGGC	1.26529e-07	-1.87103e-10	-0.0172304
217787161	chr2:217787161:A:G	2.84213e-08	-0.903301	-0.607259
217787610	chr2:217787610:G:A	8.57035e-09	-1.40884	-1.30055
217787798	chr2:217787798:G:A	1.63324e-07	-1.87103e-10	0.238036
217788031	chr2:217788031:G:A	5.88052e-09	-1.78856	-1.29749
217788202	chr2:217788202:C:G	2.29747e-08	-1.7233	-3.15521e-10
217788224	chr2:217788224:T:C	1.36371e-07	-0.96803	1.02571
217788633	chr2:217788633:T:C	3.65467e-08	-1.87103e-10	-1.25911
217788867	chr2:217788867:G:A	7.56343e-08	-1.46813	0.936336
217789134	chr2:217789134:T:C	1.61775e-08	-1.38416	-0.689915
217789281	chr2:217789281:T:G	3.52281e-08	-1.87103e-10	-1.29585
217789365	chr2:217789365:C:T	1.33256e-08	-1.13364	-1.13437
217789436	chr2:217789436:A:T	5.12588e-08	-0.920811	-3.15521e-10
217789580	chr2:217789580:G:A	6.05665e-08	-1.87103e-10	-0.753957
217789847	chr2:217789847:G:A	1.09375e-08	-1.54004	-0.925466
217789897	chr2:217789897:T:C	5.81239e-09	-1.80305	-1.29466
217789937	chr2:217789937:G:A	6.38783e-09	-1.81569	-1.18761
217789963	chr2:217789963:A:T	6.90484e-07	-1.87103e-10	1.67969
217790307	chr2:217790307:C:T	3.7768e-08	-1.87103e-10	-1.22624
217790385	chr2:217790385:G:A	2.55666e-08	-1.61641	-3.15521e-10
217790880	chr2:217790880:G:C	5.71313e-09	-1.81129	-1.30364
217791202	chr2:217791202:A:C	7.90026e-08	-0.488217	-3.15521e-10
217791563	chr2:217791563:A:G	7.5468e-09	-1.6897	-1.14687
217791733	chr2:217791733:C:A	7.13963e-09	-1.68027	-1.21176
217792054	chr2:217792054:G:A	1.56937e-07	-1.87103e-10	0.198148
217792089	chr2:217792089:G:A	4.20625e-08	-1.87103e-10	-1.11854
217792118	chr2:217792118:C:G	3.52054e-08	-1.87103e-10	-1.2965
217792777	chr2:217792777:C:A	5.92478e-09	-1.81727	-1.26129
217792855	chr2:217792855:T:C	1.12702e-08	-1.73798	-0.697553
217793005	chr2:217793005:T:C	1.15186e-08	-1.13249	-1.28124
217793127	chr2:217793127:T:G	2.04933e-08	-1.32273	-0.514869
217793329	chr2:217793329:T:C	8.96492e-09	-1.61633	-1.04805
217793612	chr2:217793612:C:T	1.25545e-07	-1.87103e-10	-0.0250323
217793690	chr2:217793690:T:C	2.83976e-08	-1.50183	-0.00956801
217794261	chr2:217794261:G:A	1.531e-08	-1.5064	-0.622788
217794347	chr2:217794347:T:C	2.88372e-08	-1.49184	-0.00418826
217794393	chr2:217794393:A:G	5.32748e-07	-1.87103e-10	1.42035
217794608	chr2:217794608:C:T	3.1731e-08	-0.599919	-0.800486
217794989	chr2:217794989:G:A	8.96289e-08	-0.112187	-0.249834
217795056	chr2:217795056:T:G	3.53681e-08	-1.87103e-10	-1.29189
217795156	chr2:217795156:C:A	3.68399e-08	-1.87103e-10	-1.25112
217795347	chr2:217795347:T:A	7.76082e-09	-1.70069	-1.10792
217795377	chr2:217795377:G:A	4.1323e-08	-1.87103e-10	-1.13628
217795506	chr2:217795506:G:A	3.74051e-08	-1.87103e-10	-1.23589
217795560	chr2:217795560:G:GT	3.49159e-08	-1.87103e-10	-1.30476
217795982	chr2:217795982:G:A	3.76612e-08	-1.87103e-10	-1.22907
217795984	chr2:217795984:G:A	3.65318e-08	-1.87103e-10	-1.25952
217796231	chr2:217796231:C:T	1.98114e-08	-0.783257	-1.08818
217796274	chr2:217796274:A:G	2.58754e-08	-1.60441	-3.15521e-10
217796422	chr2:217796422:C:T	1.16644e-07	-0.0985717	-3.15521e-10
217796874	chr2:217796874:G:A	7.44721e-09	-1.80618	-1.04368
217796925	chr2:217796925:G:C	3.84405e-08	-1.87103e-10	-1.20859
217796933	chr2:217796933:C:T	1.25304e-07	-0.0269595	-3.15521e-10
217797001	chr2:217797001:T:C	1.12446e-07	-1.87103e-10	-0.13523
217797401	chr2:217797401:C:T	2.56442e-08	-1.61338	-3.15521e-10
217797692	chr2:217797692:A:T	9.45089e-09	-1.31151	-1.30008
217798056	chr2:217798056:C:T	4.35606e-08	-1.87103e-10	-1.08355
217798247	chr2:217798247:C:G	9.67003e-08	-1.87103e-10	-0.286082
217798375	chr2:217798375:G:A	9.28066e-08	-0.327181	-3.15521e-10
217798862	chr2:217798862:C:T	5.11246e-08	-0.923432	-3.15521e-10
217799256	chr2:217799256:G:A	8.69795e-08	-0.11532	-0.276705
217799910	chr2:217799910:T:G	2.22584e-08	-0.860167	-0.894812
217800095	chr2:217800095:G:C	4.30209e-08	-1.87103e-10	-1.09601
217800273	chr2:217800273:G:A	3.37856e-07	-1.87103e-10	0.96492
217800334	chr2:217800334:G:C	8.80348e-08	-1.87103e-10	-0.379966
217800498	chr2:217800498:C:G	3.49163e-08	-1.87103e-10	-1.30474
217800522	chr2:217800522:A:G	3.53959e-08	-1.87103e-10	-1.2911
217800749	chr2:217800749:A:G	4.31963e-08	-1.87103e-10	-1.09194
217801286	chr2:217801286:G:A	5.54967e-08	-1.87103e-10	-0.841375
217801700	chr2:217801700:G:A	5.3026e-08	-1.87103e-10	-0.886916
217801730	chr2:217801730:C:T	3.51461e-08	-1.87103e-10	-1.29818
217802052	chr2:217802052:A:G	1.10483e-07	-1.87103e-10	-0.152838
217802166	chr2:217802166:G:A	1.57568e-07	0.380011	-0.177851
217802284	chr2:217802284:T:C	6.86124e-08	-1.87103e-10	-0.629225
217802649	chr2:217802649:T:C	1.74925e-08	-0.899289	-1.09663
217803113	chr2:217803113:G:A	1.72333e-08	-0.739624	-1.27123
217804300	chr2:217804300:C:T	1.7956e-07	-1.87103e-10	0.33281
217804835	chr2:217804835:A:G	2.05734e-08	-1.79108	-0.0426237
217805017	chr2:217805017:T:C	3.6747e-08	-1.87103e-10	-1.25364
217805294	chr2:217805294:G:A	1.36639e-07	-1.87103e-10	0.0596436
217806048	chr2:217806048:C:T	1.62401e-08	-0.779102	-1.29112
217806075	chr2:217806075:G:A	6.35447e-08	-1.87103e-10	-0.705955
217806162	chr2:217806162:G:A	3.84922e-08	-1.87103e-10	-1.20724
217806222	chr2:217806222:T:G	1.47781e-08	-0.891541	-1.27301
217806268	chr2:217806268:G:A	6.96393e-09	-1.62729	-1.28967
217806550	chr2:217806550:G:A	7.58773e-08	-1.87103e-10	-0.528581
217806626	chr2:217806626:A:G	6.72313e-09	-1.69416	-1.25799
217806876	chr2:217806876:T:C	4.32658e-08	-1.09034	-3.15521e-10
217806880	chr2:217806880:A:G	3.80663e-08	-1.87103e-10	-1.21837
217807196	chr2:217807196:G:A	5.20355e-08	-1.87103e-10	-0.905773
217807483	chr2:217807483:G:A	5.55284e-08	-0.840803	-3.15521e-10
217808049	chr2:217808049:G:C	3.56427e-08	-1.87103e-10	-1.28415
217808059	chr2:217808059:A:G	2.8193e-08	-0.363077	-1.15555
217808125	chr2:217808125:G:A	2.11743e-08	-1.80491	-3.15521e-10
217808424	chr2:217808424:T:C	4.59448e-08	0.0218441	-1.0521
217809087	chr2:217809087:G:A	7.97564e-08	-1.87103e-10	-0.478722
217809133	chr2:217809133:C:T	5.11376e-08	-1.87103e-10	-0.923179
217809134	chr2:217809134:G:A	4.99589e-08	-1.78312	0.836622
217809761	chr2:217809761:C:T	1.03087e-08	-1.64063	-0.884083
217809791	chr2:217809791:A:T	4.44548e-08	-1.79627	0.733038
217810503	chr2:217810503:A:T	8.92071e-08	-0.366738	-3.15521e-10
217810660	chr2:217810660:C:T	4.40199e-08	-1.80236	0.729306
217810810	chr2:217810810:T:C	1.25263e-08	-1.06763	-1.26224
217810858	chr2:217810858:T:C	4.30362e-08	-1.87103e-10	-1.09566
217811082	chr2:217811082:A:C	5.9304e-08	-1.87103e-10	-0.775022
217811103	chr2:217811103:T:C	1.32983e-07	-1.87103e-10	0.0325211
217811111	chr2:217811111:T:C	4.37823e-08	-1.87103e-10	-1.07847
217811280	chr2:217811280:GT:G	5.33088e-08	-1.87103e-10	-0.881597
217811598	chr2:217811598:C:T	2.44028e-08	-0.892234	-0.770766
217811981	chr2:217811981:C:T	7.9135e-08	-0.395822	-0.0907207
217812167	chr2:217812167:C:T	2.4019e-08	-1.39668	-0.282175
217812223	chr2:217812223:G:T	1.06391e-07	-1.87103e-10	-0.190576
217812247	chr2:217812247:A:C	3.50256e-08	-1.87103e-10	-1.30162
217812863	chr2:217812863:G:A	1.1074e-08	-1.46396	-0.989133
217812899	chr2:217812899:A:G	2.66048e-08	-0.483477	-1.09313
217812936	chr2:217812936:G:A	6.96756e-09	-1.6987	-1.21774
217812988	chr2:217812988:G:A	1.09123e-08	-1.47868	-0.989133
217813077	chr2:217813077:A:G	2.20078e-08	-1.7663	-3.15521e-10
217813387	chr2:217813387:T:G	3.73183e-08	-1.87103e-10	-1.23822
217814160	chr2:217814160:G:A	1.03892e-07	-0.0949344	-0.119411
217814302	chr2:217814302:C:CT	3.56902e-08	-1.87103e-10	-1.28282
217814303	chr2:217814303:A:ATAGGTGGCACCAGGTG	3.57078e-08	-1.87103e-10	-1.28233
217814515	chr2:217814515:G:A	1.33135e-07	-1.87103e-10	0.0336652
217814876	chr2:217814876:T:C	1.58995e-08	-1.81227	-0.27914
217815317	chr2:217815317:G:C	4.27243e-08	-1.87103e-10	-1.10293
217815338	chr2:217815338:T:G	4.02195e-08	-1.87103e-10	-1.16335
217815847	chr2:217815847:G:A	9.59799e-08	-0.894052	0.600492
217815868	chr2:217815868:A:G	1.29856e-08	-1.0857	-1.20816
217816455	chr2:217816455:G:T	3.49892e-08	-1.87103e-10	-1.30266
217816782	chr2:217816782:G:C	1.04975e-07	-1.87103e-10	-0.203978
217817525	chr2:217817525:C:A	2.79737e-08	-1.81657	0.290136
217817532	chr2:217817532:C:T	5.20609e-08	-0.905285	-3.15521e-10
217817652	chr2:217817652:C:T	8.1831e-08	-1.87103e-10	-0.453042
217817774	chr2:217817774:C:T	1.64402e-07	-1.87103e-10	0.244618
217818048	chr2:217818048:A:G	1.0409e-08	-1.39763	-1.1174
217818416	chr2:217818416:G:A	2.99729e-08	-1.81746	0.36006
217818431	chr2:217818431:A:G	1.62923e-08	-1.39841	-0.668592
217818480	chr2:217818480:C:T	3.51788e-08	-1.87103e-10	-1.29725
217818534	chr2:217818534:A:G	7.74558e-09	-1.66321	-1.14736
217818645	chr2:217818645:C:T	8.56237e-09	-1.42076	-1.28956
217818673	chr2:217818673:C:T	3.49341e-08	-1.87103e-10	-1.30423
217818946	chr2:217818946:G:A	6.08962e-08	-1.87103e-10	-0.748528
217819184	chr2:217819184:T:C	8.99156e-09	-1.59742	-1.06399
217819365	chr2:217819365:G:A	5.90142e-08	-1.87103e-10	-0.77992
217819536	chr2:217819536:T:C	2.76676e-08	-1.81766	0.280217
217819777	chr2:217819777:G:C	1.0101e-07	-1.87103e-10	-0.242481
217819928	chr2:217819928:G:C	8.79254e-08	-1.87103e-10	-0.381209
217820396	chr2:217820396:T:C	2.32186e-07	-1.87103e-10	0.589842
217820418	chr2:217820418:A:G	6.53132e-08	-1.87103e-10	-0.678505
217820904	chr2:217820904:T:C	1.13051e-08	-1.56937	-0.863076
217820941	chr2:217820941:T:C	1.88915e-08	-0.645355	-1.27363
217821136	chr2:217821136:CAT:C	1.31028e-07	-1.87103e-10	0.017711
217821221	chr2:217821221:G:A	7.3504e-08	-1.87103e-10	-0.560359
217821315	chr2:217821315:G:A	6.51281e-09	-1.81682	-1.16711
217821439	chr2:217821439:C:T	3.79395e-08	-1.22171	-3.15521e-10
217821806	chr2:217821806:G:T	1.31273e-07	-1.87103e-10	0.0195828
217822003	chr2:217822003:C:G	4.47389e-08	-1.87103e-10	-1.05686
217822038	chr2:217822038:G:T	4.54754e-08	-1.87103e-10	-1.04053
217822658	chr2:217822658:G:A	2.54289e-08	-1.81784	0.196025
217822806	chr2:217822806:A:G	4.68017e-08	-1.87103e-10	-1.01178
217822988	chr2:217822988:G:A	6.144e-09	-1.81702	-1.2252
217823029	chr2:217823029:G:A	1.10726e-07	-1.87103e-10	-0.150637
217823420	chr2:217823420:C:T	4.75486e-08	-0.414682	-0.581264
217823847	chr2:217823847:G:A	6.17227e-08	-1.87103e-10	-0.735047
217823873	chr2:217823873:T:G	1.35525e-08	-1.22621	-1.02492
217824160	chr2:217824160:C:G	2.30521e-08	-1.81791	0.0979673
217824465	chr2:217824465:T:C	1.62904e-07	-1.87103e-10	0.235465
217824831	chr2:217824831:G:C	3.73263e-08	-1.87103e-10	-1.238
217825045	chr2:217825045:C:T	3.6052e-08	-1.87103e-10	-1.27274
217825764	chr2:217825764:T:C	2.31049e-08	-1.3222	-0.395451
217826598	chr2:217826598:G:C	3.52831e-08	-1.87103e-10	-1.29429
217826604	chr2:217826604:T:C	1.06522e-08	-1.75395	-0.737976
217826619	chr2:217826619:C:T	3.50064e-08	-1.87103e-10	-1.30217
217826642	chr2:217826642:T:C	5.22802e-08	-1.87103e-10	-0.901081
217826651	chr2:217826651:G:A	3.88157e-08	-1.64505	0.446174
217826910	chr2:217826910:T:C	6.27808e-08	-0.340335	-0.377714
217827036	chr2:217827036:C:T	1.39493e-08	-1.72238	-0.499887
217827268	chr2:217827268:C:T	4.9917e-08	-1.87103e-10	-0.947336
217827354	chr2:217827354:T:C	3.86667e-08	-1.87103e-10	-1.20272
217827629	chr2:217827629:A:G	4.79293e-08	-1.87103e-10	-0.987971
217828602	chr2:217828602:T:G	3.51664e-08	-1.87103e-10	-1.29761
217828629	chr2:217828629:G:A	3.71889e-08	-1.87103e-10	-1.24169
217828827	chr2:217828827:G:A	1.18705e-08	-1.65912	-0.72452
217828910	chr2:217828910:G:A	3.50986e-08	-1.87103e-10	-1.29954
217828958	chr2:217828958:G:A	4.02635e-08	-1.87103e-10	-1.16225
217829430	chr2:217829430:G:A	1.02572e-08	-1.81598	-0.713738
217829469	chr2:217829469:T:C	1.10482e-08	-1.8173	-0.638133
217829573	chr2:217829573:C:T	8.91788e-09	-1.76121	-0.908427
217829787	chr2:217829787:CT:C	6.7525e-09	-1.66638	-1.2814
217829828	chr2:217829828:A:G	2.94194e-08	-1.5628	0.0867573
217829894	chr2:217829894:C:T	2.28507e-07	-1.87103e-10	0.573868
217829968	chr2:217829968:A:G	9.10794e-09	-1.8067	-0.841849
217830239	chr2:217830239:C:G	8.84571e-09	-1.48327	-1.1945
217830379	chr2:217830379:G:A	6.34688e-09	-1.81321	-1.19652
217830831	chr2:217830831:C:T	4.08313e-08	-1.87103e-10	-1.14825
217830963	chr2:217830963:T:C	1.0579e-08	-1.61024	-0.888585
217831125	chr2:217831125:C:A	1.83991e-08	-1.80854	-0.136856
217831196	chr2:217831196:G:A	4.72586e-08	-1.87103e-10	-1.00206
217831492	chr2:217831492:A:G	3.61463e-08	-1.87103e-10	-1.27012
217832226	chr2:217832226:G:A	8.41417e-09	-1.8168	-0.910982
217832516	chr2:217832516:C:T	3.92993e-08	-1.87103e-10	-1.18649
217832628	chr2:217832628:C:G	3.64388e-08	-1.87103e-10	-1.26207
217832762	chr2:217832762:G:A	4.63138e-08	-1.87103e-10	-1.02226
217833219	chr2:217833219:C:T	4.71644e-08	-1.87103e-10	-1.00406
217833529	chr2:217833529:T:C	4.85326e-08	-1.87103e-10	-0.975463
217833600	chr2:217833600:A:G	1.79156e-08	-1.81705	-0.15498
217833655	chr2:217833655:C:T	3.67614e-08	-1.87103e-10	-1.25325
217833898	chr2:217833898:T:C	6.20866e-09	-1.8119	-1.21986
217834511	chr2:217834511:C:T	4.36498e-08	-1.87103e-10	-1.0815
217834703	chr2:217834703:AG:A	3.51361e-08	-1.87103e-10	-1.29847
217834782	chr2:217834782:G:A	6.62301e-09	-1.81249	-1.15466
217834843	chr2:217834843:T:C	3.61325e-08	-1.87103e-10	-1.27051
217835541	chr2:217835541:T:G	8.57692e-08	-0.406039	-3.15521e-10
217836688	chr2:217836688:C:T	3.9462e-08	-1.87103e-10	-1.18236
217838154	chr2:217838154:C:T	1.03852e-07	-1.87103e-10	-0.214735
217838380	chr2:217838380:G:A	4.9486e-08	-1.87103e-10	-0.956009
217839017	chr2:217839017:G:A	1.75834e-07	-1.87103e-10	0.311841
217839104	chr2:217839104:G:A	4.28817e-08	-1.87103e-10	-1.09925
217839145	chr2:217839145:G:A	4.88977e-08	-0.967969	-3.15521e-10
217839378	chr2:217839378:T:C	2.20083e-08	-1.39066	-0.375621
217839516	chr2:217839516:T:C	5.40813e-08	-0.86721	-3.15521e-10
217839753	chr2:217839753:A:C	5.88963e-09	-1.81182	-1.27268
217839757	chr2:217839757:A:G	1.14662e-08	-1.40824	-1.01006
217839951	chr2:217839951:G:A	1.25786e-08	-1.03694	-1.28876
217840171	chr2:217840171:T:G	5.73222e-09	-1.81776	-1.29384
217840221	chr2:217840221:C:T	3.49167e-08	-1.87103e-10	-1.30473
217840255	chr2:217840255:T:G	1.35011e-08	-0.950454	-1.30447
217840304	chr2:217840304:C:T	5.65611e-08	-1.87103e-10	-0.822377
217840372	chr2:217840372:T:C	8.22821e-09	-1.81595	-0.934182
217840771	chr2:217840771:G:C	6.48729e-09	-1.77635	-1.2115
217840925	chr2:217840925:C:T	1.8476e-08	-0.665755	-1.27547
217841264	chr2:217841264:C:T	1.65585e-08	-0.881147	-1.16965
217841437	chr2:217841437:C:T	4.48529e-08	-1.87103e-10	-1.05431
217841444	chr2:217841444:C:A	1.87968e-08	-0.727009	-1.197
217841923	chr2:217841923:A:G	4.24261e-08	-1.87103e-10	-1.10993
217842000	chr2:217842000:G:T	2.9704e-08	-0.26009	-1.20633
217842134	chr2:217842134:T:C	1.29382e-08	-1.00187	-1.29565
217842148	chr2:217842148:C:T	4.26469e-08	-1.87103e-10	-1.10474
217842253	chr2:217842253:G:C	4.22852e-08	-1.87103e-10	-1.11326
217842360	chr2:217842360:A:AC	1.30948e-08	-0.991689	-1.29379
217842490	chr2:217842490:T:C	1.96982e-08	-0.681026	-1.19615
217842614	chr2:217842614:G:C	4.09704e-08	-1.87103e-10	-1.14485
217842703	chr2:217842703:C:A	7.73423e-09	-1.60175	-1.21029
217842707	chr2:217842707:C:T	4.11871e-08	-1.87103e-10	-1.13957
217843030	chr2:217843030:T:G	3.16281e-08	-0.233066	-1.17059
217843176	chr2:217843176:G:A	9.53501e-09	-1.5629	-1.03983
217843366	chr2:217843366:T:C	2.08416e-08	-0.532131	-1.28862
217843430	chr2:217843430:T:G	4.36689e-08	-1.87103e-10	-1.08106
217843491	chr2:217843491:G:C	1.56208e-08	-0.804336	-1.30476
217843709	chr2:217843709:A:G	1.95436e-08	-0.633171	-1.25188
217843780	chr2:217843780:A:G	1.56967e-08	-0.802424	-1.30182
217843801	chr2:217843801:G:A	3.24267e-08	-0.127171	-1.25155
217843892	chr2:217843892:T:G	4.43841e-08	-1.87103e-10	-1.06482
217844422	chr2:217844422:C:T	2.04248e-08	-0.545836	-1.29511
217844492	chr2:217844492:T:C	1.86083e-08	-0.673439	-1.26065
217844739	chr2:217844739:C:T	3.2195e-08	-0.108844	-1.27704
217844910	chr2:217844910:A:T	5.87559e-08	-1.87103e-10	-0.784308
217844976	chr2:217844976:G:T	7.82198e-09	-1.52297	-1.27779
217845030	chr2:217845030:G:A	3.08505e-08	-0.155838	-1.27271
217845657	chr2:217845657:C:T	3.10851e-08	-0.148551	-1.27242
217845908	chr2:217845908:G:A	3.06678e-08	-0.166358	-1.26813
217846000	chr2:217846000:A:C	3.05946e-08	-0.165922	-1.27095
217846004	chr2:217846004:C:T	2.93447e-08	-0.20818	-1.27041
217846007	chr2:217846007:A:T	2.98696e-08	-0.190481	-1.27038
217846201	chr2:217846201:T:C	1.75543e-08	-0.734688	-1.25771
217846495	chr2:217846495:G:T	4.45098e-08	-1.87103e-10	-1.06199
217846709	chr2:217846709:A:G	5.33698e-08	-1.87103e-10	-0.880453
217846717	chr2:217846717:A:G	1.77931e-08	-0.730712	-1.24818
217846888	chr2:217846888:T:C	1.78581e-08	-0.728874	-1.24637
217847015	chr2:217847015:C:A	2.25698e-08	-0.445957	-1.29513
217847095	chr2:217847095:G:C	2.15145e-08	-0.517986	-1.27098
217847379	chr2:217847379:A:G	1.78236e-08	-0.780101	-1.19707
217847567	chr2:217847567:G:A	7.0424e-09	-1.64143	-1.26432
217847583	chr2:217847583:C:T	2.92341e-08	-0.190753	-1.29161
217847883	chr2:217847883:G:A	3.02549e-08	-0.238173	-1.20987
217848003	chr2:217848003:A:G	3.05933e-08	-0.222781	-1.21414
217848195	chr2:217848195:C:T	1.07002e-08	-1.19049	-1.29694
217848213	chr2:217848213:C:T	3.26332e-08	-0.122184	-1.25019
217848559	chr2:217848559:G:A	2.4492e-08	-0.430481	-1.22887
217848819	chr2:217848819:G:T	6.64103e-08	-1.87103e-10	-0.661846
217848972	chr2:217848972:C:T	4.30043e-08	-1.87103e-10	-1.0964
217849201	chr2:217849201:A:G	1.52944e-08	-0.892018	-1.2382
217849478	chr2:217849478:T:G	9.89418e-09	-1.32891	-1.23684
217849495	chr2:217849495:T:C	7.04518e-09	-1.643	-1.26235
217849555	chr2:217849555:C:T	4.55878e-08	-1.87103e-10	-1.03806
217849607	chr2:217849607:A:T	1.53692e-08	-0.953873	-1.17146
217849685	chr2:217849685:C:T	2.94908e-08	-1.47362	-3.15521e-10
217849773	chr2:217849773:C:T	1.0855e-08	-1.29241	-1.18067
217849775	chr2:217849775:G:A	4.76059e-08	-1.87103e-10	-0.994742
217850122	chr2:217850122:G:A	6.43283e-09	-1.81783	-1.17845
217850128	chr2:217850128:T:A	5.69476e-09	-1.81734	-1.30081
217850348	chr2:217850348:A:G	6.53514e-09	-1.74133	-1.23918
217850381	chr2:217850381:T:C	5.48576e-08	-1.87103e-10	-0.852959
217850930	chr2:217850930:A:G	4.63756e-08	-1.87103e-10	-1.02093
217850949	chr2:217850949:C:T	4.42189e-08	-1.87103e-10	-1.06855
217851139	chr2:217851139:CAT:C	1.98262e-08	-1.75289	-0.117803
217851256	chr2:217851256:A:C	3.5009e-08	-1.87103e-10	-1.30209
217851622	chr2:217851622:C:T	6.19772e-08	-0.730931	-3.15521e-10
217852152	chr2:217852152:A:C	1.02202e-08	-1.51393	-1.01941
217852330	chr2:217852330:A:G	1.05388e-08	-1.20211	-1.30053
217852474	chr2:217852474:C:T	4.82612e-08	-1.87103e-10	-0.981071
217852674	chr2:217852674:T:G	3.51589e-08	-1.87103e-10	-1.29782
217852717	chr2:217852717:A:G	3.733e-08	-1.87103e-10	-1.2379
217852838	chr2:217852838:C:T	3.53409e-08	-1.87103e-10	-1.29266
217852915	chr2:217852915:T:A	7.71427e-09	-1.812	-1.00263
217852922	chr2:217852922:A:G	1.2483e-08	-1.81647	-0.51686
217853108	chr2:217853108:A:G	3.7099e-08	-1.87103e-10	-1.24411
217853114	chr2:217853114:C:T	4.81251e-08	-1.87103e-10	-0.983895
217853235	chr2:217853235:T:G	4.24065e-08	-1.87103e-10	-1.1104
217853316	chr2:217853316:G:A	7.87304e-08	-1.87103e-10	-0.49167
217854409	chr2:217854409:A:G	1.34602e-08	-1.81451	-0.443449
217854577	chr2:217854577:T:A	1.15807e-08	-1.58422	-0.824142
217854607	chr2:217854607:A:C	1.22602e-08	-1.55559	-0.795751
217854865	chr2:217854865:C:T	1.22697e-08	-1.58596	-0.764608
217855320	chr2:217855320:G:A	4.3095e-08	-1.09429	-3.15521e-10
217855364	chr2:217855364:A:G	9.47313e-09	-1.49822	-1.11102
217855545	chr2:217855545:G:A	1.24563e-08	-1.81776	-0.517712
217855596	chr2:217855596:G:A	1.1953e-08	-1.54468	-0.832041
217855607	chr2:217855607:G:A	8.0344e-08	-1.87103e-10	-0.471381
217855671	chr2:217855671:G:A	8.79278e-09	-1.53365	-1.15012
217855747	chr2:217855747:T:C	4.35505e-08	-1.87103e-10	-1.08378
217855918	chr2:217855918:G:A	1.14938e-08	-1.81487	-0.601018
217855948	chr2:217855948:T:C	1.40604e-08	-1.52133	-0.693011
217856120	chr2:217856120:G:A	7.42833e-08	-1.87103e-10	-0.549812
217856518	chr2:217856518:T:C	1.40966e-08	-1.49047	-0.721294
217856671	chr2:217856671:G:A	1.32876e-08	-1.53575	-0.735117
217857081	chr2:217857081:G:A	4.62169e-08	-1.87103e-10	-1.02435
217857111	chr2:217857111:A:C	1.62111e-08	-1.20411	-0.867893
217857770	chr2:217857770:G:C	3.75324e-08	-1.87103e-10	-1.23249
217857803	chr2:217857803:G:A	1.6898e-07	0.272081	-3.15521e-10
217858030	chr2:217858030:G:A	4.71213e-08	-1.87103e-10	-1.00497
217858049	chr2:217858049:T:C	3.59849e-08	-1.87103e-10	-1.2746
217858182	chr2:217858182:A:G	3.31359e-08	-1.23417	-0.122916
217858341	chr2:217858341:A:G	1.57771e-08	-0.796115	-1.30302
217858361	chr2:217858361:A:C	1.5808e-08	-0.84729	-1.24989
217858415	chr2:217858415:G:A	5.29211e-08	-1.87103e-10	-0.888898
217858529	chr2:217858529:G:A	2.52215e-08	-1.63	-3.15521e-10
217858732	chr2:217858732:A:G	5.89231e-09	-1.81779	-1.26626
217859449	chr2:217859449:C:T	5.80215e-08	-1.87103e-10	-0.796884
217859767	chr2:217859767:A:G	4.06549e-08	-1.87103e-10	-1.15258
217859922	chr2:217859922:T:C	4.55551e-08	-1.87103e-10	-1.03878
217859979	chr2:217859979:G:A	3.50211e-08	-1.87103e-10	-1.30175
217860105	chr2:217860105:C:T	5.70121e-08	-1.87103e-10	-0.814434
217860472	chr2:217860472:A:G	3.5149e-08	-1.87103e-10	-1.2981
217860501	chr2:217860501:T:C	6.26303e-08	-1.87103e-10	-0.72045
217860773	chr2:217860773:A:G	3.62511e-08	-1.87103e-10	-1.26723
217860951	chr2:217860951:G:A	6.00127e-08	-1.87103e-10	-0.763143
217861086	chr2:217861086:A:G	6.96305e-08	-1.87103e-10	-0.614496
217861099	chr2:217861099:T:A	5.75435e-08	-1.87103e-10	-0.805158
217861302	chr2:217861302:G:A	1.23396e-08	-1.53094	-0.813943
217861303	chr2:217861303:T:C	1.17486e-08	-1.30376	-1.0902
217861461	chr2:217861461:T:C	6.85933e-08	-1.87103e-10	-0.629504
217861980	chr2:217861980:T:C	5.62937e-08	-1.87103e-10	-0.827116
217862002	chr2:217862002:G:A	4.97961e-08	-1.87103e-10	-0.949761
217862010	chr2:217862010:T:C	5.6368e-08	-1.87103e-10	-0.825797
217862125	chr2:217862125:C:A	5.80731e-08	-1.87103e-10	-0.795996
217862270	chr2:217862270:TG:T	3.52286e-08	-1.87103e-10	-1.29584
217862911	chr2:217862911:G:A	6.81501e-09	-1.66395	-1.27462
217863287	chr2:217863287:A:G	2.09013e-08	-1.81789	-3.15521e-10
217863633	chr2:217863633:C:T	2.46325e-07	-1.87103e-10	0.648951
217863839	chr2:217863839:A:G	6.24183e-09	-1.7216	-1.30483
217863980	chr2:217863980:C:T	3.49448e-08	-1.87103e-10	-1.30393
217864355	chr2:217864355:A:G	2.24126e-08	-1.74808	-3.15521e-10
217864998	chr2:217864998:G:A	3.59304e-08	-1.87103e-10	-1.27611
217865060	chr2:217865060:G:A	4.31194e-08	-1.09373	-3.15521e-10
217865142	chr2:217865142:C:A	5.71875e-09	-1.81007	-1.30388
217865803	chr2:217865803:G:T	7.46609e-08	-1.87103e-10	-0.544743
217866446	chr2:217866446:A:G	3.55746e-08	-1.87103e-10	-1.28607
217866520	chr2:217866520:T:C	3.89985e-08	-1.87103e-10	-1.19418
217866654	chr2:217866654:T:G	4.27042e-07	-1.87103e-10	1.19918
217866655	chr2:217866655:C:A	4.29779e-07	-1.87103e-10	1.20557
217866983	chr2:217866983:A:C	4.98436e-07	-1.87103e-10	1.35378
217867192	chr2:217867192:A:G	9.67233e-09	-1.5735	-1.01493
217867340	chr2:217867340:A:G	4.01303e-08	-1.87103e-10	-1.16557
217867682	chr2:217867682:G:C	9.1375e-09	-1.39261	-1.2527
217867745	chr2:217867745:G:A	3.49743e-08	-1.87103e-10	-1.30308
217867801	chr2:217867801:T:C	7.41648e-09	-1.7763	-1.07769
217867897	chr2:217867897:A:G	9.0332e-09	-1.40769	-1.2491
217868128	chr2:217868128:A:G	7.50882e-09	-1.74782	-1.0938
217868141	chr2:217868141:A:G	7.4643e-09	-1.75048	-1.09709
217868403	chr2:217868403:A:G	1.52169e-08	-1.41507	-0.720226
217868405	chr2:217868405:TCA:T	3.5015e-08	-1.87103e-10	-1.30192
217868736	chr2:217868736:G:A	3.32272e-08	-1.35433	-3.15521e-10
217868944	chr2:217868944:G:A	9.75438e-09	-1.41447	-1.16551
217869242	chr2:217869242:G:A	5.11809e-08	-0.922333	-3.15521e-10
217869565	chr2:217869565:G:A	2.28671e-08	-1.728	-3.15521e-10
217869644	chr2:217869644:C:T	3.49676e-08	-1.87103e-10	-1.30328
217869930	chr2:217869930:G:A	3.80302e-08	-1.87103e-10	-1.21932
217870080	chr2:217870080:AC:A	6.4032e-09	-1.71184	-1.28906
217870230	chr2:217870230:A:G	8.12418e-09	-1.45805	-1.3048
217870264	chr2:217870264:C:T	2.1123e-08	-1.80734	-3.15521e-10
217870347	chr2:217870347:G:A	3.80834e-08	-1.87103e-10	-1.21792
217871193	chr2:217871193:G:A	3.53939e-08	-1.87103e-10	-1.29116
217871455	chr2:217871455:T:C	6.99346e-09	-1.76675	-1.14597
217871569	chr2:217871569:A:G	7.81201e-09	-1.75719	-1.04485
217871816	chr2:217871816:T:A	3.50239e-08	-1.87103e-10	-1.30167
217872017	chr2:217872017:G:A	6.38434e-08	-1.87103e-10	-0.701265
217872502	chr2:217872502:T:C	4.31007e-07	-1.87103e-10	1.20843
217872547	chr2:217872547:T:C	5.87009e-08	-1.87103e-10	-0.785244
217872750	chr2:217872750:A:T	4.53587e-08	-1.87103e-10	-1.0431
217872751	chr2:217872751:G:T	4.53074e-08	-1.87103e-10	-1.04423
217873106	chr2:217873106:C:T	4.05683e-08	-1.87103e-10	-1.15471
217873751	chr2:217873751:A:G	3.49552e-08	-1.87103e-10	-1.30363
217873772	chr2:217873772:G:C	3.80387e-08	-1.87103e-10	-1.2191
217873855	chr2:217873855:G:A	4.16334e-08	-1.87103e-10	-1.1288
217874312	chr2:217874312:C:T	6.02519e-09	-1.76857	-1.29318
217874402	chr2:217874402:A:G	8.34427e-09	-1.7793	-0.956822
217874605	chr2:217874605:T:C	3.49182e-08	-1.87103e-10	-1.30469
217875222	chr2:217875222:G:A	4.15737e-08	-1.87103e-10	-1.13023
217875273	chr2:217875273:T:C	4.13118e-08	-1.87103e-10	-1.13655
217875368	chr2:217875368:G:C	1.80032e-07	-1.87103e-10	0.335438
217875763	chr2:217875763:C:T	4.76322e-08	-1.87103e-10	-0.994189
217875999	chr2:217875999:G:A	6.21425e-08	-1.87103e-10	-0.728268
217876225	chr2:217876225:A:G	1.26819e-07	-1.87103e-10	-0.0149376
217876606	chr2:217876606:A:G	3.01147e-08	-1.45268	-3.15521e-10
217876623	chr2:217876623:C:T	1.39896e-07	-1.87103e-10	0.0831973
217876771	chr2:217876771:G:A	3.75963e-08	-1.87103e-10	-1.23079
217876772	chr2:217876772:G:A	7.33525e-09	-1.59723	-1.26778
217877279	chr2:217877279:G:A	7.61746e-09	-1.58211	-1.24514
217877570	chr2:217877570:G:A	7.89174e-08	-1.87103e-10	-0.489296
217877756	chr2:217877756:C:T	6.92659e-08	-1.87103e-10	-0.619746
217877839	chr2:217877839:C:T	4.08543e-08	-1.87103e-10	-1.14769
217878135	chr2:217878135:T:A	3.76519e-08	-1.87103e-10	-1.22931
217878397	chr2:217878397:G:A	3.97274e-08	-1.87103e-10	-1.17566
217878484	chr2:217878484:G:A	5.03946e-08	-1.87103e-10	-0.937815
217878485	chr2:217878485:G:C	3.71829e-08	-1.87103e-10	-1.24185
217878571	chr2:217878571:A:G	3.49157e-08	-1.87103e-10	-1.30476
217878665	chr2:217878665:A:G	4.88435e-08	-1.87103e-10	-0.969077
217879070	chr2:217879070:G:A	3.59528e-08	-1.87103e-10	-1.27549
217879158	chr2:217879158:G:A	3.50446e-08	-1.87103e-10	-1.30108
217879180	chr2:217879180:A:G	1.83562e-08	-0.669902	-1.27783
217879697	chr2:217879697:T:C	3.50972e-08	-1.87103e-10	-1.29958
217879953	chr2:217879953:C:T	1.19283e-08	-1.81213	-0.566656
217880072	chr2:217880072:A:G	9.44157e-09	-1.63145	-0.981126
217880080	chr2:217880080:C:T	1.08547e-08	-1.43894	-1.03417
217880121	chr2:217880121:C:G	9.45364e-08	-1.87103e-10	-0.308714
217880163	chr2:217880163:C:T	9.92255e-09	-1.77547	-0.787415
217880267	chr2:217880267:AT:A	3.54945e-08	-1.87103e-10	-1.28832
217880411	chr2:217880411:C:T	7.16404e-09	-1.75812	-1.1305
217880631	chr2:217880631:TA:T	3.79722e-08	-1.87103e-10	-1.22084
217880962	chr2:217880962:G:A	1.05059e-08	-1.20604	-1.29972
217881139	chr2:217881139:A:G	1.28168e-08	-1.7948	-0.51214
217881250	chr2:217881250:G:T	4.07908e-08	-1.87103e-10	-1.14924
217882118	chr2:217882118:A:G	3.62432e-08	-1.87103e-10	-1.26745
217882267	chr2:217882267:A:T	1.4424e-08	-1.46382	-0.724983
217882467	chr2:217882467:T:C	6.16934e-09	-1.74361	-1.29449
217882589	chr2:217882589:T:C	5.92332e-09	-1.77498	-1.30382
217883105	chr2:217883105:T:C	8.25293e-09	-1.65985	-1.08729
217883272	chr2:217883272:T:C	3.73214e-08	-1.87103e-10	-1.23813
217883555	chr2:217883555:G:A	7.54241e-09	-1.70141	-1.13574
217883805	chr2:217883805:G:A	4.62909e-08	-1.87103e-10	-1.02275
217883962	chr2:217883962:T:C	7.90288e-09	-1.68696	-1.10352
217884018	chr2:217884018:C:T	4.54973e-08	-1.87103e-10	-1.04004
217884313	chr2:217884313:G:A	7.35561e-09	-1.70853	-1.15371
217884413	chr2:217884413:C:A	3.8018e-08	-1.87103e-10	-1.21964
217884656	chr2:217884656:G:A	7.37085e-09	-1.68396	-1.17621
217884903	chr2:217884903:T:C	7.43791e-09	-1.70861	-1.14249
217884968	chr2:217884968:C:T	6.04635e-08	-1.87103e-10	-0.755659
217885330	chr2:217885330:C:T	4.27378e-08	-1.10262	-3.15521e-10
217885413	chr2:217885413:A:G	7.40832e-09	-1.72471	-1.13038
217885516	chr2:217885516:G:A	8.66179e-09	-1.78335	-0.915423
217885636	chr2:217885636:G:A	7.41236e-09	-1.67898	-1.17557
217885654	chr2:217885654:C:T	7.06355e-09	-1.69881	-1.20394
217885980	chr2:217885980:C:T	7.35615e-09	-1.67458	-1.18759
217886011	chr2:217886011:T:A	7.58242e-09	-1.6743	-1.15757
217886094	chr2:217886094:T:C	7.54148e-09	-1.70147	-1.13581
217886616	chr2:217886616:G:A	4.90418e-08	-1.87103e-10	-0.965026
217886810	chr2:217886810:T:C	3.9773e-08	-1.87103e-10	-1.17451
217886992	chr2:217886992:C:G	4.89459e-07	-1.87103e-10	1.3356
217887005	chr2:217887005:C:T	3.79181e-08	-1.87103e-10	-1.22227
217887059	chr2:217887059:C:G	5.92859e-08	-1.87103e-10	-0.775327
217888117	chr2:217888117:A:C	6.80482e-08	-1.87103e-10	-0.637482
217888233	chr2:217888233:A:G	4.48922e-08	-1.87103e-10	-1.05343
217888913	chr2:217888913:C:T	1.52859e-08	-0.918488	-1.21228
217888970	chr2:217888970:C:A	3.85514e-08	-1.87103e-10	-1.20571
217889010	chr2:217889010:T:A	6.0269e-08	-1.87103e-10	-0.75888
217889057	chr2:217889057:A:G	2.43125e-08	-1.66671	-3.15521e-10
217889170	chr2:217889170:T:A	2.53137e-08	-1.62635	-3.15521e-10
217889603	chr2:217889603:T:C	7.7655e-09	-1.60871	-1.1993
217889952	chr2:217889952:G:A	3.59512e-08	-1.87103e-10	-1.27554
217890145	chr2:217890145:A:G	3.49972e-08	-1.87103e-10	-1.30243
217890269	chr2:217890269:C:G	3.49515e-08	-1.87103e-10	-1.30374
217890821	chr2:217890821:G:A	3.88256e-08	-1.87103e-10	-1.19862
217891323	chr2:217891323:G:A	1.01537e-07	-1.87103e-10	-0.237273
217891704	chr2:217891704:G:A	4.95051e-08	-1.87103e-10	-0.955624
217891967	chr2:217891967:C:T	3.54225e-08	-1.87103e-10	-1.29035
217892291	chr2:217892291:G:A	4.74674e-08	-1.87103e-10	-0.997657
217892694	chr2:217892694:T:G	6.2671e-09	-1.762	-1.26038
217892696	chr2:217892696:G:A	3.82593e-08	-1.87103e-10	-1.21331
217893347	chr2:217893347:C:A	9.83584e-09	-1.61615	-0.955516
217893477	chr2:217893477:T:G	7.11414e-08	-0.59303	-3.15521e-10
217894234	chr2:217894234:G:A	1.65646e-08	-0.754076	-1.29636
217894381	chr2:217894381:A:G	1.11919e-08	-1.59824	-0.844265
217894951	chr2:217894951:G:C	9.88612e-09	-1.3213	-1.24527
217895483	chr2:217895483:C:T	2.09163e-08	-1.81717	-3.15521e-10
217895500	chr2:217895500:A:G	1.57804e-08	-0.898102	-1.20082
217895584	chr2:217895584:C:T	3.51796e-08	0.00533895	-1.30257
217895966	chr2:217895966:T:A	3.59601e-08	-1.87103e-10	-1.27529
217896096	chr2:217896096:G:A	1.43067e-07	-1.87103e-10	0.105612
217896719	chr2:217896719:C:T	5.86252e-08	-1.87103e-10	-0.786534
217896835	chr2:217896835:A:G	6.65485e-08	-1.87103e-10	-0.659767
217896894	chr2:217896894:C:T	3.0571e-08	-1.43765	-3.15521e-10
217896895	chr2:217896895:G:A	1.31141e-08	-1.4762	-0.807811
217897203	chr2:217897203:A:G	3.53102e-08	-1.87103e-10	-1.29353
217897799	chr2:217897799:A:C	3.71292e-08	-1.87103e-10	-1.2433
217897893	chr2:217897893:C:T	4.4485e-08	-1.06255	-3.15521e-10
217897950	chr2:217897950:T:C	3.86474e-08	-1.87103e-10	-1.20322
217897990	chr2:217897990:G:A	5.67108e-09	-1.8176	-1.30472
217898093	chr2:217898093:T:G	1.26475e-08	-1.02422	-1.29602
217898145	chr2:217898145:C:T	4.16638e-08	-1.87103e-10	-1.12807
217898729	chr2:217898729:G:A	3.94609e-08	-1.87103e-10	-1.18239
217899267	chr2:217899267:G:A	8.036e-09	-1.54905	-1.22472
217899278	chr2:217899278:G:A	3.62262e-08	-1.87103e-10	-1.26792
217899951	chr2:217899951:G:A	3.63199e-08	-1.87103e-10	-1.26533
217900009	chr2:217900009:G:A	5.72112e-08	-1.87103e-10	-0.810948
217900090	chr2:217900090:T:C	3.6983e-08	-1.87103e-10	-1.24724
217900134	chr2:217900134:G:A	1.06441e-07	-0.190109	-3.15521e-10
217900550	chr2:217900550:T:C	4.90654e-08	-0.964545	-3.15521e-10
217901389	chr2:217901389:T:C	2.3772e-08	-0.388463	-1.30073
217901815	chr2:217901815:C:T	3.76701e-08	-1.87103e-10	-1.22883
217901921	chr2:217901921:G:A	7.27537e-08	-1.87103e-10	-0.57062
217901976	chr2:217901976:G:A	7.77505e-08	-1.87103e-10	-0.504194
217902058	chr2:217902058:G:A	4.35304e-08	-1.87103e-10	-1.08424
217902206	chr2:217902206:T:C	3.49139e-08	-1.87103e-10	-1.30482
217902727	chr2:217902727:G:A	3.74514e-08	-1.87103e-10	-1.23466
217902933	chr2:217902933:G:A	3.49274e-08	-1.87103e-10	-1.30443
217903080	chr2:217903080:G:A	3.83616e-08	-1.87103e-10	-1.21064
217903699	chr2:217903699:T:G	3.38364e-08	-1.05733	-0.278835
217903858	chr2:217903858:G:A	1.21935e-08	-1.81048	-0.546317
217904103	chr2:217904103:G:A	4.11345e-08	-1.87103e-10	-1.14085
217904124	chr2:217904124:C:G	2.21252e-08	-1.76098	-3.15521e-10
217904714	chr2:217904714:C:T	2.91891e-08	-1.80022	0.316317
217904777	chr2:217904777:T:C	3.80121e-08	-1.87103e-10	-1.2198
217904786	chr2:217904786:C:T	3.91653e-08	-1.87103e-10	-1.18991
217904886	chr2:217904886:C:A	3.57071e-08	-1.87103e-10	-1.28235
217904958	chr2:217904958:G:A	2.41973e-08	-0.368103	-1.30336
217905238	chr2:217905238:C:T	1.36293e-07	-1.87103e-10	0.0571056
217905280	chr2:217905280:G:A	3.96743e-08	-1.08348	-0.0935176
217905701	chr2:217905701:C:T	3.4934e-08	-1.87103e-10	-1.30424
217905933	chr2:217905933:C:A	3.49283e-08	-1.87103e-10	-1.3044
217906060	chr2:217906060:A:G	5.18468e-08	-1.21759	0.308188
217906261	chr2:217906261:C:T	2.15544e-08	-1.65946	-0.12766
217906565	chr2:217906565:T:C	3.60273e-08	-1.87103e-10	-1.27342
217906658	chr2:217906658:C:A	3.53383e-08	-1.87103e-10	-1.29273
217906821	chr2:217906821:C:T	3.63159e-08	-1.1391	-0.126346
217906939	chr2:217906939:G:A	5.52343e-08	-1.87103e-10	-0.846115
217907264	chr2:217907264:G:A	4.15377e-08	-1.87103e-10	-1.1311
217907503	chr2:217907503:C:T	3.80894e-08	-1.87103e-10	-1.21776
217907680	chr2:217907680:G:C	1.07575e-08	-1.25757	-1.22452
217907795	chr2:217907795:C:A	3.08846e-08	-0.896634	-0.530808
217907959	chr2:217907959:A:T	2.19148e-08	-0.702052	-1.06849
217907966	chr2:217907966:A:G	1.2465e-08	-1.13281	-1.20196
217908356	chr2:217908356:G:A	3.55169e-08	-1.87103e-10	-1.28769
217908857	chr2:217908857:C:T	4.68758e-08	-1.87103e-10	-1.0102
217909034	chr2:217909034:G:T	6.67986e-08	-1.87103e-10	-0.656016
217909129	chr2:217909129:C:A	9.67605e-08	-0.762268	0.476808
217909227	chr2:217909227:C:T	1.13909e-07	-0.180116	0.0578161
217909489	chr2:217909489:G:A	3.79702e-08	-1.87103e-10	-1.2209
217909553	chr2:217909553:C:A	4.5139e-08	-1.87103e-10	-1.04795
217910185	chr2:217910185:G:A	1.73269e-08	-0.880494	-1.12495
217910331	chr2:217910331:T:C	1.32401e-08	-1.32283	-0.951619
217910385	chr2:217910385:A:G	3.0183e-08	-0.287869	-1.16255
217910576	chr2:217910576:G:C	4.65567e-08	-1.87103e-10	-1.01703
217910622	chr2:217910622:G:A	3.99935e-08	-1.87103e-10	-1.16898
217910685	chr2:217910685:G:A	5.47138e-08	-1.87103e-10	-0.855582
217910865	chr2:217910865:G:A	4.07048e-08	-1.87103e-10	-1.15135
217912178	chr2:217912178:C:T	3.56519e-08	-1.87103e-10	-1.2839
217912193	chr2:217912193:T:C	1.1806e-06	2.35996	-0.143882
217912212	chr2:217912212:T:C	3.84209e-07	0.969382	0.124106
217912362	chr2:217912362:G:A	4.95726e-08	-1.87103e-10	-0.95426
217912453	chr2:217912453:GC:G	1.32219e-08	-1.72245	-0.553369
217912980	chr2:217912980:G:A	1.93271e-07	1.0538	-0.647411
217913058	chr2:217913058:C:G	5.42823e-08	-1.87103e-10	-0.8635
217913108	chr2:217913108:A:G	6.66744e-09	-1.75727	-1.2032
217913826	chr2:217913826:C:T	1.11722e-08	-1.70159	-0.742682
217913837	chr2:217913837:C:T	7.82823e-08	-1.87103e-10	-0.497377
217914243	chr2:217914243:C:T	1.10135e-08	-1.17147	-1.28711
217914249	chr2:217914249:C:T	1.24735e-08	-1.06068	-1.2734
217914421	chr2:217914421:C:G	3.88983e-08	-0.54187	-0.654879
217914462	chr2:217914462:G:A	1.76592e-07	1.16051	-0.844362
217915226	chr2:217915226:C:T	7.36846e-09	-1.69776	-1.16273
217915473	chr2:217915473:T:C	1.7988e-08	-1.66695	-0.301049
217915591	chr2:217915591:C:T	5.7048e-08	-1.87103e-10	-0.813806
217915808	chr2:217915808:A:G	3.58875e-08	-1.87103e-10	-1.27731
217916166	chr2:217916166:G:A	3.64799e-08	-1.87103e-10	-1.26094
217916344	chr2:217916344:C:T	3.49212e-08	-1.87103e-10	-1.30461
217916370	chr2:217916370:C:A	1.36926e-08	-1.81783	-0.423012
217916758	chr2:217916758:G:A	9.77257e-09	-1.7998	-0.778315
217917265	chr2:217917265:C:A	3.72521e-07	2.07294	-1.01034
217917331	chr2:217917331:C:T	1.13442e-08	-1.69229	-0.736698
217917700	chr2:217917700:G:A	6.36766e-09	-1.81778	-1.18869
217917817	chr2:217917817:T:C	1.30907e-07	1.16369	-1.1469
217917972	chr2:217917972:G:A	1.12445e-07	-1.87103e-10	-0.135238
217917987	chr2:217917987:A:T	7.21313e-08	-1.87103e-10	-0.579211
217918247	chr2:217918247:C:T	3.06975e-08	-0.341192	-1.09232
217918300	chr2:217918300:G:A	4.22313e-08	-1.87103e-10	-1.11454
217918315	chr2:217918315:G:C	3.7993e-08	-1.87103e-10	-1.2203
217918366	chr2:217918366:C:T	3.49219e-08	-1.87103e-10	-1.30459
217918473	chr2:217918473:C:A	6.13077e-08	0.0480002	-0.789793
217918676	chr2:217918676:C:T	2.49611e-08	-1.64038	-3.15521e-10
217918883	chr2:217918883:G:A	4.45452e-08	-0.316732	-0.744463
217918885	chr2:217918885:A:G	4.61761e-08	-0.29026	-0.734977
217918936	chr2:217918936:G:A	1.28454e-08	-1.54891	-0.755804
217919028	chr2:217919028:A:G	2.58968e-08	-0.306725	-1.29685
217919051	chr2:217919051:C:T	5.67711e-08	-0.132305	-0.686367
217919483	chr2:217919483:C:T	2.18807e-08	-1.77209	-3.15521e-10
217919502	chr2:217919502:T:C	4.24727e-08	-0.116247	-0.99259
217919654	chr2:217919654:C:T	6.6755e-09	-1.76586	-1.1934
217919678	chr2:217919678:G:C	4.66972e-08	-0.204168	-0.809847
217919686	chr2:217919686:G:A	1.58405e-08	-0.854226	-1.24091
217919757	chr2:217919757:A:G	5.57197e-08	-0.162258	-0.675107
217919808	chr2:217919808:T:A	2.44051e-07	0.832029	-0.192351
217920040	chr2:217920040:A:G	4.79905e-08	-1.87103e-10	-0.986696
217920055	chr2:217920055:C:G	2.26923e-08	-0.686028	-1.04965
217920058	chr2:217920058:G:A	2.25597e-08	-0.69189	-1.04965
217920154	chr2:217920154:A:G	2.60573e-07	1.97094	-1.26576
217920281	chr2:217920281:T:C	3.03988e-07	-1.87103e-10	0.859289
217920859	chr2:217920859:C:T	5.67031e-08	-1.87103e-10	-0.81987
217920877	chr2:217920877:T:C	5.33653e-08	-1.87103e-10	-0.880537
217920944	chr2:217920944:T:C	1.52598e-08	-1.38234	-0.750138
217921002	chr2:217921002:G:A	3.90064e-08	-1.87103e-10	-1.19397
217921549	chr2:217921549:C:T	8.16118e-08	-1.87103e-10	-0.455725
217921937	chr2:217921937:C:T	3.64211e-08	-1.87103e-10	-1.26255
217922342	chr2:217922342:T:C	3.9524e-08	-1.87103e-10	-1.18079
217922555	chr2:217922555:C:A	4.12422e-08	-1.87103e-10	-1.13824
217922644	chr2:217922644:C:T	5.67019e-08	-1.87103e-10	-0.819891
217922686	chr2:217922686:G:A	4.77774e-08	-1.87103e-10	-0.991146
217922854	chr2:217922854:C:T	4.04788e-08	-1.87103e-10	-1.15692
217922940	chr2:217922940:T:C	5.03286e-08	-1.87103e-10	-0.939124
217922953	chr2:217922953:A:G	1.77056e-08	-0.686125	-1.29769
217922989	chr2:217922989:C:T	3.69847e-08	-1.24719	-3.15521e-10
217923440	chr2:217923440:A:G	4.03414e-08	-1.87103e-10	-1.16032
217923453	chr2:217923453:G:A	4.11484e-08	-1.14051	-3.15521e-10
217923514	chr2:217923514:G:A	3.66354e-08	-1.25668	-3.15521e-10
217923541	chr2:217923541:A:G	4.29655e-08	-1.0973	-3.15521e-10
217923820	chr2:217923820:G:A	5.72916e-08	0.213218	-1.02276
217923833	chr2:217923833:G:A	4.12541e-08	-1.13795	-3.15521e-10
217923894	chr2:217923894:G:A	3.51287e-08	-1.87103e-10	-1.29868
217923969	chr2:217923969:G:A	4.81702e-08	-1.87103e-10	-0.982959
217924382	chr2:217924382:C:G	1.2888e-07	0.309736	-0.308549
217924485	chr2:217924485:G:A	3.50063e-08	-1.87103e-10	-1.30217
217924537	chr2:217924537:T:G	3.76429e-08	-1.87103e-10	-1.22955
217924674	chr2:217924674:C:T	3.31359e-08	-0.109198	-1.24788
217924707	chr2:217924707:T:C	2.7395e-08	-0.612045	-0.935295
217924920	chr2:217924920:G:A	4.89101e-08	-1.87103e-10	-0.967716
217924965	chr2:217924965:A:G	1.18521e-08	-1.20988	-1.17531
217925074	chr2:217925074:T:G	4.34764e-08	-1.87103e-10	-1.08548
217925114	chr2:217925114:T:G	7.50568e-08	-0.539454	-3.15521e-10
217925317	chr2:217925317:T:C	4.90715e-08	-1.87103e-10	-0.964421
217925480	chr2:217925480:A:G	4.89261e-08	-1.87103e-10	-0.967387
217925499	chr2:217925499:T:C	4.75994e-08	-1.87103e-10	-0.994879
217925626	chr2:217925626:C:T	2.13544e-08	-0.986575	-0.809865
217925660	chr2:217925660:A:G	3.74286e-08	-1.87103e-10	-1.23526
217925809	chr2:217925809:A:G	3.99859e-08	-1.87103e-10	-1.16917
217926042	chr2:217926042:G:T	3.80442e-08	-1.21895	-3.15521e-10
217926216	chr2:217926216:C:T	3.76998e-08	-1.87103e-10	-1.22804
217926562	chr2:217926562:C:T	3.51301e-08	-1.29864	-3.15521e-10
217926675	chr2:217926675:A:G	3.11394e-08	-0.343552	-1.07567
217926695	chr2:217926695:T:C	1.44023e-08	-1.04443	-1.14588
217927051	chr2:217927051:G:C	1.42312e-08	-1.0472	-1.15506
217927283	chr2:217927283:T:A	4.9608e-08	-1.87103e-10	-0.953546
217927394	chr2:217927394:C:T	4.24127e-08	-1.11025	-3.15521e-10
217927637	chr2:217927637:G:T	4.47824e-08	-1.87103e-10	-1.05588
217928241	chr2:217928241:G:A	4.78971e-08	-1.87103e-10	-0.988644
217928630	chr2:217928630:A:G	8.32259e-08	-1.87103e-10	-0.43614
217929120	chr2:217929120:A:AC	2.09594e-08	-0.597492	-1.21762
217929260	chr2:217929260:G:A	7.41236e-09	-1.56759	-1.28696
217929612	chr2:217929612:C:T	7.11413e-08	-1.87103e-10	-0.593031
217929789	chr2:217929789:A:G	7.43417e-08	-1.87103e-10	-0.549027
217929809	chr2:217929809:T:C	2.09513e-08	-1.8155	-3.15521e-10
217929848	chr2:217929848:T:C	4.01371e-08	-1.87103e-10	-1.1654
217929974	chr2:217929974:T:C	3.67961e-08	-1.87103e-10	-1.25231
217930036	chr2:217930036:T:C	3.79781e-08	-1.87103e-10	-1.22069
217930396	chr2:217930396:G:A	4.11677e-08	-1.87103e-10	-1.14004
217930551	chr2:217930551:T:C	4.60894e-08	-1.87103e-10	-1.02712
217930633	chr2:217930633:T:G	4.33742e-08	-0.544267	-0.543568
217930668	chr2:217930668:C:T	5.21257e-08	-1.87103e-10	-0.904041
217930774	chr2:217930774:G:A	4.21016e-08	-1.87103e-10	-1.11761
217930995	chr2:217930995:G:C	1.54241e-08	-1.39407	-0.727702
217931105	chr2:217931105:G:A	3.85945e-08	-1.87103e-10	-1.20459
217931116	chr2:217931116:A:G	1.17532e-08	-1.10143	-1.29214
217931168	chr2:217931168:A:T	3.036e-08	-0.211562	-1.23301
217931547	chr2:217931547:C:A	2.9488e-08	-1.47371	-3.15521e-10
217931729	chr2:217931729:G:A	1.11868e-08	-1.40089	-1.04208
217932180	chr2:217932180:C:T	3.8759e-08	-1.87103e-10	-1.20033
217932224	chr2:217932224:G:A	7.02082e-09	-1.78841	-1.12041
217932239	chr2:217932239:G:A	3.51158e-08	-1.87103e-10	-1.29905
217932449	chr2:217932449:C:T	3.68671e-08	-1.87103e-10	-1.25038
217932575	chr2:217932575:T:C	3.6545e-08	-1.87103e-10	-1.25916
217932671	chr2:217932671:A:G	3.74605e-08	-1.87103e-10	-1.23441
217933043	chr2:217933043:G:A	2.08967e-08	-1.30993	-0.508178
217933154	chr2:217933154:G:A	3.58479e-08	-1.87103e-10	-1.27841
217933213	chr2:217933213:C:G	5.67591e-08	-1.87103e-10	-0.818883
217933409	chr2:217933409:T:C	3.76306e-08	-1.87103e-10	-1.22988
217933525	chr2:217933525:A:G	3.82082e-08	-1.87103e-10	-1.21465
217933715	chr2:217933715:C:A	3.57565e-08	-1.87103e-10	-1.28097
217933913	chr2:217933913:T:A	3.82927e-08	-1.87103e-10	-1.21244
217933922	chr2:217933922:C:T	2.86634e-08	-1.3892	-0.112873
217934198	chr2:217934198:A:G	3.77446e-08	-1.87103e-10	-1.22686
217934618	chr2:217934618:C:T	4.13966e-08	-1.87103e-10	-1.1345
217934831	chr2:217934831:G:A	1.54597e-08	-0.910023	-1.20944
217935063	chr2:217935063:C:T	5.1158e-08	-1.87103e-10	-0.92278
217935079	chr2:217935079:T:A	3.5145e-08	-1.87103e-10	-1.29822
217935116	chr2:217935116:T:G	3.86313e-08	-1.87103e-10	-1.20364
217935123	chr2:217935123:G:C	5.26028e-08	-1.29164	0.396714
217935670	chr2:217935670:C:T	2.80792e-08	-0.263019	-1.25965
217935735	chr2:217935735:T:A	3.61476e-08	-1.87103e-10	-1.27009
217936003	chr2:217936003:T:C	4.45022e-08	-1.87103e-10	-1.06216
217936230	chr2:217936230:C:T	5.98704e-09	-1.80307	-1.26503
217936548	chr2:217936548:A:G	3.71229e-08	-1.87103e-10	-1.24347
217936751	chr2:217936751:C:T	1.20557e-07	-1.87103e-10	-0.0655768
217936862	chr2:217936862:C:T	4.90184e-08	-0.537996	-0.427507
217937145	chr2:217937145:A:G	1.43259e-07	-1.87103e-10	0.106956
217937153	chr2:217937153:T:C	1.52741e-07	-1.87103e-10	0.171046
217937237	chr2:217937237:A:T	7.82393e-08	-1.87103e-10	-0.497927
217937302	chr2:217937302:C:T	3.51443e-08	-1.87103e-10	-1.29824
217937440	chr2:217937440:C:T	5.98495e-08	-1.87103e-10	-0.765866
217937958	chr2:217937958:A:G	3.0839e-06	-1.87103e-10	3.17625
217938148	chr2:217938148:C:G	4.46393e-08	-1.87103e-10	-1.05908
217938412	chr2:217938412:C:T	1.7786e-06	-1.87103e-10	2.62588
217938413	chr2:217938413:G:A	4.62558e-08	-1.87103e-10	-1.02351
217938606	chr2:217938606:T:C	6.45882e-09	-1.70809	-1.28416
217939258	chr2:217939258:TC:T	3.94618e-08	-1.87103e-10	-1.18236
217939262	chr2:217939262:C:G	3.94419e-08	-1.87103e-10	-1.18287
217939953	chr2:217939953:T:C	6.27573e-09	-1.738	-1.28301
217939954	chr2:217939954:G:A	3.53791e-08	-1.87103e-10	-1.29158
217940858	chr2:217940858:AC:A	2.00331e-06	2.74486	-3.15521e-10
217941438	chr2:217941438:T:G	1.02035e-08	-1.29837	-1.2366
217941724	chr2:217941724:C:T	4.60034e-07	-1.87103e-10	1.2736
217942025	chr2:217942025:A:C	6.55434e-09	-1.70018	-1.27739
217942059	chr2:217942059:T:C	9.58721e-08	-0.294683	-3.15521e-10
217942472	chr2:217942472:T:G	1.12908e-08	-1.6524	-0.781314
217942824	chr2:217942824:A:G	3.08022e-07	-1.69269	2.56516
217943092	chr2:217943092:G:A	4.50842e-08	-1.87103e-10	-1.04917
217943431	chr2:217943431:C:T	2.71668e-07	-1.87103e-10	0.746881
217943833	chr2:217943833:A:G	1.27905e-07	-1.87103e-10	-0.00640983
217944703	chr2:217944703:T:C	1.24759e-08	-1.18919	-1.14472
217945087	chr2:217945087:G:A	3.52904e-08	-1.87103e-10	-1.29409
217945444	chr2:217945444:G:A	2.26018e-08	-1.73967	-3.15521e-10
217945751	chr2:217945751:T:C	1.6894e-07	-1.49344	1.76529
217945958	chr2:217945958:T:C	3.60088e-07	-1.87103e-10	1.02865
217946025	chr2:217946025:G:A	4.40006e-08	-1.87103e-10	-1.07349
217946161	chr2:217946161:C:T	3.50159e-08	-1.87103e-10	-1.3019
217946185	chr2:217946185:G:A	4.34352e-08	-1.81509	0.728657
217946274	chr2:217946274:G:A	8.39474e-08	-1.87103e-10	-0.427508
217946346	chr2:217946346:G:T	4.00257e-07	-1.87103e-10	1.13441
217946412	chr2:217946412:G:A	3.35194e-08	-1.81297	0.467399
217946861	chr2:217946861:T:C	5.9311e-09	-1.77375	-1.30374
217946971	chr2:217946971:A:T	2.21994e-08	-1.75763	-3.15521e-10
217947239	chr2:217947239:T:A	7.64331e-09	-1.61824	-1.20563
217947358	chr2:217947358:T:C	6.01231e-09	-1.80445	-1.25944
217947516	chr2:217947516:G:A	7.58003e-09	-1.59429	-1.23789
217948184	chr2:217948184:G:C	3.64288e-08	-1.87103e-10	-1.26234
217948365	chr2:217948365:G:A	1.29981e-07	-1.87103e-10	0.00969216
217948483	chr2:217948483:G:A	5.62124e-08	-1.87103e-10	-0.828562
217948535	chr2:217948535:C:T	3.5056e-08	-1.87103e-10	-1.30075
217948543	chr2:217948543:G:A	3.87799e-08	-1.87103e-10	-1.1998
217948552	chr2:217948552:G:A	2.09259e-08	-1.81671	-3.15521e-10
217948594	chr2:217948594:C:T	8.50908e-08	-1.87103e-10	-0.41398
217948647	chr2:217948647:A:T	1.29023e-07	-1.87103e-10	0.00229306
217948669	chr2:217948669:C:T	4.78363e-08	-1.87103e-10	-0.989915
217948865	chr2:217948865:G:A	5.4255e-08	-1.87103e-10	-0.864003
217950205	chr2:217950205:T:C	7.29442e-07	-1.87103e-10	1.73458
217950298	chr2:217950298:G:A	5.7779e-07	-1.87103e-10	1.50151
217950420	chr2:217950420:T:G	1.19778e-06	-1.87103e-10	2.23053
217950518	chr2:217950518:G:A	2.85814e-08	-1.50494	-3.15521e-10
217950547	chr2:217950547:G:A	9.97507e-09	-1.4831	-1.07451
217950582	chr2:217950582:C:T	4.66002e-08	-1.87103e-10	-1.01609
217950972	chr2:217950972:T:C	4.82912e-08	-0.980448	-3.15521e-10
217951030	chr2:217951030:G:A	1.21944e-07	-1.87103e-10	-0.0541388
217951283	chr2:217951283:C:T	3.68836e-08	-1.87103e-10	-1.24993
217951355	chr2:217951355:C:T	3.28017e-08	-1.46993	0.102712
217951475	chr2:217951475:A:G	1.32128e-07	-1.87103e-10	0.0260707
217951477	chr2:217951477:T:C	3.86255e-08	-1.87103e-10	-1.20379
217951969	chr2:217951969:C:T	4.43162e-08	-1.87103e-10	-1.06635
217951979	chr2:217951979:C:T	9.7817e-08	0.127961	-0.402561
217952067	chr2:217952067:C:T	4.34416e-08	-1.87103e-10	-1.08628
217952453	chr2:217952453:G:A	3.53936e-08	-1.87103e-10	-1.29117
217952743	chr2:217952743:C:T	9.2836e-08	-1.87103e-10	-0.326864
217952813	chr2:217952813:C:G	4.43299e-08	-1.87103e-10	-1.06604
217953061	chr2:217953061:G:A	3.60572e-08	-1.27259	-3.15521e-10
217953353	chr2:217953353:A:G	1.01774e-06	-1.87103e-10	2.06764
217953453	chr2:217953453:A:T	4.61625e-08	-1.87103e-10	-1.02553
217953529	chr2:217953529:G:A	2.02681e-07	-1.87103e-10	0.453936
217953705	chr2:217953705:G:A	2.1808e-07	-1.87103e-10	0.527161
217953710	chr2:217953710:G:A	3.81817e-08	-1.87103e-10	-1.21534
217953734	chr2:217953734:G:A	3.81355e-08	-1.87103e-10	-1.21655
217953745	chr2:217953745:C:T	1.0991e-08	-1.63382	-0.826805
217954109	chr2:217954109:C:G	1.46093e-07	-1.87103e-10	0.126545
217954128	chr2:217954128:G:A	1.42575e-07	-1.87103e-10	0.102172
217954211	chr2:217954211:G:T	3.4968e-08	-1.87103e-10	-1.30327
217954338	chr2:217954338:A:G	2.1673e-08	-1.78163	-3.15521e-10
217954413	chr2:217954413:A:C	5.83836e-09	-1.80272	-1.29052
217954456	chr2:217954456:C:T	2.13778e-07	-1.87103e-10	0.507239
217954673	chr2:217954673:G:A	2.21518e-08	-1.81695	0.0571711
217954684	chr2:217954684:C:A	4.37501e-08	-1.87103e-10	-1.0792
217954775	chr2:217954775:C:T	1.29128e-08	-1.51192	-0.78756
217954804	chr2:217954804:C:T	1.35304e-08	-1.59724	-0.655517
217955043	chr2:217955043:G:A	4.3329e-07	-1.87103e-10	1.21371
217955183	chr2:217955183:T:C	2.78387e-07	-1.87103e-10	0.771314
217955446	chr2:217955446:G:A	1.87733e-07	-1.87103e-10	0.377323
217955916	chr2:217955916:C:T	3.14369e-07	-1.87103e-10	0.892869
217955976	chr2:217955976:G:A	2.17287e-08	-1.77906	-3.15521e-10
217956284	chr2:217956284:T:C	2.97442e-07	-1.87103e-10	0.83752
217956474	chr2:217956474:C:T	4.0113e-07	-1.87103e-10	1.13659
217956555	chr2:217956555:T:C	5.31762e-08	-0.863381	-0.020706
217956661	chr2:217956661:G:A	4.17679e-08	-0.835379	-0.290193
217956998	chr2:217956998:C:T	1.15589e-08	-1.10686	-1.30339
217957136	chr2:217957136:G:A	9.71243e-08	-1.87103e-10	-0.281707
217957285	chr2:217957285:G:A	1.12976e-08	-1.13007	-1.30303
217957347	chr2:217957347:G:A	3.62646e-08	-1.87103e-10	-1.26686
217957385	chr2:217957385:C:T	3.81621e-08	-1.21586	-3.15521e-10
217957428	chr2:217957428:G:C	4.58676e-08	-1.87103e-10	-1.03194
217957436	chr2:217957436:G:A	6.55032e-08	-1.87103e-10	-0.675599
217957516	chr2:217957516:T:C	3.36611e-08	-1.56732	0.22596
217957694	chr2:217957694:A:G	7.95601e-09	-1.48011	-1.30366
217957893	chr2:217957893:A:G	6.48943e-07	-1.87103e-10	1.61765
217957967	chr2:217957967:T:A	7.98922e-09	-1.58057	-1.19903
217958151	chr2:217958151:C:T	7.14782e-09	-1.58753	-1.30336
217958841	chr2:217958841:C:G	6.39398e-09	-1.70218	-1.30016
217959768	chr2:217959768:T:C	3.78566e-08	-1.87103e-10	-1.22389
217959806	chr2:217959806:C:T	7.78192e-08	-1.37036	0.867045
217959871	chr2:217959871:G:A	4.92745e-08	-1.87103e-10	-0.960291
217959988	chr2:217959988:A:G	1.16779e-08	-1.13069	-1.2693
217960099	chr2:217960099:C:T	5.13605e-08	-1.87103e-10	-0.918829
217960161	chr2:217960161:C:T	4.4972e-08	-1.87103e-10	-1.05166
217960627	chr2:217960627:C:T	6.83011e-09	-1.63709	-1.29927
217960747	chr2:217960747:T:G	1.2031e-08	-1.5079	-0.862313
217960766	chr2:217960766:C:T	1.46125e-08	-0.878702	-1.29712
217960767	chr2:217960767:A:G	8.46679e-09	-1.44301	-1.27854
217960884	chr2:217960884:G:C	1.05204e-08	-1.23072	-1.27366
217961476	chr2:217961476:G:T	4.37603e-08	-1.07897	-3.15521e-10
217961677	chr2:217961677:A:G	4.02362e-08	-1.87103e-10	-1.16293
217961868	chr2:217961868:T:C	2.09338e-08	-0.6804	-1.13593
217962081	chr2:217962081:C:A	4.34601e-08	-1.87103e-10	-1.08586
217962126	chr2:217962126:T:C	7.94403e-09	-1.50069	-1.28459
217962214	chr2:217962214:C:T	1.4371e-08	-1.03686	-1.15563
217962303	chr2:217962303:C:T	8.1769e-09	-1.47142	-1.28496
217962796	chr2:217962796:T:C	5.37592e-08	-1.87103e-10	-0.873183
217962825	chr2:217962825:A:G	6.72479e-09	-1.64806	-1.30384
217962847	chr2:217962847:T:C	7.99993e-08	-1.87103e-10	-0.475681
217963055	chr2:217963055:G:A	6.94254e-09	-1.76584	-1.15419
217963190	chr2:217963190:T:C	7.53121e-09	-1.75787	-1.08077
217963312	chr2:217963312:G:T	1.5164e-08	-0.960906	-1.17787
217963408	chr2:217963408:G:A	1.92123e-08	-1.07472	-0.827426
217963560	chr2:217963560:C:T	3.49249e-08	-1.87103e-10	-1.3045
217963711	chr2:217963711:C:T	7.11103e-09	-1.72903	-1.16702
217964742	chr2:217964742:A:G	7.66649e-08	-1.87103e-10	-0.518255
217964800	chr2:217964800:G:A	1.08696e-07	-1.87103e-10	-0.169141
217964804	chr2:217964804:G:C	2.30836e-08	-1.25065	-0.467929
217964955	chr2:217964955:G:A	3.14763e-08	-0.377461	-1.031
217965009	chr2:217965009:G:A	4.01417e-08	-1.87103e-10	-1.16528
217965081	chr2:217965081:T:C	3.50384e-08	-1.87103e-10	-1.30125
217965091	chr2:217965091:T:G	2.72263e-08	-0.95166	-0.601854
217965103	chr2:217965103:G:A	3.63672e-08	-1.87103e-10	-1.26403
217965626	chr2:217965626:C:T	2.1134e-08	-1.53775	-0.269067
217965692	chr2:217965692:G:A	5.9758e-08	-1.87103e-10	-0.767395
217965762	chr2:217965762:G:A	6.20496e-08	-1.87103e-10	-0.729764
217965869	chr2:217965869:C:T	1.7964e-08	-1.53329	-0.436037
217965903	chr2:217965903:C:T	1.86954e-08	-1.51525	-0.414172
217965962	chr2:217965962:G:A	3.68783e-08	-1.30433	0.0542547
217965999	chr2:217965999:G:A	4.27657e-08	-1.87103e-10	-1.10196
217966611	chr2:217966611:C:T	3.9256e-08	-1.87103e-10	-1.18759
217966791	chr2:217966791:G:C	4.08227e-08	-1.87103e-10	-1.14846
217966822	chr2:217966822:G:C	6.93358e-08	-1.87103e-10	-0.618738
217966933	chr2:217966933:C:G	4.51379e-08	-1.87103e-10	-1.04798
217966982	chr2:217966982:T:C	4.01179e-08	-1.87103e-10	-1.16588
217967102	chr2:217967102:G:A	3.66369e-08	-1.87103e-10	-1.25664
217967228	chr2:217967228:G:A	4.872e-08	-1.87103e-10	-0.971609
217967753	chr2:217967753:A:G	8.19645e-08	-1.87103e-10	-0.451412
217968153	chr2:217968153:T:G	1.89585e-07	-1.87103e-10	0.387137
217968428	chr2:217968428:C:G	1.05643e-08	-1.51375	-0.986465
217968686	chr2:217968686:T:G	4.20038e-08	-1.87103e-10	-1.11994
217968801	chr2:217968801:CT:C	4.80382e-08	-1.87103e-10	-0.985703
217969097	chr2:217969097:C:T	5.76354e-08	-1.87103e-10	-0.803563
217969280	chr2:217969280:C:T	5.35964e-08	-1.87103e-10	-0.876217
217969559	chr2:217969559:C:T	6.09135e-08	-0.748245	-3.15521e-10
217969614	chr2:217969614:A:C	1.10207e-07	-1.87103e-10	-0.155339
217969930	chr2:217969930:G:A	1.00159e-07	-1.87103e-10	-0.250936
217970584	chr2:217970584:C:A	1.03567e-07	-1.87103e-10	-0.217483
217970857	chr2:217970857:T:C	1.09019e-07	-1.87103e-10	-0.166177
217971180	chr2:217971180:T:G	2.63394e-08	-1.58663	-3.15521e-10
217972370	chr2:217972370:A:G	1.24397e-07	-1.87103e-10	-0.0342242
217972928	chr2:217972928:AG:A	1.65577e-07	-1.87103e-10	0.251736
217973297	chr2:217973297:C:T	6.85688e-08	-1.87103e-10	-0.629861
217973465	chr2:217973465:C:T	4.1481e-07	-1.87103e-10	1.17012
217973624	chr2:217973624:C:T	8.29793e-07	0.983864	0.879613
217973668	chr2:217973668:G:T	1.21413e-07	-1.87103e-10	-0.0585041
217974399	chr2:217974399:A:G	2.67417e-08	-1.28054	-0.290931
217974593	chr2:217974593:A:G	1.24283e-07	-1.87103e-10	-0.0351387
217974682	chr2:217974682:C:G	5.66574e-08	-1.87103e-10	-0.820676
217974853	chr2:217974853:CCTG:C	5.65874e-08	-1.87103e-10	-0.821913
217975201	chr2:217975201:A:T	2.1526e-08	-1.78844	-3.15521e-10
217975352	chr2:217975352:T:C	3.49492e-08	-1.87103e-10	-1.3038
217975442	chr2:217975442:C:T	5.00609e-07	-1.87103e-10	1.35813
217975534	chr2:217975534:A:G	1.22148e-07	-1.87103e-10	-0.0524625
217975639	chr2:217975639:G:A	9.68654e-09	-1.33511	-1.25185
217976131	chr2:217976131:A:G	2.45722e-08	-1.65608	-3.15521e-10
217976380	chr2:217976380:G:C	9.25799e-08	-1.87103e-10	-0.329627
217976489	chr2:217976489:G:A	1.28709e-07	-1.87103e-10	-0.000143735
217976578	chr2:217976578:G:A	1.44955e-08	-1.51446	-0.669397
217976607	chr2:217976607:C:T	3.40648e-06	0.570304	2.70543
217976616	chr2:217976616:C:T	5.96981e-08	-1.87103e-10	-0.768398
217976628	chr2:217976628:G:A	4.34572e-08	-1.87103e-10	-1.08592
217977111	chr2:217977111:C:T	1.0624e-07	-1.87103e-10	-0.192
217977400	chr2:217977400:C:A	5.62426e-08	-1.87103e-10	-0.828025
217977484	chr2:217977484:C:G	7.94769e-09	-1.4856	-1.29921
217977522	chr2:217977522:A:G	7.56228e-08	-1.87103e-10	-0.531941
217977836	chr2:217977836:T:C	4.26031e-08	-1.87103e-10	-1.10577
217978039	chr2:217978039:G:A	4.21498e-08	-1.87103e-10	-1.11647
217979101	chr2:217979101:C:A	9.20402e-08	-1.87103e-10	-0.335473
217979157	chr2:217979157:A:T	8.75185e-09	-1.43042	-1.25801
217979292	chr2:217979292:A:T	5.19487e-08	-1.87103e-10	-0.907441
217979296	chr2:217979296:T:C	5.19846e-08	-1.87103e-10	-0.906752
217980311	chr2:217980311:T:C	8.54606e-08	0.840029	-1.24967
217980631	chr2:217980631:A:C	3.87315e-08	-1.87103e-10	-1.20105
217980680	chr2:217980680:G:A	8.12702e-08	-1.87103e-10	-0.459919
217980717	chr2:217980717:T:C	3.72965e-08	-1.2388	-3.15521e-10
217980825	chr2:217980825:T:C	1.00592e-07	-0.24663	-3.15521e-10
217981189	chr2:217981189:C:A	3.67347e-08	-1.87103e-10	-1.25398
217981732	chr2:217981732:C:G	2.04441e-07	0.896899	-0.43432
217981738	chr2:217981738:G:A	3.49138e-08	-1.87103e-10	-1.30482
217981742	chr2:217981742:C:G	8.25554e-08	-1.87103e-10	-0.444229
217981776	chr2:217981776:A:G	9.76907e-08	-1.87103e-10	-0.275892
217981845	chr2:217981845:C:A	7.17419e-08	-1.87103e-10	-0.584624
217982098	chr2:217982098:G:T	1.83273e-07	0.912725	-0.559449
217982244	chr2:217982244:A:G	3.5007e-08	-1.87103e-10	-1.30215
217982295	chr2:217982295:A:G	4.42859e-08	-1.87103e-10	-1.06703
217982369	chr2:217982369:C:A	8.714e-09	-1.39008	-1.30269
217982507	chr2:217982507:G:A	6.5986e-08	-1.87103e-10	-0.668256
217982713	chr2:217982713:TA:T	6.46281e-08	-1.87103e-10	-0.689049
217983359	chr2:217983359:C:T	7.57143e-08	-0.530731	-3.15521e-10
217983862	chr2:217983862:T:A	4.78506e-08	-1.87103e-10	-0.989614
217983887	chr2:217983887:G:A	2.14062e-08	-1.79402	-3.15521e-10
217983999	chr2:217983999:A:G	4.15183e-07	-1.87103e-10	1.17102
217984027	chr2:217984027:C:T	3.98297e-07	-1.87103e-10	1.1295
217984091	chr2:217984091:C:T	6.4773e-08	-1.87103e-10	-0.686809
217984437	chr2:217984437:AG:A	7.82586e-08	-1.87103e-10	-0.49768
217984780	chr2:217984780:G:A	5.56033e-08	-1.87103e-10	-0.839456
217984820	chr2:217984820:T:A	3.69429e-08	-1.87103e-10	-1.24833
217985006	chr2:217985006:C:T	3.65933e-08	-1.87103e-10	-1.25783
217985595	chr2:217985595:C:G	6.89481e-08	-1.87103e-10	-0.624345
217986618	chr2:217986618:G:A	4.18448e-08	-1.87103e-10	-1.12373
217986751	chr2:217986751:ACACACACACACG:A	8.2184e-08	-1.87103e-10	-0.448738
217986763	chr2:217986763:G:A	2.24788e-08	-1.74513	-3.15521e-10
217986831	chr2:217986831:C:T	3.49199e-08	-1.87103e-10	-1.30464
217986947	chr2:217986947:T:C	3.9893e-08	-1.87103e-10	-1.1715
217986997	chr2:217986997:C:T	2.1167e-08	-1.80525	-3.15521e-10
217987205	chr2:217987205:C:T	2.23782e-08	-1.74961	-3.15521e-10
217987302	chr2:217987302:A:C	4.7203e-08	-1.87103e-10	-1.00324
217987336	chr2:217987336:A:C	3.49514e-08	-1.87103e-10	-1.30374
217987880	chr2:217987880:G:A	3.49144e-08	-1.87103e-10	-1.3048
217988468	chr2:217988468:A:G	3.93958e-08	-1.87103e-10	-1.18404
217988507	chr2:217988507:G:A	3.49562e-08	-1.87103e-10	-1.3036
217988593	chr2:217988593:T:C	4.81611e-08	-1.87103e-10	-0.983148
217988668	chr2:217988668:G:A	2.13943e-07	1.79195	-1.28394
217988706	chr2:217988706:C:T	6.76735e-08	-1.87103e-10	-0.643004
217988708	chr2:217988708:C:T	7.84806e-08	-1.87103e-10	-0.494848
217988909	chr2:217988909:G:A	3.77355e-08	-1.87103e-10	-1.2271
217988994	chr2:217988994:G:C	8.6856e-08	-1.87103e-10	-0.393448
217989955	chr2:217989955:G:A	3.71823e-08	-1.87103e-10	-1.24187
217990070	chr2:217990070:C:T	2.84389e-08	-0.205863	-1.30408
217990546	chr2:217990546:T:C	3.55504e-08	-1.87103e-10	-1.28675
217990570	chr2:217990570:T:C	3.4932e-08	-1.87103e-10	-1.3043
217990599	chr2:217990599:C:A	1.58962e-07	-1.87103e-10	0.210964
217990729	chr2:217990729:C:T	3.55799e-08	-1.87103e-10	-1.28592
217990827	chr2:217990827:G:A	3.503e-08	-1.87103e-10	-1.30149
217991052	chr2:217991052:T:C	2.25983e-08	-1.73982	-3.15521e-10
217991258	chr2:217991258:A:G	3.54675e-08	-1.87103e-10	-1.28908
217991320	chr2:217991320:C:CT	9.84967e-08	-1.87103e-10	-0.267676
217991820	chr2:217991820:A:G	5.24736e-08	-1.87103e-10	-0.897389
217991881	chr2:217991881:C:T	4.99602e-08	-1.87103e-10	-0.946473
217991897	chr2:217991897:C:T	2.36598e-07	-1.87103e-10	0.608665
217992141	chr2:217992141:C:T	3.49906e-08	-1.87103e-10	-1.30262
217992163	chr2:217992163:A:T	5.69611e-08	-1.87103e-10	-0.81533
217993109	chr2:217993109:T:C	3.38602e-08	-0.0917091	-1.24375
217993227	chr2:217993227:G:A	1.30876e-07	-1.87103e-10	0.016549
217993280	chr2:217993280:A:G	3.49461e-08	-1.87103e-10	-1.30389
217993323	chr2:217993323:T:C	3.41691e-08	-1.24659	-0.0797827
217993344	chr2:217993344:A:G	3.23198e-08	-1.02886	-0.353159
217993554	chr2:217993554:C:T	1.23502e-07	-0.0414416	-3.15521e-10
217993678	chr2:217993678:A:G	8.70454e-09	-1.65997	-1.03389
217994454	chr2:217994454:C:T	3.89118e-08	-1.87103e-10	-1.1964
217994705	chr2:217994705:G:C	4.27439e-08	0.0565985	-1.15907
217994755	chr2:217994755:C:T	4.34005e-08	0.123593	-1.21082
217994856	chr2:217994856:T:C	4.84776e-08	-1.87103e-10	-0.976598
217995478	chr2:217995478:T:C	7.82447e-09	-1.57659	-1.22386
217995883	chr2:217995883:C:G	3.038e-08	-0.472475	-0.971439
217995971	chr2:217995971:G:A	6.21667e-09	-1.72563	-1.30483
217996304	chr2:217996304:G:A	6.12065e-09	-1.78844	-1.25759
217996364	chr2:217996364:G:A	3.57778e-08	-1.87103e-10	-1.28037
217996384	chr2:217996384:C:T	3.76758e-08	-1.22868	-3.15521e-10
217996408	chr2:217996408:C:A	4.90299e-08	0.277628	-1.2429
217996435	chr2:217996435:G:T	5.86549e-08	-1.87103e-10	-0.786028
217996436	chr2:217996436:G:C	5.86549e-08	-1.87103e-10	-0.786028
217996952	chr2:217996952:C:G	6.42249e-09	-1.78948	-1.20841
217997129	chr2:217997129:C:G	3.68387e-08	-1.87103e-10	-1.25115
217997136	chr2:217997136:A:G	2.25559e-08	-1.7417	-3.15521e-10
217997173	chr2:217997173:CTG:C	6.13407e-08	-1.87103e-10	-0.741255
217997327	chr2:217997327:C:T	6.40985e-08	-1.87103e-10	-0.697277
217997329	chr2:217997329:G:A	6.08731e-08	-1.87103e-10	-0.748908
217997342	chr2:217997342:G:A	6.86197e-08	-0.629119	-3.15521e-10
217997518	chr2:217997518:C:T	9.35134e-08	0.619198	-0.938792
217997807	chr2:217997807:G:A	7.24982e-08	-1.87103e-10	-0.574137
217998474	chr2:217998474:C:T	6.62108e-09	-1.67451	-1.29293
218000052	chr2:218000052:A:C	2.58147e-08	-1.60675	-3.15521e-10
218000279	chr2:218000279:T:C	5.33488e-08	-1.87103e-10	-0.880848
218000676	chr2:218000676:C:T	3.49136e-08	-1.87103e-10	-1.30482
218000969	chr2:218000969:C:T	4.39805e-08	-1.87103e-10	-1.07395
218001083	chr2:218001083:G:A	7.45375e-09	-1.5791	-1.26988
218001157	chr2:218001157:A:T	3.90116e-08	-1.87103e-10	-1.19384
218001166	chr2:218001166:AT:A	7.69179e-09	-1.57416	-1.24339
218001250	chr2:218001250:G:A	3.69595e-08	-1.87103e-10	-1.24788
218001297	chr2:218001297:G:A	6.58368e-08	-1.87103e-10	-0.670521
218001313	chr2:218001313:T:C	3.75264e-08	0.0477473	-1.2804
218001324	chr2:218001324:C:T	6.87193e-09	-1.64398	-1.28627
218001715	chr2:218001715:C:T	1.73688e-07	-1.87103e-10	0.299561
218001763	chr2:218001763:C:T	2.17074e-08	-1.78004	-3.15521e-10
218002158	chr2:218002158:C:A	7.07409e-08	-1.87103e-10	-0.598675
218002272	chr2:218002272:C:G	3.67907e-08	-1.87103e-10	-1.25245
218002823	chr2:218002823:A:G	5.55317e-08	-1.87103e-10	-0.840744
218003014	chr2:218003014:C:T	3.98232e-08	0.032627	-1.20588
218003270	chr2:218003270:A:G	3.70329e-08	-1.87103e-10	-1.24589
218003306	chr2:218003306:C:A	2.09015e-08	-1.81788	-3.15521e-10
218003437	chr2:218003437:G:A	1.20959e-07	-1.87103e-10	-0.0622494
218003853	chr2:218003853:T:A	4.29187e-08	-1.87103e-10	-1.09839
218004016	chr2:218004016:T:C	3.5004e-08	-1.87103e-10	-1.30224
218004156	chr2:218004156:C:T	2.03718e-08	-0.629404	-1.21414
218004347	chr2:218004347:A:G	1.98975e-08	-0.568249	-1.29885
218004405	chr2:218004405:G:C	1.7163e-08	-0.780075	-1.23487
218004665	chr2:218004665:A:G	1.98672e-08	-0.564553	-1.30408
218004761	chr2:218004761:AGCTCTGGG:A	3.553e-08	-1.87103e-10	-1.28732
218004792	chr2:218004792:G:C	3.56665e-08	-1.87103e-10	-1.28349
218004819	chr2:218004819:T:C	2.36331e-08	-0.754163	-0.940889
218006035	chr2:218006035:A:G	3.63657e-08	-1.87103e-10	-1.26407
218006108	chr2:218006108:G:A	3.5459e-08	-1.87103e-10	-1.28932
218006194	chr2:218006194:C:T	5.16803e-08	-1.87103e-10	-0.912623
218006258	chr2:218006258:A:G	3.932e-08	-1.87103e-10	-1.18596
218006938	chr2:218006938:A:G	2.17606e-08	-0.71098	-1.06662
218006939	chr2:218006939:A:T	2.24467e-08	-0.68902	-1.05754
218007245	chr2:218007245:T:C	3.53092e-08	-0.736832	-0.556723
218007249	chr2:218007249:C:T	5.7554e-08	-1.87103e-10	-0.804975
218007290	chr2:218007290:T:G	3.64386e-08	-1.87103e-10	-1.26207
218007474	chr2:218007474:CA:C	3.8361e-08	-1.87103e-10	-1.21066
218007652	chr2:218007652:AACTGGCTCCCT:A	5.44958e-08	-1.87103e-10	-0.859574
218008079	chr2:218008079:C:T	5.66455e-08	-1.87103e-10	-0.820886
218008267	chr2:218008267:G:A	3.84112e-08	-1.87103e-10	-1.20935
218008333	chr2:218008333:C:A	8.77284e-09	-1.78755	-0.898489
218008583	chr2:218008583:A:G	3.50697e-08	-1.87103e-10	-1.30036
218009588	chr2:218009588:C:T	1.17483e-07	-0.0914008	-3.15521e-10
218009689	chr2:218009689:G:A	6.50264e-09	-1.79862	-1.18687
218010381	chr2:218010381:G:A	1.02045e-08	-1.34648	-1.18839
218010558	chr2:218010558:G:A	4.71317e-08	-1.87103e-10	-1.00475
218010596	chr2:218010596:G:A	8.99938e-08	-0.357958	-3.15521e-10
218010671	chr2:218010671:G:GC	4.92403e-08	0.339986	-1.30097
218011031	chr2:218011031:C:A	4.81839e-08	-1.87103e-10	-0.982673
218011034	chr2:218011034:C:T	3.23202e-07	0.92058	-3.15521e-10
218011608	chr2:218011608:C:A	3.66855e-08	-1.87103e-10	-1.25532
218011699	chr2:218011699:G:A	5.92068e-09	-1.80079	-1.27846
218011844	chr2:218011844:G:A	1.14481e-08	-1.22037	-1.1995
218012205	chr2:218012205:C:T	6.97436e-08	-1.87103e-10	-0.612873
218012659	chr2:218012659:T:C	1.41685e-07	0.0959064	-3.15521e-10
218012675	chr2:218012675:G:A	1.55877e-07	1.43702	-1.24565
218012994	chr2:218012994:C:T	1.1904e-08	-1.0762	-1.30463
218013107	chr2:218013107:T:A	3.573e-08	-1.87103e-10	-1.28171
218013352	chr2:218013352:A:C	3.87804e-08	-1.87103e-10	-1.19978
218013558	chr2:218013558:C:G	4.27903e-08	-1.87103e-10	-1.10139
218013616	chr2:218013616:C:T	4.24078e-08	-1.87103e-10	-1.11037
218013711	chr2:218013711:T:C	3.79474e-08	-1.87103e-10	-1.2215
218014507	chr2:218014507:T:C	4.37566e-08	-1.87103e-10	-1.07906
218014659	chr2:218014659:C:T	4.75994e-08	-1.87103e-10	-0.994879
218014824	chr2:218014824:C:A	2.76289e-08	-0.541487	-0.997347
218015030	chr2:218015030:A:G	3.79438e-08	-1.87103e-10	-1.22159
218015082	chr2:218015082:T:G	1.74122e-08	-0.695971	-1.30456
218015611	chr2:218015611:G:A	6.54826e-09	-1.71187	-1.26663
218015746	chr2:218015746:G:A	3.17835e-08	-0.146769	-1.25198
218015972	chr2:218015972:T:C	3.49272e-08	-1.87103e-10	-1.30443
218016229	chr2:218016229:A:G	1.01868e-08	-1.70186	-0.834743
218016434	chr2:218016434:G:A	1.2756e-07	-1.87103e-10	-0.00910995
218016710	chr2:218016710:C:T	1.2943e-07	-1.87103e-10	0.00543906
218016756	chr2:218016756:C:T	1.49132e-08	-0.856752	-1.2987
218016895	chr2:218016895:A:G	7.8781e-09	-1.54775	-1.24586
218017140	chr2:218017140:GA:G	3.62193e-08	-1.26811	-3.15521e-10
218017236	chr2:218017236:C:T	3.74317e-08	-1.87103e-10	-1.23518
218017656	chr2:218017656:G:A	4.9813e-08	-0.771972	-0.17745
218018046	chr2:218018046:G:A	4.42031e-08	-1.0689	-3.15521e-10
218018156	chr2:218018156:G:A	3.53949e-08	-1.87103e-10	-1.29113
218018197	chr2:218018197:T:G	3.63762e-08	-1.87103e-10	-1.26378
218018225	chr2:218018225:C:T	6.53782e-09	-1.67776	-1.30234
218018254	chr2:218018254:G:T	6.86106e-09	-1.64609	-1.28574
218018463	chr2:218018463:C:T	7.07067e-09	-1.59752	-1.30423
218019046	chr2:218019046:C:T	3.90177e-08	-1.87103e-10	-1.19368
218019176	chr2:218019176:T:A	3.91208e-08	-1.87103e-10	-1.19104
218019194	chr2:218019194:G:T	1.84877e-08	-1.67801	-0.26258
218020508	chr2:218020508:A:G	1.19914e-08	-1.27533	-1.09818
218020541	chr2:218020541:G:A	4.10287e-08	-1.87103e-10	-1.14343
218020554	chr2:218020554:G:C	4.36612e-08	-1.87103e-10	-1.08124
218020777	chr2:218020777:G:C	4.88417e-08	-0.969115	-3.15521e-10
218020944	chr2:218020944:C:A	8.91283e-08	0.882672	-1.25029
218020981	chr2:218020981:T:A	3.51471e-08	-1.87103e-10	-1.29816
218021006	chr2:218021006:TTAGA:T	5.6232e-08	-1.87103e-10	-0.828213
218021076	chr2:218021076:A:C	1.9659e-07	1.70658	-1.28316
218022000	chr2:218022000:G:A	7.1338e-09	-1.69503	-1.19783
218022016	chr2:218022016:G:A	8.57472e-07	3.15763	-1.26134
218022161	chr2:218022161:A:T	5.53782e-08	-1.87103e-10	-0.843512
218022162	chr2:218022162:G:A	6.52249e-08	-1.87103e-10	-0.679857
218022198	chr2:218022198:G:A	3.55397e-08	-1.87103e-10	-1.28705
218022253	chr2:218022253:T:C	3.51941e-08	-1.87103e-10	-1.29682
218022289	chr2:218022289:G:A	2.31278e-08	-1.71666	-3.15521e-10
218023512	chr2:218023512:C:T	1.09812e-07	1.11435	-1.27328
218023902	chr2:218023902:C:CT	3.71673e-08	-1.87103e-10	-1.24227
218023935	chr2:218023935:CAG:C	9.22701e-09	-1.57661	-1.05895
218023942	chr2:218023942:T:A	2.67448e-07	2.01113	-1.2799
218024189	chr2:218024189:T:C	4.7134e-08	-1.87103e-10	-1.0047
218024579	chr2:218024579:C:T	8.92888e-09	-1.39166	-1.27674
218024632	chr2:218024632:A:T	3.49616e-08	-1.87103e-10	-1.30345
218024646	chr2:218024646:C:T	2.84631e-07	-1.87103e-10	0.793494
218024766	chr2:218024766:T:A	1.44468e-07	1.41735	-1.30199
218025295	chr2:218025295:G:C	1.45224e-07	1.42145	-1.30087
218025930	chr2:218025930:A:T	8.5317e-09	-1.45823	-1.25568
218026037	chr2:218026037:C:G	9.78627e-09	-1.37564	-1.20108
218026339	chr2:218026339:T:C	2.14144e-08	-1.79364	-3.15521e-10
218026390	chr2:218026390:G:A	1.38298e-07	-1.87103e-10	0.0717104
218026596	chr2:218026596:T:C	8.0091e-09	-1.73167	-1.04545
218027043	chr2:218027043:T:A	3.5604e-08	-1.87103e-10	-1.28524
218027292	chr2:218027292:C:T	2.32745e-08	-1.71034	-3.15521e-10
218027798	chr2:218027798:G:T	3.78638e-08	-1.87103e-10	-1.2237
218027905	chr2:218027905:T:C	4.40989e-08	-1.87103e-10	-1.07126
218028026	chr2:218028026:T:C	6.30429e-09	-1.71171	-1.30476
218028061	chr2:218028061:G:A	5.75282e-08	-1.87103e-10	-0.805424
218028260	chr2:218028260:C:G	3.63096e-08	-1.87103e-10	-1.26562
218028310	chr2:218028310:G:A	1.39353e-08	-1.07104	-1.15224
218028365	chr2:218028365:G:A	3.99376e-08	-1.87103e-10	-1.17038
218028914	chr2:218028914:G:A	3.92516e-08	-1.87103e-10	-1.18771
218029061	chr2:218029061:A:G	8.92946e-08	0.882712	-1.24847
218029123	chr2:218029123:G:A	6.12925e-09	-1.80977	-1.23486
218029341	chr2:218029341:T:C	9.52666e-08	-0.301019	-3.15521e-10
218029404	chr2:218029404:C:T	9.54858e-09	-1.30326	-1.29805
218029591	chr2:218029591:A:G	5.0972e-07	2.00468	-0.628513
218029736	chr2:218029736:T:C	9.80942e-09	-1.27153	-1.30282
218029746	chr2:218029746:C:T	5.24429e-07	2.02448	-0.619866
218029973	chr2:218029973:T:C	5.05325e-07	2.00322	-0.63572
218030197	chr2:218030197:G:A	5.71173e-08	-1.87103e-10	-0.812592
218030441	chr2:218030441:C:T	5.76825e-09	-1.80056	-1.30477
218030470	chr2:218030470:G:A	3.8649e-08	-1.87103e-10	-1.20318
218030588	chr2:218030588:C:T	3.72565e-08	-1.87103e-10	-1.23987
218030736	chr2:218030736:G:A	2.31865e-08	-1.71413	-3.15521e-10
218030864	chr2:218030864:T:C	3.85947e-08	-1.87103e-10	-1.20458
218030886	chr2:218030886:A:C	2.52045e-08	-1.63068	-3.15521e-10
218030888	chr2:218030888:C:T	3.51217e-08	-1.87103e-10	-1.29888
218030945	chr2:218030945:G:A	3.86983e-08	-1.2019	-3.15521e-10
218030976	chr2:218030976:G:C	3.59442e-08	-1.87103e-10	-1.27573
218031061	chr2:218031061:TGA:T	3.86125e-08	-1.87103e-10	-1.20412
218031089	chr2:218031089:TGA:T	3.58712e-08	-1.87103e-10	-1.27776
218031281	chr2:218031281:GTA:G	2.27762e-08	-1.73198	-3.15521e-10
218031703	chr2:218031703:AAG:A	4.07564e-08	-1.87103e-10	-1.15009
218031768	chr2:218031768:A:C	6.9429e-09	-1.8066	-1.11338
218032294	chr2:218032294:C:T	5.7403e-09	-1.80541	-1.30478
218032646	chr2:218032646:G:A	3.85805e-07	-1.87103e-10	1.09763
218032914	chr2:218032914:G:A	3.61071e-08	-1.87103e-10	-1.27121
218033116	chr2:218033116:G:A	3.87869e-08	-1.87103e-10	-1.19962
218033200	chr2:218033200:C:T	3.50841e-08	-1.87103e-10	-1.29995
218033284	chr2:218033284:C:T	3.65085e-08	-1.87103e-10	-1.26015
218033765	chr2:218033765:A:G	3.51372e-08	-1.87103e-10	-1.29844
218033784	chr2:218033784:G:A	5.70292e-09	-1.81529	-1.30143
218033788	chr2:218033788:C:T	5.47095e-08	-1.87103e-10	-0.855661
218033813	chr2:218033813:C:T	3.50099e-08	-1.87103e-10	-1.30207
218034226	chr2:218034226:G:A	3.49138e-08	-1.87103e-10	-1.30482
218034323	chr2:218034323:G:A	3.63623e-08	-1.87103e-10	-1.26417
218034343	chr2:218034343:A:G	1.11349e-07	1.05815	-1.20319
218034500	chr2:218034500:C:A	3.5974e-08	-1.87103e-10	-1.2749
218034575	chr2:218034575:G:T	1.3307e-07	-1.87103e-10	0.0331784
218034910	chr2:218034910:G:C	1.25075e-07	1.26841	-1.2972
218034950	chr2:218034950:T:G	7.42025e-07	2.39259	-0.640901
218035058	chr2:218035058:C:T	5.86919e-09	-1.80687	-1.28111
218035138	chr2:218035138:G:A	3.53255e-08	-1.87103e-10	-1.29309
218035332	chr2:218035332:G:A	3.53279e-08	-1.87103e-10	-1.29303
218035475	chr2:218035475:G:A	4.041e-08	-1.87103e-10	-1.15862
218035493	chr2:218035493:G:A	5.09169e-08	-1.87103e-10	-0.927505
218035571	chr2:218035571:C:T	1.21048e-07	1.21708	-1.27859
218035612	chr2:218035612:C:T	4.09846e-08	-1.87103e-10	-1.1445
218035770	chr2:218035770:C:T	1.34728e-07	-1.87103e-10	0.0455591
218035836	chr2:218035836:A:C	9.17433e-08	0.916077	-1.25478
218036165	chr2:218036165:A:C	3.54619e-08	-1.87103e-10	-1.28924
218036184	chr2:218036184:G:A	3.49386e-08	-1.87103e-10	-1.30411
218036321	chr2:218036321:T:G	3.49826e-08	-1.87103e-10	-1.30285
218036816	chr2:218036816:T:G	8.85688e-07	2.47669	-0.548022
218036868	chr2:218036868:G:A	2.34544e-08	-1.70264	-3.15521e-10
218037259	chr2:218037259:G:A	1.17509e-08	-1.12065	-1.27312
218037349	chr2:218037349:C:T	3.04865e-08	-1.44042	-3.15521e-10
218037422	chr2:218037422:T:G	8.63583e-08	0.849255	-1.24845
218037474	chr2:218037474:A:G	3.5219e-08	-1.87103e-10	-1.29611
218037743	chr2:218037743:T:C	1.31012e-07	-1.87103e-10	0.0175924
218037934	chr2:218037934:G:GA	3.49168e-08	-1.87103e-10	-1.30473
218037940	chr2:218037940:AAC:A	3.51932e-08	-1.87103e-10	-1.29685
218038314	chr2:218038314:T:TA	6.92045e-07	2.1442	-0.46225
218038504	chr2:218038504:T:C	1.12441e-07	-1.87103e-10	-0.135271
218038559	chr2:218038559:G:A	6.56122e-07	2.08119	-0.45254
218038676	chr2:218038676:G:C	3.80296e-08	-1.87103e-10	-1.21933
218038700	chr2:218038700:T:C	3.50144e-08	-1.87103e-10	-1.30194
218038988	chr2:218038988:A:G	3.6475e-08	-1.87103e-10	-1.26107
218039157	chr2:218039157:G:A	5.89571e-07	1.96132	-0.439624
218039248	chr2:218039248:T:C	3.50489e-08	-1.87103e-10	-1.30096
218039298	chr2:218039298:T:C	1.23836e-07	-1.87103e-10	-0.0387372
218039328	chr2:218039328:G:A	1.58702e-07	-1.87103e-10	0.209332
218039377	chr2:218039377:T:C	2.21804e-08	-0.693104	-1.06539
218039384	chr2:218039384:G:T	6.9543e-08	-1.87103e-10	-0.615753
218039699	chr2:218039699:C:G	1.06883e-07	-0.185964	-3.15521e-10
218039862	chr2:218039862:C:G	4.03337e-08	-1.87103e-10	-1.16051
218039970	chr2:218039970:T:C	8.22231e-08	-0.448262	-3.15521e-10
218040003	chr2:218040003:CCTT:C	2.79237e-07	2.07298	-1.29862
218040009	chr2:218040009:G:A	3.49693e-08	-1.87103e-10	-1.30323
218040062	chr2:218040062:G:A	1.469e-08	-1.16377	-1.00676
218040672	chr2:218040672:A:G	6.3782e-07	2.14395	-0.543594
218040793	chr2:218040793:C:T	2.1942e-08	-1.76929	-3.15521e-10
218040871	chr2:218040871:G:A	7.15063e-09	-1.77385	-1.11665
218040922	chr2:218040922:T:C	2.37425e-08	-0.666129	-1.0243
218041363	chr2:218041363:G:C	1.26692e-08	-1.24347	-1.07505
218041415	chr2:218041415:G:A	1.12732e-08	-1.3652	-1.07007
218041573	chr2:218041573:G:A	1.35261e-08	-1.2202	-1.03287
218041576	chr2:218041576:A:G	3.49556e-08	-1.87103e-10	-1.30362
218041646	chr2:218041646:G:A	4.20748e-08	-1.87103e-10	-1.11825
218041697	chr2:218041697:G:A	2.2152e-08	-0.694085	-1.06568
218041714	chr2:218041714:T:G	3.69716e-08	-1.87103e-10	-1.24755
218041921	chr2:218041921:T:C	6.95772e-08	-1.87103e-10	-0.615261
218042265	chr2:218042265:G:A	5.88605e-08	0.429638	-1.21217
218042340	chr2:218042340:A:G	3.49233e-08	-1.87103e-10	-1.30454
218042439	chr2:218042439:A:T	1.68922e-07	1.56708	-1.29534
218042523	chr2:218042523:A:C	3.49138e-08	-1.87103e-10	-1.30482
218042658	chr2:218042658:T:G	1.30095e-07	-1.87103e-10	0.0105694
218042701	chr2:218042701:G:GC	5.65981e-08	0.383031	-1.20475
218042826	chr2:218042826:G:A	1.27563e-07	-1.87103e-10	-0.0090871
218042871	chr2:218042871:A:G	2.17553e-08	-1.77784	-3.15521e-10
218043295	chr2:218043295:C:T	1.39124e-08	-1.17377	-1.05115
218043547	chr2:218043547:G:A	3.49134e-08	-1.87103e-10	-1.30483
218043668	chr2:218043668:T:C	3.49148e-08	-1.87103e-10	-1.30479
218043839	chr2:218043839:G:C	7.60219e-08	0.670956	-1.19763
218043920	chr2:218043920:G:C	3.59368e-08	-1.87103e-10	-1.27594
218044026	chr2:218044026:C:T	3.62177e-08	-1.87103e-10	-1.26815
218044552	chr2:218044552:C:G	8.53204e-08	-1.87103e-10	-0.411285
218045016	chr2:218045016:CA:C	3.60747e-08	-1.87103e-10	-1.27211
218045306	chr2:218045306:A:G	3.49303e-08	-1.87103e-10	-1.30434
218045341	chr2:218045341:C:G	3.31698e-08	-1.35606	-3.15521e-10
218045367	chr2:218045367:A:G	3.49776e-08	-1.87103e-10	-1.30299
218045600	chr2:218045600:C:G	8.19912e-08	-1.87103e-10	-0.451087
218045607	chr2:218045607:A:C	3.49156e-08	-1.87103e-10	-1.30477
218045768	chr2:218045768:A:G	1.7176e-08	-1.1353	-0.878883
218046014	chr2:218046014:G:C	2.48399e-08	-1.64525	-3.15521e-10
218046294	chr2:218046294:CCTGT:C	3.86366e-08	-1.87103e-10	-1.2035
218046428	chr2:218046428:T:C	3.50986e-08	-1.87103e-10	-1.29954
218046710	chr2:218046710:T:C	3.54658e-08	-1.87103e-10	-1.28913
218047093	chr2:218047093:T:A	1.79221e-08	-1.13863	-0.833031
218047257	chr2:218047257:A:G	3.49148e-08	-1.87103e-10	-1.30479
218047681	chr2:218047681:G:A	4.89749e-08	-1.87103e-10	-0.96639
218047701	chr2:218047701:C:T	3.09236e-08	-1.42618	-3.15521e-10
218047923	chr2:218047923:T:C	2.09729e-08	-1.81447	-3.15521e-10
218048167	chr2:218048167:G:A	3.50921e-08	-1.87103e-10	-1.29972
218048240	chr2:218048240:T:G	4.06616e-08	-1.87103e-10	-1.15241
218048522	chr2:218048522:C:G	3.49303e-08	-1.87103e-10	-1.30434
218048563	chr2:218048563:T:C	3.50953e-08	-1.87103e-10	-1.29963
218048646	chr2:218048646:A:G	5.93332e-07	2.1597	-0.631645
218049099	chr2:218049099:C:T	3.50946e-08	-1.87103e-10	-1.29965
218049586	chr2:218049586:A:G	3.51406e-08	-1.87103e-10	-1.29834
218049656	chr2:218049656:G:A	8.82437e-08	-1.87103e-10	-0.377597
218049678	chr2:218049678:T:C	3.69854e-08	-1.87103e-10	-1.24718
218050101	chr2:218050101:A:G	7.40395e-08	0.706008	-1.25911
218050263	chr2:218050263:C:T	2.28722e-07	1.85446	-1.27965
218050276	chr2:218050276:C:T	6.91943e-08	-1.87103e-10	-0.62078
218050523	chr2:218050523:A:T	1.7135e-08	-1.14444	-0.87214
218050907	chr2:218050907:G:A	8.19559e-08	-1.87103e-10	-0.451517
218050928	chr2:218050928:T:C	6.29727e-08	-1.87103e-10	-0.714998
218050935	chr2:218050935:G:A	1.15422e-07	-1.87103e-10	-0.109104
218051162	chr2:218051162:T:C	4.19158e-08	-1.87103e-10	-1.12204
218051424	chr2:218051424:G:C	4.49399e-08	-1.87103e-10	-1.05237
218051585	chr2:218051585:A:C	9.37606e-08	-1.87103e-10	-0.316954
218051703	chr2:218051703:T:G	4.1636e-08	-1.87103e-10	-1.12873
218051758	chr2:218051758:A:T	3.54244e-08	-1.87103e-10	-1.2903
218052075	chr2:218052075:C:T	8.22513e-08	-1.87103e-10	-0.44792
218052692	chr2:218052692:T:A	3.52325e-08	-1.87103e-10	-1.29573
218052826	chr2:218052826:G:C	3.49487e-08	-1.87103e-10	-1.30382
218052981	chr2:218052981:C:T	3.65612e-08	-1.87103e-10	-1.25871
218053059	chr2:218053059:A:G	3.55181e-08	-1.87103e-10	-1.28766
218053530	chr2:218053530:A:G	1.46141e-08	-1.38096	-0.794747
218053640	chr2:218053640:A:G	1.57801e-08	-1.20785	-0.891099
218053798	chr2:218053798:G:A	3.54617e-08	-1.87103e-10	-1.28925
218053925	chr2:218053925:C:G	3.51992e-08	-1.87103e-10	-1.29668
218054423	chr2:218054423:C:T	3.5629e-08	-1.87103e-10	-1.28454
218054631	chr2:218054631:T:C	1.65314e-08	-1.13823	-0.914208
218054730	chr2:218054730:A:G	1.75891e-08	-1.10959	-0.880825
218054952	chr2:218054952:C:T	6.95733e-09	-1.68491	-1.23299
218055123	chr2:218055123:A:G	3.52341e-08	-1.87103e-10	-1.29568
218055256	chr2:218055256:G:A	3.50523e-08	-1.87103e-10	-1.30086
218055517	chr2:218055517:G:A	2.46095e-08	-1.65457	-3.15521e-10
218056137	chr2:218056137:A:G	8.81172e-08	-1.87103e-10	-0.379031
218056227	chr2:218056227:TTG:T	4.75045e-08	-1.87103e-10	-0.996875
218056336	chr2:218056336:A:G	1.32354e-07	-1.87103e-10	0.027778
218056375	chr2:218056375:T:C	3.54043e-08	-1.87103e-10	-1.29087
218056378	chr2:218056378:A:G	3.52321e-08	-1.87103e-10	-1.29574
218056379	chr2:218056379:T:C	3.62603e-08	-1.87103e-10	-1.26698
218056448	chr2:218056448:G:A	6.11778e-08	-1.87103e-10	-0.743915
218056508	chr2:218056508:G:A	2.66087e-07	2.01571	-1.28959
218056628	chr2:218056628:T:C	3.65887e-08	-1.87103e-10	-1.25796
218056903	chr2:218056903:T:A	3.49177e-08	-1.87103e-10	-1.3047
218056914	chr2:218056914:C:T	3.49247e-08	-1.87103e-10	-1.3045
218057092	chr2:218057092:AAAG:A	3.51978e-08	-1.87103e-10	-1.29671
218057095	chr2:218057095:G:A	1.67399e-08	-1.24592	-0.793984
218057470	chr2:218057470:T:G	3.50329e-08	-1.87103e-10	-1.30141
218057585	chr2:218057585:GATACAAT:G	4.17475e-08	-1.87103e-10	-1.12606
218057628	chr2:218057628:C:T	8.59222e-08	-1.87103e-10	-0.404256
218057724	chr2:218057724:C:T	8.99552e-08	-1.87103e-10	-0.358387
218058171	chr2:218058171:A:G	7.40803e-08	-0.552549	-3.15521e-10
218058229	chr2:218058229:T:C	1.53703e-08	-1.2315	-0.893755
218058415	chr2:218058415:C:T	3.96086e-08	-1.87103e-10	-1.17865
218058508	chr2:218058508:A:G	8.66439e-08	-1.87103e-10	-0.395892
218058557	chr2:218058557:T:C	1.41547e-08	-1.27468	-0.932976
218058723	chr2:218058723:G:A	3.52683e-08	-1.87103e-10	-1.29471
218058883	chr2:218058883:G:A	3.01112e-07	2.01008	-1.1603
218058954	chr2:218058954:G:A	3.49298e-08	-1.87103e-10	-1.30436
218059024	chr2:218059024:G:A	3.49364e-08	-1.87103e-10	-1.30417
218059199	chr2:218059199:A:G	3.50272e-08	-1.87103e-10	-1.30157
218059372	chr2:218059372:C:T	6.45537e-09	-1.79089	-1.20189
218059426	chr2:218059426:A:G	3.13779e-08	-0.938532	-0.473061
218059557	chr2:218059557:A:G	3.78178e-08	-1.87103e-10	-1.22492
218059758	chr2:218059758:C:T	3.62092e-08	-1.87103e-10	-1.26839
218059835	chr2:218059835:A:C	2.56953e-08	-1.1989	-0.412489
218059846	chr2:218059846:A:G	3.19971e-07	2.02647	-1.11594
218060009	chr2:218060009:C:G	3.53814e-08	-1.87103e-10	-1.29151
218060043	chr2:218060043:G:A	5.1325e-08	-1.87103e-10	-0.91952
218060265	chr2:218060265:G:C	3.50868e-08	-1.87103e-10	-1.29987
218060426	chr2:218060426:G:A	7.18692e-08	0.622159	-1.20501
218060492	chr2:218060492:A:G	3.0423e-08	-1.20135	-0.241148
218060560	chr2:218060560:G:A	8.4614e-08	-0.00677532	-0.412824
218060648	chr2:218060648:G:A	3.49563e-08	-1.87103e-10	-1.3036
218060803	chr2:218060803:G:C	2.4499e-07	0.643518	-3.15521e-10
218060808	chr2:218060808:C:T	3.5663e-08	-1.87103e-10	-1.28359
218060849	chr2:218060849:T:C	3.27139e-08	-1.22989	-0.140004
218060860	chr2:218060860:G:A	3.50333e-08	-1.87103e-10	-1.3014
218060885	chr2:218060885:C:T	2.44224e-08	-1.6622	-3.15521e-10
218061023	chr2:218061023:C:A	3.51786e-08	-1.87103e-10	-1.29726
218061409	chr2:218061409:C:T	3.52327e-08	-1.87103e-10	-1.29572
218061467	chr2:218061467:A:G	3.50333e-08	-1.87103e-10	-1.3014
218061856	chr2:218061856:C:T	3.51574e-08	-1.87103e-10	-1.29786
218062123	chr2:218062123:G:A	3.98715e-08	-1.87103e-10	-1.17204
218062136	chr2:218062136:A:G	1.39907e-08	-0.933095	-1.28621
218062142	chr2:218062142:G:A	1.40684e-07	1.14481	-1.05599
218062389	chr2:218062389:G:A	3.95836e-07	-1.87103e-10	1.1233
218062403	chr2:218062403:C:G	7.29683e-08	-1.87103e-10	-0.567673
218062876	chr2:218062876:A:G	3.6337e-08	-1.87103e-10	-1.26486
218063066	chr2:218063066:C:T	2.15488e-08	-1.78738	-3.15521e-10
218063416	chr2:218063416:A:G	3.51553e-08	-1.87103e-10	-1.29792
218063738	chr2:218063738:C:T	4.12718e-08	-1.87103e-10	-1.13752
218063850	chr2:218063850:A:G	7.08678e-09	-1.61534	-1.28413
218063987	chr2:218063987:T:C	1.57458e-06	3.04844	-0.544399
218064173	chr2:218064173:G:A	3.51407e-08	-1.87103e-10	-1.29834
218064194	chr2:218064194:G:A	2.19472e-08	-1.76906	-3.15521e-10
218064274	chr2:218064274:A:G	3.49594e-08	-1.87103e-10	-1.30351
218064478	chr2:218064478:C:T	4.17805e-08	-1.87103e-10	-1.12527
218064535	chr2:218064535:G:GC	4.17805e-08	-1.87103e-10	-1.12527
218064583	chr2:218064583:G:C	6.46127e-09	-1.81692	-1.17495
218064772	chr2:218064772:A:AC	3.49252e-08	-1.87103e-10	-1.30449
218064932	chr2:218064932:C:G	3.85633e-08	-1.87103e-10	-1.2054
218065008	chr2:218065008:C:T	1.17527e-08	-1.51607	-0.877546
218065252	chr2:218065252:T:A	3.27465e-06	2.57633	0.659934
218065388	chr2:218065388:C:T	3.51496e-08	-1.87103e-10	-1.29809
218065397	chr2:218065397:G:A	6.44491e-09	-1.81482	-1.17959
218065447	chr2:218065447:G:A	4.18883e-08	-1.87103e-10	-1.12269
218065602	chr2:218065602:G:A	3.50691e-08	-1.87103e-10	-1.30038
218065638	chr2:218065638:G:A	6.09251e-06	2.82255	1.03457
218065664	chr2:218065664:C:T	2.41123e-06	3.41303	-0.482841
218065942	chr2:218065942:C:T	3.8593e-08	-1.87103e-10	-1.20463
218065947	chr2:218065947:G:A	6.9227e-06	2.91896	1.0659
218066043	chr2:218066043:C:T	4.09599e-08	-1.87103e-10	-1.14511
218066332	chr2:218066332:T:C	7.69753e-08	0.609727	-1.12394
218066386	chr2:218066386:G:A	4.61979e-06	2.8864	0.694006
218066679	chr2:218066679:C:T	3.76096e-08	-1.87103e-10	-1.23044
218066712	chr2:218066712:T:C	1.53614e-06	3.20654	-0.727208
218066816	chr2:218066816:T:A	3.49133e-08	-1.87103e-10	-1.30483
218066822	chr2:218066822:T:A	3.51007e-08	-1.87103e-10	-1.29948
218066826	chr2:218066826:G:A	5.91871e-06	3.03657	0.791606
218066863	chr2:218066863:C:A	3.49137e-08	-1.87103e-10	-1.30482
218067003	chr2:218067003:C:T	3.49763e-08	-1.87103e-10	-1.30303
218067019	chr2:218067019:G:A	4.64897e-08	-1.87103e-10	-1.01847
218067022	chr2:218067022:A:T	6.04415e-09	-1.78266	-1.27595
218067060	chr2:218067060:G:A	3.52717e-08	-1.87103e-10	-1.29462
218067093	chr2:218067093:TC:T	5.00232e-07	1.35737	-3.15521e-10
218067095	chr2:218067095:C:T	3.61391e-08	-1.87103e-10	-1.27032
218067243	chr2:218067243:C:A	4.99724e-06	2.34879	1.31015
218067679	chr2:218067679:T:C	3.62006e-08	-1.87103e-10	-1.26862
218067983	chr2:218067983:T:C	8.77493e-07	2.02933	-0.109963
218069415	chr2:218069415:G:A	3.56885e-08	-1.87103e-10	-1.28287
218069462	chr2:218069462:G:A	2.40577e-06	2.38415	0.543776
218069536	chr2:218069536:T:G	4.966e-08	-1.87103e-10	-0.952499
218069620	chr2:218069620:T:C	3.49212e-08	-1.87103e-10	-1.3046
218069636	chr2:218069636:C:T	9.47442e-08	-0.306518	-3.15521e-10
218069639	chr2:218069639:G:A	1.90672e-06	2.23962	0.455824
218069644	chr2:218069644:C:T	2.26958e-06	2.28051	0.589138
218069648	chr2:218069648:G:A	2.2091e-06	2.28821	0.554437
218069663	chr2:218069663:C:G	4.09745e-06	2.17666	1.28376
218069710	chr2:218069710:G:A	4.47447e-08	-1.87103e-10	-1.05672
218069738	chr2:218069738:C:T	2.73175e-06	2.31358	0.741421
218069752	chr2:218069752:A:G	5.91082e-08	0.393098	-1.17143
218069790	chr2:218069790:G:A	1.91506e-06	2.18856	0.511246
218069910	chr2:218069910:G:A	2.13837e-06	2.28957	0.520531
218069935	chr2:218069935:G:A	9.07418e-07	2.72962	-0.776718
218070023	chr2:218070023:A:C	3.56559e-08	-1.87103e-10	-1.28378
218070102	chr2:218070102:C:T	3.58348e-08	-1.87103e-10	-1.27878
218070107	chr2:218070107:T:C	3.49889e-08	-1.87103e-10	-1.30267
218070225	chr2:218070225:G:A	3.5687e-08	-1.87103e-10	-1.28291
218070279	chr2:218070279:T:C	3.49666e-08	-1.87103e-10	-1.30331
218070350	chr2:218070350:G:A	6.18928e-08	-1.87103e-10	-0.732294
218070576	chr2:218070576:T:C	1.76341e-08	-1.51416	-0.473709
218070975	chr2:218070975:T:C	1.39983e-07	-1.87103e-10	0.08382
218071106	chr2:218071106:C:T	4.36891e-08	-1.87103e-10	-1.0806
218071118	chr2:218071118:T:C	6.23349e-08	0.491554	-1.21673
218071314	chr2:218071314:G:A	5.88676e-08	0.329903	-1.11231
218071374	chr2:218071374:G:T	2.16649e-08	-1.782	-3.15521e-10
218071823	chr2:218071823:G:A	1.16754e-06	2.79472	-0.589762
218071882	chr2:218071882:G:A	3.53322e-08	-1.87103e-10	-1.2929
218072128	chr2:218072128:G:C	9.46262e-06	2.48069	1.81671
218072259	chr2:218072259:G:A	4.10351e-08	-1.87103e-10	-1.14327
218072434	chr2:218072434:T:C	3.49464e-08	-1.87103e-10	-1.30388
218072730	chr2:218072730:G:A	3.77919e-08	-1.87103e-10	-1.2256
218073475	chr2:218073475:T:A	1.70561e-07	-1.87103e-10	0.281397
218073521	chr2:218073521:T:C	1.09821e-08	-1.32132	-1.14011
218073973	chr2:218073973:G:A	3.49133e-08	-1.87103e-10	-1.30483
218074245	chr2:218074245:C:G	1.18096e-06	2.77893	-0.562546
218074543	chr2:218074543:G:T	5.88434e-07	2.30046	-0.78069
218074633	chr2:218074633:C:T	4.04236e-08	-1.87103e-10	-1.15829
218075536	chr2:218075536:C:T	1.36247e-06	2.80906	-0.449701
218075695	chr2:218075695:C:T	4.05336e-08	-1.8052	0.649636
218075899	chr2:218075899:A:T	8.58771e-08	-1.87103e-10	-0.404782
218076013	chr2:218076013:C:G	3.51049e-08	-1.87103e-10	-1.29936
218077009	chr2:218077009:G:A	4.9495e-08	-1.87103e-10	-0.955828
218077556	chr2:218077556:A:T	1.05409e-08	-1.74374	-0.758701
218077590	chr2:218077590:C:T	6.13059e-06	4.44818	-0.584828
218077827	chr2:218077827:T:C	3.79563e-08	-1.87103e-10	-1.22126
218078253	chr2:218078253:T:C	3.61138e-06	3.72867	-0.394526
218079162	chr2:218079162:C:G	6.49527e-08	-1.87103e-10	-0.68404
218079727	chr2:218079727:G:A	4.12606e-08	-1.87103e-10	-1.13779
218079774	chr2:218079774:G:A	6.38352e-08	-1.87103e-10	-0.701393
218079892	chr2:218079892:A:G	4.11371e-06	4.45	-0.985622
218080085	chr2:218080085:G:A	7.97618e-06	4.56258	-0.43606
218080420	chr2:218080420:A:G	5.21108e-06	4.67198	-0.971134
218080894	chr2:218080894:C:T	5.5355e-08	-1.87103e-10	-0.843931
218080951	chr2:218080951:T:C	6.30241e-07	2.76093	-1.17253
218081020	chr2:218081020:C:A	7.77313e-09	-1.7751	-1.03192
218081075	chr2:218081075:C:T	3.66665e-08	-1.87103e-10	-1.25583
218081199	chr2:218081199:C:G	2.37746e-08	-0.910732	-0.778348
218081450	chr2:218081450:G:A	6.75053e-08	-1.87103e-10	-0.645493
218081816	chr2:218081816:G:A	6.302e-08	-1.87103e-10	-0.714247
218082007	chr2:218082007:T:G	3.64495e-07	-1.87103e-10	1.04082
218082380	chr2:218082380:C:CCTT	5.75728e-06	4.53581	-0.735293
218082398	chr2:218082398:G:T	1.92807e-08	-1.10434	-0.794254
218082462	chr2:218082462:C:T	3.59607e-08	-1.87103e-10	-1.27527
218082651	chr2:218082651:T:G	3.57316e-07	-1.87103e-10	1.02092
218082792	chr2:218082792:A:T	4.29336e-07	2.46003	-1.25549
218084363	chr2:218084363:C:T	2.16302e-08	-1.78361	-3.15521e-10
218084734	chr2:218084734:T:C	2.14118e-08	-1.79376	-3.15521e-10
218084958	chr2:218084958:G:A	7.86804e-08	-0.492304	-3.15521e-10
218085138	chr2:218085138:T:G	1.20829e-06	-1.87103e-10	2.23927
218085313	chr2:218085313:C:A	2.95977e-05	4.84938	0.588376
218085426	chr2:218085426:T:C	2.14037e-08	-1.79414	-3.15521e-10
218085507	chr2:218085507:A:C	2.14631e-08	-1.79136	-3.15521e-10
218085572	chr2:218085572:T:C	2.79007e-08	-1.52905	-3.15521e-10
218086081	chr2:218086081:A:G	1.06146e-06	-1.87103e-10	2.10971
218086522	chr2:218086522:C:T	2.35259e-06	2.1587	0.746878
218087015	chr2:218087015:T:A	3.21941e-07	1.93906	-1.02239
218087023	chr2:218087023:C:G	1.89184e-07	-0.198959	0.583979
218087379	chr2:218087379:G:A	3.55523e-08	-1.87103e-10	-1.28669
218087510	chr2:218087510:G:A	3.58344e-07	2.14901	-1.12521
218088055	chr2:218088055:G:A	1.34174e-05	5.04621	-0.399605
218088329	chr2:218088329:G:A	3.78487e-08	-1.87103e-10	-1.2241
218088472	chr2:218088472:A:G	3.79877e-08	-1.87103e-10	-1.22044
218088552	chr2:218088552:G:A	1.43327e-08	-0.980003	-1.21515
218088558	chr2:218088558:T:C	2.80869e-07	-1.87103e-10	0.780191
218088656	chr2:218088656:C:T	1.32542e-07	1.02662	-0.997421
218089425	chr2:218089425:C:T	9.91174e-07	-1.87103e-10	2.04119
218089993	chr2:218089993:A:G	1.84956e-07	-1.87103e-10	0.362422
218090839	chr2:218090839:T:C	4.78407e-07	-1.76657	3.07934
218091086	chr2:218091086:T:C	1.48781e-05	1.96873	2.78122
218091333	chr2:218091333:C:T	5.94076e-08	-1.79279	1.01952
218092302	chr2:218092302:C:T	1.94843e-07	-1.87103e-10	0.414494
218092704	chr2:218092704:A:T	1.31496e-06	-1.87103e-10	2.32386
218093474	chr2:218093474:G:A	3.57403e-07	-1.87103e-10	1.02117
218093887	chr2:218093887:T:G	8.26721e-09	-1.67793	-1.06747
218094097	chr2:218094097:G:A	2.16677e-05	5.00922	0.116658
218094682	chr2:218094682:T:A	2.26577e-08	-1.7372	-3.15521e-10
218094861	chr2:218094861:A:G	1.19198e-06	-1.87103e-10	2.22567
218095408	chr2:218095408:T:C	1.14372e-05	2.59994	1.88699
218095732	chr2:218095732:G:A	4.1122e-08	-1.87103e-10	-1.14116
218095866	chr2:218095866:G:A	2.20848e-08	-1.76281	-3.15521e-10
218095957	chr2:218095957:C:T	2.28395e-07	1.79186	-1.21848
218096102	chr2:218096102:A:G	3.75328e-07	1.87653	-0.80643
218096487	chr2:218096487:A:T	3.49174e-07	-1.64116	2.63904
218097306	chr2:218097306:A:G	2.24015e-08	-1.74857	-3.15521e-10
218097409	chr2:218097409:G:A	2.31292e-08	-1.7166	-3.15521e-10
218097423	chr2:218097423:C:T	2.62056e-07	-1.87103e-10	0.710858
218097482	chr2:218097482:A:G	8.60921e-06	2.56331	1.63957
218097610	chr2:218097610:G:A	3.6571e-08	-1.87103e-10	-1.25844
218097790	chr2:218097790:G:A	5.61614e-06	-1.87103e-10	3.7757
218097977	chr2:218097977:T:C	4.92949e-08	-1.87103e-10	-0.959878
218098126	chr2:218098126:T:C	8.24352e-07	-1.87103e-10	1.8569
218098550	chr2:218098550:T:C	2.33014e-08	-1.70918	-3.15521e-10
218099038	chr2:218099038:C:G	1.80182e-07	-1.87103e-10	0.336271
218099445	chr2:218099445:AC:A	2.36488e-08	-1.69439	-3.15521e-10
218099554	chr2:218099554:A:G	1.01207e-06	-1.87103e-10	2.06206
218100355	chr2:218100355:G:A	1.85292e-07	-1.87103e-10	0.364233
218100445	chr2:218100445:T:C	2.86072e-07	-1.87103e-10	0.798543
218100657	chr2:218100657:T:C	2.79913e-07	-1.87103e-10	0.776778
218100773	chr2:218100773:T:C	2.11443e-08	-1.80633	-3.15521e-10
218100977	chr2:218100977:C:T	2.33786e-08	-1.70588	-3.15521e-10
218101118	chr2:218101118:A:T	8.23939e-07	-1.87103e-10	1.8564
218101592	chr2:218101592:C:T	1.91051e-07	1.49823	-1.10339
218102278	chr2:218102278:A:C	2.97532e-07	-1.87103e-10	0.837823
218102860	chr2:218102860:T:G	6.09997e-08	-1.87103e-10	-0.74683
218103209	chr2:218103209:A:C	5.42894e-07	-1.87103e-10	1.43921
218103805	chr2:218103805:G:A	3.5399e-08	-1.87103e-10	-1.29101
218104013	chr2:218104013:C:T	2.56696e-07	-1.87103e-10	0.690195
218104198	chr2:218104198:T:C	1.00362e-05	2.13115	2.22511
218104447	chr2:218104447:C:T	6.1348e-07	-1.87103e-10	1.56145
218104813	chr2:218104813:TGTG:T	4.5804e-07	2.06611	-0.79685
218105233	chr2:218105233:C:T	2.71034e-07	-1.87103e-10	0.744545
218105402	chr2:218105402:C:T	5.52678e-08	-1.87103e-10	-0.845507
218106001	chr2:218106001:C:T	8.09938e-06	2.13855	2.0033
218106013	chr2:218106013:A:G	6.20097e-07	2.2673	-0.695122
218106042	chr2:218106042:G:A	3.93957e-07	-1.87103e-10	1.11854
218106197	chr2:218106197:T:C	6.15804e-07	-1.87103e-10	1.56523
218106546	chr2:218106546:C:G	6.54718e-07	-1.87103e-10	1.62651
218106580	chr2:218106580:G:A	5.64952e-05	5.80235	0.281858
218106894	chr2:218106894:T:C	2.52981e-08	-1.62697	-3.15521e-10
218106908	chr2:218106908:T:C	7.02097e-07	-1.87103e-10	1.69637
218106973	chr2:218106973:C:T	7.20787e-07	-1.87103e-10	1.72264
218107069	chr2:218107069:G:A	2.26067e-08	-1.73945	-3.15521e-10
218107258	chr2:218107258:T:A	7.37772e-07	-1.87103e-10	1.74594
218107289	chr2:218107289:CT:C	3.55567e-08	-1.87103e-10	-1.28657
218107453	chr2:218107453:C:T	3.61734e-08	-0.399458	-0.869916
218107611	chr2:218107611:C:T	7.20073e-07	-1.87103e-10	1.72165
218107668	chr2:218107668:C:T	6.63016e-06	2.50602	1.43567
218107872	chr2:218107872:A:G	4.92035e-07	2.16243	-0.82158
218107987	chr2:218107987:T:G	3.69595e-08	-1.87103e-10	-1.24788
218108000	chr2:218108000:G:T	3.41801e-07	-1.87103e-10	0.97653
218108331	chr2:218108331:G:C	7.45341e-07	-1.87103e-10	1.75614
218108540	chr2:218108540:T:C	5.22e-07	2.22062	-0.820648
218108965	chr2:218108965:C:T	3.72487e-07	-1.87103e-10	1.0625
218109466	chr2:218109466:T:A	2.73738e-07	-1.87103e-10	0.754471
218109468	chr2:218109468:A:G	4.84866e-07	2.17329	-0.847112
218109522	chr2:218109522:G:A	7.19911e-09	-1.58248	-1.30126
218109820	chr2:218109820:G:A	1.56697e-07	-1.87103e-10	0.196616
218110226	chr2:218110226:A:G	2.06261e-07	0.471445	-3.15521e-10
218110234	chr2:218110234:G:A	8.29625e-07	-1.87103e-10	1.86328
218110449	chr2:218110449:T:A	3.57029e-08	-1.87103e-10	-1.28247
218110499	chr2:218110499:T:C	2.02388e-07	-1.87103e-10	0.452487
218110578	chr2:218110578:G:A	3.68812e-07	-1.87103e-10	1.05259
218110731	chr2:218110731:C:T	5.12465e-08	-1.87103e-10	-0.921052
218110737	chr2:218110737:A:G	7.01673e-09	-1.61328	-1.29612
218111021	chr2:218111021:T:G	6.49436e-07	-1.87103e-10	1.61841
218111158	chr2:218111158:C:T	2.41467e-08	-1.67355	-3.15521e-10
218111351	chr2:218111351:G:C	4.26008e-08	-1.87103e-10	-1.10583
218111418	chr2:218111418:C:T	3.10266e-08	-1.42285	-3.15521e-10
218111540	chr2:218111540:C:A	7.42145e-08	-0.550739	-3.15521e-10
218111603	chr2:218111603:C:G	6.28777e-07	1.58608	-3.15521e-10
218112088	chr2:218112088:G:A	7.16487e-07	-1.87103e-10	1.71666
218112119	chr2:218112119:T:C	1.58199e-07	-1.87103e-10	0.206154
218112801	chr2:218112801:G:A	1.69517e-07	-1.87103e-10	0.275257
218112808	chr2:218112808:G:A	7.2758e-06	2.49992	1.53469
218112830	chr2:218112830:A:G	1.37899e-06	2.37141	-3.15521e-10
218113086	chr2:218113086:C:A	2.4298e-08	-1.6673	-3.15521e-10
218113232	chr2:218113232:C:T	3.78523e-08	-1.87103e-10	-1.22401
218113289	chr2:218113289:C:T	1.53865e-07	-1.87103e-10	0.178378
218113414	chr2:218113414:T:C	4.03048e-07	2.11209	-0.97073
218113434	chr2:218113434:C:A	2.4218e-08	-1.6706	-3.15521e-10
218113570	chr2:218113570:TG:T	3.98246e-08	-1.87103e-10	-1.17321
218113614	chr2:218113614:C:T	2.42639e-08	-1.66871	-3.15521e-10
218113757	chr2:218113757:A:C	6.50754e-07	2.56531	-0.944879
218113825	chr2:218113825:C:T	7.05728e-07	-1.87103e-10	1.70153
218113941	chr2:218113941:C:T	4.2668e-07	2.13059	-0.93225
218113990	chr2:218113990:G:A	4.30025e-08	-1.87103e-10	-1.09644
218114032	chr2:218114032:T:C	4.71217e-08	-1.87103e-10	-1.00497
218114127	chr2:218114127:T:C	4.4005e-08	-1.87103e-10	-1.0734
218114238	chr2:218114238:A:G	4.5533e-07	2.19734	-0.934014
218114301	chr2:218114301:C:A	6.87314e-07	-1.87103e-10	1.67509
218115460	chr2:218115460:T:C	4.32128e-07	2.13763	-0.926611
218115591	chr2:218115591:G:T	6.64458e-07	-1.87103e-10	1.64127
218117495	chr2:218117495:G:A	4.30112e-08	-1.87103e-10	-1.09624
218117888	chr2:218117888:G:C	7.47077e-07	-1.87103e-10	1.75847
218118606	chr2:218118606:A:G	5.55607e-07	-1.87103e-10	1.46236
218118730	chr2:218118730:G:A	4.40957e-08	-0.299197	-0.772139
218119040	chr2:218119040:A:G	5.13642e-07	2.31683	-0.932998
218119669	chr2:218119669:C:A	4.26381e-08	-1.87103e-10	-1.10495
218119755	chr2:218119755:G:A	4.97762e-07	2.2755	-0.923078
218119881	chr2:218119881:G:A	3.01845e-05	5.41574	0.0416488
218119992	chr2:218119992:G:T	7.06783e-07	-1.87103e-10	1.70303
218120025	chr2:218120025:T:C	4.26158e-07	-1.87103e-10	1.19711
218120259	chr2:218120259:G:A	3.57175e-05	5.3594	0.266297
218120361	chr2:218120361:G:A	4.68194e-07	2.2407	-0.949514
218120406	chr2:218120406:G:A	4.35196e-08	-1.87103e-10	-1.08449
218121071	chr2:218121071:AC:A	2.58003e-07	-1.87103e-10	0.695271
218121084	chr2:218121084:C:T	5.22544e-08	-1.87103e-10	-0.901575
218121085	chr2:218121085:G:A	5.37549e-08	-1.87103e-10	-0.873264
218121354	chr2:218121354:T:C	4.74924e-07	2.19835	-0.892895
218121852	chr2:218121852:G:A	3.69459e-08	-1.87103e-10	-1.24824
218121914	chr2:218121914:C:T	6.46778e-07	-1.87103e-10	1.61431
218121927	chr2:218121927:G:A	6.32503e-07	-1.87103e-10	1.59199
218122229	chr2:218122229:T:C	2.36819e-08	-1.69299	-3.15521e-10
218122602	chr2:218122602:C:T	4.12542e-07	2.10064	-0.935998
218123115	chr2:218123115:A:G	7.15385e-09	-1.58948	-1.30057
218123170	chr2:218123170:A:T	4.42094e-07	2.20299	-0.969166
218123340	chr2:218123340:C:T	6.85726e-07	-1.87103e-10	1.67278
218123816	chr2:218123816:C:T	2.3718e-08	-1.69147	-3.15521e-10
218124051	chr2:218124051:A:G	4.50437e-07	2.17805	-0.925532
218124090	chr2:218124090:G:A	7.09817e-09	-1.59914	-1.29872
218124839	chr2:218124839:TC:T	3.97566e-08	-1.87103e-10	-1.17492
218124872	chr2:218124872:G:A	3.80416e-07	-1.87103e-10	1.08357
218125193	chr2:218125193:ATAGACT:A	2.28617e-08	-1.72824	-3.15521e-10
218125569	chr2:218125569:G:A	4.18466e-07	2.13617	-0.957278
218125589	chr2:218125589:T:C	2.30946e-07	-1.87103e-10	0.584485
218125593	chr2:218125593:T:A	1.5723e-07	-1.87103e-10	0.200009
218125863	chr2:218125863:C:T	6.43901e-06	2.34858	1.56385
218126174	chr2:218126174:C:T	1.55777e-07	-1.87103e-10	0.190725
218126282	chr2:218126282:G:A	4.71844e-07	2.2461	-0.947154
218126609	chr2:218126609:G:A	5.5119e-07	-1.87103e-10	1.45438
218126759	chr2:218126759:C:T	3.56367e-08	-1.87103e-10	-1.28432
218128115	chr2:218128115:T:C	6.72748e-08	-1.87103e-10	-0.648913
218128398	chr2:218128398:G:T	5.42098e-08	-1.87103e-10	-0.864836
218129717	chr2:218129717:C:CA	5.51659e-07	2.36845	-0.913217
218130219	chr2:218130219:G:A	4.72847e-08	-0.250839	-0.750672
218130278	chr2:218130278:G:A	2.22104e-07	-1.87103e-10	0.545447
218130376	chr2:218130376:C:T	4.33886e-08	-1.87103e-10	-1.0875
218130399	chr2:218130399:A:G	7.84776e-06	2.53566	1.57462
218130812	chr2:218130812:C:A	4.34916e-08	-1.87103e-10	-1.08513
218131053	chr2:218131053:T:C	5.64001e-08	-1.87103e-10	-0.825228
218131403	chr2:218131403:C:T	7.40611e-07	-1.87103e-10	1.74978
218131556	chr2:218131556:G:A	9.64468e-08	-1.87103e-10	-0.288707
218131830	chr2:218131830:C:T	1.60347e-07	-1.81114	2.03078
218131887	chr2:218131887:CT:C	2.20157e-07	-1.87103e-10	0.536643
218132668	chr2:218132668:T:C	9.24789e-08	-1.87103e-10	-0.330718
218132857	chr2:218132857:T:C	4.70345e-07	2.25741	-0.961643
218134185	chr2:218134185:T:C	7.73795e-09	-1.57381	-1.23775
218134532	chr2:218134532:G:A	2.69691e-05	5.40491	-0.060165
218134564	chr2:218134564:T:C	3.68997e-08	-1.87103e-10	-1.2495
218135470	chr2:218135470:A:G	1.61774e-07	-1.87103e-10	0.228504
218135522	chr2:218135522:G:A	9.65259e-08	-1.87103e-10	-0.287888
218135557	chr2:218135557:C:T	4.34916e-08	-1.87103e-10	-1.08513
218135587	chr2:218135587:C:T	3.18317e-07	2.17142	-1.26607
218135737	chr2:218135737:C:T	3.2565e-08	-1.37446	-3.15521e-10
218135842	chr2:218135842:C:T	7.03755e-07	-1.87103e-10	1.69873
218136011	chr2:218136011:T:C	3.70611e-07	2.14217	-1.08472
218136222	chr2:218136222:A:G	2.30331e-08	-1.72077	-3.15521e-10
218136239	chr2:218136239:C:T	7.8802e-09	-1.52006	-1.27329
218136766	chr2:218136766:G:A	2.20175e-07	-1.87103e-10	0.536722
218136836	chr2:218136836:C:A	5.11683e-08	-1.87103e-10	-0.922579
218136863	chr2:218136863:C:T	5.33652e-08	-1.87103e-10	-0.88054
218137038	chr2:218137038:A:ACTTAATGC	4.30141e-08	-1.87103e-10	-1.09617
218137314	chr2:218137314:A:G	4.02791e-07	-1.87103e-10	1.14072
218137477	chr2:218137477:C:T	2.37523e-07	-1.87103e-10	0.612564
218137653	chr2:218137653:T:C	4.32532e-07	2.15626	-0.944299
218137791	chr2:218137791:C:T	3.78298e-07	-1.87103e-10	1.07798
218138099	chr2:218138099:A:G	5.63415e-08	-1.87103e-10	-0.826268
218138123	chr2:218138123:C:A	1.9566e-07	-1.87103e-10	0.418678
218138225	chr2:218138225:C:T	1.85792e-07	-1.87103e-10	0.36693
218138634	chr2:218138634:G:C	3.8695e-07	-1.87103e-10	1.1006
218138637	chr2:218138637:G:A	5.61723e-06	2.20233	1.57356
218138647	chr2:218138647:T:G	7.12182e-07	-1.87103e-10	1.71063
218140282	chr2:218140282:A:G	3.66698e-08	-1.87103e-10	-1.25575
218140487	chr2:218140487:A:G	7.47556e-06	2.31232	1.74937
218140929	chr2:218140929:G:A	4.32475e-08	-1.87103e-10	-1.09076
218140978	chr2:218140978:G:A	4.01346e-07	-1.87103e-10	1.13713
218141031	chr2:218141031:G:A	7.40355e-07	-1.87103e-10	1.74943
218141839	chr2:218141839:G:A	4.2395e-08	-1.87103e-10	-1.11067
218142257	chr2:218142257:A:G	6.48012e-07	-1.87103e-10	1.61621
218142337	chr2:218142337:T:C	7.05119e-07	2.90785	-1.20718
218142763	chr2:218142763:C:A	6.58879e-07	-1.87103e-10	1.63284
218142848	chr2:218142848:G:A	5.55856e-08	-1.87103e-10	-0.839775
218142884	chr2:218142884:C:T	6.53003e-07	-1.87103e-10	1.62388
218143029	chr2:218143029:T:G	6.82088e-07	2.87198	-1.20452
218143669	chr2:218143669:A:G	9.10182e-07	3.23814	-1.28219
218143730	chr2:218143730:C:T	1.78604e-07	-1.87103e-10	0.32747
218144210	chr2:218144210:A:G	3.90923e-08	-1.87103e-10	-1.19177
218144229	chr2:218144229:C:T	2.14172e-08	-1.7935	-3.15521e-10
218144619	chr2:218144619:A:T	5.6672e-06	2.27714	1.50762
218144840	chr2:218144840:G:T	5.61706e-07	-1.87103e-10	1.47328
218145112	chr2:218145112:G:A	6.75965e-09	-1.64912	-1.29761
218145423	chr2:218145423:C:T	5.98893e-07	2.184	-0.64662
218145614	chr2:218145614:G:A	3.6867e-08	-1.87103e-10	-1.25038
218145676	chr2:218145676:T:C	9.06233e-08	-1.87103e-10	-0.350988
218146116	chr2:218146116:A:T	3.87675e-08	-1.87103e-10	-1.20012
218146702	chr2:218146702:G:C	3.81675e-07	-1.87103e-10	1.08687
218146978	chr2:218146978:T:G	2.46358e-05	5.30805	-0.0537879
218147246	chr2:218147246:G:A	4.10679e-08	-1.87103e-10	-1.14247
218147336	chr2:218147336:A:G	3.77809e-07	-1.87103e-10	1.07669
218147356	chr2:218147356:C:T	7.11276e-07	-1.87103e-10	1.70936
218147826	chr2:218147826:C:T	2.11321e-08	-1.80691	-3.15521e-10
218148450	chr2:218148450:A:G	2.25026e-08	-1.74407	-3.15521e-10
218148611	chr2:218148611:G:A	2.48351e-05	5.30121	-0.0388928
218149322	chr2:218149322:C:T	3.10405e-07	-1.87103e-10	0.880179
218149753	chr2:218149753:G:T	6.46305e-07	-1.87103e-10	1.61357
218149890	chr2:218149890:A:G	1.02071e-07	-1.87103e-10	-0.232033
218149927	chr2:218149927:G:A	7.8834e-07	-1.87103e-10	1.81223
218150309	chr2:218150309:T:C	8.22019e-07	-1.87103e-10	1.85406
218151076	chr2:218151076:T:C	6.20981e-05	7.04045	-0.861681
218151177	chr2:218151177:A:G	2.63804e-08	-1.58508	-3.15521e-10
218151640	chr2:218151640:C:T	4.29001e-08	-1.87103e-10	-1.09882
218152625	chr2:218152625:T:C	3.4604e-08	-0.0920179	-1.22171
218152739	chr2:218152739:A:G	4.0755e-06	3.78834	-0.33329
218153290	chr2:218153290:C:T	3.78325e-08	-0.00541272	-1.21912
218153746	chr2:218153746:T:A	8.43086e-07	-1.87103e-10	1.87937
218155148	chr2:218155148:T:C	7.89445e-05	6.52769	-0.108889
218155220	chr2:218155220:G:A	8.46206e-09	-1.81373	-0.908374
218156066	chr2:218156066:C:A	9.41206e-07	-1.87103e-10	1.98946
218156082	chr2:218156082:G:A	8.4445e-07	-1.87103e-10	1.88099
218156191	chr2:218156191:T:C	3.24661e-06	3.57019	-0.342519
218157082	chr2:218157082:A:G	1.79628e-07	-1.87103e-10	0.333191
218157854	chr2:218157854:A:C	1.30991e-07	-0.0211719	0.0386004
218157928	chr2:218157928:C:T	2.30478e-08	-1.72013	-3.15521e-10
218158605	chr2:218158605:T:C	7.16592e-09	-1.81259	-1.07577
218158809	chr2:218158809:A:C	2.09199e-08	-1.817	-3.15521e-10
218159710	chr2:218159710:CA:C	1.393e-07	0.0277134	0.0512161
218159718	chr2:218159718:T:C	8.98693e-07	-1.87103e-10	1.94324
218159992	chr2:218159992:TGAAC:T	1.30497e-07	-0.0353798	0.0490277
218159998	chr2:218159998:G:A	1.26827e-07	-0.0738959	0.0590237
218160333	chr2:218160333:T:G	5.84003e-07	1.51221	-3.15521e-10
218160681	chr2:218160681:C:G	8.22186e-07	-1.87103e-10	1.85427
218161333	chr2:218161333:CTT:C	3.6833e-08	-1.87103e-10	-1.2513
218161368	chr2:218161368:G:A	2.99505e-08	-0.182957	-1.2752
218161391	chr2:218161391:A:G	5.96737e-08	-1.87103e-10	-0.768807
218161478	chr2:218161478:C:T	3.50168e-08	-1.87103e-10	-1.30187
218161896	chr2:218161896:G:A	6.73584e-08	-0.505523	-0.142148
218162061	chr2:218162061:G:A	3.71459e-07	-1.87103e-10	1.05974
218162249	chr2:218162249:G:C	2.56419e-05	3.07762	2.21666
218162779	chr2:218162779:G:C	3.19173e-06	-0.260655	3.47127
218162840	chr2:218162840:A:G	9.26763e-07	-1.87103e-10	1.974
218162990	chr2:218162990:G:T	9.32543e-07	-1.87103e-10	1.98022
218163310	chr2:218163310:C:A	6.11853e-07	-1.87103e-10	1.55879
218163411	chr2:218163411:C:T	3.70013e-08	-1.87103e-10	-1.24675
218163752	chr2:218163752:C:T	3.50935e-08	-1.87103e-10	-1.29968
218163863	chr2:218163863:C:T	5.31435e-08	-1.87103e-10	-0.884703
218163866	chr2:218163866:A:G	8.16057e-07	-1.87103e-10	1.84679
218163924	chr2:218163924:T:A	8.23047e-07	-1.87103e-10	1.85532
218164187	chr2:218164187:G:A	8.68618e-08	-1.87103e-10	-0.39338
218164209	chr2:218164209:G:A	2.09104e-08	-1.81745	-3.15521e-10
218164385	chr2:218164385:C:G	2.85583e-07	0.0430221	0.753811
218164924	chr2:218164924:G:A	3.5115e-08	-1.87103e-10	-1.29907
218165120	chr2:218165120:A:C	7.09047e-09	-1.80431	-1.09464
218165996	chr2:218165996:C:T	5.53061e-08	-1.87103e-10	-0.844815
218166254	chr2:218166254:G:A	3.55296e-08	-1.87103e-10	-1.28733
218166387	chr2:218166387:G:A	1.59669e-07	-1.87103e-10	0.215406
218166777	chr2:218166777:G:C	9.54427e-08	0.511768	-0.810941
218167142	chr2:218167142:G:A	5.56389e-08	-1.87103e-10	-0.838816
218167634	chr2:218167634:C:T	3.32596e-07	0.94923	-3.15521e-10
218167879	chr2:218167879:T:C	1.75997e-07	0.104688	0.208078
218168058	chr2:218168058:T:C	1.23729e-06	-1.87103e-10	2.26298
218168971	chr2:218168971:A:G	2.12687e-08	-1.80046	-3.15521e-10
218169146	chr2:218169146:A:G	1.34711e-07	-1.87103e-10	0.045433
218169236	chr2:218169236:A:G	9.91215e-08	-1.87103e-10	-0.261352
218169746	chr2:218169746:C:T	3.6061e-08	-1.87103e-10	-1.27249
218171531	chr2:218171531:A:G	3.65685e-08	-1.87103e-10	-1.25851
218172280	chr2:218172280:C:A	1.0678e-06	-1.87103e-10	2.11565
218172432	chr2:218172432:G:A	1.43046e-07	-1.87103e-10	0.105468
218172698	chr2:218172698:T:A	1.55425e-07	-1.87103e-10	0.188466
218172874	chr2:218172874:T:C	2.89914e-06	-1.04269	4.15717
218173717	chr2:218173717:G:A	5.18087e-08	-1.87103e-10	-0.910141
218174027	chr2:218174027:C:T	3.73576e-08	-1.87103e-10	-1.23716
218174087	chr2:218174087:C:G	7.07657e-09	-1.79284	-1.10807
218174095	chr2:218174095:A:T	1.21339e-07	0.395494	-0.454608
218174322	chr2:218174322:G:A	1.59799e-07	-1.87103e-10	0.21622
218174398	chr2:218174398:A:G	9.01977e-08	-1.87103e-10	-0.355694
218175100	chr2:218175100:G:A	3.49151e-08	-1.87103e-10	-1.30478
218175187	chr2:218175187:T:A	1.42322e-07	-1.87103e-10	0.100391
218175321	chr2:218175321:A:G	5.14642e-07	-1.87103e-10	1.38577
218175359	chr2:218175359:A:T	5.52378e-07	-1.87103e-10	1.45653
218175368	chr2:218175368:A:G	9.56464e-09	-1.7997	-0.799926
218175377	chr2:218175377:C:G	3.76865e-07	-1.87103e-10	1.07419
218175428	chr2:218175428:G:C	6.80287e-07	-1.09019	2.75501
218175576	chr2:218175576:G:A	2.58872e-06	-1.87103e-10	3.00122
218175691	chr2:218175691:G:A	1.08913e-07	-1.87103e-10	-0.167148
218175719	chr2:218175719:C:T	3.54814e-08	-1.87103e-10	-1.28869
218175757	chr2:218175757:T:C	4.28455e-07	-1.87103e-10	1.20249
218175920	chr2:218175920:T:C	3.68975e-07	-1.87103e-10	1.05303
218176089	chr2:218176089:C:T	7.70526e-06	-1.87103e-10	4.09196
218176150	chr2:218176150:C:T	1.5812e-07	0.0559066	0.149749
218176201	chr2:218176201:A:G	5.26826e-08	-1.87103e-10	-0.893413
218176219	chr2:218176219:G:A	1.70836e-07	0.301707	-0.0187042
218176315	chr2:218176315:G:A	2.54932e-07	-1.87103e-10	0.683297
218176330	chr2:218176330:T:C	6.60246e-08	-1.87103e-10	-0.667672
218176494	chr2:218176494:A:G	7.19383e-09	-1.80284	-1.08164
218176787	chr2:218176787:T:C	3.64072e-06	-1.87103e-10	3.34224
218177183	chr2:218177183:G:A	1.2984e-08	-1.0899	-1.20408
218177425	chr2:218177425:C:T	7.9352e-07	-1.87103e-10	1.81878
218177466	chr2:218177466:G:T	4.82701e-08	-1.87103e-10	-0.980887
218177505	chr2:218177505:G:A	8.23987e-07	-1.87103e-10	1.85646
218177532	chr2:218177532:G:A	4.23418e-07	-1.87103e-10	1.19066
218177768	chr2:218177768:T:C	5.683e-07	-1.87103e-10	1.48495
218177955	chr2:218177955:G:A	5.34464e-06	-1.87103e-10	3.72615
218178009	chr2:218178009:C:T	1.1662e-07	-1.87103e-10	-0.0987803
218178129	chr2:218178129:C:T	4.03365e-07	-1.87103e-10	1.14214
218178379	chr2:218178379:G:A	1.35328e-08	-1.13745	-1.11513
218178482	chr2:218178482:C:T	3.51101e-08	-1.87103e-10	-1.29921
218178525	chr2:218178525:G:A	6.3861e-08	0.574536	-1.27552
218178603	chr2:218178603:C:T	6.88313e-08	-1.87103e-10	-0.62604
218178727	chr2:218178727:C:A	3.19225e-08	-1.45989	0.0655019
218178994	chr2:218178994:T:C	3.93053e-07	-1.87103e-10	1.11624
218179248	chr2:218179248:G:A	2.06543e-07	0.430625	0.042187
218179774	chr2:218179774:G:C	3.49133e-08	-1.87103e-10	-1.30483
218180244	chr2:218180244:G:A	3.89112e-07	-1.87103e-10	1.10617
218180385	chr2:218180385:G:A	3.30752e-08	-1.55064	0.191724
218180478	chr2:218180478:C:T	4.15196e-07	-1.87103e-10	1.17105
218180708	chr2:218180708:G:C	6.85703e-08	-1.87103e-10	-0.629839
218181695	chr2:218181695:G:A	3.55114e-08	-1.87103e-10	-1.28785
218181714	chr2:218181714:T:C	1.2147e-05	5.7598	-1.21266
218181974	chr2:218181974:G:A	4.6802e-07	-1.87103e-10	1.29081
218182089	chr2:218182089:C:T	5.19058e-08	0.301575	-1.20984
218182833	chr2:218182833:A:T	4.31249e-07	-1.87103e-10	1.20899
218182956	chr2:218182956:C:T	3.64214e-08	-1.87103e-10	-1.26254
218183059	chr2:218183059:G:A	0.000142628	6.25589	0.754409
218183098	chr2:218183098:G:A	5.82954e-07	-1.87103e-10	1.51041
218184848	chr2:218184848:G:A	2.29885e-06	-1.87103e-10	2.88246
218184965	chr2:218184965:G:A	3.53537e-08	-1.87103e-10	-1.2923
218185418	chr2:218185418:G:A	1.02773e-08	-1.48981	-1.03795
218185695	chr2:218185695:C:T	4.831e-07	-1.87103e-10	1.32253
218185906	chr2:218185906:A:G	4.81718e-08	-1.87103e-10	-0.982926
218186068	chr2:218186068:C:T	1.69925e-07	-0.100954	0.378614
218186472	chr2:218186472:G:T	3.84268e-08	-1.87103e-10	-1.20894
218186591	chr2:218186591:G:A	1.07429e-05	5.53552	-1.11122
218186652	chr2:218186652:C:T	3.48875e-07	-1.87103e-10	0.997014
218187233	chr2:218187233:C:T	1.83325e-07	0.353561	-3.15521e-10
218187535	chr2:218187535:G:A	4.08484e-08	-1.87103e-10	-1.14783
218187603	chr2:218187603:T:A	4.31314e-07	0.228694	0.980444
218187776	chr2:218187776:T:C	7.59632e-08	-1.87103e-10	-0.52745
218187823	chr2:218187823:G:A	0.00528298	11.2714	-0.649104
218188138	chr2:218188138:A:G	6.05799e-08	-1.87103e-10	-0.753735
218188418	chr2:218188418:G:T	0.000327144	9.01587	-1.17541
218188521	chr2:218188521:A:G	4.11495e-08	-1.87103e-10	-1.14049
218188616	chr2:218188616:G:A	2.94015e-07	-1.87103e-10	0.825934
218189303	chr2:218189303:C:A	4.18229e-06	3.6677	-0.186785
218189594	chr2:218189594:T:A	2.79583e-07	-1.87103e-10	0.775601
218189714	chr2:218189714:AG:A	0.00103978	10.1548	-1.15795
218189797	chr2:218189797:C:T	1.55923e-06	-0.0447144	2.53896
218189827	chr2:218189827:C:T	2.78465e-07	-1.87103e-10	0.771594
218190803	chr2:218190803:T:C	3.95624e-08	-1.87103e-10	-1.17982
218190845	chr2:218190845:A:G	1.6644e-07	-1.87103e-10	0.256933
218190956	chr2:218190956:T:C	3.59441e-08	-1.87103e-10	-1.27573
218191110	chr2:218191110:C:A	9.392e-07	-1.87103e-10	1.98733
218191582	chr2:218191582:C:A	4.12167e-08	-1.87103e-10	-1.13885
218191762	chr2:218191762:A:G	3.58528e-08	-1.87103e-10	-1.27828
218192032	chr2:218192032:G:A	3.26783e-05	6.63928	-1.10251
218192143	chr2:218192143:A:G	9.82526e-05	7.66869	-1.03109
218192363	chr2:218192363:A:G	3.57736e-08	-1.87103e-10	-1.28049
218192615	chr2:218192615:A:G	6.67064e-05	7.31003	-1.05967
218193087	chr2:218193087:A:C	6.69713e-05	7.55642	-1.3021
218193261	chr2:218193261:T:C	6.99603e-05	7.35228	-1.05429
218193520	chr2:218193520:G:C	4.69931e-08	-1.87103e-10	-1.0077
218193659	chr2:218193659:C:T	4.53872e-08	-1.87103e-10	-1.04247
218194020	chr2:218194020:C:T	0.000103609	7.92444	-1.23376
218194335	chr2:218194335:G:A	6.62475e-05	7.28709	-1.04363
218194446	chr2:218194446:T:A	6.52574e-07	-1.87103e-10	1.62323
218194696	chr2:218194696:A:G	5.952e-08	-1.87103e-10	-0.771386
218194762	chr2:218194762:G:A	3.57048e-08	-1.87103e-10	-1.28241
218196274	chr2:218196274:C:A	3.72374e-08	-1.87103e-10	-1.24039
218196415	chr2:218196415:C:T	5.64198e-08	-1.87103e-10	-0.824878
218196554	chr2:218196554:A:G	5.23642e-08	-1.87103e-10	-0.899475
218196579	chr2:218196579:C:T	5.28026e-08	-1.87103e-10	-0.891138
218197195	chr2:218197195:C:T	5.28936e-08	-1.87103e-10	-0.889416
218197278	chr2:218197278:T:C	1.7776e-07	0.753763	-0.431027
218197390	chr2:218197390:G:A	3.61252e-08	-1.87103e-10	-1.27071
218198091	chr2:218198091:TCTTTCTTTCTTTC:T	2.17803e-08	-1.77669	-3.15521e-10
218198627	chr2:218198627:A:G	4.46915e-08	-1.87103e-10	-1.05792
218200166	chr2:218200166:G:A	3.56749e-08	-1.87103e-10	-1.28325
218200925	chr2:218200925:T:C	2.14189e-06	2.81174	-3.15521e-10
218201240	chr2:218201240:C:G	3.49506e-08	-1.87103e-10	-1.30376
218201761	chr2:218201761:G:A	4.25202e-08	-1.87103e-10	-1.10772
218201763	chr2:218201763:T:C	4.22552e-08	-1.87103e-10	-1.11397
218201795	chr2:218201795:T:C	0.00406574	11.5031	-1.14266
218202130	chr2:218202130:G:T	1.34757e-07	-1.87103e-10	0.0457745
218202243	chr2:218202243:C:T	3.50491e-08	-1.87103e-10	-1.30095
218202319	chr2:218202319:G:A	3.69265e-08	-1.87103e-10	-1.24877
218202488	chr2:218202488:G:A	4.65441e-08	-1.87103e-10	-1.0173
218202581	chr2:218202581:C:T	3.50889e-08	-1.87103e-10	-1.29981
218202612	chr2:218202612:T:A	3.13013e-08	-0.171435	-1.2426
218202613	chr2:218202613:A:T	3.50337e-08	-1.87103e-10	-1.30139
218203352	chr2:218203352:AT:A	3.33662e-05	6.74678	-1.18918
218203380	chr2:218203380:C:T	0.00379121	11.4528	-1.16229
218203392	chr2:218203392:G:A	1.61694e-08	-0.806154	-1.26842
218203443	chr2:218203443:C:T	4.5689e-08	-1.87103e-10	-1.03584
218203679	chr2:218203679:A:G	2.25095e-07	1.31157	-0.752748
218204414	chr2:218204414:G:A	3.48693e-05	6.76314	-1.16148
218204562	chr2:218204562:G:A	2.40117e-08	-1.67916	-3.15521e-10
218204872	chr2:218204872:C:A	1.48868e-07	0.888558	-0.743193
218205767	chr2:218205767:A:G	4.24985e-08	-1.87103e-10	-1.10823
218205828	chr2:218205828:C:T	3.10147e-05	6.65115	-1.16663
218206786	chr2:218206786:C:T	3.88953e-08	-1.87103e-10	-1.19683
218206941	chr2:218206941:T:A	4.17774e-07	-1.87103e-10	1.17724
218207066	chr2:218207066:G:A	3.70453e-08	-1.87103e-10	-1.24556
218207591	chr2:218207591:T:C	6.36556e-07	0.944775	0.653598
218207784	chr2:218207784:G:T	6.98926e-07	0.95406	0.737786
218207820	chr2:218207820:C:A	2.26591e-07	-1.87103e-10	0.565447
218208168	chr2:218208168:T:A	5.00114e-08	-1.81137	0.865921
218208295	chr2:218208295:C:T	0.0009109	10.0315	-1.16702
218208450	chr2:218208450:C:T	5.50827e-08	-1.87103e-10	-0.848863
218209022	chr2:218209022:A:G	0.00391462	11.4491	-1.12659
218209081	chr2:218209081:A:G	0.000856004	9.91967	-1.11734
218209675	chr2:218209675:G:T	1.29743e-06	1.11612	1.19433
218209793	chr2:218209793:T:C	3.49504e-08	-1.87103e-10	-1.30377
218211101	chr2:218211101:T:C	5.73437e-07	-1.87103e-10	1.49395
218211120	chr2:218211120:A:G	2.74682e-06	3.0605	-3.15521e-10
218211490	chr2:218211490:G:C	0.00664617	11.622	-0.770121
218211680	chr2:218211680:T:C	1.19356e-07	0.973775	-1.04936
218212019	chr2:218212019:C:G	3.06864e-05	6.49426	-1.02038
218212254	chr2:218212254:G:A	3.51285e-08	-1.87103e-10	-1.29869
218212473	chr2:218212473:T:C	3.49814e-08	-1.87103e-10	-1.30288
218212570	chr2:218212570:C:T	5.03137e-07	2.41454	-1.05138
218213392	chr2:218213392:C:T	1.17603e-07	0.857206	-0.947587
218213393	chr2:218213393:G:A	5.96851e-08	-1.87103e-10	-0.768616
218213895	chr2:218213895:T:C	0.000109938	8.05461	-1.30463
218214555	chr2:218214555:A:G	4.65728e-08	-1.87103e-10	-1.01668
218214790	chr2:218214790:G:A	0.0045719	11.609	-1.13126
218215143	chr2:218215143:AAAGAAAGAAAGG:A	4.01194e-08	-1.87103e-10	-1.16584
218215427	chr2:218215427:G:C	3.78085e-08	-1.87103e-10	-1.22516
218215945	chr2:218215945:A:G	5.04891e-08	-1.87103e-10	-0.935942
218215995	chr2:218215995:G:A	0.00458751	11.6114	-1.13027
218216028	chr2:218216028:A:G	9.14668e-08	-1.87103e-10	-0.341722
218216188	chr2:218216188:G:A	1.43424e-06	1.35266	1.05803
218216255	chr2:218216255:G:A	0.00433663	11.5538	-1.12891
218216574	chr2:218216574:T:C	5.00026e-08	0.358598	-1.30422
218216699	chr2:218216699:C:T	9.79224e-08	-1.79562	1.5221
218217152	chr2:218217152:G:A	3.88953e-08	-1.87103e-10	-1.19683
218217396	chr2:218217396:G:T	2.97575e-05	6.71562	-1.27248
218217607	chr2:218217607:A:G	3.19152e-05	6.52077	-1.00763
218218245	chr2:218218245:T:G	4.4185e-07	-1.87103e-10	1.23327
218218423	chr2:218218423:C:T	5.32243e-08	-1.87103e-10	-0.883183
218218595	chr2:218218595:G:T	1.59042e-06	3.67786	-1.1638
218218630	chr2:218218630:G:T	7.5148e-09	-1.81572	-1.02511
218219440	chr2:218219440:C:G	2.75083e-08	-1.54321	-3.15521e-10
218220062	chr2:218220062:C:T	3.76098e-08	-1.87103e-10	-1.23043
218220598	chr2:218220598:A:G	3.16829e-07	1.36457	-0.463904
218221207	chr2:218221207:T:C	1.05848e-06	3.40385	-1.29697
218222253	chr2:218222253:C:T	4.34826e-08	-1.87103e-10	-1.08534
218222349	chr2:218222349:A:T	5.49089e-06	4.92241	-1.16927
218222677	chr2:218222677:C:T	1.00487e-06	3.35393	-1.29901
218222862	chr2:218222862:C:T	5.51033e-08	-1.87103e-10	-0.848489
218223273	chr2:218223273:T:C	1.51616e-06	-1.87103e-10	2.46624
218223298	chr2:218223298:G:A	5.47951e-08	-1.87103e-10	-0.854098
218223445	chr2:218223445:A:G	3.58198e-08	-1.87103e-10	-1.2792
218223449	chr2:218223449:G:GA	2.47838e-05	6.56467	-1.30443
218223779	chr2:218223779:G:A	3.49294e-08	-1.87103e-10	-1.30437
218224347	chr2:218224347:A:G	3.11845e-08	-1.41778	-3.15521e-10
218224893	chr2:218224893:C:G	5.75143e-08	-1.87103e-10	-0.805665
218225516	chr2:218225516:A:G	2.32308e-08	-1.71222	-3.15521e-10
218225564	chr2:218225564:G:A	1.09051e-08	-1.30115	-1.16732
218225642	chr2:218225642:T:C	3.47117e-07	1.4519	-0.459936
218225695	chr2:218225695:GCTGGCCTTCCTTTTTTAT:G	1.58989e-06	2.51372	-3.15521e-10
218225699	chr2:218225699:G:A	3.49463e-08	-1.87103e-10	-1.30389
218225728	chr2:218225728:T:C	3.77745e-08	-1.87103e-10	-1.22607
218226249	chr2:218226249:A:G	4.95736e-08	-1.87103e-10	-0.95424
218226404	chr2:218226404:C:T	3.59133e-08	-1.87103e-10	-1.27659
218226480	chr2:218226480:T:C	2.11793e-07	-1.87103e-10	0.49791
218226523	chr2:218226523:G:A	3.85941e-06	4.60393	-1.20336
218226776	chr2:218226776:T:C	6.58526e-08	-1.87103e-10	-0.67028
218226837	chr2:218226837:T:G	9.12429e-08	-1.79733	1.45316
218227064	chr2:218227064:G:A	3.12929e-07	-1.87103e-10	0.888279
218227162	chr2:218227162:T:C	1.23892e-06	-1.87103e-10	2.26429
218227282	chr2:218227282:AAG:A	5.39574e-08	-1.87103e-10	-0.869504
218228018	chr2:218228018:A:T	6.72544e-08	-0.649216	-3.15521e-10
218228276	chr2:218228276:G:A	3.99767e-06	4.59365	-1.15788
218229854	chr2:218229854:A:G	7.18613e-08	-0.58296	-3.15521e-10
218229927	chr2:218229927:C:T	3.5855e-08	-1.87103e-10	-1.27821
218230017	chr2:218230017:C:T	3.79004e-08	-1.87103e-10	-1.22274
218230409	chr2:218230409:A:G	3.73569e-08	-1.87103e-10	-1.23718
218230569	chr2:218230569:G:A	3.53548e-08	-1.87103e-10	-1.29227
218230831	chr2:218230831:G:A	4.04795e-06	4.60918	-1.16091
218231498	chr2:218231498:C:T	4.65327e-08	-1.87103e-10	-1.01754
218231503	chr2:218231503:A:G	3.61439e-08	-1.87103e-10	-1.27019
218231610	chr2:218231610:G:C	3.61758e-07	1.52362	-0.490344
218231900	chr2:218231900:TCAAGC:T	1.06508e-07	-1.79713	1.60765
218231908	chr2:218231908:AGCCTGGGCAACGTAGTGAG:A	9.70013e-08	-1.80014	1.51717
218231927	chr2:218231927:G:A	3.44542e-05	5.58969	-3.15521e-10
218232718	chr2:218232718:T:C	4.2792e-07	1.68637	-0.485129
218233015	chr2:218233015:G:A	3.81516e-06	4.56149	-1.17245
218233050	chr2:218233050:A:G	3.03864e-05	6.76778	-1.30373
218233092	chr2:218233092:T:C	3.57241e-08	-1.87103e-10	-1.28187
218233137	chr2:218233137:C:CTGTA	2.01284e-07	-1.87103e-10	0.447019
218233268	chr2:218233268:G:A	4.95367e-08	-1.87103e-10	-0.954984
218233395	chr2:218233395:A:G	7.84143e-09	-1.72645	-1.07183
218233444	chr2:218233444:T:G	2.98369e-07	-1.87103e-10	0.840631
218233537	chr2:218233537:C:T	3.6127e-08	-1.87103e-10	-1.27066
218233891	chr2:218233891:A:C	4.32639e-08	-1.87103e-10	-1.09038
218233949	chr2:218233949:A:G	8.73383e-07	3.21397	-1.2993
218234030	chr2:218234030:A:G	3.36617e-05	6.23761	-0.671195
218234051	chr2:218234051:C:A	3.59617e-08	-1.87103e-10	-1.27524
218234124	chr2:218234124:G:A	1.22958e-06	-1.87103e-10	2.25673
218235228	chr2:218235228:A:G	4.59547e-08	-1.87103e-10	-1.03004
218235479	chr2:218235479:C:T	3.81077e-06	4.53488	-1.14699
218235937	chr2:218235937:GA:G	3.50728e-06	4.4755	-1.1706
218236683	chr2:218236683:C:T	5.4399e-08	-1.87103e-10	-0.861353
218237136	chr2:218237136:A:T	2.85779e-07	1.33293	-0.535416
218237609	chr2:218237609:C:T	2.51674e-05	6.56753	-1.29193
218237679	chr2:218237679:G:A	3.21664e-08	-1.38678	-3.15521e-10
218239345	chr2:218239345:C:A	7.86049e-08	-1.87103e-10	-0.493264
218239727	chr2:218239727:G:A	4.62712e-08	-1.87103e-10	-1.02318
218239895	chr2:218239895:C:T	1.23411e-06	-1.87103e-10	2.26041
218240002	chr2:218240002:T:A	3.2686e-06	4.41127	-1.17686
218240104	chr2:218240104:G:A	3.12116e-06	4.35371	-1.16545
218240244	chr2:218240244:C:T	2.33781e-07	-1.87103e-10	0.596687
218240267	chr2:218240267:T:C	3.34363e-06	4.41801	-1.1609
218240674	chr2:218240674:G:A	1.30267e-06	-1.87103e-10	2.31447
218240772	chr2:218240772:A:C	1.17585e-06	-1.87103e-10	2.21205
218240899	chr2:218240899:AAAAG:A	3.4922e-08	-1.87103e-10	-1.30458
218241107	chr2:218241107:C:T	2.48097e-07	-1.87103e-10	0.656119
218241413	chr2:218241413:G:A	5.34549e-08	-1.87103e-10	-0.878861
218241449	chr2:218241449:G:A	2.54691e-07	0.68235	-3.15521e-10
218242442	chr2:218242442:C:T	5.58976e-08	-0.834177	-3.15521e-10
218242483	chr2:218242483:T:G	3.58824e-08	-1.87103e-10	-1.27745
218242644	chr2:218242644:A:G	1.19945e-06	-1.87103e-10	2.23192
218243531	chr2:218243531:A:G	3.57478e-08	-1.87103e-10	-1.28121
218243564	chr2:218243564:G:A	2.63606e-07	-1.87103e-10	0.716756
218243633	chr2:218243633:G:A	5.02654e-08	-1.87103e-10	-0.940381
218244083	chr2:218244083:G:A	2.66979e-08	-1.57312	-3.15521e-10
218244190	chr2:218244190:C:A	3.98911e-06	4.51941	-1.08578
218244310	chr2:218244310:A:G	4.27389e-06	4.60971	-1.10713
218244668	chr2:218244668:A:G	5.42582e-08	-1.87103e-10	-0.863945
218245159	chr2:218245159:A:G	1.04562e-08	-1.3677	-1.1428
218245182	chr2:218245182:T:C	3.58417e-08	-1.87103e-10	-1.27859
218245208	chr2:218245208:T:C	2.52355e-07	-1.87103e-10	0.673137
218245902	chr2:218245902:G:A	4.32114e-06	4.60719	-1.09361
218245998	chr2:218245998:G:A	2.62865e-05	6.6021	-1.28299
218246321	chr2:218246321:G:A	7.33235e-08	-1.80457	1.24176
218246382	chr2:218246382:T:A	2.60734e-08	-1.59678	-3.15521e-10
218246461	chr2:218246461:C:T	8.96326e-08	-1.79359	1.43161
218246618	chr2:218246618:G:C	7.94468e-09	-1.81187	-0.973325
218246643	chr2:218246643:C:G	1.38059e-07	-1.87103e-10	0.0699793
218246660	chr2:218246660:G:A	3.51242e-08	-1.87103e-10	-1.29881
218246707	chr2:218246707:A:C	2.0109e-07	-1.87103e-10	0.446054
218247191	chr2:218247191:A:G	3.58978e-08	-1.87103e-10	-1.27702
218247590	chr2:218247590:G:A	3.85347e-07	1.49358	-0.397137
218247620	chr2:218247620:C:T	2.58655e-07	-1.87103e-10	0.697796
218247643	chr2:218247643:C:T	4.31672e-08	-1.87103e-10	-1.09262
218247875	chr2:218247875:G:A	3.64448e-08	-1.87103e-10	-1.2619
218248233	chr2:218248233:T:C	3.04468e-05	6.7497	-1.28367
218248537	chr2:218248537:T:C	3.4929e-08	-1.87103e-10	-1.30438
218248563	chr2:218248563:C:T	3.37851e-06	4.40291	-1.13542
218248739	chr2:218248739:G:A	2.26743e-08	-1.73647	-3.15521e-10
218248815	chr2:218248815:T:G	9.2796e-07	3.26185	-1.28656
218249361	chr2:218249361:C:T	3.6473e-08	-1.87103e-10	-1.26113
218249948	chr2:218249948:A:G	2.26759e-08	-1.7364	-3.15521e-10
218249968	chr2:218249968:C:T	1.26523e-07	-1.87103e-10	-0.0172722
218250498	chr2:218250498:C:T	1.70872e-07	-1.87103e-10	0.283214
218250522	chr2:218250522:G:A	1.70531e-07	-1.79674	2.07796
218250640	chr2:218250640:A:G	1.5551e-06	-1.87103e-10	2.4916
218251075	chr2:218251075:G:A	4.67975e-07	1.64279	-0.352078
218251151	chr2:218251151:C:T	4.1687e-08	-1.87103e-10	-1.12751
218251198	chr2:218251198:TTTG:T	3.66011e-07	-1.87103e-10	1.04497
218251324	chr2:218251324:G:A	8.763e-09	-1.8065	-0.880658
218251919	chr2:218251919:A:G	3.80696e-08	-1.87103e-10	-1.21828
218251987	chr2:218251987:G:A	3.59086e-08	-1.87103e-10	-1.27672
218252256	chr2:218252256:T:C	1.27454e-07	-1.87103e-10	-0.00993998
218252434	chr2:218252434:A:G	3.72741e-08	-1.87103e-10	-1.2394
218252643	chr2:218252643:T:C	8.3459e-08	-1.79736	1.36402
218252759	chr2:218252759:G:A	2.33767e-05	6.48764	-1.28584
218252799	chr2:218252799:G:T	3.81468e-08	-1.87103e-10	-1.21626
218252905	chr2:218252905:G:A	3.24584e-07	-1.87103e-10	0.924846
218253218	chr2:218253218:A:G	1.19266e-06	2.22624	-3.15521e-10
218253371	chr2:218253371:A:G	9.04627e-08	-1.79802	1.44526
218254095	chr2:218254095:A:G	2.23214e-07	-1.87103e-10	0.550434
218254395	chr2:218254395:AGAAG:A	2.72639e-05	6.49625	-1.14063
218254411	chr2:218254411:G:T	8.23919e-09	-1.78938	-0.959414
218254607	chr2:218254607:C:T	9.65737e-08	-1.79193	1.50454
218254728	chr2:218254728:T:G	3.80208e-08	-1.87103e-10	-1.21957
218255532	chr2:218255532:C:T	0.000182507	8.55627	-1.29942
218255673	chr2:218255673:G:A	1.32144e-07	-1.87103e-10	0.0261899
218255793	chr2:218255793:T:C	9.63999e-08	-1.79153	1.50234
218256181	chr2:218256181:T:C	3.5783e-08	-1.87103e-10	-1.28023
218256278	chr2:218256278:A:G	1.87204e-06	-1.87103e-10	2.67708
218256631	chr2:218256631:G:A	7.17212e-08	-0.584913	-3.15521e-10
218256805	chr2:218256805:A:G	0.000186582	8.58085	-1.30192
218256940	chr2:218256940:G:A	2.44383e-05	6.38481	-1.1386
218257163	chr2:218257163:C:G	4.30662e-08	-1.87103e-10	-1.09496
218257190	chr2:218257190:G:T	1.87204e-06	-1.87103e-10	2.67708
218257193	chr2:218257193:G:A	3.77902e-08	-1.87103e-10	-1.22565
218257367	chr2:218257367:G:A	0.00016005	8.13705	-1.0115
218257705	chr2:218257705:T:C	9.33853e-08	-1.87103e-10	-0.320965
218257743	chr2:218257743:C:T	1.36127e-08	-1.06632	-1.18038
218258049	chr2:218258049:C:T	4.91883e-08	-0.962044	-3.15521e-10
218258058	chr2:218258058:G:T	2.47196e-05	6.36454	-1.10688
218258144	chr2:218258144:C:T	1.04716e-06	-1.87103e-10	2.09614
218258145	chr2:218258145:A:G	2.75428e-07	1.57054	-0.809915
218259046	chr2:218259046:A:G	7.99628e-07	3.10521	-1.27876
218260001	chr2:218260001:C:G	3.63276e-08	-1.87103e-10	-1.26512
218260198	chr2:218260198:T:A	0.000181972	8.5585	-1.30459
218260435	chr2:218260435:G:A	8.85707e-08	-1.87103e-10	-0.373897
218260500	chr2:218260500:T:C	1.51301e-06	-1.87103e-10	2.46416
218261086	chr2:218261086:C:T	0.000216962	8.71849	-1.28871
218261465	chr2:218261465:G:T	1.47936e-07	-1.79671	1.93579
218261929	chr2:218261929:C:T	3.78986e-08	-1.87103e-10	-1.22278
218262012	chr2:218262012:C:T	1.1317e-08	-1.15541	-1.27598
218262181	chr2:218262181:G:A	3.49865e-08	-1.87103e-10	-1.30274
218262686	chr2:218262686:C:T	2.53901e-07	-1.87103e-10	0.679245
218262694	chr2:218262694:G:A	2.42383e-07	-1.87103e-10	0.632822
218263372	chr2:218263372:G:C	5.33188e-08	-1.81638	0.934974
218263611	chr2:218263611:A:G	3.77964e-06	-1.87103e-10	3.37968
218263783	chr2:218263783:C:T	1.34477e-08	-0.957784	-1.30111
218263792	chr2:218263792:C:T	1.06457e-07	-1.80887	1.61891
218265510	chr2:218265510:C:T	3.39749e-07	-1.87103e-10	0.97051
218265519	chr2:218265519:G:A	3.56174e-08	-1.87103e-10	-1.28486
218265791	chr2:218265791:G:A	1.09972e-07	-1.79742	1.63995
218266079	chr2:218266079:T:C	1.00872e-06	2.05874	-3.15521e-10
218267106	chr2:218267106:T:C	3.71018e-08	-1.87103e-10	-1.24403
218267658	chr2:218267658:C:T	4.41331e-08	-1.8179	0.747417
218268008	chr2:218268008:G:A	7.21892e-06	5.30487	-1.2781
218268073	chr2:218268073:A:G	8.19479e-08	0.852343	-1.30396
218268114	chr2:218268114:G:A	5.16235e-08	-1.87103e-10	-0.913722
218268569	chr2:218268569:C:T	3.63739e-08	-1.87103e-10	-1.26385
218268856	chr2:218268856:G:A	2.27352e-08	-1.73378	-3.15521e-10
218269123	chr2:218269123:A:G	4.81684e-08	-1.87103e-10	-0.982996
218269393	chr2:218269393:G:A	3.81636e-08	-1.87103e-10	-1.21582
218269394	chr2:218269394:C:T	4.67354e-08	-1.87103e-10	-1.0132
218270003	chr2:218270003:G:A	3.54195e-08	-1.87103e-10	-1.29044
218270205	chr2:218270205:A:G	7.20683e-06	5.03117	-1.00609
218270227	chr2:218270227:C:T	7.68451e-05	7.27648	-0.884629
218270431	chr2:218270431:A:T	7.06348e-08	-1.87103e-10	-0.600175
218271207	chr2:218271207:C:T	3.61783e-08	-1.87103e-10	-1.26924
218271251	chr2:218271251:C:G	5.17041e-08	-1.87103e-10	-0.912161
218271738	chr2:218271738:A:G	3.23441e-08	-1.38127	-3.15521e-10
218271961	chr2:218271961:A:G	7.32398e-08	-1.87103e-10	-0.563959
218272165	chr2:218272165:TAA:T	6.18482e-06	5.14799	-1.27583
218272251	chr2:218272251:G:GTTGCA	3.75829e-08	-1.87103e-10	-1.23115
218273732	chr2:218273732:T:C	1.07999e-07	-1.87103e-10	-0.175578
218273967	chr2:218273967:C:T	5.30511e-08	-1.87103e-10	-0.886443
218274067	chr2:218274067:G:A	5.56652e-08	-1.87103e-10	-0.838343
218274850	chr2:218274850:G:A	5.04591e-08	-1.87103e-10	-0.936536
218275292	chr2:218275292:G:A	6.39609e-08	-0.699427	-3.15521e-10
218275739	chr2:218275739:C:T	4.4947e-08	-1.87103e-10	-1.05221
218275900	chr2:218275900:A:G	3.67633e-08	-1.87103e-10	-1.2532
218276525	chr2:218276525:C:T	3.55308e-08	-1.87103e-10	-1.2873
218276596	chr2:218276596:T:C	4.51165e-08	-1.87103e-10	-1.04845
218276692	chr2:218276692:C:T	4.4947e-08	-1.87103e-10	-1.05221
218276735	chr2:218276735:C:G	1.48695e-05	5.97795	-1.22858
218276863	chr2:218276863:T:C	5.28526e-08	-1.87103e-10	-0.890192
218277165	chr2:218277165:C:G	4.80848e-08	-1.87103e-10	-0.984733
218277300	chr2:218277300:G:A	5.04088e-08	-1.87103e-10	-0.937533
218277604	chr2:218277604:C:G	3.64482e-08	-1.87103e-10	-1.26181
218277768	chr2:218277768:C:T	6.7963e-06	5.24665	-1.28021
218278050	chr2:218278050:C:T	2.97625e-05	6.72361	-1.2803
218278059	chr2:218278059:C:T	3.07883e-07	-1.87103e-10	0.872022
218278137	chr2:218278137:C:A	0.000149186	7.56836	-0.513109
218278506	chr2:218278506:G:A	5.87733e-06	5.09212	-1.27096
218278604	chr2:218278604:T:C	5.62263e-06	5.04882	-1.27196
218278910	chr2:218278910:G:GA	6.44334e-08	-1.87103e-10	-0.692067
218279200	chr2:218279200:A:T	7.93004e-08	-1.78343	1.29898
218279366	chr2:218279366:G:A	6.09168e-06	5.12984	-1.27286
218279395	chr2:218279395:CT:C	3.55436e-08	-1.87103e-10	-1.28694
218279531	chr2:218279531:G:A	5.49286e-06	5.03481	-1.28131
218279662	chr2:218279662:G:A	9.86222e-07	-1.87103e-10	2.03618
218279843	chr2:218279843:AAG:A	5.80207e-06	5.08195	-1.27368
218280404	chr2:218280404:G:A	6.2898e-08	-1.87103e-10	-0.716184
218280654	chr2:218280654:G:T	3.50665e-08	-1.87103e-10	-1.30045
218280972	chr2:218280972:C:T	3.66943e-08	-1.87103e-10	-1.25508
218281391	chr2:218281391:C:G	3.75174e-08	-1.87103e-10	-1.23289
218281884	chr2:218281884:T:C	6.54721e-06	5.18776	-1.25867
218282001	chr2:218282001:G:A	6.40034e-08	-1.74204	1.04327
218282080	chr2:218282080:G:A	0.000156443	7.55791	-0.455159
218282145	chr2:218282145:T:C	8.13518e-06	5.30428	-1.15802
218282265	chr2:218282265:G:A	9.18945e-09	-1.64417	-0.99547
218282740	chr2:218282740:A:G	3.80373e-08	-1.87103e-10	-1.21913
218282922	chr2:218282922:G:A	4.61419e-08	-1.87103e-10	-1.02598
218283205	chr2:218283205:T:G	8.57378e-09	-1.8146	-0.894392
218283930	chr2:218283930:A:G	4.47087e-08	-1.87103e-10	-1.05753
218284155	chr2:218284155:C:T	1.15389e-07	-1.87103e-10	-0.109389
218284440	chr2:218284440:A:G	9.02724e-06	5.50051	-1.25021
218284916	chr2:218284916:C:T	6.5306e-06	5.20305	-1.27649
218285005	chr2:218285005:G:A	8.63705e-05	7.39186	-0.883153
218285017	chr2:218285017:G:A	0.000237406	7.237	0.282825
218285515	chr2:218285515:A:G	9.20883e-06	5.57384	-1.30363
218285584	chr2:218285584:A:G	5.78186e-06	5.08368	-1.2789
218285726	chr2:218285726:G:A	1.04565e-07	-1.87103e-10	-0.207886
218286495	chr2:218286495:A:C	2.91055e-05	6.67111	-1.25013
218286860	chr2:218286860:GA:G	4.59573e-08	-1.87103e-10	-1.02998
218287203	chr2:218287203:T:C	6.25964e-06	5.16632	-1.28214
218287415	chr2:218287415:A:T	4.08187e-08	-1.7901	0.64154
218287587	chr2:218287587:G:A	8.19267e-08	-1.87103e-10	-0.451874
218288196	chr2:218288196:AGGCG:A	4.68016e-06	3.59339	-3.15521e-10
218288214	chr2:218288214:G:T	5.99153e-06	5.12053	-1.28013
218288221	chr2:218288221:G:T	8.70726e-08	-1.87103e-10	-0.390956
218288661	chr2:218288661:G:A	4.02383e-08	-1.87103e-10	-1.16288
218289260	chr2:218289260:GA:G	3.94151e-08	-1.87103e-10	-1.18355
218289362	chr2:218289362:C:T	5.39931e-08	-0.868842	-3.15521e-10
218289737	chr2:218289737:A:T	2.77579e-08	-1.53418	-3.15521e-10
218290042	chr2:218290042:G:A	6.79137e-08	-1.80934	1.16988
218290058	chr2:218290058:G:A	0.000111949	7.34467	-0.576572
218290796	chr2:218290796:G:A	6.86362e-08	-1.78856	1.15968
218290981	chr2:218290981:A:G	3.87337e-08	-1.87103e-10	-1.20099
218291184	chr2:218291184:A:T	8.03489e-06	5.39135	-1.2575
218291186	chr2:218291186:G:T	8.07584e-06	5.40018	-1.26125
218291655	chr2:218291655:C:T	3.52822e-08	-1.87103e-10	-1.29432
218291744	chr2:218291744:C:G	3.74383e-08	-1.87103e-10	-1.23501
218292326	chr2:218292326:G:T	3.7259e-08	-1.87103e-10	-1.23981
218292620	chr2:218292620:T:C	2.295e-08	-1.81575	0.0913689
218292881	chr2:218292881:C:T	1.04002e-07	-1.80031	1.58702
218292969	chr2:218292969:C:T	2.30812e-05	6.48679	-1.29772
218292991	chr2:218292991:A:G	3.49254e-08	-1.87103e-10	-1.30449
218293236	chr2:218293236:T:C	2.59344e-05	6.60256	-1.29693
218293810	chr2:218293810:C:T	4.34495e-08	-1.0861	-3.15521e-10
218294134	chr2:218294134:A:G	3.50074e-08	-1.87103e-10	-1.30214
218294250	chr2:218294250:T:C	4.17969e-08	-1.87103e-10	-1.12488
218294379	chr2:218294379:C:T	4.02375e-08	-1.87103e-10	-1.1629
218294515	chr2:218294515:T:C	3.49677e-08	-1.87103e-10	-1.30327
218294804	chr2:218294804:T:C	3.50197e-08	-1.30179	-3.15521e-10
218294906	chr2:218294906:T:C	3.55981e-05	6.92527	-1.30292
218295047	chr2:218295047:G:A	0.000207906	6.93892	0.448222
218295449	chr2:218295449:C:G	9.53224e-08	-1.87103e-10	-0.300434
218295749	chr2:218295749:T:G	8.70889e-08	-1.87103e-10	-0.390769
218295811	chr2:218295811:G:A	3.59813e-08	-1.87103e-10	-1.2747
218295898	chr2:218295898:T:C	0.000178123	6.85886	0.373673
218296001	chr2:218296001:C:A	3.64985e-08	-1.87103e-10	-1.26043
218296026	chr2:218296026:T:C	0.000240732	8.45192	-0.918181
218296084	chr2:218296084:G:C	8.70253e-08	-1.79244	1.40094
218296141	chr2:218296141:C:A	1.87979e-05	6.15197	-1.16817
218296644	chr2:218296644:A:T	9.1052e-08	-1.87103e-10	-0.346268
218297554	chr2:218297554:G:A	2.09206e-08	-1.81738	0.000409517
218297760	chr2:218297760:G:T	3.7577e-08	-1.87103e-10	-1.23131
218297761	chr2:218297761:A:T	3.55222e-08	-1.87103e-10	-1.28754
218297796	chr2:218297796:G:A	3.86323e-08	-1.87103e-10	-1.20361
218297930	chr2:218297930:G:A	1.93015e-06	-1.87103e-10	2.70766
218298061	chr2:218298061:G:A	3.8946e-08	-1.87103e-10	-1.19552
218298113	chr2:218298113:C:T	0.00017899	6.86439	0.372992
218298114	chr2:218298114:G:A	1.25903e-07	-1.87103e-10	-0.0221851
218298586	chr2:218298586:T:C	8.72153e-08	-1.78929	1.39998
218298765	chr2:218298765:G:A	7.87044e-07	-1.87103e-10	1.81059
218298929	chr2:218298929:C:T	9.55273e-08	-1.87103e-10	-0.298287
218299210	chr2:218299210:T:G	3.74244e-08	-1.87103e-10	-1.23538
218299290	chr2:218299290:C:T	3.78966e-08	-1.87103e-10	-1.22284
218299570	chr2:218299570:A:G	3.64224e-05	6.94999	-1.30475
218300004	chr2:218300004:G:A	1.90168e-05	6.17683	-1.18145
218300654	chr2:218300654:T:A	3.79173e-08	-1.87103e-10	-1.22229
218301266	chr2:218301266:T:C	3.91524e-08	-1.87103e-10	-1.19024
218301566	chr2:218301566:G:C	3.84263e-08	-1.87103e-10	-1.20896
218301602	chr2:218301602:C:T	3.6921e-08	-1.87103e-10	-1.24892
218302074	chr2:218302074:G:A	2.14827e-08	-1.81778	0.0273275
218302157	chr2:218302157:G:C	9.95517e-08	-1.79395	1.53693
218302806	chr2:218302806:G:A	5.7182e-05	7.26128	-1.16499
218302829	chr2:218302829:A:G	4.28933e-08	-1.87103e-10	-1.09898
218302840	chr2:218302840:G:C	0.00015879	8.36081	-1.24317
218302906	chr2:218302906:C:T	2.65957e-07	-1.87103e-10	0.725634
218303069	chr2:218303069:A:C	2.30004e-07	-1.87103e-10	0.5804
218303110	chr2:218303110:G:A	2.75767e-07	-1.87103e-10	0.761859
218303235	chr2:218303235:A:C	2.65188e-07	-1.87103e-10	0.72274
218303237	chr2:218303237:C:A	2.66654e-07	-1.87103e-10	0.728253
218303242	chr2:218303242:C:T	1.8649e-05	6.1575	-1.18165
218303679	chr2:218303679:C:T	1.4703e-08	-1.81164	-0.35801
218303802	chr2:218303802:C:T	2.65365e-07	-1.87103e-10	0.723408
218303864	chr2:218303864:A:G	4.25495e-08	-1.87103e-10	-1.10703
218304042	chr2:218304042:A:G	4.2606e-08	-1.87103e-10	-1.1057
218304436	chr2:218304436:A:G	2.73166e-07	-1.87103e-10	0.752382
218304850	chr2:218304850:G:A	2.21406e-08	-1.76028	-3.15521e-10
218304873	chr2:218304873:G:A	4.99484e-07	-1.87103e-10	1.35588
218304976	chr2:218304976:G:A	3.96772e-08	-1.37891	0.201988
218305202	chr2:218305202:TCTTC:T	8.4245e-08	-1.87103e-10	-0.423969
218305347	chr2:218305347:AGTTTGTAT:A	1.11711e-06	-1.87103e-10	2.16081
218305622	chr2:218305622:T:C	3.90756e-08	-1.87103e-10	-1.1922
218305654	chr2:218305654:A:G	3.39682e-05	6.87928	-1.3038
218305718	chr2:218305718:C:G	3.90266e-08	-1.87103e-10	-1.19346
218305802	chr2:218305802:G:A	0.000112308	6.75813	0.0131722
218306468	chr2:218306468:T:C	3.51624e-05	6.91471	-1.30467
218306730	chr2:218306730:T:C	2.65684e-07	-1.87103e-10	0.72461
218306739	chr2:218306739:G:A	9.06035e-08	-1.79616	1.44496
218306938	chr2:218306938:T:A	4.51768e-07	-1.87103e-10	1.25547
218307075	chr2:218307075:G:A	3.51372e-07	-1.87103e-10	1.00415
218307090	chr2:218307090:A:G	4.27844e-08	-1.87103e-10	-1.10152
218307506	chr2:218307506:G:A	8.89797e-08	-1.87103e-10	-0.369291
218307672	chr2:218307672:G:A	9.53502e-08	-1.81038	1.51024
218307689	chr2:218307689:G:A	3.89017e-08	-1.87103e-10	-1.19666
218307789	chr2:218307789:G:A	3.99425e-08	-1.87103e-10	-1.17026
218307890	chr2:218307890:T:C	3.88342e-08	-1.87103e-10	-1.1984
218308119	chr2:218308119:CA:C	0.000137048	8.22274	-1.25235
218308151	chr2:218308151:G:A	1.4393e-06	-1.87103e-10	2.41421
218309612	chr2:218309612:T:C	6.84816e-08	-0.631134	-3.15521e-10
218309867	chr2:218309867:G:A	9.03595e-08	-1.78876	1.43486
218310229	chr2:218310229:T:G	2.66516e-07	-1.87103e-10	0.727734
218310443	chr2:218310443:C:T	2.75308e-07	-1.87103e-10	0.76019
218310618	chr2:218310618:G:T	3.91673e-08	-1.87103e-10	-1.18986
218310935	chr2:218310935:T:A	2.29522e-08	-1.72429	-3.15521e-10
218310975	chr2:218310975:C:T	3.50964e-08	-1.87103e-10	-1.2996
218311653	chr2:218311653:A:G	4.00629e-08	-1.87103e-10	-1.16725
218311727	chr2:218311727:A:C	0.000137031	6.79127	0.178995
218311996	chr2:218311996:T:C	7.35628e-08	-1.87103e-10	-0.559559
218312172	chr2:218312172:C:A	0.000146577	6.67883	0.358771
218312425	chr2:218312425:C:T	0.000391029	6.67473	1.34411
218312599	chr2:218312599:G:A	5.57832e-08	-1.87103e-10	-0.836226
218313344	chr2:218313344:C:T	1.56175e-05	5.9905	-1.19205
218313872	chr2:218313872:A:T	3.92122e-08	-1.45903	0.270325
218313877	chr2:218313877:G:A	2.87303e-07	-1.87103e-10	0.802838
218314152	chr2:218314152:G:A	4.15344e-05	7.06508	-1.2885
218314932	chr2:218314932:CA:C	0.000127012	8.03657	-1.14224
218315182	chr2:218315182:A:G	3.96025e-08	-1.87103e-10	-1.17881
218315203	chr2:218315203:G:A	2.83501e-08	-1.79212	0.279047
218315272	chr2:218315272:G:A	3.4411e-05	6.67748	-1.08905
218315338	chr2:218315338:C:T	1.47866e-06	-1.87103e-10	2.4412
218315747	chr2:218315747:G:A	1.32784e-06	-1.87103e-10	2.33361
218315998	chr2:218315998:G:A	5.83891e-07	1.51202	-3.15521e-10
218316059	chr2:218316059:G:A	2.81552e-07	-1.87103e-10	0.782617
218316627	chr2:218316627:C:G	5.23521e-08	-1.87103e-10	-0.899706
218317174	chr2:218317174:C:T	4.13989e-07	-1.87103e-10	1.16814
218317270	chr2:218317270:A:G	2.78686e-08	-1.78957	0.259375
218317291	chr2:218317291:G:A	3.50874e-08	-1.87103e-10	-1.29986
218317675	chr2:218317675:A:G	1.3659e-07	-1.87103e-10	0.0592839
218317697	chr2:218317697:C:T	1.07148e-07	-1.87103e-10	-0.18349
218317758	chr2:218317758:G:A	4.46669e-06	3.24875	0.297956
218317768	chr2:218317768:T:C	3.48979e-07	-1.87103e-10	0.997312
218317913	chr2:218317913:C:T	1.06033e-06	-1.87103e-10	2.10864
218317987	chr2:218317987:C:T	3.88106e-08	-1.87103e-10	-1.199
218318330	chr2:218318330:GC:G	0.00143577	4.79031	4.5292
218318810	chr2:218318810:G:A	4.50128e-08	-1.87103e-10	-1.05075
218319196	chr2:218319196:G:A	3.78103e-08	-1.22512	-3.15521e-10
218319444	chr2:218319444:C:T	2.86368e-06	4.03106	-0.928897
218319552	chr2:218319552:C:T	3.29216e-05	5.31698	0.227205
218319565	chr2:218319565:A:G	1.97434e-05	5.34846	-0.315582
218319578	chr2:218319578:A:G	2.33817e-05	5.67355	-0.47154
218319664	chr2:218319664:G:A	2.38375e-05	5.60883	-0.387514
218319675	chr2:218319675:C:T	2.45925e-05	5.63543	-0.382929
218319707	chr2:218319707:A:C	2.26763e-05	5.55528	-0.383904
218319709	chr2:218319709:C:T	2.24713e-05	5.54708	-0.384787
218319713	chr2:218319713:C:T	3.52151e-06	4.59433	-1.28538
218319769	chr2:218319769:A:G	2.40454e-05	5.58865	-0.358654
218319894	chr2:218319894:G:A	2.36768e-05	5.54919	-0.334645
218319968	chr2:218319968:A:G	2.33522e-05	5.54757	-0.346825
218320033	chr2:218320033:G:A	1.35721e-07	-1.87103e-10	0.0529007
218320051	chr2:218320051:C:T	1.05508e-06	-1.87103e-10	2.10367
218320149	chr2:218320149:G:T	2.39354e-05	5.57038	-0.344961
218320310	chr2:218320310:G:T	2.30242e-05	5.53784	-0.351241
218320474	chr2:218320474:G:A	9.64076e-09	-1.73885	-0.852847
218320857	chr2:218320857:T:C	9.47341e-07	-1.87103e-10	1.99596
218321359	chr2:218321359:C:A	3.49949e-08	-1.87103e-10	-1.3025
218321411	chr2:218321411:C:A	1.19121e-06	-1.87103e-10	2.22502
218321739	chr2:218321739:T:C	1.64996e-05	5.30844	-0.455042
218321816	chr2:218321816:T:C	3.31678e-07	-1.87103e-10	0.946467
218321869	chr2:218321869:G:A	3.09195e-05	5.86729	-0.38584
218322644	chr2:218322644:T:C	4.68584e-06	4.89333	-1.29873
218322954	chr2:218322954:G:A	3.87431e-08	-1.87103e-10	-1.20075
218323017	chr2:218323017:C:T	0.000242591	5.74281	1.79862
218323112	chr2:218323112:T:C	3.5707e-08	-1.87103e-10	-1.28235
218323178	chr2:218323178:C:T	8.0277e-06	5.05914	-0.926188
218323514	chr2:218323514:G:A	3.31355e-08	-1.81019	0.453101
218323553	chr2:218323553:G:A	1.19301e-06	-1.87103e-10	2.22654
218323705	chr2:218323705:C:A	3.79252e-08	-1.80441	0.582326
218323744	chr2:218323744:C:T	3.6701e-08	-1.79687	0.541977
218323854	chr2:218323854:C:T	5.30866e-06	4.78746	-1.06806
218323946	chr2:218323946:T:C	3.696e-08	-1.80543	0.557566
218324165	chr2:218324165:G:GCA	5.61918e-06	5.01062	-1.23437
218324252	chr2:218324252:A:G	3.59309e-08	-1.87103e-10	-1.2761
218324634	chr2:218324634:T:C	3.52496e-08	-1.87103e-10	-1.29525
218324687	chr2:218324687:C:T	1.24581e-08	-1.80795	-0.527371
218324729	chr2:218324729:A:G	1.39118e-08	-1.80296	-0.421997
218324930	chr2:218324930:C:T	1.13128e-08	-1.79009	-0.641672
218324931	chr2:218324931:G:A	1.04472e-05	4.39639	-3.15521e-10
218325343	chr2:218325343:G:A	3.49817e-08	-1.87103e-10	-1.30287
218325554	chr2:218325554:G:A	2.79451e-08	-1.52746	-3.15521e-10
218325867	chr2:218325867:C:T	8.7538e-09	-1.66366	-1.02455
218325897	chr2:218325897:G:A	1.5472e-08	-0.848545	-1.27012
218325990	chr2:218325990:A:G	9.77558e-09	-1.81716	-0.760652
218326014	chr2:218326014:G:A	2.1282e-08	-1.79984	-3.15521e-10
218326134	chr2:218326134:G:T	1.21814e-06	-1.87103e-10	2.24738
218326533	chr2:218326533:T:C	2.48777e-06	4.26035	-1.2989
218326846	chr2:218326846:G:A	2.5572e-06	4.28937	-1.3004
218327840	chr2:218327840:C:T	3.5371e-08	-1.87103e-10	-1.29181
218328032	chr2:218328032:G:A	2.90915e-06	4.35377	-1.23585
218328118	chr2:218328118:C:T	1.03195e-07	-1.87103e-10	-0.221079
218328502	chr2:218328502:A:G	3.01638e-06	-1.87103e-10	3.15411
218329101	chr2:218329101:CA:C	5.2754e-08	-1.87103e-10	-0.892058
218329240	chr2:218329240:C:T	4.21344e-07	2.37914	-1.19339
218329513	chr2:218329513:T:C	5.72073e-08	-1.87103e-10	-0.811017
218329692	chr2:218329692:T:C	3.56983e-08	-1.87103e-10	-1.2826
218330685	chr2:218330685:A:G	3.61067e-08	-1.87103e-10	-1.27122
218330987	chr2:218330987:A:G	6.80311e-08	-1.87103e-10	-0.637734
218331156	chr2:218331156:T:A	1.39446e-07	-1.87103e-10	0.0799822
218331364	chr2:218331364:G:C	1.07745e-06	-1.87103e-10	2.12465
218331523	chr2:218331523:C:T	6.48695e-08	-1.87103e-10	-0.685321
218331621	chr2:218331621:T:C	4.7253e-07	2.55068	-1.25028
218331628	chr2:218331628:C:T	5.38049e-07	-1.87103e-10	1.43025
218332077	chr2:218332077:A:G	7.86522e-07	-1.70147	3.51139
218332128	chr2:218332128:T:C	3.57554e-08	-1.87103e-10	-1.281
218333177	chr2:218333177:T:G	6.7364e-08	-1.87103e-10	-0.647587
218333281	chr2:218333281:A:G	3.89771e-08	-1.87103e-10	-1.19472
218333282	chr2:218333282:A:G	3.49684e-08	-1.87103e-10	-1.30325
218333302	chr2:218333302:C:T	2.2316e-06	3.43841	-0.585634
218333396	chr2:218333396:G:A	3.32788e-08	-1.35278	-3.15521e-10
218333414	chr2:218333414:C:T	8.38811e-08	-1.87103e-10	-0.428299
218333700	chr2:218333700:A:T	0.000308158	8.67547	-0.894801
218333922	chr2:218333922:T:C	0.000418352	9.35492	-1.26854
218334345	chr2:218334345:A:G	3.77508e-07	-1.36962	2.44551
218334812	chr2:218334812:C:T	1.11392e-07	-1.87103e-10	-0.144644
218335036	chr2:218335036:C:G	1.1164e-07	-1.87103e-10	-0.142422
218335358	chr2:218335358:G:A	1.11364e-07	-1.87103e-10	-0.144896
218335667	chr2:218335667:C:T	4.94139e-08	-1.08378	0.12631
218335859	chr2:218335859:C:G	2.09313e-08	-1.81645	-3.15521e-10
218336470	chr2:218336470:T:A	3.58283e-08	-1.7728	0.493843
218336496	chr2:218336496:T:C	4.66872e-08	-1.87103e-10	-1.01423
218336944	chr2:218336944:C:T	0.231762	15.6479	-1.24434
218337409	chr2:218337409:T:C	5.0689e-08	-1.81315	0.881163
218337489	chr2:218337489:C:T	5.5361e-08	-1.87103e-10	-0.843824
218337661	chr2:218337661:C:T	1.92675e-07	-1.87103e-10	0.403304
218337761	chr2:218337761:G:A	0.376054	16.1618	-1.27427
218337901	chr2:218337901:C:T	0.147864	15.1913	-1.23716
218338003	chr2:218338003:T:C	3.52528e-08	-1.87103e-10	-1.29516
218338020	chr2:218338020:G:A	2.031e-08	-0.643826	-1.20276
218338214	chr2:218338214:A:G	5.27246e-08	-1.87103e-10	-0.892617
218338314	chr2:218338314:T:C	3.49168e-08	-1.87103e-10	-1.30473
218338355	chr2:218338355:G:T	0.138502	15.0384	-1.14974
218338732	chr2:218338732:C:T	4.30804e-08	-1.87103e-10	-1.09463
218338908	chr2:218338908:T:C	1.75745e-08	-1.7562	-0.235052
218338970	chr2:218338970:G:T	3.54577e-08	-1.87103e-10	-1.28936
218339564	chr2:218339564:C:T	1.08615e-07	-1.87103e-10	-0.169885
218339752	chr2:218339752:G:T	4.14868e-08	-1.87103e-10	-1.13232
218340005	chr2:218340005:C:T	1.07477e-07	0.182946	-0.363365
218340748	chr2:218340748:G:A	6.47067e-09	-1.7	-1.29042
218340859	chr2:218340859:G:A	2.64565e-07	-1.87103e-10	0.720389
218340894	chr2:218340894:G:A	3.92024e-08	-1.87103e-10	-1.18896
218340906	chr2:218340906:C:T	3.7532e-08	-1.87103e-10	-1.2325
218341231	chr2:218341231:T:C	6.2758e-08	-1.81777	1.09936
218341341	chr2:218341341:G:A	1.95037e-06	-1.87103e-10	2.71808
218341427	chr2:218341427:A:T	9.13414e-07	1.95949	-3.15521e-10
218341712	chr2:218341712:C:G	2.01721e-08	-1.70949	-0.14391
218341769	chr2:218341769:T:C	1.23817e-07	-1.87103e-10	-0.0388903
218341922	chr2:218341922:A:G	1.36155e-08	-1.78139	-0.465093
218341923	chr2:218341923:C:T	3.76265e-08	-1.87103e-10	-1.22999
218342196	chr2:218342196:C:T	0.000257283	6.57017	1.03006
218342231	chr2:218342231:C:T	3.49302e-08	-1.87103e-10	-1.30435
218342441	chr2:218342441:T:C	3.82339e-08	-1.87103e-10	-1.21398
218342529	chr2:218342529:G:A	7.68581e-08	-1.87103e-10	-0.515737
218342741	chr2:218342741:C:G	8.49344e-08	-1.87103e-10	-0.415819
218342794	chr2:218342794:T:C	6.61236e-08	-1.87103e-10	-0.666174
218343157	chr2:218343157:G:A	2.49895e-07	-1.87103e-10	0.663341
218343254	chr2:218343254:A:G	5.7827e-08	-1.13552	0.335278
218343666	chr2:218343666:C:T	2.25392e-07	-1.87103e-10	0.560141
218343754	chr2:218343754:C:G	4.55796e-08	-1.75004	0.7118
218344525	chr2:218344525:G:A	2.44295e-08	-1.66191	-3.15521e-10
218344623	chr2:218344623:C:T	4.79239e-08	-1.87103e-10	-0.988084
218344670	chr2:218344670:A:G	4.63333e-08	-1.87103e-10	-1.02184
218345192	chr2:218345192:C:T	3.66443e-08	-1.87103e-10	-1.25644
218345395	chr2:218345395:T:C	3.68045e-08	-1.87103e-10	-1.25208
218345488	chr2:218345488:G:C	1.11885e-08	-1.75954	-0.683272
218345659	chr2:218345659:C:CCT	8.39415e-08	0.503552	-0.931131
218345883	chr2:218345883:T:C	0.000298966	6.39466	1.35573
218345973	chr2:218345973:C:G	2.03989e-07	-1.87103e-10	0.460368
218346058	chr2:218346058:G:A	0.000226191	6.22181	1.24963
218346619	chr2:218346619:T:C	3.84833e-08	-1.87103e-10	-1.20747
218346704	chr2:218346704:T:C	7.65443e-08	-1.87103e-10	-0.519829
218347098	chr2:218347098:C:T	3.52032e-08	-1.87103e-10	-1.29656
218347890	chr2:218347890:A:G	3.69982e-08	-1.87103e-10	-1.24683
218347938	chr2:218347938:C:A	3.99647e-08	-1.87103e-10	-1.1697
218348375	chr2:218348375:G:A	4.05001e-08	-1.87103e-10	-1.15639
218348409	chr2:218348409:A:G	4.08702e-08	-1.87103e-10	-1.1473
218348638	chr2:218348638:G:A	3.53308e-08	-1.87103e-10	-1.29294
218348704	chr2:218348704:A:G	3.80319e-08	-1.81785	0.598574
218348807	chr2:218348807:G:A	7.04102e-08	-1.87103e-10	-0.60336
218349172	chr2:218349172:A:G	2.21479e-08	-1.75996	-3.15521e-10
218349330	chr2:218349330:T:C	1.36392e-08	-1.78674	-0.45801
218349513	chr2:218349513:T:C	3.52198e-08	-1.87103e-10	-1.29609
218349687	chr2:218349687:A:C	6.54887e-07	-1.87103e-10	1.62676
218349917	chr2:218349917:A:C	0.000190222	5.94065	1.35759
218350196	chr2:218350196:G:A	7.56522e-08	-0.531552	-3.15521e-10
218350200	chr2:218350200:G:A	5.92377e-08	-1.87103e-10	-0.776141
218350421	chr2:218350421:A:G	4.74011e-08	-1.87103e-10	-0.999053
218350485	chr2:218350485:T:C	0.00208774	10.9821	-1.28818
218350832	chr2:218350832:G:A	4.22522e-08	-0.356651	-0.757392
218351605	chr2:218351605:T:C	4.57166e-08	-1.87103e-10	-1.03524
218351646	chr2:218351646:A:C	2.67869e-05	4.04308	1.29489
218352023	chr2:218352023:C:T	3.56143e-08	-1.87103e-10	-1.28495
218352105	chr2:218352105:G:C	4.09255e-08	-1.87103e-10	-1.14595
218352160	chr2:218352160:T:C	4.18306e-08	-0.397802	-0.726268
218352285	chr2:218352285:G:A	3.50406e-08	-1.87103e-10	-1.30119
218352563	chr2:218352563:G:A	4.56643e-08	0.140157	-1.17654
218353269	chr2:218353269:G:A	4.08414e-08	-0.0904936	-1.05751
218353805	chr2:218353805:G:T	1.9899e-08	-1.80076	-0.0662675
218354349	chr2:218354349:C:T	0.00743702	12.0559	-1.09162
218354856	chr2:218354856:C:G	3.53683e-08	-1.87103e-10	-1.29188
218355117	chr2:218355117:G:A	0.00569619	11.8669	-1.16925
218355152	chr2:218355152:G:A	7.86152e-07	-1.87103e-10	1.80945
218355182	chr2:218355182:G:A	6.33693e-09	-1.78826	-1.22304
218355338	chr2:218355338:C:T	3.7275e-08	-1.87103e-10	-1.23938
218356136	chr2:218356136:G:A	2.29958e-08	-1.72239	-3.15521e-10
218356277	chr2:218356277:T:C	3.06755e-07	-1.87103e-10	0.86835
218356687	chr2:218356687:A:G	5.28388e-08	-1.87103e-10	-0.890453
218357123	chr2:218357123:G:A	0.00539425	11.9257	-1.28256
218357400	chr2:218357400:C:T	0.000256774	6.58769	1.01056
218358010	chr2:218358010:G:A	1.32872e-08	-1.66192	-0.60898
218358186	chr2:218358186:T:C	5.30273e-08	-1.87103e-10	-0.886891
218358375	chr2:218358375:G:C	4.39452e-08	-1.87103e-10	-1.07476
218358942	chr2:218358942:C:T	2.26637e-08	-1.73694	-3.15521e-10
218359742	chr2:218359742:A:G	1.18151e-07	-1.87103e-10	-0.0857348
218359891	chr2:218359891:T:C	1.6022e-08	-1.81578	-0.267957
218360083	chr2:218360083:C:T	3.56374e-08	-1.87103e-10	-1.2843
218361193	chr2:218361193:C:G	3.66944e-08	-1.87103e-10	-1.25507
218361195	chr2:218361195:C:T	2.45161e-08	-1.79966	0.141285
218361331	chr2:218361331:G:A	1.75238e-06	-1.87103e-10	2.61103
218361759	chr2:218361759:C:T	9.62176e-08	-0.291087	-3.15521e-10
218362309	chr2:218362309:C:A	3.62632e-08	-1.87103e-10	-1.26689
218363142	chr2:218363142:G:A	1.33826e-08	-1.72888	-0.534871
218363508	chr2:218363508:A:C	4.00291e-08	-1.87103e-10	-1.16809
218363537	chr2:218363537:T:A	3.49169e-08	-1.87103e-10	-1.30473
218363648	chr2:218363648:C:G	3.68431e-08	-1.87103e-10	-1.25103
218363885	chr2:218363885:C:T	1.1279e-08	-1.78559	-0.649162
218363965	chr2:218363965:C:A	3.9856e-08	-1.87103e-10	-1.17243
218364329	chr2:218364329:C:T	3.68032e-06	-1.87103e-10	3.35306
218364407	chr2:218364407:A:G	1.06681e-08	-1.79313	-0.697314
218364424	chr2:218364424:G:A	0.0105595	12.5971	-1.28226
218364781	chr2:218364781:G:A	4.75553e-08	-1.87103e-10	-0.995805
218364918	chr2:218364918:T:C	0.0113081	12.6732	-1.28991
218365039	chr2:218365039:A:G	1.18213e-08	-1.74612	-0.64167
218365423	chr2:218365423:A:G	4.34505e-08	-1.87103e-10	-1.08608
218365440	chr2:218365440:T:G	1.0749e-07	0.527298	-0.707599
218365456	chr2:218365456:GTTTC:G	1.07968e-06	-1.87103e-10	2.12672
218365490	chr2:218365490:T:C	1.11758e-08	-1.76385	-0.680095
218365800	chr2:218365800:CCTCTTTCT:C	8.79077e-08	-1.87103e-10	-0.381411
218365824	chr2:218365824:T:A	3.37062e-05	6.54287	-0.97513
218366096	chr2:218366096:T:C	1.9741e-07	-1.87103e-10	0.427584
218366300	chr2:218366300:T:C	1.12864e-07	-1.87103e-10	-0.131515
218366515	chr2:218366515:G:A	4.55588e-08	0.0171977	-1.05589
218367084	chr2:218367084:C:T	3.67279e-08	-1.87103e-10	-1.25416
218367127	chr2:218367127:G:A	1.5672e-08	-0.929102	-1.17672
218367631	chr2:218367631:C:A	0.000133017	6.08471	0.855819
218367665	chr2:218367665:G:A	1.05249e-06	-1.87103e-10	2.10122
218367705	chr2:218367705:G:A	3.53461e-08	-1.87103e-10	-1.29251
218367856	chr2:218367856:C:T	4.17481e-08	-1.87103e-10	-1.12604
218367977	chr2:218367977:C:A	5.38041e-08	-0.872349	-3.15521e-10
218368153	chr2:218368153:G:GT	3.53482e-08	-1.87103e-10	-1.29245
218368177	chr2:218368177:T:G	1.02013e-06	-1.87103e-10	2.06998
218368208	chr2:218368208:C:G	3.49296e-08	-1.87103e-10	-1.30437
218368861	chr2:218368861:T:A	2.09304e-08	-1.8165	-3.15521e-10
218368978	chr2:218368978:T:A	6.74212e-08	-1.87103e-10	-0.64674
218369141	chr2:218369141:T:G	9.13751e-08	-1.7931	1.45038
218369278	chr2:218369278:G:A	1.31339e-06	-1.87103e-10	2.32267
218369516	chr2:218369516:T:C	8.73461e-08	-1.78755	1.39973
218369616	chr2:218369616:G:T	0.000135091	6.75435	0.20166
218369798	chr2:218369798:T:C	7.53085e-09	-1.71588	-1.12281
218369857	chr2:218369857:T:G	3.61884e-08	-1.81434	0.545382
218369982	chr2:218369982:T:C	1.70402e-05	6.13841	-1.25277
218370077	chr2:218370077:T:C	7.57265e-09	-1.70686	-1.1263
218370501	chr2:218370501:C:T	7.33487e-09	-1.64925	-1.21581
218371082	chr2:218371082:T:A	3.4989e-08	-1.87103e-10	-1.30267
218371411	chr2:218371411:T:C	4.11758e-08	-1.87103e-10	-1.13985
218371588	chr2:218371588:C:T	3.68166e-08	-1.87103e-10	-1.25175
218371659	chr2:218371659:G:A	3.79677e-08	-1.87103e-10	-1.22096
218371713	chr2:218371713:C:T	2.1018e-08	-1.81232	-3.15521e-10
218371906	chr2:218371906:T:C	3.64907e-08	-1.87103e-10	-1.26064
218372289	chr2:218372289:T:C	7.33366e-08	-0.562638	-3.15521e-10
218372416	chr2:218372416:G:A	9.32174e-08	-1.87103e-10	-0.322765
218372614	chr2:218372614:G:T	0.000158897	6.84173	0.276586
218372698	chr2:218372698:G:C	3.51932e-08	-1.87103e-10	-1.29685
218372972	chr2:218372972:A:G	3.92713e-07	-1.87103e-10	1.11538
218373015	chr2:218373015:A:G	4.18022e-08	-1.87103e-10	-1.12475
218373282	chr2:218373282:G:A	3.92365e-07	-1.87103e-10	1.11449
218373285	chr2:218373285:C:T	3.6312e-08	-1.87103e-10	-1.26555
218373478	chr2:218373478:T:C	0.00111303	10.3561	-1.29124
218373960	chr2:218373960:C:T	3.66923e-07	-1.87103e-10	1.04745
218374015	chr2:218374015:G:A	7.84564e-09	-1.66776	-1.12998
218374159	chr2:218374159:A:T	5.86021e-07	-1.87103e-10	1.51566
218374280	chr2:218374280:C:A	1.11005e-07	0.641573	-0.789693
218374365	chr2:218374365:G:C	5.65549e-05	6.22037	-0.135098
218374434	chr2:218374434:A:G	0.0019359	10.9232	-1.30479
218374502	chr2:218374502:T:G	2.38802e-08	-0.475043	-1.20961
218374648	chr2:218374648:C:G	2.1446e-08	-1.79216	-3.15521e-10
218374861	chr2:218374861:T:G	3.52255e-08	-1.87103e-10	-1.29593
218375440	chr2:218375440:T:C	3.91561e-08	-1.87103e-10	-1.19014
218375525	chr2:218375525:G:A	7.26396e-08	-1.87103e-10	-0.572189
218375683	chr2:218375683:C:T	9.10768e-08	-1.87103e-10	-0.345996
218376371	chr2:218376371:A:G	3.89875e-08	-1.87103e-10	-1.19446
218376379	chr2:218376379:T:C	4.5471e-08	-1.87103e-10	-1.04062
218376543	chr2:218376543:A:G	3.70969e-08	-1.87103e-10	-1.24417
218376895	chr2:218376895:T:G	1.06964e-07	-1.87103e-10	-0.18521
218377383	chr2:218377383:T:C	7.17001e-08	-1.87103e-10	-0.585206
218377650	chr2:218377650:C:T	9.94501e-08	-1.87103e-10	-0.258042
218377795	chr2:218377795:C:T	7.20717e-08	-0.687306	0.10727
218378139	chr2:218378139:T:C	0.000580578	9.48223	-1.06815
218378834	chr2:218378834:A:G	3.49143e-08	-1.87103e-10	-1.3048
218379449	chr2:218379449:A:C	4.91371e-08	-1.87103e-10	-0.963085
218379707	chr2:218379707:G:A	4.63076e-08	-1.87103e-10	-1.02239
218379759	chr2:218379759:GT:G	7.17551e-08	-0.81728	0.232841
218380881	chr2:218380881:T:C	2.12248e-08	-1.80253	-3.15521e-10
218381059	chr2:218381059:T:C	5.62846e-08	-0.831335	0.00405745
218381158	chr2:218381158:A:G	9.03859e-08	-1.87103e-10	-0.353611
218381258	chr2:218381258:C:T	4.20856e-08	-1.11799	-3.15521e-10
218381316	chr2:218381316:C:A	3.67628e-08	-1.87103e-10	-1.25321
218381320	chr2:218381320:C:A	9.36197e-08	-1.87103e-10	-0.318458
218382250	chr2:218382250:TG:T	6.76302e-08	-1.87103e-10	-0.643644
218382933	chr2:218382933:C:T	3.74339e-08	-1.87103e-10	-1.23512
218383067	chr2:218383067:C:T	6.93992e-08	-1.87103e-10	-0.617823
218383261	chr2:218383261:G:A	4.88764e-08	-1.87103e-10	-0.968403
218383312	chr2:218383312:T:C	4.33814e-08	-0.780363	-0.307306
218383566	chr2:218383566:G:A	3.57734e-08	-1.87103e-10	-1.2805
218383673	chr2:218383673:T:C	1.75912e-06	-0.354556	2.96942
218384232	chr2:218384232:C:T	7.55743e-07	-1.87103e-10	1.77
218384645	chr2:218384645:G:C	3.78207e-07	-1.87103e-10	1.07774
218384713	chr2:218384713:G:C	3.64039e-08	-1.05308	-0.209946
218385502	chr2:218385502:T:C	6.44474e-08	-1.87103e-10	-0.69185
218386395	chr2:218386395:T:C	4.98554e-08	-1.87103e-10	-0.948572
218387156	chr2:218387156:T:G	3.53888e-08	-1.87103e-10	-1.2913
218387654	chr2:218387654:C:T	7.83296e-05	7.70231	-1.29133
218387907	chr2:218387907:C:T	9.32174e-09	-1.63198	-0.993368
218388604	chr2:218388604:C:T	0.000144417	7.02276	-3.15521e-10
218388630	chr2:218388630:G:A	5.1584e-08	-1.87103e-10	-0.914488
218388939	chr2:218388939:C:G	3.66274e-08	-1.87103e-10	-1.2569
218389174	chr2:218389174:A:G	9.30562e-09	-1.40193	-1.22515
218389265	chr2:218389265:A:G	4.16664e-08	-1.87103e-10	-1.128
218389555	chr2:218389555:AAAAAT:A	8.48467e-08	-1.87103e-10	-0.416853
218390119	chr2:218390119:T:C	0.000152947	7.49788	-0.41773
218390157	chr2:218390157:A:AT	0.000122289	7.34194	-0.485495
218390197	chr2:218390197:A:G	5.59651e-08	-1.87103e-10	-0.83297
218390458	chr2:218390458:C:G	5.28051e-08	-1.87103e-10	-0.891091
218390700	chr2:218390700:A:G	1.4983e-05	4.26423	0.492746
218390718	chr2:218390718:C:T	3.88099e-05	6.87904	-1.17031
218390972	chr2:218390972:G:A	7.2921e-09	-1.81727	-1.05364
218391125	chr2:218391125:G:A	5.59651e-08	-1.87103e-10	-0.83297
218391312	chr2:218391312:C:T	6.50524e-08	-1.87103e-10	-0.682506
218391556	chr2:218391556:G:A	5.27282e-08	-1.87103e-10	-0.892548
218392035	chr2:218392035:C:T	4.14785e-08	-1.87103e-10	-1.13252
218392703	chr2:218392703:T:C	6.74788e-08	-1.17162	0.525731
218392786	chr2:218392786:C:G	3.89801e-08	-1.87103e-10	-1.19465
218392965	chr2:218392965:T:C	3.50535e-08	-1.87103e-10	-1.30082
218393718	chr2:218393718:T:C	3.90273e-08	-1.87103e-10	-1.19344
218394046	chr2:218394046:C:T	9.55244e-08	-1.87103e-10	-0.298317
218394048	chr2:218394048:C:T	4.78482e-08	-1.87103e-10	-0.989666
218394364	chr2:218394364:T:C	2.40723e-08	-1.67664	-3.15521e-10
218394412	chr2:218394412:C:T	2.09467e-08	-1.81572	-3.15521e-10
218394547	chr2:218394547:G:A	0.000172374	7.31819	-0.118464
218394555	chr2:218394555:G:A	3.49351e-08	-1.87103e-10	-1.30421
218395121	chr2:218395121:A:G	1.51605e-06	3.7279	-1.26174
218395242	chr2:218395242:C:T	3.57733e-08	-1.87103e-10	-1.2805
218395308	chr2:218395308:G:A	9.24234e-05	5.16031	1.41612
218395693	chr2:218395693:T:C	1.73829e-07	0.300372	-3.15521e-10
218395928	chr2:218395928:C:A	2.91257e-05	5.02633	0.395349
218395961	chr2:218395961:G:A	7.61964e-08	-1.87103e-10	-0.524384
218396196	chr2:218396196:A:C	1.93737e-06	-1.87103e-10	2.71139
218396453	chr2:218396453:C:T	0.000129696	5.39239	1.52287
218396518	chr2:218396518:C:T	8.59878e-08	-1.87103e-10	-0.403494
218396598	chr2:218396598:G:T	1.42506e-06	-1.87103e-10	2.40427
218396627	chr2:218396627:G:A	4.63865e-08	-1.87103e-10	-1.02069
218396909	chr2:218396909:G:A	3.57423e-08	-1.87103e-10	-1.28136
218396977	chr2:218396977:G:A	1.22497e-06	-1.87103e-10	2.25298
218397815	chr2:218397815:G:A	3.61881e-08	-1.87103e-10	-1.26897
218397860	chr2:218397860:C:T	3.9752e-07	-1.87103e-10	1.12755
218397985	chr2:218397985:C:T	1.39831e-07	-1.87103e-10	0.0827343
218398164	chr2:218398164:A:G	2.14938e-08	-1.78993	-3.15521e-10
218398390	chr2:218398390:G:A	3.53467e-08	-1.87103e-10	-1.29249
218398435	chr2:218398435:C:T	6.66234e-08	-1.87103e-10	-0.658643
218398554	chr2:218398554:A:G	3.53877e-08	-1.87103e-10	-1.29133
218398735	chr2:218398735:G:A	2.00931e-08	-0.881524	-0.975796
218398900	chr2:218398900:T:A	1.31842e-07	0.0239066	-3.15521e-10
218398943	chr2:218398943:G:A	2.21113e-08	-0.769534	-0.992074
218399184	chr2:218399184:G:C	5.67641e-08	-1.87103e-10	-0.818794
218399384	chr2:218399384:G:A	1.12048e-07	0.160931	-0.2997
218399610	chr2:218399610:G:T	1.86016e-08	-0.951269	-0.983184
218400343	chr2:218400343:G:A	1.90672e-06	-1.87103e-10	2.69544
218400426	chr2:218400426:C:T	3.69668e-08	-1.87103e-10	-1.24768
218400445	chr2:218400445:T:C	1.78504e-08	-1.00891	-0.966761
218400523	chr2:218400523:G:T	3.5681e-08	-1.87103e-10	-1.28308
218400673	chr2:218400673:C:T	1.47316e-08	-1.19852	-0.96918
218400937	chr2:218400937:G:C	2.13466e-06	-1.87103e-10	2.80837
218401302	chr2:218401302:C:T	3.49424e-08	-1.87103e-10	-1.304
218401437	chr2:218401437:C:T	3.67644e-08	-1.87103e-10	-1.25317
218401458	chr2:218401458:G:A	1.01617e-07	-1.87103e-10	-0.236491
218401481	chr2:218401481:T:C	3.36399e-07	1.07744	-0.116844
218401662	chr2:218401662:G:A	3.65824e-08	-1.87103e-10	-1.25813
218401909	chr2:218401909:C:T	5.47982e-08	-0.145162	-0.708879
218401917	chr2:218401917:G:A	3.76222e-08	-1.87103e-10	-1.23011
218402087	chr2:218402087:C:A	1.94901e-08	-0.916663	-0.971131
218402633	chr2:218402633:C:T	4.02386e-08	-1.87103e-10	-1.16287
218402814	chr2:218402814:C:T	4.23472e-08	-1.87103e-10	-1.1118
218402884	chr2:218402884:C:T	3.58424e-08	-1.87103e-10	-1.27857
218402967	chr2:218402967:C:A	3.51384e-08	-1.87103e-10	-1.2984
218403058	chr2:218403058:C:T	5.26877e-08	0.40981	-1.30313
218403147	chr2:218403147:C:T	3.49814e-08	-1.87103e-10	-1.30288
218403178	chr2:218403178:G:A	2.092e-08	-1.81699	-3.15521e-10
218403190	chr2:218403190:A:G	9.82456e-08	0.292306	-0.562534
218403566	chr2:218403566:ACT:A	4.39129e-08	-1.87103e-10	-1.07549
218403570	chr2:218403570:C:T	8.25696e-08	-1.87103e-10	-0.444057
218404080	chr2:218404080:G:A	1.04502e-07	0.114078	-0.322571
218404460	chr2:218404460:A:G	3.49921e-08	-1.87103e-10	-1.30257
218404575	chr2:218404575:A:G	2.20566e-08	-1.76409	-3.15521e-10
218404774	chr2:218404774:G:A	3.53076e-08	-1.87103e-10	-1.2936
218404832	chr2:218404832:A:G	3.58132e-08	-1.87103e-10	-1.27938
218405006	chr2:218405006:G:T	1.02736e-07	1.03634	-1.26187
218405374	chr2:218405374:A:G	1.15427e-08	-1.29588	-1.11576
218405650	chr2:218405650:G:A	6.67271e-08	-1.87103e-10	-0.657087
218406328	chr2:218406328:C:T	3.71548e-08	-1.87103e-10	-1.24261
218406931	chr2:218406931:G:A	3.59925e-08	-1.87103e-10	-1.27439
218406960	chr2:218406960:C:T	3.96706e-08	-1.87103e-10	-1.17709
218407076	chr2:218407076:A:G	4.15456e-08	-1.87103e-10	-1.13091
218407081	chr2:218407081:A:C	5.89179e-08	0.335398	-1.11695
218407422	chr2:218407422:A:G	5.43921e-06	4.88522	-1.14153
218407551	chr2:218407551:A:G	6.96023e-08	-1.87103e-10	-0.614901
218407571	chr2:218407571:G:T	0.000148465	8.23345	-1.18304
218407600	chr2:218407600:T:C	6.82674e-08	-1.87103e-10	-0.634266
218407751	chr2:218407751:A:G	4.14164e-08	-1.87103e-10	-1.13402
218407766	chr2:218407766:T:C	5.98621e-08	-1.87103e-10	-0.765655
218407831	chr2:218407831:A:G	6.73118e-08	-0.648363	-3.15521e-10
218408104	chr2:218408104:C:T	5.32337e-08	-1.87103e-10	-0.883007
218408108	chr2:218408108:G:C	2.12174e-08	-1.80288	-3.15521e-10
218408728	chr2:218408728:T:G	5.11113e-06	4.7379	-1.05643
218408952	chr2:218408952:C:T	1.29667e-07	-1.87103e-10	0.00727112
218408990	chr2:218408990:A:T	4.15613e-08	-1.87103e-10	-1.13053
218409075	chr2:218409075:T:C	4.53368e-08	-1.87103e-10	-1.04358
218409135	chr2:218409135:G:A	3.16116e-08	-1.40417	-3.15521e-10
218409235	chr2:218409235:A:G	5.98416e-09	-1.78174	-1.28685
218409249	chr2:218409249:A:G	3.99329e-08	-1.87103e-10	-1.1705
218409419	chr2:218409419:G:A	0.000255527	8.61101	-1.01762
218409792	chr2:218409792:C:T	1.42115e-07	-1.87103e-10	0.0989389
218410459	chr2:218410459:G:A	6.02129e-08	-1.87103e-10	-0.759812
218411157	chr2:218411157:C:G	2.09864e-08	-1.81382	-3.15521e-10
218411415	chr2:218411415:T:C	2.81368e-05	6.31437	-0.927238
218412181	chr2:218412181:C:T	7.26532e-08	-1.87103e-10	-0.572002
218414127	chr2:218414127:C:T	3.49512e-08	-1.87103e-10	-1.30375
218414216	chr2:218414216:G:GCA	1.7344e-07	-1.87103e-10	0.298136
218414374	chr2:218414374:A:G	0.00044171	9.11915	-0.978437
218414414	chr2:218414414:T:C	4.01519e-08	-1.87103e-10	-1.16503
218414507	chr2:218414507:G:A	6.65705e-09	-1.77905	-1.18297
218414667	chr2:218414667:A:T	3.68555e-08	-1.87103e-10	-1.25069
218414865	chr2:218414865:G:A	0.0029759	11.101	-1.05261
218414948	chr2:218414948:T:G	4.61567e-08	-1.87103e-10	-1.02566
218414991	chr2:218414991:C:T	3.49398e-08	-1.87103e-10	-1.30407
218415776	chr2:218415776:A:G	2.59474e-08	-1.20193	-0.399699
218416480	chr2:218416480:A:T	5.45855e-08	-0.857931	-3.15521e-10
218416881	chr2:218416881:C:T	3.53177e-08	-1.87103e-10	-1.29331
218417319	chr2:218417319:A:G	7.48325e-08	-1.87103e-10	-0.542446
218417597	chr2:218417597:G:A	1.77309e-08	-0.687255	-1.29513
218417613	chr2:218417613:A:G	4.10994e-08	-1.87103e-10	-1.14171
218417706	chr2:218417706:G:A	1.35167e-05	5.66698	-1.01299
218418011	chr2:218418011:G:A	2.20006e-08	-1.29518	-0.471451
218418063	chr2:218418063:G:A	1.03055e-07	-1.87103e-10	-0.222438
218418374	chr2:218418374:G:A	1.26056e-08	-1.13054	-1.19302
218418638	chr2:218418638:C:T	6.22893e-08	-1.87103e-10	-0.725909
218419197	chr2:218419197:G:T	6.47464e-08	-1.87103e-10	-0.68722
218419492	chr2:218419492:G:A	6.36371e-06	4.85427	-0.953602
218419843	chr2:218419843:A:G	3.70681e-08	-1.87103e-10	-1.24494
218420297	chr2:218420297:C:T	3.69525e-08	-1.87103e-10	-1.24807
218421002	chr2:218421002:G:A	5.16763e-08	-1.87103e-10	-0.9127
218421293	chr2:218421293:G:A	3.56612e-08	-1.87103e-10	-1.28364
218421539	chr2:218421539:T:C	1.3287e-07	-1.87103e-10	0.0316721
218421809	chr2:218421809:A:G	3.49848e-08	-1.87103e-10	-1.30279
218421818	chr2:218421818:G:C	6.65828e-06	4.97944	-1.03352
218422151	chr2:218422151:G:A	4.94377e-08	-1.87103e-10	-0.956985
218422553	chr2:218422553:C:A	4.61711e-05	6.89614	-1.01373
218422556	chr2:218422556:G:T	5.95509e-08	-1.87103e-10	-0.770868
218422647	chr2:218422647:A:G	1.92182e-05	5.7867	-0.780779
218423287	chr2:218423287:C:T	5.71757e-08	-1.87103e-10	-0.811569
218423295	chr2:218423295:T:C	1.07188e-08	-1.52693	-0.958762
218423464	chr2:218423464:G:T	4.61487e-08	-1.87103e-10	-1.02583
218423556	chr2:218423556:T:C	3.51768e-08	-1.87103e-10	-1.29731
218423596	chr2:218423596:G:A	6.67256e-08	-1.87103e-10	-0.65711
218423659	chr2:218423659:A:G	3.49186e-08	-1.87103e-10	-1.30468
218424104	chr2:218424104:T:C	3.80162e-08	-1.87103e-10	-1.21969
218424176	chr2:218424176:C:T	1.11036e-05	5.2636	-0.806273
218424813	chr2:218424813:C:T	5.15789e-08	-1.87103e-10	-0.914586
218424920	chr2:218424920:A:G	3.95341e-05	7.03205	-1.30483
218424976	chr2:218424976:A:G	5.04772e-08	-1.87103e-10	-0.936177
218425953	chr2:218425953:C:T	3.4388e-05	6.24186	-0.65409
218426262	chr2:218426262:T:C	4.81726e-08	-1.87103e-10	-0.982909
218426358	chr2:218426358:G:A	3.51036e-08	-1.87103e-10	-1.2994
218426472	chr2:218426472:A:G	3.89245e-08	-1.87103e-10	-1.19607
218426684	chr2:218426684:C:A	3.57268e-08	-1.87103e-10	-1.2818
218426758	chr2:218426758:C:T	2.55474e-08	-1.61716	-3.15521e-10
218426763	chr2:218426763:G:A	7.59801e-08	-0.527227	-3.15521e-10
218426925	chr2:218426925:A:G	3.79291e-08	-1.22198	-3.15521e-10
218427218	chr2:218427218:C:A	3.54397e-08	-1.87103e-10	-1.28987
218427411	chr2:218427411:G:A	1.03221e-07	-1.87103e-10	-0.220828
218427563	chr2:218427563:T:C	3.82002e-08	-1.87103e-10	-1.21486
218427872	chr2:218427872:C:T	8.02695e-09	-1.53279	-1.24211
218428482	chr2:218428482:G:A	3.65393e-08	-1.87103e-10	-1.25931
218428786	chr2:218428786:T:C	4.7599e-08	-1.87103e-10	-0.994887
218429124	chr2:218429124:T:C	4.0276e-08	-1.87103e-10	-1.16194
218429214	chr2:218429214:A:G	3.50345e-08	-1.87103e-10	-1.30137
218429420	chr2:218429420:G:A	5.54909e-08	-1.87103e-10	-0.841479
218429478	chr2:218429478:A:G	4.93208e-08	-1.87103e-10	-0.959353
218429535	chr2:218429535:A:C	8.62091e-05	7.54351	-1.03667
218429598	chr2:218429598:G:C	3.64852e-08	-1.87103e-10	-1.26079
218429731	chr2:218429731:G:A	3.75188e-08	-1.87103e-10	-1.23286
218430015	chr2:218430015:G:C	6.42148e-08	-1.87103e-10	-0.695465
218430371	chr2:218430371:A:G	4.00396e-08	-1.87103e-10	-1.16783
218430420	chr2:218430420:C:T	8.21125e-08	-1.87103e-10	-0.449608
218430995	chr2:218430995:G:A	6.52821e-08	-1.87103e-10	-0.678981
218431112	chr2:218431112:G:A	5.91204e-05	7.04262	-0.912989
218431783	chr2:218431783:C:T	6.422e-08	-1.87103e-10	-0.695384
218431822	chr2:218431822:G:A	1.77895e-05	6.19507	-1.2664
218432114	chr2:218432114:C:T	1.81103e-07	0.341369	-3.15521e-10
218432338	chr2:218432338:G:A	8.96955e-08	-1.87103e-10	-0.361278
218432463	chr2:218432463:G:A	1.72216e-07	-1.87103e-10	0.291052
218433325	chr2:218433325:C:T	3.84151e-08	-1.87103e-10	-1.20925
218433396	chr2:218433396:A:T	3.56638e-08	-1.87103e-10	-1.28356
218433893	chr2:218433893:G:A	2.10212e-08	-0.589189	-1.22298
218433972	chr2:218433972:G:A	2.57882e-05	6.55566	-1.25569
218435387	chr2:218435387:C:A	3.64536e-08	-1.87103e-10	-1.26166
218435502	chr2:218435502:C:T	6.83877e-08	-1.87103e-10	-0.632505
218436000	chr2:218436000:G:A	6.7378e-05	7.19977	-0.939398
218436132	chr2:218436132:A:C	4.53719e-08	-1.87103e-10	-1.04281
218436498	chr2:218436498:C:T	7.49406e-08	-1.87103e-10	-0.541003
218436543	chr2:218436543:C:T	3.65035e-08	-1.87103e-10	-1.26029
218436881	chr2:218436881:A:C	3.57962e-08	-1.87103e-10	-1.27986
218437729	chr2:218437729:C:T	3.78865e-08	-1.87103e-10	-1.2231
218437743	chr2:218437743:G:A	2.40991e-05	6.4801	-1.24787
218437900	chr2:218437900:G:A	5.02992e-08	-1.87103e-10	-0.939709
218438077	chr2:218438077:A:C	4.10012e-08	-1.87103e-10	-1.1441
218439407	chr2:218439407:G:A	6.48358e-08	-1.87103e-10	-0.68584
218439639	chr2:218439639:G:A	3.57709e-08	-1.87103e-10	-1.28056
218439681	chr2:218439681:G:A	7.55826e-08	-1.87103e-10	-0.532473
218440128	chr2:218440128:C:A	1.48394e-05	6.02483	-1.27749
218440134	chr2:218440134:A:G	3.761e-08	-1.87103e-10	-1.23043
218440200	chr2:218440200:T:G	3.33721e-07	-1.87103e-10	0.952608
218440324	chr2:218440324:C:T	6.70481e-08	-1.87103e-10	-0.652289
218440472	chr2:218440472:G:A	1.04986e-08	-1.58897	-0.917486
218440681	chr2:218440681:G:C	4.52445e-05	6.76664	-0.904501
218441111	chr2:218441111:G:A	3.55847e-08	-1.87103e-10	-1.28578
218441286	chr2:218441286:G:A	3.59181e-08	-1.87103e-10	-1.27646
218441974	chr2:218441974:T:C	1.00477e-07	-0.247769	-3.15521e-10
218442283	chr2:218442283:G:A	1.22875e-07	-1.87103e-10	-0.0465322
218442790	chr2:218442790:T:C	1.59054e-07	-1.87103e-10	0.211547
218443021	chr2:218443021:A:G	3.68908e-08	-1.87103e-10	-1.24974
218443272	chr2:218443272:C:T	5.03192e-08	-0.939311	-3.15521e-10
218443421	chr2:218443421:C:T	2.75921e-05	6.39864	-1.03105
218444217	chr2:218444217:G:A	8.13574e-07	-1.87103e-10	1.84374
218444479	chr2:218444479:T:C	3.49772e-08	-1.87103e-10	-1.303
218444483	chr2:218444483:T:C	3.63484e-08	-1.87103e-10	-1.26455
218444510	chr2:218444510:C:T	1.61897e-05	5.78958	-0.955151
218444580	chr2:218444580:C:T	1.25566e-07	-1.87103e-10	-0.0248691
218444699	chr2:218444699:G:A	3.65792e-08	-1.87103e-10	-1.25822
218445085	chr2:218445085:T:C	4.08367e-08	-1.87103e-10	-1.14812
218445601	chr2:218445601:C:T	3.92423e-08	-1.18794	-3.15521e-10
218445758	chr2:218445758:T:C	4.47672e-08	-1.87103e-10	-1.05622
218445760	chr2:218445760:A:C	4.76404e-06	4.90881	-1.29766
218445768	chr2:218445768:T:C	1.37006e-07	-1.87103e-10	0.0623255
218446127	chr2:218446127:T:C	3.63393e-08	-1.87103e-10	-1.2648
218446983	chr2:218446983:C:T	2.65864e-07	-1.87103e-10	0.725286
218447115	chr2:218447115:C:T	6.10569e-08	-1.87103e-10	-0.745893
218447210	chr2:218447210:G:A	9.06745e-09	-1.66471	-0.988293
218447383	chr2:218447383:T:C	1.03487e-08	-1.63865	-0.882184
218447462	chr2:218447462:C:T	5.33667e-08	-1.87103e-10	-0.880512
218447746	chr2:218447746:T:C	4.80148e-06	4.47371	-0.85473
218447779	chr2:218447779:G:A	3.63174e-08	-1.87103e-10	-1.2654
218448631	chr2:218448631:T:C	3.06897e-06	4.41397	-1.24257
218448873	chr2:218448873:C:T	3.66371e-08	-1.87103e-10	-1.25664
218449168	chr2:218449168:G:A	3.57931e-08	-1.87103e-10	-1.27994
218449850	chr2:218449850:A:T	1.63166e-07	1.06827	-0.831208
218450334	chr2:218450334:G:A	5.2754e-08	-1.87103e-10	-0.892059
218450465	chr2:218450465:C:T	3.585e-08	-1.87103e-10	-1.27836
218451010	chr2:218451010:A:G	3.7703e-08	-1.87103e-10	-1.22796
218451698	chr2:218451698:T:C	6.71247e-08	-1.87103e-10	-0.651147
218452525	chr2:218452525:T:C	4.78846e-06	4.45297	-0.836707
218452853	chr2:218452853:G:A	1.56786e-07	-1.87103e-10	0.197186
218452972	chr2:218452972:A:G	1.30841e-07	0.0162806	-3.15521e-10
218453016	chr2:218453016:AC:A	3.51952e-08	-1.87103e-10	-1.29679
218453355	chr2:218453355:T:C	4.57116e-06	4.41322	-0.843395
218453525	chr2:218453525:C:T	2.66989e-08	-1.57308	-3.15521e-10
218453637	chr2:218453637:G:A	3.9527e-08	-1.87103e-10	-1.18072
218453840	chr2:218453840:C:T	6.86857e-08	-1.87103e-10	-0.628157
218453954	chr2:218453954:A:G	3.63429e-08	-1.87103e-10	-1.2647
218454285	chr2:218454285:G:A	3.97879e-08	-1.87103e-10	-1.17414
218454657	chr2:218454657:C:A	9.1256e-08	-1.87103e-10	-0.34403
218454684	chr2:218454684:T:C	5.47064e-08	-1.87103e-10	-0.855718
218454934	chr2:218454934:A:G	6.71247e-08	-1.87103e-10	-0.651147
218455162	chr2:218455162:C:G	4.7953e-06	4.46181	-0.844118
218455228	chr2:218455228:C:T	3.64018e-08	-1.87103e-10	-1.26308
218455484	chr2:218455484:C:A	7.41753e-06	5.34099	-1.28708
218455805	chr2:218455805:T:C	8.89187e-09	-1.63264	-1.03993
218455822	chr2:218455822:C:T	3.60083e-08	-1.87103e-10	-1.27395
218455875	chr2:218455875:G:A	3.68917e-08	-1.87103e-10	-1.24971
218455994	chr2:218455994:C:T	3.51196e-08	-1.87103e-10	-1.29894
218456628	chr2:218456628:G:A	4.19092e-08	-1.87103e-10	-1.12219
218456981	chr2:218456981:GAAAAAGA:G	6.19643e-08	-1.87103e-10	-0.73114
218456984	chr2:218456984:AAAG:A	6.4759e-09	-1.68512	-1.30449
218457707	chr2:218457707:T:C	2.30306e-05	6.19375	-1.00687
218457899	chr2:218457899:A:T	5.00269e-08	-1.87103e-10	-0.945137
218458938	chr2:218458938:C:T	3.52181e-08	-1.87103e-10	-1.29614
218459317	chr2:218459317:G:A	2.09052e-08	-1.8177	-3.15521e-10
218459594	chr2:218459594:G:T	9.52678e-08	-0.301007	-3.15521e-10
218459637	chr2:218459637:C:G	3.60821e-08	-1.87103e-10	-1.2719
218459700	chr2:218459700:AGTG:A	1.30692e-06	2.31773	-3.15521e-10
218459983	chr2:218459983:C:T	5.66056e-08	-1.87103e-10	-0.82159
218460260	chr2:218460260:A:C	2.76958e-07	-1.87103e-10	0.766169
218460536	chr2:218460536:A:G	8.90983e-09	-1.63278	-1.03776
218460939	chr2:218460939:CA:C	8.27244e-09	-1.64816	-1.09661
218460954	chr2:218460954:A:T	8.62801e-08	-1.87103e-10	-0.4001
218461201	chr2:218461201:C:T	2.67746e-08	-1.57024	-3.15521e-10
218461235	chr2:218461235:C:T	4.6792e-08	-1.87103e-10	-1.01199
218461578	chr2:218461578:T:C	1.04584e-08	-1.23074	-1.27955
218461771	chr2:218461771:C:T	3.55414e-08	-1.87103e-10	-1.287
218462147	chr2:218462147:A:C	5.18316e-08	-0.9097	-3.15521e-10
218462259	chr2:218462259:C:T	2.16153e-08	-1.7843	-3.15521e-10
218462734	chr2:218462734:G:T	5.18524e-08	-1.87103e-10	-0.909298
218462777	chr2:218462777:G:A	1.04745e-07	-0.206172	-3.15521e-10
218463621	chr2:218463621:C:T	3.74498e-08	-1.87103e-10	-1.2347
218463660	chr2:218463660:C:T	3.62368e-08	-1.87103e-10	-1.26762
218463786	chr2:218463786:C:T	3.60311e-08	-1.87103e-10	-1.27332
218463958	chr2:218463958:C:T	2.16349e-05	6.15306	-1.0287
218464449	chr2:218464449:G:A	5.14072e-08	-1.87103e-10	-0.91792
218464762	chr2:218464762:C:T	1.92251e-05	6.04985	-1.04358
218465096	chr2:218465096:A:G	4.50016e-06	4.8475	-1.29333
218465466	chr2:218465466:C:T	5.57432e-06	4.53644	-0.768213
218465480	chr2:218465480:T:C	6.79595e-08	-1.87103e-10	-0.638787
218465951	chr2:218465951:T:C	3.59411e-08	-1.87103e-10	-1.27582
218466758	chr2:218466758:A:G	6.73937e-08	-0.647147	-3.15521e-10
218466778	chr2:218466778:A:C	8.23182e-09	-1.64625	-1.10344
218466835	chr2:218466835:A:G	5.47362e-08	-1.87103e-10	-0.855174
218467510	chr2:218467510:G:A	1.09702e-08	-1.19524	-1.26728
218467582	chr2:218467582:T:C	7.30772e-08	-1.87103e-10	-0.566182
218467933	chr2:218467933:G:A	3.55108e-08	-1.87103e-10	-1.28786
218467935	chr2:218467935:T:C	5.83186e-08	-1.87103e-10	-0.791777
218467958	chr2:218467958:G:A	6.35778e-08	-1.87103e-10	-0.705434
218468170	chr2:218468170:G:A	6.78532e-08	-1.87103e-10	-0.640353
218468290	chr2:218468290:C:T	1.76955e-05	6.19944	-1.27607
218468568	chr2:218468568:T:C	5.24777e-08	-1.87103e-10	-0.897311
218468973	chr2:218468973:G:A	3.60311e-08	-1.27331	-3.15521e-10
218469913	chr2:218469913:C:T	4.03778e-05	6.98132	-1.23298
218470031	chr2:218470031:A:G	3.52495e-08	-1.87103e-10	-1.29525
218470258	chr2:218470258:G:A	1.03624e-07	-0.216934	-3.15521e-10
218470650	chr2:218470650:C:A	6.69795e-08	-1.87103e-10	-0.653312
218471177	chr2:218471177:T:C	1.01967e-07	-0.233045	-3.15521e-10
218471212	chr2:218471212:C:T	2.53329e-05	6.276	-0.993839
218471221	chr2:218471221:C:A	6.10637e-06	4.61727	-0.757882
218471335	chr2:218471335:G:A	4.86202e-08	-1.87103e-10	-0.97366
218471385	chr2:218471385:A:G	1.83049e-05	6.23129	-1.27406
218471842	chr2:218471842:A:G	2.24173e-05	6.16827	-1.00838
218472610	chr2:218472610:A:G	4.71561e-06	4.89153	-1.29059
218473815	chr2:218473815:C:T	6.51991e-08	-1.87103e-10	-0.680252
218473931	chr2:218473931:C:T	3.65594e-08	-1.87103e-10	-1.25876
218474560	chr2:218474560:T:C	4.67699e-06	4.88436	-1.29165
218474985	chr2:218474985:T:C	1.62737e-07	-1.87103e-10	0.234436
218475023	chr2:218475023:A:T	3.63649e-08	-1.87103e-10	-1.26409
218475130	chr2:218475130:T:C	8.46911e-08	-1.87103e-10	-0.418688
218475616	chr2:218475616:A:G	3.63036e-08	-1.87103e-10	-1.26578
218475991	chr2:218475991:C:T	4.5489e-08	-1.87103e-10	-1.04023
218476011	chr2:218476011:C:T	3.63376e-08	-1.87103e-10	-1.26485
218476283	chr2:218476283:A:G	3.78855e-08	-1.87103e-10	-1.22313
218476376	chr2:218476376:C:A	3.03619e-08	-1.44451	-3.15521e-10
218476617	chr2:218476617:G:A	3.50492e-08	-1.87103e-10	-1.30095
218476895	chr2:218476895:C:G	2.09312e-08	-1.81646	-3.15521e-10
218477104	chr2:218477104:A:G	2.5939e-05	6.49372	-1.18792
218477185	chr2:218477185:T:C	3.50281e-08	-1.87103e-10	-1.30155
218477561	chr2:218477561:T:C	5.51789e-06	4.47573	-0.717674
218477780	chr2:218477780:A:G	7.83798e-09	-1.81783	-0.980887
218478565	chr2:218478565:A:G	5.0479e-08	-1.87103e-10	-0.936141
218478897	chr2:218478897:T:C	2.09153e-08	-1.81722	-3.15521e-10
218479061	chr2:218479061:T:A	3.58507e-08	-1.87103e-10	-1.27834
218479442	chr2:218479442:G:T	2.67844e-06	4.27256	-1.23727
218479869	chr2:218479869:A:T	2.62703e-08	-1.58926	-3.15521e-10
218479979	chr2:218479979:C:G	5.82811e-08	-1.87103e-10	-0.792421
218480195	chr2:218480195:G:A	3.55663e-08	-1.87103e-10	-1.2863
218480408	chr2:218480408:A:G	4.41869e-08	-1.87103e-10	-1.06927
218480878	chr2:218480878:A:C	1.0425e-08	-1.24077	-1.27272
218481041	chr2:218481041:C:G	1.44653e-07	-1.87103e-10	0.116637
218481208	chr2:218481208:C:T	4.20182e-08	-1.87103e-10	-1.11959
218481211	chr2:218481211:A:T	4.21373e-08	-1.87103e-10	-1.11677
218481379	chr2:218481379:G:A	1.69316e-05	6.1672	-1.28796
218482577	chr2:218482577:A:C	3.0228e-07	-1.87103e-10	0.853655
218483277	chr2:218483277:A:C	5.91202e-08	-1.87103e-10	-0.778127
218483839	chr2:218483839:G:C	2.09626e-08	-1.81496	-3.15521e-10
218484105	chr2:218484105:G:C	2.24916e-08	-1.74455	-3.15521e-10
218484645	chr2:218484645:AAC:A	4.37356e-06	4.83037	-1.30474
218484832	chr2:218484832:C:A	3.84389e-08	-1.87103e-10	-1.20863
218485029	chr2:218485029:C:T	1.1633e-05	5.69902	-1.19511
218485237	chr2:218485237:CCT:C	4.2928e-08	-1.87103e-10	-1.09817
218485248	chr2:218485248:AT:A	3.51311e-08	-1.87103e-10	-1.29861
218485938	chr2:218485938:C:G	4.09135e-08	-1.87103e-10	-1.14624
218486377	chr2:218486377:T:C	3.70711e-08	-1.87103e-10	-1.24486
218486532	chr2:218486532:C:T	3.50326e-08	-1.87103e-10	-1.30142
218486533	chr2:218486533:G:A	3.5547e-08	-1.87103e-10	-1.28684
218486592	chr2:218486592:T:G	4.14528e-08	-1.87103e-10	-1.13314
218486938	chr2:218486938:G:A	8.28458e-08	-1.87103e-10	-0.440717
218487168	chr2:218487168:T:C	1.16495e-08	-1.66777	-0.734665
218487408	chr2:218487408:T:C	3.63494e-08	-1.87103e-10	-1.26452
218487788	chr2:218487788:A:C	2.25912e-05	6.45564	-1.28802
218487849	chr2:218487849:C:T	4.70142e-06	4.90237	-1.30445
218487875	chr2:218487875:C:T	2.30958e-05	6.10044	-0.910731
218488472	chr2:218488472:C:T	6.71678e-06	5.25855	-1.30388
218488740	chr2:218488740:A:G	3.52459e-08	-1.87103e-10	-1.29535
218488931	chr2:218488931:G:A	1.36971e-07	-1.87103e-10	0.0620676
218489226	chr2:218489226:C:T	3.56065e-08	-1.87103e-10	-1.28517
218489474	chr2:218489474:C:A	6.34989e-06	5.18904	-1.29055
218489750	chr2:218489750:T:A	4.88639e-08	-1.87103e-10	-0.968659
218489846	chr2:218489846:T:C	1.29944e-05	5.9081	-1.29352
218489899	chr2:218489899:T:C	1.57047e-07	-1.87103e-10	0.198849
218490229	chr2:218490229:T:C	6.56209e-09	-1.71162	-1.26476
218490588	chr2:218490588:A:C	2.16109e-08	-1.7845	-3.15521e-10
218490935	chr2:218490935:C:A	5.84809e-06	5.11883	-1.30266
218491131	chr2:218491131:C:T	1.02514e-08	-1.25233	-1.27795
218491408	chr2:218491408:C:T	2.09773e-08	-1.81426	-3.15521e-10
218491556	chr2:218491556:G:C	5.33583e-08	-1.87103e-10	-0.880668
218491787	chr2:218491787:T:C	5.13536e-08	-1.87103e-10	-0.918964
218491888	chr2:218491888:G:C	3.6148e-08	-1.87103e-10	-1.27008
218492333	chr2:218492333:G:A	8.82967e-09	-1.61827	-1.06131
218492447	chr2:218492447:A:C	2.03496e-07	0.457948	-3.15521e-10
218492822	chr2:218492822:C:T	7.3627e-06	5.35036	-1.30388
218493020	chr2:218493020:T:A	3.37063e-08	-1.34001	-3.15521e-10
218493070	chr2:218493070:A:G	3.71428e-08	-1.87103e-10	-1.24293
218493076	chr2:218493076:A:T	3.73187e-08	-1.87103e-10	-1.2382
218493135	chr2:218493135:A:G	3.51203e-05	6.53729	-0.928457
218493470	chr2:218493470:CTTCT:C	3.54005e-08	-1.87103e-10	-1.29097
218493880	chr2:218493880:C:T	2.41825e-05	6.52564	-1.28995
218493914	chr2:218493914:C:T	2.10878e-08	-1.80901	-3.15521e-10
218494122	chr2:218494122:T:A	6.63181e-08	-1.87103e-10	-0.663236
218494428	chr2:218494428:G:GT	3.69975e-08	-1.87103e-10	-1.24685
218494564	chr2:218494564:T:C	2.42427e-05	6.53014	-1.29196
218494733	chr2:218494733:A:G	4.2913e-08	-1.87103e-10	-1.09852
218495107	chr2:218495107:A:T	4.23427e-08	-1.87103e-10	-1.1119
218496073	chr2:218496073:C:T	4.06e-08	-1.87103e-10	-1.15393
218496239	chr2:218496239:GCCAAGATCGCA:G	2.52613e-05	6.27548	-0.996147
218496406	chr2:218496406:CAAT:C	3.90909e-08	-1.87103e-10	-1.19181
218496668	chr2:218496668:G:A	4.64166e-08	-1.87103e-10	-1.02004
218496795	chr2:218496795:T:C	3.7716e-08	-1.87103e-10	-1.22762
218496796	chr2:218496796:G:A	8.67988e-08	-1.87103e-10	-0.394106
218496897	chr2:218496897:C:T	1.71075e-07	-1.87103e-10	0.284404
218498012	chr2:218498012:T:C	2.97892e-08	-1.46355	-3.15521e-10
218498262	chr2:218498262:T:C	1.04151e-08	-1.24384	-1.27061
218498360	chr2:218498360:T:C	3.69357e-08	-1.87103e-10	-1.24852
218498384	chr2:218498384:T:C	3.57574e-08	-1.87103e-10	-1.28094
218498465	chr2:218498465:T:C	1.05702e-08	-1.23339	-1.26627
218498611	chr2:218498611:G:A	7.80988e-08	-1.87103e-10	-0.499725
218498635	chr2:218498635:G:A	4.34976e-08	-1.08499	-3.15521e-10
218499231	chr2:218499231:G:A	8.54063e-09	-1.64787	-1.065
218499794	chr2:218499794:G:A	5.11184e-08	-1.87103e-10	-0.923554
218499898	chr2:218499898:C:G	1.38227e-07	0.0712015	-3.15521e-10
218500255	chr2:218500255:T:G	4.14709e-08	-1.87103e-10	-1.13271
218500564	chr2:218500564:C:T	3.49524e-08	-1.87103e-10	-1.30371
218501548	chr2:218501548:T:C	3.92029e-08	-1.87103e-10	-1.18895
218501555	chr2:218501555:C:A	4.15699e-08	-1.87103e-10	-1.13032
218501841	chr2:218501841:GTGAAACTCAGTCTTCT:G	3.70467e-08	-1.87103e-10	-1.24552
218503143	chr2:218503143:C:T	8.1187e-08	-1.87103e-10	-0.460944
218503506	chr2:218503506:A:G	1.08022e-08	-1.20308	-1.27486
218503697	chr2:218503697:G:A	5.46088e-08	-1.87103e-10	-0.857503
218503998	chr2:218503998:GAC:G	8.66156e-08	-1.87103e-10	-0.396219
218504099	chr2:218504099:G:A	3.55408e-08	-1.87103e-10	-1.28702
218504565	chr2:218504565:A:G	5.78522e-06	4.56199	-0.75663
218505013	chr2:218505013:C:T	6.35117e-09	-1.70426	-1.3048
218505083	chr2:218505083:C:T	3.54351e-08	-1.87103e-10	-1.29
218505128	chr2:218505128:C:T	1.79514e-05	6.2224	-1.28468
218505297	chr2:218505297:G:A	3.66673e-08	-1.87103e-10	-1.25581
218506536	chr2:218506536:G:A	8.35198e-09	-1.6522	-1.083
218506870	chr2:218506870:C:T	5.32687e-08	-1.87103e-10	-0.88235
218507029	chr2:218507029:C:G	3.55288e-08	-1.87103e-10	-1.28736
218507035	chr2:218507035:T:G	3.63433e-08	-1.87103e-10	-1.26469
218507041	chr2:218507041:A:G	4.43855e-06	4.84461	-1.30423
218507304	chr2:218507304:T:G	6.03607e-08	-1.87103e-10	-0.75736
218507510	chr2:218507510:C:G	2.23385e-05	6.16437	-1.008
218508045	chr2:218508045:C:A	4.65293e-06	4.89005	-1.3025
218508058	chr2:218508058:C:G	1.03056e-08	-1.25035	-1.27466
218508189	chr2:218508189:T:G	1.96096e-05	6.01507	-0.988996
218508276	chr2:218508276:T:C	3.81379e-08	-1.87103e-10	-1.21649
218508290	chr2:218508290:A:T	4.20304e-08	-1.11931	-3.15521e-10
218508341	chr2:218508341:T:C	8.38704e-09	-1.65634	-1.07467
218508423	chr2:218508423:C:T	4.29684e-08	-1.87103e-10	-1.09723
218508474	chr2:218508474:A:G	4.69097e-06	4.89542	-1.29972
218508699	chr2:218508699:A:G	3.55454e-08	-1.87103e-10	-1.28689
218510295	chr2:218510295:C:T	4.54689e-06	4.86658	-1.30208
218510771	chr2:218510771:T:C	3.55024e-08	-1.87103e-10	-1.2881
218510941	chr2:218510941:G:A	8.78073e-09	-1.64665	-1.03849
218511305	chr2:218511305:C:T	5.7936e-08	-1.87103e-10	-0.798359
218511370	chr2:218511370:G:A	3.4921e-08	-1.87103e-10	-1.30461
218511394	chr2:218511394:C:T	3.63366e-08	-1.87103e-10	-1.26487
218512068	chr2:218512068:G:A	2.64598e-08	-1.58207	-3.15521e-10
218512254	chr2:218512254:C:T	1.4377e-07	-1.87103e-10	0.110514
218512383	chr2:218512383:A:T	6.2022e-08	-1.87103e-10	-0.73021
218512546	chr2:218512546:C:T	8.83253e-09	-1.62713	-1.05213
218513508	chr2:218513508:C:A	4.41643e-08	-1.87103e-10	-1.06978
218514160	chr2:218514160:T:C	3.55717e-08	-1.87103e-10	-1.28615
218514508	chr2:218514508:T:C	4.27285e-08	-1.87103e-10	-1.10283
218514513	chr2:218514513:ACCT:A	6.00651e-08	-1.87103e-10	-0.762269
218514840	chr2:218514840:C:T	7.19218e-08	-1.87103e-10	-0.58212
218515026	chr2:218515026:C:T	1.58248e-07	-1.87103e-10	0.206465
218516130	chr2:218516130:G:A	4.58369e-08	-1.87103e-10	-1.03261
218516225	chr2:218516225:GACACATGC:G	1.25686e-07	-0.023911	-3.15521e-10
218516610	chr2:218516610:T:C	4.08971e-08	-1.87103e-10	-1.14664
218516682	chr2:218516682:T:C	4.44906e-06	4.84641	-1.30366
218517129	chr2:218517129:T:C	1.76723e-05	6.20314	-1.28109
218517429	chr2:218517429:ACT:A	3.01327e-06	4.39556	-1.24248
218517456	chr2:218517456:T:C	3.6742e-08	-1.87103e-10	-1.25378
218517676	chr2:218517676:C:G	3.51339e-08	-1.87103e-10	-1.29853
218517896	chr2:218517896:T:G	6.22818e-08	-1.87103e-10	-0.72603
218518398	chr2:218518398:C:T	1.94817e-05	6.02162	-1.00209
218518727	chr2:218518727:C:T	3.81925e-08	-1.87103e-10	-1.21506
218518968	chr2:218518968:A:C	1.02039e-08	-1.25637	-1.27856
218519768	chr2:218519768:C:T	8.64837e-09	-1.647	-1.05333
218519783	chr2:218519783:T:C	2.71517e-08	-1.55626	-3.15521e-10
218520088	chr2:218520088:C:T	4.55534e-08	-1.87103e-10	-1.03881
218520776	chr2:218520776:C:A	3.74167e-08	-1.87103e-10	-1.23558
218521361	chr2:218521361:T:A	1.67337e-05	6.14893	-1.28144
218521947	chr2:218521947:A:G	7.05729e-08	-1.87103e-10	-0.601053
218521978	chr2:218521978:G:A	1.14119e-07	-0.120459	-3.15521e-10
218522176	chr2:218522176:C:T	1.7022e-05	6.16475	-1.28018
218522282	chr2:218522282:G:C	2.04126e-05	6.06469	-0.998485
218522476	chr2:218522476:T:C	3.76266e-08	-1.87103e-10	-1.22999
218522526	chr2:218522526:G:A	8.16049e-09	-1.52777	-1.23063
218522542	chr2:218522542:G:A	3.96805e-08	-1.87103e-10	-1.17684
218522903	chr2:218522903:T:A	8.90216e-08	-0.36882	-3.15521e-10
218523047	chr2:218523047:G:A	1.48195e-07	-1.87103e-10	0.14083
218523424	chr2:218523424:A:T	3.7868e-08	-1.87103e-10	-1.22359
218523584	chr2:218523584:T:C	3.6732e-08	-1.87103e-10	-1.25405
218523714	chr2:218523714:G:A	3.3566e-08	-1.34419	-3.15521e-10
218523902	chr2:218523902:T:G	5.58199e-08	-1.87103e-10	-0.835568
218524235	chr2:218524235:G:A	4.08467e-08	-1.87103e-10	-1.14787
218524345	chr2:218524345:C:T	8.62324e-09	-1.65529	-1.04795
218524513	chr2:218524513:A:G	1.66795e-05	6.14549	-1.28125
218524801	chr2:218524801:C:T	4.6559e-08	-1.87103e-10	-1.01698
218524818	chr2:218524818:C:T	1.47069e-07	-1.87103e-10	0.133202
218524829	chr2:218524829:C:T	2.09394e-08	-1.81607	-3.15521e-10
218524830	chr2:218524830:G:A	4.08725e-08	-1.87103e-10	-1.14724
218526244	chr2:218526244:T:A	9.6653e-06	4.68992	-0.371323
218526272	chr2:218526272:C:T	4.07696e-08	-1.87103e-10	-1.14976
218526326	chr2:218526326:G:C	5.35132e-08	-1.87103e-10	-0.87777
218526597	chr2:218526597:A:AT	9.3047e-08	-0.324594	-3.15521e-10
218526769	chr2:218526769:T:G	7.86732e-09	-1.7445	-1.05048
218526949	chr2:218526949:C:T	2.10685e-05	6.10271	-1.00488
218527031	chr2:218527031:A:G	9.6707e-06	5.62063	-1.30147
218527032	chr2:218527032:C:T	9.76347e-06	5.62992	-1.30122
218527098	chr2:218527098:A:G	5.64117e-08	-1.87103e-10	-0.825022
218527436	chr2:218527436:A:G	2.2403e-05	6.12833	-0.969076
218527611	chr2:218527611:T:C	3.63229e-08	-1.87103e-10	-1.26525
218528086	chr2:218528086:C:T	1.6299e-05	6.11374	-1.27258
218528181	chr2:218528181:G:A	3.62173e-08	-1.87103e-10	-1.26816
218528579	chr2:218528579:C:T	4.55147e-08	-1.87103e-10	-1.03966
218529639	chr2:218529639:T:G	3.5456e-08	-1.87103e-10	-1.2894
218529653	chr2:218529653:G:A	3.77334e-08	-1.87103e-10	-1.22715
218529883	chr2:218529883:C:T	6.00762e-08	-1.87103e-10	-0.762086
218529922	chr2:218529922:TAA:T	2.14397e-08	-1.79246	-3.15521e-10
218530576	chr2:218530576:C:T	9.88842e-08	-1.87103e-10	-0.263749
218530796	chr2:218530796:C:A	4.77051e-08	-1.87103e-10	-0.99266
218530991	chr2:218530991:T:A	3.67758e-08	-1.87103e-10	-1.25286
218531372	chr2:218531372:T:C	3.63136e-08	-1.87103e-10	-1.26551
218531532	chr2:218531532:C:T	5.57479e-06	4.50352	-0.735208
218531691	chr2:218531691:T:C	3.70754e-08	-1.87103e-10	-1.24474
218531961	chr2:218531961:C:T	1.43175e-05	5.987	-1.27547
218532132	chr2:218532132:C:A	3.63137e-08	-1.87103e-10	-1.2655
218532957	chr2:218532957:T:A	3.72838e-08	-1.87103e-10	-1.23914
218533031	chr2:218533031:G:A	4.27651e-08	-1.87103e-10	-1.10198
218533214	chr2:218533214:T:C	5.10327e-08	-1.87103e-10	-0.925232
218533388	chr2:218533388:C:G	1.83055e-07	0.352088	-3.15521e-10
218533436	chr2:218533436:A:G	1.52723e-05	6.04481	-1.26872
218533441	chr2:218533441:C:T	4.26325e-06	4.46068	-0.960588
218533622	chr2:218533622:A:C	1.54173e-07	-1.87103e-10	0.180376
218533894	chr2:218533894:T:C	1.07875e-08	-1.20466	-1.27466
218534466	chr2:218534466:G:A	4.40592e-06	4.76724	-1.23423
218534904	chr2:218534904:T:C	4.31407e-06	4.81153	-1.2996
218535444	chr2:218535444:G:A	8.52386e-08	-1.87103e-10	-0.412245
218535596	chr2:218535596:C:T	7.50888e-08	-1.87103e-10	-0.539027
218535605	chr2:218535605:C:T	3.50561e-08	-1.87103e-10	-1.30075
218535701	chr2:218535701:A:G	2.09546e-08	-1.81534	-3.15521e-10
218535745	chr2:218535745:C:T	3.54581e-08	-1.87103e-10	-1.28935
218535841	chr2:218535841:C:T	4.79815e-08	-1.87103e-10	-0.986882
218536097	chr2:218536097:T:C	2.71119e-08	-1.55773	-3.15521e-10
218536294	chr2:218536294:C:T	3.63364e-08	-1.87103e-10	-1.26488
218536357	chr2:218536357:A:G	3.71901e-08	-1.87103e-10	-1.24166
218536514	chr2:218536514:C:T	4.95558e-06	4.95162	-1.30105
218537003	chr2:218537003:G:A	1.58183e-05	6.09027	-1.27905
218537502	chr2:218537502:A:C	9.51043e-09	-1.32034	-1.28497
218537572	chr2:218537572:G:A	2.11749e-08	-1.80488	-3.15521e-10
218537648	chr2:218537648:G:A	1.93059e-05	6.292	-1.28153
218537968	chr2:218537968:T:C	4.77763e-06	4.91675	-1.30275
218539110	chr2:218539110:G:A	5.04622e-08	-1.87103e-10	-0.936474
218540138	chr2:218540138:T:C	4.74217e-08	-1.87103e-10	-0.998619
218540199	chr2:218540199:C:G	1.82202e-07	0.347416	-3.15521e-10
218540399	chr2:218540399:A:C	6.45929e-09	-1.69234	-1.29984
218540659	chr2:218540659:T:C	3.28738e-08	-1.36502	-3.15521e-10
218540882	chr2:218540882:C:T	1.05004e-08	-1.22481	-1.28148
218541060	chr2:218541060:C:A	6.24798e-08	-1.87103e-10	-0.722856
218541317	chr2:218541317:C:T	2.02043e-07	-1.87103e-10	0.450783
218541438	chr2:218541438:C:T	6.37401e-08	-0.702885	-3.15521e-10
218541967	chr2:218541967:C:T	4.36407e-08	-1.87103e-10	-1.08171
218542093	chr2:218542093:G:A	7.89153e-09	-1.6553	-1.13661
218542328	chr2:218542328:G:A	4.20746e-08	-1.87103e-10	-1.11826
218542470	chr2:218542470:CTTAG:C	3.50657e-08	-1.87103e-10	-1.30047
218543146	chr2:218543146:A:C	3.53545e-08	-1.87103e-10	-1.29227
218543741	chr2:218543741:G:C	4.34915e-08	-1.87103e-10	-1.08513
218543820	chr2:218543820:CAAA:C	1.72067e-07	-1.87103e-10	0.290183
218543835	chr2:218543835:A:C	6.10609e-06	5.06625	-1.2069
218544271	chr2:218544271:A:G	4.27646e-08	-1.87103e-10	-1.10199
218544585	chr2:218544585:A:G	6.51399e-08	-1.87103e-10	-0.681161
218544966	chr2:218544966:C:A	3.47493e-06	4.5946	-1.29897
218545210	chr2:218545210:G:A	3.53792e-08	-1.87103e-10	-1.29157
218545416	chr2:218545416:T:G	6.3944e-08	-1.87103e-10	-0.69969
218545510	chr2:218545510:C:T	6.77e-08	-1.87103e-10	-0.642613
218545564	chr2:218545564:T:G	1.35413e-07	-1.87103e-10	0.0506308
218546480	chr2:218546480:A:G	4.60802e-06	4.87876	-1.30091
218547234	chr2:218547234:C:T	1.50665e-07	-1.87103e-10	0.157363
218547683	chr2:218547683:A:G	1.57141e-07	-1.87103e-10	0.199448
218547808	chr2:218547808:T:C	3.837e-08	-1.87103e-10	-1.21042
218547853	chr2:218547853:T:C	8.44302e-08	-1.87103e-10	-0.421773
218548061	chr2:218548061:C:A	4.71912e-06	4.39353	-0.791851
218548384	chr2:218548384:A:AGGCTGGAGTGCCACT	1.57905e-07	-1.87103e-10	0.204296
218548783	chr2:218548783:T:C	3.67878e-08	-1.87103e-10	-1.25253
218549256	chr2:218549256:TA:T	3.79411e-08	-1.87103e-10	-1.22166
218549922	chr2:218549922:A:G	5.64156e-08	-1.87103e-10	-0.824953
218549936	chr2:218549936:T:A	8.04652e-08	-1.87103e-10	-0.469874
218550059	chr2:218550059:C:A	3.53728e-08	-1.87103e-10	-1.29176
218550442	chr2:218550442:A:AC	3.82711e-06	4.69435	-1.30218
218550466	chr2:218550466:A:G	1.7314e-05	5.89113	-0.989556
218550739	chr2:218550739:T:C	3.75878e-08	-1.87103e-10	-1.23102
218550940	chr2:218550940:T:C	3.78201e-08	-1.22486	-3.15521e-10
218551949	chr2:218551949:T:C	4.54731e-08	-1.87103e-10	-1.04058
218551968	chr2:218551968:A:G	1.06542e-08	-1.20992	-1.28182
218552789	chr2:218552789:G:A	5.60961e-08	-1.87103e-10	-0.830633
218552877	chr2:218552877:G:A	4.27198e-08	-1.87103e-10	-1.10304
218552934	chr2:218552934:C:G	3.64671e-08	-1.87103e-10	-1.26129
218553911	chr2:218553911:T:C	3.74579e-08	-1.23448	-3.15521e-10
218554568	chr2:218554568:G:A	7.24763e-08	-1.87103e-10	-0.574439
218554897	chr2:218554897:A:C	3.63093e-08	-1.87103e-10	-1.26562
218554967	chr2:218554967:A:G	2.10492e-08	-1.81083	-3.15521e-10
218555144	chr2:218555144:T:G	6.30492e-08	-1.87103e-10	-0.713783
218555279	chr2:218555279:CA:C	2.31314e-05	6.18476	-0.993514
218555327	chr2:218555327:TATTAG:T	9.56627e-09	-1.33103	-1.26843
218555541	chr2:218555541:TTCAG:T	3.62462e-08	-1.87103e-10	-1.26737
218555825	chr2:218555825:C:T	3.63342e-08	-1.87103e-10	-1.26494
218555878	chr2:218555878:TCC:T	4.18402e-08	-1.12384	-3.15521e-10
218555971	chr2:218555971:C:T	3.70267e-08	-1.87103e-10	-1.24606
218556264	chr2:218556264:T:C	6.40118e-08	-1.87103e-10	-0.698632
218556453	chr2:218556453:T:C	8.99455e-08	-1.87103e-10	-0.358495
218556825	chr2:218556825:C:G	5.40427e-08	-1.87103e-10	-0.867925
218556959	chr2:218556959:C:T	3.36976e-08	-1.34027	-3.15521e-10
218557374	chr2:218557374:G:A	3.49916e-08	-1.87103e-10	-1.30259
218557799	chr2:218557799:C:T	5.09527e-08	-1.87103e-10	-0.9268
218558209	chr2:218558209:A:G	3.72626e-08	-1.87103e-10	-1.23971
218558464	chr2:218558464:T:A	4.34818e-08	-1.87103e-10	-1.08536
218558779	chr2:218558779:T:G	3.63342e-08	-1.87103e-10	-1.26494
218558797	chr2:218558797:T:C	5.15334e-06	4.47981	-0.790108
218558882	chr2:218558882:G:A	4.07269e-06	4.75583	-1.30147
218559610	chr2:218559610:C:A	3.76337e-08	-1.87103e-10	-1.2298
218559890	chr2:218559890:G:A	2.05223e-07	-1.87103e-10	0.466399
218559906	chr2:218559906:G:T	5.12485e-08	-1.87103e-10	-0.921012
218560000	chr2:218560000:A:C	1.31486e-08	-0.97824	-1.30314
218561741	chr2:218561741:A:G	4.43497e-08	-1.06559	-3.15521e-10
218562249	chr2:218562249:T:C	2.86119e-05	6.3886	-0.984724
218562768	chr2:218562768:C:T	8.25669e-09	-1.63973	-1.10695
218562874	chr2:218562874:A:G	4.9468e-06	4.95284	-1.30404
218562934	chr2:218562934:C:T	9.10863e-08	-1.87103e-10	-0.345892
218563357	chr2:218563357:C:T	6.43336e-09	-1.69316	-1.30304
218563576	chr2:218563576:T:C	2.51935e-05	6.27184	-0.995193
218564329	chr2:218564329:A:T	4.59154e-06	4.87851	-1.30423
218564672	chr2:218564672:G:A	5.23129e-08	-1.87103e-10	-0.900457
218564837	chr2:218564837:G:C	3.75998e-08	-1.87103e-10	-1.2307
218565087	chr2:218565087:A:G	3.49702e-08	-1.87103e-10	-1.3032
218565183	chr2:218565183:G:A	3.66308e-08	-1.87103e-10	-1.25681
218565778	chr2:218565778:G:A	3.49341e-08	-1.87103e-10	-1.30424
218565859	chr2:218565859:G:A	9.5701e-08	-1.87103e-10	-0.29647
218566291	chr2:218566291:G:A	1.53367e-07	-1.87103e-10	0.175137
218566568	chr2:218566568:G:A	6.37859e-05	7.0665	-0.860912
218567253	chr2:218567253:C:T	2.12338e-08	-1.8021	-3.15521e-10
218567317	chr2:218567317:G:T	4.2316e-06	4.7968	-1.30416
218567404	chr2:218567404:C:T	2.13141e-05	6.04071	-0.931287
218567514	chr2:218567514:C:T	2.17823e-05	6.04892	-0.917767
218567846	chr2:218567846:G:A	4.29044e-06	4.811	-1.30456
218568230	chr2:218568230:G:C	1.50986e-05	6.05511	-1.29045
218568272	chr2:218568272:C:A	4.53281e-05	7.03554	-1.17156
218568666	chr2:218568666:A:C	1.10008e-08	-1.17879	-1.28094
218569165	chr2:218569165:C:A	1.93463e-05	5.94849	-0.935927
218569322	chr2:218569322:A:G	9.27887e-09	-1.5946	-1.03536
218569471	chr2:218569471:A:G	4.24398e-06	4.79627	-1.30071
218569484	chr2:218569484:C:A	3.63342e-08	-1.87103e-10	-1.26494
218569537	chr2:218569537:T:C	3.65208e-08	-1.87103e-10	-1.25982
218569702	chr2:218569702:C:T	3.63342e-08	-1.87103e-10	-1.26494
218570262	chr2:218570262:T:C	2.10636e-08	-1.81015	-3.15521e-10
218571119	chr2:218571119:C:A	7.64167e-08	-1.87103e-10	-0.521497
218571278	chr2:218571278:C:T	1.6467e-07	-1.87103e-10	0.246243
218571405	chr2:218571405:C:T	3.62906e-08	-1.87103e-10	-1.26614
218571688	chr2:218571688:C:T	3.55974e-08	-1.87103e-10	-1.28542
218572249	chr2:218572249:A:T	1.01115e-05	5.66847	-1.30473
218572482	chr2:218572482:G:A	2.18263e-08	-1.77458	-3.15521e-10
218572592	chr2:218572592:C:T	3.97022e-08	-1.87103e-10	-1.17629
218572753	chr2:218572753:T:C	1.82777e-05	5.90229	-0.946558
218572873	chr2:218572873:G:C	3.93035e-06	4.71976	-1.30097
218573223	chr2:218573223:CA:TA	3.56171e-08	-1.87103e-10	-1.28487
218573224	chr2:218573224:A:C	2.12944e-05	6.36427	-1.25577
218573297	chr2:218573297:A:G	4.27353e-08	-1.87103e-10	-1.10267
218573438	chr2:218573438:A:G	3.54744e-08	-1.87103e-10	-1.28889
218573627	chr2:218573627:TTTTC:T	9.73505e-08	-0.279381	-3.15521e-10
218573636	chr2:218573636:C:T	1.73277e-05	6.17801	-1.27565
218573940	chr2:218573940:A:G	4.95941e-08	-1.87103e-10	-0.953826
218574116	chr2:218574116:A:C	7.55758e-08	-1.87103e-10	-0.532562
218574592	chr2:218574592:G:A	3.97732e-08	-1.87103e-10	-1.17451
218574630	chr2:218574630:A:G	3.54858e-08	-1.87103e-10	-1.28857
218575431	chr2:218575431:G:C	3.63816e-08	-1.87103e-10	-1.26364
218575446	chr2:218575446:C:T	4.34599e-08	-1.87103e-10	-1.08586
218575513	chr2:218575513:C:T	6.3009e-08	-1.87103e-10	-0.714422
218575568	chr2:218575568:A:G	4.15691e-08	-1.87103e-10	-1.13034
218575705	chr2:218575705:A:G	9.20976e-09	-1.56104	-1.0764
218575810	chr2:218575810:A:G	7.55758e-08	-1.87103e-10	-0.532562
218575843	chr2:218575843:G:A	3.98712e-08	-1.87103e-10	-1.17204
218576184	chr2:218576184:G:T	5.32154e-08	-1.87103e-10	-0.88335
218576705	chr2:218576705:T:C	4.18517e-06	4.78054	-1.29893
218576880	chr2:218576880:C:T	4.28107e-06	4.80504	-1.30078
218576970	chr2:218576970:A:AC	3.55178e-08	-1.87103e-10	-1.28766
218577702	chr2:218577702:C:T	1.23242e-08	-1.0829	-1.26323
218577776	chr2:218577776:A:T	5.12685e-06	4.46976	-0.785213
218578278	chr2:218578278:A:C	4.18478e-06	4.78171	-1.3002
218578406	chr2:218578406:A:G	1.00176e-07	-1.87103e-10	-0.250771
218578994	chr2:218578994:A:G	3.59997e-06	4.24151	-0.910523
218579179	chr2:218579179:A:G	7.37336e-08	-1.87103e-10	-0.557241
218579388	chr2:218579388:T:C	6.37815e-08	-1.87103e-10	-0.702235
218579392	chr2:218579392:G:A	5.04076e-08	-1.87103e-10	-0.937556
218579455	chr2:218579455:A:T	1.01454e-08	-1.54122	-0.999459
218579609	chr2:218579609:C:G	1.23771e-08	-1.06341	-1.27844
218580246	chr2:218580246:G:A	3.63342e-08	-1.87103e-10	-1.26494
218580442	chr2:218580442:T:C	1.88335e-05	6.24823	-1.26253
218581192	chr2:218581192:G:A	5.21362e-08	-1.87103e-10	-0.90384
218581754	chr2:218581754:G:A	1.74195e-05	6.16369	-1.25604
218581987	chr2:218581987:T:C	3.75595e-08	-1.87103e-10	-1.23177
218582011	chr2:218582011:G:A	3.63114e-08	-1.87103e-10	-1.26557
218582400	chr2:218582400:A:G	6.10199e-08	-1.87103e-10	-0.746498
218582456	chr2:218582456:C:T	1.14433e-07	-1.87103e-10	-0.117713
218582685	chr2:218582685:G:A	1.04425e-08	-1.53246	-0.979358
218583842	chr2:218583842:G:A	3.58397e-08	-1.87103e-10	-1.27864
218584139	chr2:218584139:G:T	4.7985e-08	-1.87103e-10	-0.986811
218584761	chr2:218584761:C:A	6.23583e-08	-1.87103e-10	-0.724801
218585236	chr2:218585236:GTCTTACT:G	1.52745e-05	6.02991	-1.25367
218585366	chr2:218585366:C:T	7.55758e-08	-1.87103e-10	-0.532562
218585873	chr2:218585873:C:T	8.84746e-09	-1.61348	-1.06409
218586313	chr2:218586313:A:G	4.63058e-08	-1.87103e-10	-1.02243
218586650	chr2:218586650:G:A	3.54738e-08	-1.87103e-10	-1.2889
218586687	chr2:218586687:C:T	3.14814e-08	-1.4083	-3.15521e-10
218587051	chr2:218587051:T:C	4.36035e-08	-1.87103e-10	-1.08256
218587191	chr2:218587191:A:G	7.48039e-08	-1.87103e-10	-0.542829
218587774	chr2:218587774:T:C	3.93624e-08	-1.87103e-10	-1.18489
218588374	chr2:218588374:C:T	2.24431e-05	6.16481	-1.00377
218588512	chr2:218588512:C:A	3.50539e-08	-1.87103e-10	-1.30081
218588513	chr2:218588513:C:T	4.59377e-06	4.85356	-1.2788
218589156	chr2:218589156:T:C	1.36113e-08	-0.986607	-1.26019
218589387	chr2:218589387:C:T	3.51011e-08	-1.87103e-10	-1.29947
218589806	chr2:218589806:T:C	1.03099e-08	-1.52645	-0.998142
218590448	chr2:218590448:G:A	7.55758e-08	-1.87103e-10	-0.532562
218590664	chr2:218590664:T:C	4.85565e-08	-1.87103e-10	-0.974971
218590676	chr2:218590676:TC:T	3.56648e-08	-1.87103e-10	-1.28353
218591052	chr2:218591052:G:A	4.86013e-08	-1.87103e-10	-0.974049
218591244	chr2:218591244:G:T	1.76712e-05	5.83776	-0.91577
218591252	chr2:218591252:A:G	3.51091e-08	-1.87103e-10	-1.29924
218591694	chr2:218591694:A:G	4.06045e-06	4.75102	-1.29967
218592006	chr2:218592006:C:T	4.10469e-08	-1.87103e-10	-1.14298
218592122	chr2:218592122:G:A	3.6518e-08	-1.87103e-10	-1.25989
218592141	chr2:218592141:A:G	3.54833e-08	-1.87103e-10	-1.28864
218592226	chr2:218592226:T:G	5.66494e-08	-0.820816	-3.15521e-10
218593008	chr2:218593008:C:T	4.16489e-06	4.38791	-0.911163
218593018	chr2:218593018:G:A	3.89374e-06	4.70795	-1.29852
218593152	chr2:218593152:TTC:T	3.86189e-08	-1.87103e-10	-1.20396
218593775	chr2:218593775:T:A	3.77261e-08	-1.87103e-10	-1.22735
218593912	chr2:218593912:A:G	3.63306e-08	-1.87103e-10	-1.26504
218593933	chr2:218593933:T:C	2.0806e-05	6.36034	-1.27504
218594982	chr2:218594982:A:G	1.25061e-08	-1.0506	-1.28089
218595216	chr2:218595216:A:T	3.72136e-08	-1.87103e-10	-1.24102
218595912	chr2:218595912:C:G	1.55401e-07	-1.87103e-10	0.188312
218596048	chr2:218596048:A:G	3.63342e-08	-1.87103e-10	-1.26494
218596357	chr2:218596357:C:T	3.61333e-08	-1.87103e-10	-1.27048
218597212	chr2:218597212:G:A	9.45079e-09	-1.53354	-1.07806
218597364	chr2:218597364:T:C	5.46497e-08	-0.772293	-0.084463
218597456	chr2:218597456:G:A	3.48753e-08	-1.30592	-3.15521e-10
218597696	chr2:218597696:G:A	4.26936e-06	4.801	-1.29948
218597761	chr2:218597761:C:A	1.03201e-08	-1.54609	-0.977517
218597777	chr2:218597777:G:A	3.99266e-06	4.73557	-1.30106
218597816	chr2:218597816:AT:A	3.51372e-08	-1.87103e-10	-1.29844
218597864	chr2:218597864:A:AAG	6.98611e-08	-1.87103e-10	-0.61119
218598560	chr2:218598560:C:T	2.31789e-05	6.1075	-0.914204
218598824	chr2:218598824:T:G	6.00318e-08	-0.762824	-3.15521e-10
218599081	chr2:218599081:G:A	1.62836e-05	5.73212	-0.891906
218599370	chr2:218599370:G:A	5.17185e-08	-1.87103e-10	-0.911884
218600087	chr2:218600087:G:A	4.06877e-06	4.74894	-1.29554
218600287	chr2:218600287:G:A	3.92444e-08	-1.87103e-10	-1.18789
218600371	chr2:218600371:G:A	1.65531e-05	5.79892	-0.942287
218600569	chr2:218600569:C:T	1.08967e-08	-1.23052	-1.23872
218600871	chr2:218600871:C:A	4.16001e-06	4.77428	-1.29871
218601076	chr2:218601076:C:T	1.08357e-08	-1.23911	-1.23574
218601188	chr2:218601188:A:T	5.31876e-08	-1.87103e-10	-0.883874
218601278	chr2:218601278:A:G	1.53631e-07	-1.87103e-10	0.176854
218601302	chr2:218601302:C:T	4.21116e-08	-1.87103e-10	-1.11738
218601380	chr2:218601380:A:C	3.53866e-08	-1.87103e-10	-1.29137
218601449	chr2:218601449:A:C	5.2072e-08	-1.87103e-10	-0.905072
218601759	chr2:218601759:TAGAA:T	2.32366e-08	-1.21171	-0.500263
218601986	chr2:218601986:T:C	5.49128e-08	-1.87103e-10	-0.851953
218601992	chr2:218601992:A:G	1.05917e-08	-1.27165	-1.22597
218602266	chr2:218602266:G:A	3.02528e-06	4.40269	-1.24563
218602363	chr2:218602363:C:G	1.02154e-08	-1.30165	-1.23215
218602496	chr2:218602496:C:T	3.9021e-08	-1.87103e-10	-1.1936
218602785	chr2:218602785:A:G	1.7438e-05	5.79376	-0.885049
218602929	chr2:218602929:T:C	1.07661e-08	-1.23001	-1.25129
218603070	chr2:218603070:G:A	2.21222e-05	6.40928	-1.26265
218603098	chr2:218603098:C:T	3.51979e-08	-1.87103e-10	-1.29671
218603831	chr2:218603831:G:A	3.71662e-08	-1.87103e-10	-1.2423
218604081	chr2:218604081:A:G	3.58743e-08	-1.87103e-10	-1.27768
218604361	chr2:218604361:A:G	8.27231e-09	-1.63564	-1.10914
218604410	chr2:218604410:A:G	8.14292e-08	-1.87103e-10	-0.457965
218604621	chr2:218604621:C:T	4.6826e-08	-1.87103e-10	-1.01126
218604878	chr2:218604878:A:T	3.67865e-08	-1.87103e-10	-1.25257
218604910	chr2:218604910:A:G	2.2343e-08	-1.75119	-3.15521e-10
218605107	chr2:218605107:C:G	3.55423e-08	-1.87103e-10	-1.28698
218605262	chr2:218605262:A:G	6.73825e-08	-1.87103e-10	-0.647314
218605274	chr2:218605274:C:T	3.52145e-08	-1.87103e-10	-1.29624
218605352	chr2:218605352:C:T	9.11122e-09	-1.56589	-1.0823
218605619	chr2:218605619:G:A	3.98603e-08	-1.87103e-10	-1.17232
218606371	chr2:218606371:T:C	3.51562e-08	-1.87103e-10	-1.2979
218606628	chr2:218606628:C:T	5.62134e-08	-1.87103e-10	-0.828543
218607602	chr2:218607602:G:A	1.16386e-05	5.79843	-1.29405
218608011	chr2:218608011:G:A	2.66108e-06	4.25689	-1.2281
218608234	chr2:218608234:C:T	3.5649e-08	-1.87103e-10	-1.28398
218608521	chr2:218608521:T:G	3.50333e-08	-1.87103e-10	-1.3014
218608815	chr2:218608815:T:C	4.18751e-08	-1.87103e-10	-1.12301
218608966	chr2:218608966:G:A	3.55932e-08	-1.87103e-10	-1.28554
218609014	chr2:218609014:T:C	7.57443e-06	5.2417	-1.16686
218609191	chr2:218609191:A:T	4.25756e-05	6.98191	-1.18057
218609193	chr2:218609193:C:T	3.51398e-08	-1.87103e-10	-1.29836
218609277	chr2:218609277:T:G	5.28392e-08	-1.87103e-10	-0.890446
218609494	chr2:218609494:C:G	3.92866e-08	-1.87103e-10	-1.18682
218610685	chr2:218610685:T:C	2.13242e-08	-1.79786	-3.15521e-10
218612155	chr2:218612155:G:A	3.56563e-08	-1.87103e-10	-1.28377
218612600	chr2:218612600:C:T	5.88652e-08	-1.87103e-10	-0.782448
218612922	chr2:218612922:G:A	4.006e-08	-1.87103e-10	-1.16732
218613470	chr2:218613470:C:T	2.6443e-06	4.26192	-1.23946
218613997	chr2:218613997:A:G	9.36368e-09	-1.61158	-1.00928
218614221	chr2:218614221:A:G	3.89246e-08	-1.87103e-10	-1.19607
218614403	chr2:218614403:G:A	3.89548e-08	-1.87103e-10	-1.1953
218614540	chr2:218614540:C:T	4.99765e-08	-1.87103e-10	-0.946146
218614600	chr2:218614600:C:A	3.93778e-08	-1.87103e-10	-1.1845
218614601	chr2:218614601:C:A	3.93883e-08	-1.87103e-10	-1.18423
218614864	chr2:218614864:T:C	3.50012e-08	-1.87103e-10	-1.30232
218615207	chr2:218615207:G:A	3.49901e-08	-1.87103e-10	-1.30263
218615423	chr2:218615423:G:A	9.2418e-09	-1.53746	-1.0965
218615745	chr2:218615745:G:A	9.03587e-08	-1.87103e-10	-0.353912
218616625	chr2:218616625:G:A	9.25472e-09	-1.55422	-1.07834
218617325	chr2:218617325:C:T	4.24266e-08	-1.87103e-10	-1.10992
218617364	chr2:218617364:A:G	1.67028e-07	-1.87103e-10	0.260464
218618052	chr2:218618052:A:C	5.90774e-08	-1.87103e-10	-0.77885
218618567	chr2:218618567:C:A	3.65736e-08	-1.87103e-10	-1.25837
218619158	chr2:218619158:T:A	1.8574e-05	5.89113	-0.919307
218619354	chr2:218619354:C:G	2.51194e-06	4.19854	-1.22743
218621221	chr2:218621221:C:T	9.00348e-09	-1.58065	-1.07944
218621427	chr2:218621427:CACAA:C	3.88633e-08	-1.87103e-10	-1.19765
218621718	chr2:218621718:GCTAGGCTCAATGCC:G	4.86658e-08	-1.87103e-10	-0.972723
218621904	chr2:218621904:C:A	1.32647e-05	5.91887	-1.28371
218622619	chr2:218622619:T:C	9.27284e-09	-1.55657	-1.07404
218622911	chr2:218622911:T:C	2.87507e-07	-1.87103e-10	0.803549
218623314	chr2:218623314:C:T	6.84223e-09	-1.63035	-1.30424
218623975	chr2:218623975:G:A	1.1746e-05	5.81243	-1.29886
218624268	chr2:218624268:A:G	3.57402e-08	-1.87103e-10	-1.28142
218624591	chr2:218624591:C:T	3.76562e-08	-1.87103e-10	-1.2292
218624645	chr2:218624645:G:A	3.57659e-08	-1.87103e-10	-1.2807
218624735	chr2:218624735:G:A	2.40013e-08	-1.67959	-3.15521e-10
218624967	chr2:218624967:C:T	4.07512e-08	-1.87103e-10	-1.15021
218625050	chr2:218625050:TGCA:T	5.55336e-06	4.89719	-1.13273
218625708	chr2:218625708:C:T	6.01047e-08	-1.87103e-10	-0.76161
218626200	chr2:218626200:G:A	8.58162e-09	-1.58272	-1.12536
218626907	chr2:218626907:C:T	2.56533e-08	-1.61303	-3.15521e-10
218627036	chr2:218627036:G:A	3.75006e-08	-1.87103e-10	-1.23334
218627643	chr2:218627643:G:T	1.32493e-07	-1.87103e-10	0.0288307
218627663	chr2:218627663:C:A	8.67168e-08	-1.87103e-10	-0.395051
218627703	chr2:218627703:G:GGGGTTTCACC	3.55618e-08	-1.87103e-10	-1.28643
218628201	chr2:218628201:T:C	1.85099e-05	5.89771	-0.929347
218628620	chr2:218628620:T:G	8.97612e-09	-1.59132	-1.07182
218628756	chr2:218628756:G:C	2.63739e-08	-1.58532	-3.15521e-10
218629131	chr2:218629131:G:A	6.33044e-08	-1.87103e-10	-0.709744
218629314	chr2:218629314:G:A	1.54586e-05	5.71756	-0.929339
218629594	chr2:218629594:C:T	3.72844e-08	-1.87103e-10	-1.23912
218629821	chr2:218629821:T:C	3.64812e-08	-1.87103e-10	-1.2609
218629863	chr2:218629863:A:G	2.46938e-07	-1.87103e-10	0.651438
218629915	chr2:218629915:T:C	3.81493e-06	4.4807	-1.09172
218630004	chr2:218630004:C:A	4.06364e-08	-1.87103e-10	-1.15303
218630007	chr2:218630007:G:A	4.07886e-08	-1.87103e-10	-1.1493
218630469	chr2:218630469:G:A	3.49207e-08	-1.87103e-10	-1.30462
218631337	chr2:218631337:G:A	7.38814e-09	-1.78948	-1.06834
218631419	chr2:218631419:C:T	3.53769e-08	-1.87103e-10	-1.29164
218631526	chr2:218631526:T:C	3.9575e-08	-1.87103e-10	-1.1795
218632325	chr2:218632325:T:G	8.46564e-09	-1.6027	-1.11898
218632447	chr2:218632447:A:AG	3.75067e-08	-1.87103e-10	-1.23318
218632587	chr2:218632587:T:C	9.22137e-08	-1.87103e-10	-0.33359
218632691	chr2:218632691:GGT:G	6.43613e-08	-1.87103e-10	-0.693186
218633205	chr2:218633205:A:C	8.62454e-09	-1.58187	-1.12122
218633356	chr2:218633356:G:T	7.86788e-09	-1.6658	-1.12911
218634036	chr2:218634036:T:G	5.81311e-06	4.86434	-1.05417
218634248	chr2:218634248:A:C	8.20714e-09	-1.76593	-0.986765
218634996	chr2:218634996:T:C	1.68312e-05	5.57107	-0.697777
218635125	chr2:218635125:A:G	3.70257e-08	-1.87103e-10	-1.24609
218635323	chr2:218635323:T:A	8.20636e-09	-1.77593	-0.976858
218636156	chr2:218636156:T:C	4.14939e-08	-1.87103e-10	-1.13215
218636410	chr2:218636410:G:A	3.03002e-06	4.46312	-1.30449
218636605	chr2:218636605:G:A	1.68532e-05	5.83076	-0.956163
218637409	chr2:218637409:G:A	1.13517e-05	5.73118	-1.25175
218637431	chr2:218637431:A:G	7.98464e-09	-1.59939	-1.18079
218638390	chr2:218638390:C:T	8.2507e-09	-1.60755	-1.13985
218639255	chr2:218639255:G:A	5.7135e-08	-1.87103e-10	-0.812281
218639420	chr2:218639420:A:G	8.0508e-09	-1.61073	-1.1612
218639777	chr2:218639777:C:T	4.37794e-08	-1.87103e-10	-1.07853
218639780	chr2:218639780:G:A	1.47245e-05	5.68669	-0.947118
218639793	chr2:218639793:T:C	1.21561e-05	5.43812	-0.890235
218639972	chr2:218639972:T:G	1.99449e-05	5.94804	-0.905009
218640011	chr2:218640011:T:G	1.86308e-07	-1.87103e-10	0.369701
218641037	chr2:218641037:C:T	4.12595e-08	-1.87103e-10	-1.13782
218641405	chr2:218641405:C:T	5.32126e-08	-1.87103e-10	-0.883403
218641533	chr2:218641533:C:T	6.15785e-08	-1.87103e-10	-0.737386
218641600	chr2:218641600:C:T	3.49135e-08	-1.87103e-10	-1.30482
218641736	chr2:218641736:G:A	8.5161e-09	-1.43016	-1.28558
218642579	chr2:218642579:C:T	6.73133e-09	-1.64698	-1.30394
218642943	chr2:218642943:C:T	3.4917e-08	-1.87103e-10	-1.30472
218643488	chr2:218643488:A:G	2.83935e-07	-1.87103e-10	0.791048
218643540	chr2:218643540:G:T	8.97597e-09	-1.60663	-1.05652
218643649	chr2:218643649:A:T	2.607e-06	4.17781	-1.16956
218644265	chr2:218644265:T:C	3.71804e-06	4.41518	-1.05193
218644895	chr2:218644895:C:A	1.62854e-05	5.78926	-0.948935
218645597	chr2:218645597:C:T	4.35381e-05	7.03367	-1.20997
218646645	chr2:218646645:G:A	1.15223e-05	5.75615	-1.26181
218646866	chr2:218646866:C:T	5.28216e-08	-1.87103e-10	-0.890779
218647007	chr2:218647007:CAACAG:C	2.52849e-06	4.14998	-1.1723
218647583	chr2:218647583:G:A	7.96671e-09	-1.60669	-1.17573
218647982	chr2:218647982:A:C	5.92378e-08	-1.87103e-10	-0.776139
218648137	chr2:218648137:GAC:G	1.30191e-05	5.4903	-0.873824
218648242	chr2:218648242:T:C	3.66306e-08	-1.87103e-10	-1.25681
218648487	chr2:218648487:T:C	5.04178e-08	-1.87103e-10	-0.937355
218648543	chr2:218648543:G:A	9.238e-08	-1.87103e-10	-0.331789
218648559	chr2:218648559:G:A	4.99932e-08	-1.87103e-10	-0.945812
218649059	chr2:218649059:T:C	2.51597e-05	6.15351	-0.878211
218649855	chr2:218649855:G:A	8.36759e-08	-1.87103e-10	-0.430748
218649889	chr2:218649889:A:T	8.32407e-08	-1.87103e-10	-0.435962
218650036	chr2:218650036:A:G	1.19119e-05	5.50627	-0.978674
218650386	chr2:218650386:T:G	3.49966e-08	-1.87103e-10	-1.30245
218652585	chr2:218652585:T:C	2.51671e-08	-1.63216	-3.15521e-10
218652874	chr2:218652874:G:A	4.747e-08	-1.87103e-10	-0.9976
218652931	chr2:218652931:C:T	5.8899e-08	-1.87103e-10	-0.781875
218653141	chr2:218653141:G:A	2.09113e-08	-1.81741	-3.15521e-10
218653145	chr2:218653145:T:C	3.95251e-08	-1.87103e-10	-1.18076
218653184	chr2:218653184:G:C	1.00296e-07	-0.249576	-3.15521e-10
218653290	chr2:218653290:A:T	3.49307e-08	-1.87103e-10	-1.30433
218653395	chr2:218653395:T:C	2.36492e-08	-1.69437	-3.15521e-10
218653492	chr2:218653492:G:A	5.51957e-08	-1.87103e-10	-0.846815
218654092	chr2:218654092:G:A	6.3944e-08	-0.699691	-3.15521e-10
218654563	chr2:218654563:A:G	8.87885e-06	5.0969	-0.863172
218654647	chr2:218654647:G:A	4.16913e-08	-1.87103e-10	-1.12741
218655412	chr2:218655412:G:A	7.85917e-09	-1.67754	-1.11848
218655659	chr2:218655659:C:T	3.80772e-08	-1.87103e-10	-1.21808
218655682	chr2:218655682:C:T	1.16328e-05	5.71728	-1.21339
218655833	chr2:218655833:A:G	4.19261e-08	-1.87103e-10	-1.12179
218655834	chr2:218655834:G:C	2.39634e-07	-1.87103e-10	0.621414
218655878	chr2:218655878:G:A	8.15149e-09	-1.46062	-1.29888
218656172	chr2:218656172:T:C	7.08596e-09	-1.59632	-1.30326
218657719	chr2:218657719:C:T	4.13577e-08	-1.87103e-10	-1.13544
218657724	chr2:218657724:C:T	9.26931e-09	-1.58716	-1.04383
218658063	chr2:218658063:CA:C	4.18059e-08	-1.87103e-10	-1.12466
218658602	chr2:218658602:C:G	2.70841e-08	-1.55875	-3.15521e-10
218658716	chr2:218658716:T:C	9.29414e-09	-1.56356	-1.06476
218658869	chr2:218658869:C:T	2.30554e-08	-1.7198	-3.15521e-10
218659366	chr2:218659366:C:T	9.75124e-09	-1.56038	-1.01992
218659478	chr2:218659478:T:C	7.51996e-09	-1.61487	-1.22527
218659583	chr2:218659583:G:A	8.84526e-09	-1.59163	-1.08619
218660284	chr2:218660284:G:A	8.67375e-09	-1.57283	-1.12457
218660298	chr2:218660298:C:A	4.40079e-08	-1.87103e-10	-1.07333
218660306	chr2:218660306:G:A	5.76775e-08	-1.87103e-10	-0.802831
218660344	chr2:218660344:A:G	4.1954e-08	-1.87103e-10	-1.12113
218660409	chr2:218660409:C:T	3.78914e-08	-1.87103e-10	-1.22297
218660503	chr2:218660503:AC:A	3.50152e-08	-1.87103e-10	-1.30192
218660549	chr2:218660549:A:G	6.2797e-08	-1.87103e-10	-0.717792
218660612	chr2:218660612:C:T	1.41045e-05	5.66761	-0.971055
218660859	chr2:218660859:A:G	5.38729e-08	-1.87103e-10	-0.871071
218662016	chr2:218662016:C:T	8.59442e-09	-1.57195	-1.13464
218662282	chr2:218662282:C:T	1.23605e-05	5.55739	-0.992829
218662989	chr2:218662989:C:T	8.45258e-09	-1.58633	-1.1369
218663016	chr2:218663016:G:A	4.59312e-08	-1.87103e-10	-1.03055
218663143	chr2:218663143:T:C	6.21435e-09	-1.76467	-1.26617
218664718	chr2:218664718:A:G	3.49916e-08	-1.87103e-10	-1.30259
218664886	chr2:218664886:A:T	4.16377e-08	-1.87103e-10	-1.12869
218665115	chr2:218665115:A:G	6.16882e-09	-1.75949	-1.2787
218665158	chr2:218665158:G:A	8.63928e-09	-1.58378	-1.1176
218665367	chr2:218665367:C:T	8.41554e-09	-1.5952	-1.13242
218665625	chr2:218665625:C:T	4.847e-06	4.76728	-1.13887
218665648	chr2:218665648:CAGA:C	3.52775e-08	-1.87103e-10	-1.29445
218665675	chr2:218665675:G:A	3.98333e-08	-1.87103e-10	-1.173
218666533	chr2:218666533:T:G	6.18289e-09	-1.75704	-1.27888
218666660	chr2:218666660:A:G	6.15379e-09	-1.76211	-1.27852
218668180	chr2:218668180:C:T	1.21373e-05	5.53597	-0.989635
218668182	chr2:218668182:G:A	1.28749e-05	5.5829	-0.977559
218668399	chr2:218668399:G:A	3.69725e-08	-1.87103e-10	-1.24752
218668442	chr2:218668442:T:C	2.73326e-08	-1.54962	-3.15521e-10
218668655	chr2:218668655:T:C	6.20878e-09	-1.75385	-1.27788
218668858	chr2:218668858:T:C	5.83501e-08	-0.791238	-3.15521e-10
218669014	chr2:218669014:T:C	3.54523e-08	-1.87103e-10	-1.28951
218669171	chr2:218669171:T:C	7.93201e-06	5.38049	-1.25952
218669683	chr2:218669683:A:G	6.19619e-08	-1.87103e-10	-0.731179
218669807	chr2:218669807:C:T	1.35631e-05	5.64094	-0.98353
218670425	chr2:218670425:G:A	5.96244e-09	-1.78608	-1.28614
218670841	chr2:218670841:A:G	5.94499e-09	-1.78176	-1.29339
218671404	chr2:218671404:G:A	5.94549e-09	-1.78289	-1.29218
218671407	chr2:218671407:T:A	4.89225e-08	-1.87103e-10	-0.967461
218671547	chr2:218671547:G:A	3.76507e-08	-1.87103e-10	-1.22935
218672201	chr2:218672201:C:G	4.68129e-08	-1.87103e-10	-1.01154
218672243	chr2:218672243:A:C	5.92151e-09	-1.79836	-1.28074
218672452	chr2:218672452:G:A	5.70065e-09	-1.81351	-1.30361
218672501	chr2:218672501:G:A	1.5377e-06	3.66594	-1.1856
218672514	chr2:218672514:A:T	8.03262e-09	-1.59148	-1.18271
218673270	chr2:218673270:G:A	1.03589e-08	-1.2318	-1.28805
218673296	chr2:218673296:G:T	5.40174e-06	5.03952	-1.30274
218674076	chr2:218674076:A:C	2.18088e-06	4.0025	-1.17272
218674228	chr2:218674228:TA:T	5.87239e-08	-1.87103e-10	-0.784852
218675267	chr2:218675267:A:G	8.22114e-08	-1.87103e-10	-0.448404
218675618	chr2:218675618:G:A	6.08459e-08	-1.87103e-10	-0.749355
218675739	chr2:218675739:G:A	6.31593e-09	-1.73734	-1.27729
218676333	chr2:218676333:T:C	2.47691e-05	6.25689	-0.997237
218676388	chr2:218676388:C:T	7.74289e-08	-1.87103e-10	-0.508338
218676773	chr2:218676773:T:C	6.63496e-08	-1.87103e-10	-0.66276
218676864	chr2:218676864:A:G	5.53803e-08	-1.87103e-10	-0.843474
218676938	chr2:218676938:C:T	3.52235e-08	-1.87103e-10	-1.29599
218678038	chr2:218678038:A:G	8.80835e-08	-1.87103e-10	-0.379413
218678123	chr2:218678123:T:A	4.57505e-08	-1.87103e-10	-1.0345
218678251	chr2:218678251:T:C	1.03191e-08	-1.31251	-1.21119
218678444	chr2:218678444:C:T	1.41151e-08	-0.950384	-1.26007
218678710	chr2:218678710:T:C	1.9082e-05	6.23599	-1.23719
218679665	chr2:218679665:A:G	8.04104e-09	-1.46925	-1.30389
218679929	chr2:218679929:G:A	4.76431e-08	-1.87103e-10	-0.993961
218680331	chr2:218680331:T:C	7.99714e-08	-1.87103e-10	-0.476029
218680379	chr2:218680379:A:T	4.77536e-08	-1.87103e-10	-0.991644
218680468	chr2:218680468:G:T	7.92785e-08	-1.87103e-10	-0.484732
218680586	chr2:218680586:T:C	2.47733e-05	6.26044	-1.00062
218681066	chr2:218681066:A:G	2.26436e-05	6.14089	-0.970957
218681472	chr2:218681472:T:A	6.66605e-08	-1.87103e-10	-0.658086
218681932	chr2:218681932:T:A	4.12297e-08	-1.87103e-10	-1.13854
218681981	chr2:218681981:G:A	3.64827e-08	-1.87103e-10	-1.26086
218682031	chr2:218682031:G:A	3.65482e-08	-1.87103e-10	-1.25907
218682178	chr2:218682178:C:T	8.19922e-08	-1.87103e-10	-0.451075
218682320	chr2:218682320:G:A	3.51258e-08	-1.87103e-10	-1.29876
218682869	chr2:218682869:A:G	4.35951e-08	-1.87103e-10	-1.08275
218683278	chr2:218683278:T:A	8.32216e-08	-1.87103e-10	-0.436191
218683357	chr2:218683357:C:T	8.57934e-08	-1.87103e-10	-0.405756
218683525	chr2:218683525:G:A	9.73955e-09	-1.30254	-1.27896
218683532	chr2:218683532:T:C	7.9442e-08	-1.87103e-10	-0.482671
218683663	chr2:218683663:C:G	1.14117e-07	-0.120478	-3.15521e-10
218683892	chr2:218683892:C:T	6.10524e-09	-1.76296	-1.28559
218684196	chr2:218684196:C:G	2.12734e-08	-1.80024	-3.15521e-10
218684709	chr2:218684709:C:T	4.13756e-08	-1.87103e-10	-1.13501
218684881	chr2:218684881:G:C	1.15848e-07	-0.105419	-3.15521e-10
218685093	chr2:218685093:C:A	2.12891e-08	-1.7995	-3.15521e-10
218685309	chr2:218685309:AAG:A	3.60911e-08	-1.87103e-10	-1.27165
218685344	chr2:218685344:A:G	4.89568e-08	-1.87103e-10	-0.966761
218685705	chr2:218685705:T:A	3.53067e-08	-1.87103e-10	-1.29363
218686313	chr2:218686313:T:A	2.48294e-05	6.25272	-0.990635
218686537	chr2:218686537:A:G	7.99678e-08	-1.87103e-10	-0.476075
218686553	chr2:218686553:G:A	6.4091e-08	-0.697395	-3.15521e-10
218686668	chr2:218686668:T:C	8.03519e-08	-1.87103e-10	-0.471282
218686669	chr2:218686669:A:G	6.10321e-09	-1.7489	-1.29999
218687022	chr2:218687022:G:A	3.90969e-08	-1.87103e-10	-1.19165
218687129	chr2:218687129:A:G	1.14287e-07	-1.87103e-10	-0.118987
218687869	chr2:218687869:C:T	8.49837e-08	-1.87103e-10	-0.415239
218687938	chr2:218687938:A:G	9.79844e-09	-1.39616	-1.17932
218688212	chr2:218688212:A:T	7.64474e-08	-1.87103e-10	-0.521096
218688609	chr2:218688609:A:G	7.91133e-08	-1.87103e-10	-0.486818
218688700	chr2:218688700:C:G	3.95068e-08	-1.18123	-3.15521e-10
218688745	chr2:218688745:C:T	1.02934e-08	-1.36465	-1.16155
218688780	chr2:218688780:T:C	7.79454e-08	-1.87103e-10	-0.50169
218688998	chr2:218688998:G:A	3.87159e-08	-1.87103e-10	-1.20145
218689144	chr2:218689144:G:A	7.18977e-08	-1.87103e-10	-0.582454
218689825	chr2:218689825:A:T	3.4957e-08	-1.87103e-10	-1.30358
218690569	chr2:218690569:A:G	6.18837e-08	-1.87103e-10	-0.732443
218690680	chr2:218690680:C:T	4.21677e-08	-1.87103e-10	-1.11605
218691020	chr2:218691020:G:C	6.04628e-08	-1.87103e-10	-0.755671
218691090	chr2:218691090:T:C	1.24711e-07	-0.0316987	-3.15521e-10
218691623	chr2:218691623:T:C	3.93009e-06	4.279	-0.860278
218691648	chr2:218691648:C:T	4.46137e-08	-1.87103e-10	-1.05966
218692079	chr2:218692079:T:C	8.62325e-08	-1.87103e-10	-0.400651
218692932	chr2:218692932:C:T	7.14562e-08	-1.87103e-10	-0.588614
218692938	chr2:218692938:G:T	3.83505e-08	-1.87103e-10	-1.21093
218693015	chr2:218693015:G:A	2.24534e-05	6.14006	-0.978557
218693391	chr2:218693391:G:A	3.88179e-08	-1.87103e-10	-1.19882
218693398	chr2:218693398:C:CAGAG	7.88867e-08	-1.87103e-10	-0.489686
218693645	chr2:218693645:G:A	4.12751e-08	-1.87103e-10	-1.13744
218694036	chr2:218694036:C:T	8.63851e-08	-1.87103e-10	-0.398883
218694122	chr2:218694122:A:G	3.60641e-08	-1.87103e-10	-1.2724
218694295	chr2:218694295:C:G	4.40508e-08	-1.87103e-10	-1.07236
218694350	chr2:218694350:C:T	1.85223e-07	-1.87103e-10	0.363862
218694353	chr2:218694353:C:T	1.85223e-07	-1.87103e-10	0.363862
218694885	chr2:218694885:AG:A	2.09008e-08	-1.81791	-3.15521e-10
218695062	chr2:218695062:T:C	3.6069e-08	-1.87103e-10	-1.27227
218695427	chr2:218695427:T:C	2.11858e-08	-1.80437	-3.15521e-10
218695842	chr2:218695842:A:G	3.49143e-08	-1.87103e-10	-1.3048
218696098	chr2:218696098:C:G	9.09628e-08	-1.87103e-10	-0.347248
218696418	chr2:218696418:G:A	1.54187e-07	-1.87103e-10	0.180465
218696533	chr2:218696533:T:G	7.16694e-08	-1.87103e-10	-0.585634
218696991	chr2:218696991:T:C	7.89313e-08	-1.87103e-10	-0.489121
218697206	chr2:218697206:T:C	6.60611e-09	-1.6729	-1.2968
218697952	chr2:218697952:G:A	2.14978e-06	4.02072	-1.2053
218697954	chr2:218697954:G:A	5.26975e-08	-1.87103e-10	-0.89313
218698531	chr2:218698531:AGGTTTT:A	3.58494e-08	-1.87103e-10	-1.27837
218698773	chr2:218698773:T:C	8.08165e-08	-1.87103e-10	-0.465518
218698781	chr2:218698781:C:T	3.02868e-08	-1.44699	-3.15521e-10
218698879	chr2:218698879:G:A	9.74872e-09	-1.3695	-1.21106
218699235	chr2:218699235:T:G	7.95246e-08	-1.87103e-10	-0.481632
218699503	chr2:218699503:A:AC	8.05754e-08	-1.87103e-10	-0.468505
218700025	chr2:218700025:G:A	8.3915e-08	-1.87103e-10	-0.427895
218700196	chr2:218700196:T:C	7.9161e-08	-1.87103e-10	-0.486215
218700250	chr2:218700250:C:A	6.15624e-08	-1.87103e-10	-0.737647
218701167	chr2:218701167:T:C	8.46594e-08	-1.87103e-10	-0.419062
218701535	chr2:218701535:T:C	8.08024e-08	-1.87103e-10	-0.465692
218702130	chr2:218702130:A:G	3.52366e-08	-1.87103e-10	-1.29561
218702320	chr2:218702320:A:G	5.97396e-08	-1.87103e-10	-0.767704
218702390	chr2:218702390:C:T	4.27933e-08	-1.87103e-10	-1.10132
218702394	chr2:218702394:C:T	4.64555e-08	-1.87103e-10	-1.0192
218703045	chr2:218703045:G:A	6.18115e-08	-1.87103e-10	-0.73361
218703524	chr2:218703524:G:A	9.4161e-09	-1.3733	-1.24197
218703696	chr2:218703696:A:G	7.83094e-08	-1.87103e-10	-0.497032
218703814	chr2:218703814:T:C	8.18324e-08	-1.87103e-10	-0.453026
218704166	chr2:218704166:G:T	5.63716e-08	-1.87103e-10	-0.825732
218704884	chr2:218704884:T:C	7.87848e-08	-1.87103e-10	-0.490978
218706025	chr2:218706025:G:A	7.10892e-08	-1.87103e-10	-0.593763
218706128	chr2:218706128:A:T	2.97586e-08	-1.46458	-3.15521e-10
218706381	chr2:218706381:A:G	4.43807e-08	-1.87103e-10	-1.06489
218707053	chr2:218707053:A:AC	5.72703e-08	-1.87103e-10	-0.809917
218707365	chr2:218707365:G:A	7.17894e-08	-1.87103e-10	-0.583962
218707577	chr2:218707577:A:G	3.10023e-08	-1.42364	-3.15521e-10
218707927	chr2:218707927:TG:T	3.75433e-08	-1.87103e-10	-1.2322
218708001	chr2:218708001:A:G	5.48583e-08	-1.87103e-10	-0.852946
218708283	chr2:218708283:T:C	5.96905e-08	-1.87103e-10	-0.768525
218708308	chr2:218708308:A:T	7.28272e-08	-1.87103e-10	-0.569609
218708361	chr2:218708361:G:A	2.54483e-08	-1.62105	-3.15521e-10
218708688	chr2:218708688:T:C	7.52996e-08	-1.87103e-10	-0.536223
218708870	chr2:218708870:C:T	3.65129e-08	-1.87103e-10	-1.26003
218709067	chr2:218709067:C:T	3.65878e-08	-1.87103e-10	-1.25798
218709451	chr2:218709451:T:G	4.13314e-08	-1.87103e-10	-1.13608
218709518	chr2:218709518:C:T	4.0023e-08	-1.87103e-10	-1.16824
218709847	chr2:218709847:T:A	3.50848e-08	-1.87103e-10	-1.29993
218709943	chr2:218709943:C:T	5.57906e-08	-1.87103e-10	-0.836094
218710111	chr2:218710111:G:C	3.74698e-08	-1.87103e-10	-1.23416
218710117	chr2:218710117:C:T	4.00304e-08	-1.87103e-10	-1.16806
218710308	chr2:218710308:T:C	3.96819e-08	-1.87103e-10	-1.1768
218710531	chr2:218710531:A:G	5.14193e-08	-1.87103e-10	-0.917685
218710630	chr2:218710630:G:C	2.27381e-08	-1.73366	-3.15521e-10
218710849	chr2:218710849:T:C	8.55189e-08	-1.87103e-10	-0.408962
218711069	chr2:218711069:C:T	7.18101e-08	-1.87103e-10	-0.583673
218711400	chr2:218711400:C:G	7.09062e-08	-1.87103e-10	-0.596341
218712018	chr2:218712018:A:G	3.7457e-08	-1.87103e-10	-1.2345
218712243	chr2:218712243:C:T	4.07217e-08	-1.87103e-10	-1.15094
218712650	chr2:218712650:A:G	7.3501e-08	-1.87103e-10	-0.560399
218712961	chr2:218712961:G:A	8.02616e-08	-1.87103e-10	-0.472408
218713321	chr2:218713321:A:C	7.18813e-08	-1.87103e-10	-0.582683
218713638	chr2:218713638:T:G	9.00981e-05	6.20932	0.341639
218714309	chr2:218714309:A:G	3.55163e-08	-1.87103e-10	-1.28771
218714797	chr2:218714797:T:TG	4.16806e-08	-1.87103e-10	-1.12766
218714844	chr2:218714844:AACAG:A	3.49156e-08	-1.87103e-10	-1.30477
218714848	chr2:218714848:G:A	7.18884e-09	-1.58755	-1.29762
218715019	chr2:218715019:AAGTT:A	5.91588e-08	-1.87103e-10	-0.777473
218715323	chr2:218715323:A:G	7.06699e-08	-1.87103e-10	-0.599679
218715724	chr2:218715724:C:T	7.1428e-08	-1.87103e-10	-0.589008
218716554	chr2:218716554:C:G	1.23451e-08	-1.07269	-1.27175
218716606	chr2:218716606:G:A	5.89488e-08	-1.87103e-10	-0.781029
218716777	chr2:218716777:G:C	4.00472e-08	-1.87103e-10	-1.16764
218716920	chr2:218716920:G:A	8.99865e-09	-1.4054	-1.25522
218717098	chr2:218717098:C:T	1.07449e-08	-1.71679	-0.766479
218717260	chr2:218717260:G:C	3.49895e-08	-1.87103e-10	-1.30265
218717885	chr2:218717885:G:A	5.73171e-08	-1.87103e-10	-0.809099
218717938	chr2:218717938:G:A	5.41694e-08	-1.87103e-10	-0.865583
218718174	chr2:218718174:T:C	4.48923e-06	3.29282	0.258914
218718247	chr2:218718247:T:G	6.84942e-08	-0.63095	-3.15521e-10
218718418	chr2:218718418:G:A	6.18513e-08	-1.87103e-10	-0.732966
218718533	chr2:218718533:C:T	4.21375e-08	-1.87103e-10	-1.11676
218718542	chr2:218718542:C:T	5.43504e-08	-1.87103e-10	-0.862247
218718915	chr2:218718915:A:G	5.79343e-08	-1.87103e-10	-0.798389
218719067	chr2:218719067:G:A	5.49406e-08	-1.87103e-10	-0.851447
218719135	chr2:218719135:C:T	4.19427e-08	-1.87103e-10	-1.1214
218719182	chr2:218719182:C:T	5.40299e-08	-1.87103e-10	-0.868161
218719243	chr2:218719243:A:G	4.24044e-08	-1.87103e-10	-1.11045
218719302	chr2:218719302:A:G	3.75386e-07	-1.87103e-10	1.07026
218720199	chr2:218720199:C:T	9.89674e-09	-1.2923	-1.27319
218720266	chr2:218720266:G:T	3.49182e-08	-1.87103e-10	-1.30469
218720668	chr2:218720668:C:T	5.00234e-08	-1.87103e-10	-0.945208
218720707	chr2:218720707:T:C	3.49784e-08	-1.87103e-10	-1.30297
218720756	chr2:218720756:G:A	5.49979e-08	-1.87103e-10	-0.850404
218720888	chr2:218720888:C:T	5.0811e-08	-1.87103e-10	-0.929585
218721132	chr2:218721132:A:G	3.51994e-08	-1.87103e-10	-1.29667
218721899	chr2:218721899:G:A	2.20496e-08	-1.76441	-3.15521e-10
218722568	chr2:218722568:A:G	9.87443e-07	2.85122	-0.8138
218722617	chr2:218722617:G:A	4.24802e-08	-1.87103e-10	-1.10866
218723411	chr2:218723411:A:G	6.89856e-07	2.60656	-0.927781
218723974	chr2:218723974:A:G	1.00858e-06	2.88373	-0.825127
218724167	chr2:218724167:G:T	4.56725e-06	3.29311	0.275862
218724441	chr2:218724441:C:T	7.36911e-07	2.71271	-0.967945
218724452	chr2:218724452:T:C	9.83367e-07	2.86294	-0.829656
218724699	chr2:218724699:A:C	4.16141e-08	-1.87103e-10	-1.12926
218725077	chr2:218725077:T:G	2.27393e-08	-1.7336	-3.15521e-10
218725107	chr2:218725107:A:G	3.49242e-08	-1.87103e-10	-1.30452
218725602	chr2:218725602:C:T	3.16464e-08	-0.488897	-0.914179
218725625	chr2:218725625:G:A	2.30111e-08	-1.72172	-3.15521e-10
218726152	chr2:218726152:C:G	3.64377e-08	-1.87103e-10	-1.26209
218726272	chr2:218726272:G:A	6.85804e-08	-1.87103e-10	-0.629692
218726498	chr2:218726498:C:T	3.49339e-08	-1.87103e-10	-1.30424
218726568	chr2:218726568:C:T	3.49729e-08	-1.87103e-10	-1.30313
218726611	chr2:218726611:G:A	2.09058e-08	-1.81767	-3.15521e-10
218726898	chr2:218726898:G:A	3.49152e-08	-1.87103e-10	-1.30478
218727008	chr2:218727008:C:T	1.6319e-07	-1.87103e-10	0.237216
218727503	chr2:218727503:C:T	3.75147e-08	-1.87103e-10	-1.23296
218727504	chr2:218727504:A:G	7.37624e-07	2.89468	-1.14895
218727599	chr2:218727599:G:A	1.08271e-06	2.94724	-0.817716
218727609	chr2:218727609:G:A	4.10999e-08	-1.87103e-10	-1.14169
218728606	chr2:218728606:G:A	3.81338e-08	-1.2166	-3.15521e-10
218728619	chr2:218728619:C:T	4.1838e-08	-1.87103e-10	-1.12389
218728987	chr2:218728987:C:T	3.61786e-08	-1.87103e-10	-1.26923
218729497	chr2:218729497:C:G	4.69645e-08	-1.87103e-10	-1.00831
218730463	chr2:218730463:A:G	1.0046e-06	2.83476	-0.780109
218730507	chr2:218730507:C:T	4.10782e-08	-1.87103e-10	-1.14222
218730508	chr2:218730508:A:G	3.71121e-08	-1.87103e-10	-1.24375
218730730	chr2:218730730:CA:C	4.6025e-08	-1.87103e-10	-1.02851
218730784	chr2:218730784:A:G	6.96324e-07	2.58968	-0.901562
218730825	chr2:218730825:C:T	8.66884e-08	-0.395379	-3.15521e-10
218730895	chr2:218730895:A:C	3.83585e-08	-1.87103e-10	-1.21072
218730906	chr2:218730906:C:A	2.14038e-08	-1.79413	-3.15521e-10
218730987	chr2:218730987:T:C	1.08233e-06	2.90247	-0.773289
218731209	chr2:218731209:G:A	5.94892e-07	2.28601	-0.755327
218731598	chr2:218731598:G:A	9.81024e-09	-1.38681	-1.18747
218731730	chr2:218731730:C:T	3.82017e-08	-1.87103e-10	-1.21482
218732298	chr2:218732298:A:G	3.49343e-08	-1.87103e-10	-1.30423
218732462	chr2:218732462:T:C	1.04702e-06	2.89689	-0.800887
218732709	chr2:218732709:G:A	4.04707e-08	-1.87103e-10	-1.15712
218733237	chr2:218733237:A:G	7.92684e-07	2.76953	-0.951799
218733318	chr2:218733318:A:T	9.8515e-07	2.8641	-0.829003
218733369	chr2:218733369:G:A	7.83603e-07	2.76209	-0.955884
218734054	chr2:218734054:G:T	9.90599e-09	-1.39544	-1.16912
218734193	chr2:218734193:A:G	6.19562e-08	-0.731271	-3.15521e-10
218734545	chr2:218734545:G:A	7.82087e-07	2.73239	-0.928119
218735034	chr2:218735034:A:G	8.93677e-08	-0.364939	-3.15521e-10
218735345	chr2:218735345:T:G	4.71841e-08	-1.87103e-10	-1.00364
218735593	chr2:218735593:A:T	4.61036e-06	3.34239	0.235973
218735712	chr2:218735712:A:G	1.07748e-06	2.92404	-0.79936
218735742	chr2:218735742:G:A	6.56733e-08	-1.87103e-10	-0.673006
218735809	chr2:218735809:A:AT	4.12474e-08	-1.87103e-10	-1.13811
218736068	chr2:218736068:A:G	4.07084e-08	-1.87103e-10	-1.15127
218736126	chr2:218736126:C:CACCAT	5.13138e-08	-1.87103e-10	-0.919739
218736425	chr2:218736425:G:C	5.28345e-08	-1.87103e-10	-0.890535
218736591	chr2:218736591:C:CT	2.3311e-07	1.826	-1.23219
218736779	chr2:218736779:A:G	4.11253e-08	-1.87103e-10	-1.14107
218737403	chr2:218737403:G:C	3.49354e-08	-1.87103e-10	-1.3042
218737776	chr2:218737776:G:C	9.02251e-07	2.89625	-0.949054
218737817	chr2:218737817:G:T	3.49146e-08	-1.87103e-10	-1.30479
218738096	chr2:218738096:G:A	3.97308e-06	3.61378	-0.184181
218738929	chr2:218738929:G:A	5.47594e-08	-1.87103e-10	-0.854749
218739518	chr2:218739518:A:G	8.17919e-08	-0.45352	-3.15521e-10
218739603	chr2:218739603:T:C	3.04519e-07	1.93329	-1.07225
218740395	chr2:218740395:G:A	1.01793e-06	2.84529	-0.777471
218740809	chr2:218740809:C:T	6.72472e-08	-1.87103e-10	-0.649323
218740847	chr2:218740847:C:T	4.55959e-08	-1.87103e-10	-1.03788
218740937	chr2:218740937:G:A	4.42694e-08	-1.87103e-10	-1.0674
218741055	chr2:218741055:G:A	4.10725e-08	-1.87103e-10	-1.14236
218741106	chr2:218741106:T:C	4.1076e-08	-1.87103e-10	-1.14228
218741206	chr2:218741206:G:A	1.17729e-06	3.0218	-0.808528
218741329	chr2:218741329:C:T	1.11373e-06	2.94298	-0.785214
218741355	chr2:218741355:G:C	2.63592e-07	-1.87103e-10	0.716705
218741454	chr2:218741454:C:T	5.22033e-06	3.24011	0.462507
218741495	chr2:218741495:T:G	4.98119e-06	3.33469	0.321036
218741771	chr2:218741771:T:A	4.10912e-08	-1.87103e-10	-1.1419
218741815	chr2:218741815:C:A	1.00727e-06	2.87019	-0.812897
218741898	chr2:218741898:A:G	4.10756e-08	-1.87103e-10	-1.14228
218742025	chr2:218742025:A:G	1.16652e-08	-1.19349	-1.2076
218742129	chr2:218742129:A:T	1.00209e-08	-1.26657	-1.28646
218742208	chr2:218742208:A:G	5.12267e-06	3.33816	0.34557
218742677	chr2:218742677:A:G	3.49344e-08	-1.87103e-10	-1.30423
218742688	chr2:218742688:A:G	3.52673e-08	-1.87103e-10	-1.29474
218743096	chr2:218743096:A:G	7.68759e-07	2.70268	-0.915598
218743268	chr2:218743268:G:T	3.49342e-08	-1.87103e-10	-1.30423
218743420	chr2:218743420:G:A	3.51697e-08	-1.87103e-10	-1.29751
218743574	chr2:218743574:A:G	2.3163e-08	-0.4644	-1.25074
218743678	chr2:218743678:G:GTTTTGT	5.16376e-08	-1.87103e-10	-0.913448
218744439	chr2:218744439:T:G	1.07173e-06	2.91162	-0.79229
218744717	chr2:218744717:T:C	9.58979e-07	2.82556	-0.817385
218744815	chr2:218744815:G:A	4.09544e-08	-1.87103e-10	-1.14524
218745039	chr2:218745039:G:A	1.21798e-08	-1.15672	-1.2012
218745053	chr2:218745053:G:A	9.87092e-07	2.84573	-0.808669
218745155	chr2:218745155:G:A	3.82466e-08	-1.87103e-10	-1.21364
218745599	chr2:218745599:G:A	5.14658e-06	3.4624	0.225985
218745710	chr2:218745710:A:G	2.55066e-06	4.04393	-1.05752
218746005	chr2:218746005:C:T	9.91032e-09	-1.37174	-1.19238
218747487	chr2:218747487:T:G	6.64993e-08	-1.87103e-10	-0.660507
218748524	chr2:218748524:A:G	1.1172e-08	-1.23845	-1.20584
218748526	chr2:218748526:G:A	9.51916e-07	2.77667	-0.77589
218748884	chr2:218748884:C:T	4.23527e-08	-1.87103e-10	-1.11167
218748959	chr2:218748959:G:A	3.80363e-08	-1.87103e-10	-1.21916
218749049	chr2:218749049:A:G	1.12283e-08	-1.24232	-1.19694
218749143	chr2:218749143:C:T	9.74902e-09	-1.28371	-1.29683
218749706	chr2:218749706:A:G	3.78104e-08	-1.87103e-10	-1.22511
218750618	chr2:218750618:C:T	5.71371e-08	-1.87103e-10	-0.812246
218751051	chr2:218751051:T:C	3.80212e-08	-1.87103e-10	-1.21955
218751076	chr2:218751076:A:G	2.11229e-08	-1.80734	-3.15521e-10
218751107	chr2:218751107:C:G	3.64642e-08	-1.87103e-10	-1.26137
218751155	chr2:218751155:CTCATGTTTGGCTCTG:C	1.5263e-06	3.49056	-1.01766
218751187	chr2:218751187:G:T	2.51044e-06	4.03215	-1.06164
218751245	chr2:218751245:T:C	1.0131e-07	-0.239515	-3.15521e-10
218751587	chr2:218751587:C:A	4.10756e-08	-1.87103e-10	-1.14228
218751958	chr2:218751958:A:G	1.46368e-06	3.48768	-1.05667
218752372	chr2:218752372:C:T	2.13267e-08	-1.79774	-3.15521e-10
218752470	chr2:218752470:A:C	3.80363e-08	-1.87103e-10	-1.21916
218753514	chr2:218753514:A:C	5.04377e-06	3.40183	0.266383
218753935	chr2:218753935:AC:A	4.10968e-08	-1.87103e-10	-1.14177
218754202	chr2:218754202:C:T	3.71607e-08	-1.87103e-10	-1.24245
218754293	chr2:218754293:G:A	3.52018e-08	-1.87103e-10	-1.2966
218754357	chr2:218754357:A:T	3.80031e-08	-1.87103e-10	-1.22003
218754827	chr2:218754827:C:T	1.14946e-06	2.96376	-0.774413
218755043	chr2:218755043:T:C	1.0762e-06	2.89117	-0.76768
218755798	chr2:218755798:T:C	1.10828e-06	2.94197	-0.789104
218756095	chr2:218756095:A:G	2.15725e-07	-1.87103e-10	0.516306
218756186	chr2:218756186:C:T	1.06058e-06	2.90786	-0.798982
218756194	chr2:218756194:G:A	4.50453e-08	-1.87103e-10	-1.05003
218756284	chr2:218756284:A:G	3.67503e-08	-1.87103e-10	-1.25355
218756311	chr2:218756311:A:G	2.73448e-08	-1.54917	-3.15521e-10
218756535	chr2:218756535:C:T	1.10379e-06	2.93309	-0.784286
218756650	chr2:218756650:A:G	3.84357e-07	-1.87103e-10	1.09387
218756919	chr2:218756919:G:C	5.52673e-06	3.41355	0.3461
218757286	chr2:218757286:A:G	5.08044e-08	-1.87103e-10	-0.929715
218757615	chr2:218757615:G:A	3.92236e-08	-1.87103e-10	-1.18842
218758055	chr2:218758055:G:A	2.20602e-06	3.89397	-1.05272
218758088	chr2:218758088:T:C	2.62306e-07	1.91816	-1.20634
218758367	chr2:218758367:A:G	9.78795e-07	2.85199	-0.823366
218758730	chr2:218758730:G:T	3.11786e-08	-1.41797	-3.15521e-10
218758816	chr2:218758816:A:G	3.63438e-08	-1.87103e-10	-1.26468
218758826	chr2:218758826:T:C	5.05698e-08	-1.87103e-10	-0.934345
218759064	chr2:218759064:G:C	3.49309e-08	-1.87103e-10	-1.30433
218759447	chr2:218759447:G:A	5.14515e-06	3.3489	0.339212
218759826	chr2:218759826:A:T	1.14365e-06	2.9355	-0.751223
218759835	chr2:218759835:A:G	3.49351e-08	-1.87103e-10	-1.30421
218760005	chr2:218760005:T:C	6.89873e-09	-1.62976	-1.2966
218760289	chr2:218760289:G:A	3.545e-08	-1.87103e-10	-1.28957
218760677	chr2:218760677:A:C	3.60954e-07	-1.87103e-10	1.03105
218761000	chr2:218761000:A:C	1.01342e-06	2.86727	-0.803881
218761141	chr2:218761141:T:G	2.12462e-07	1.7306	-1.22954
218761344	chr2:218761344:C:T	9.57524e-07	2.81068	-0.80403
218761366	chr2:218761366:C:A	4.8715e-08	-1.87103e-10	-0.971711
218761371	chr2:218761371:A:G	3.49975e-07	-1.87103e-10	1.00016
218761749	chr2:218761749:A:T	9.96069e-08	-1.87103e-10	-0.256467
218761766	chr2:218761766:C:T	8.73117e-07	2.85865	-0.944277
218761982	chr2:218761982:C:T	4.19521e-08	-1.87103e-10	-1.12117
218762281	chr2:218762281:G:A	3.14784e-07	1.87218	-0.977994
218762327	chr2:218762327:G:C	1.07981e-06	2.90557	-0.778727
218762800	chr2:218762800:T:C	3.82838e-08	-1.87103e-10	-1.21267
218763155	chr2:218763155:C:G	3.86693e-08	-1.87103e-10	-1.20265
218763398	chr2:218763398:C:T	3.8262e-08	-1.87103e-10	-1.21324
218763460	chr2:218763460:G:A	1.17705e-06	3.01699	-0.803923
218763468	chr2:218763468:A:G	9.89478e-07	2.84564	-0.806158
218763604	chr2:218763604:A:G	3.38934e-08	-1.33448	-3.15521e-10
218764036	chr2:218764036:T:C	5.27827e-06	3.38072	0.332931
218764459	chr2:218764459:T:G	3.7937e-08	-1.87103e-10	-1.22177
218764562	chr2:218764562:G:A	3.4927e-08	-1.87103e-10	-1.30444
218764580	chr2:218764580:T:C	9.31881e-07	2.69234	-0.712833
218765251	chr2:218765251:A:G	3.67101e-08	-1.87103e-10	-1.25465
218765315	chr2:218765315:G:A	3.49144e-08	-1.87103e-10	-1.3048
218765367	chr2:218765367:G:A	3.73751e-08	-1.87103e-10	-1.23669
218765484	chr2:218765484:T:C	1.11208e-06	2.93998	-0.783689
218765649	chr2:218765649:C:G	3.78202e-08	-1.87103e-10	-1.22486
218765768	chr2:218765768:C:T	4.47844e-08	-1.87103e-10	-1.05584
218765787	chr2:218765787:C:T	1.00225e-06	2.85829	-0.805986
218765791	chr2:218765791:C:T	5.45996e-08	-1.87103e-10	-0.857672
218765842	chr2:218765842:C:T	2.33773e-06	3.95704	-1.0578
218765859	chr2:218765859:G:A	4.15551e-08	-1.87103e-10	-1.13068
218765943	chr2:218765943:A:G	1.21983e-06	3.06444	-0.815674
218766037	chr2:218766037:C:T	3.65455e-08	-1.87103e-10	-1.25914
218766240	chr2:218766240:T:A	4.1503e-08	-1.87103e-10	-1.13193
218766242	chr2:218766242:C:G	2.06178e-07	1.68046	-1.20942
218766417	chr2:218766417:C:T	3.78069e-08	-1.87103e-10	-1.22521
218766496	chr2:218766496:G:A	1.11565e-06	2.98438	-0.824886
218766514	chr2:218766514:C:T	3.49587e-08	-1.87103e-10	-1.30353
218766574	chr2:218766574:G:A	4.78692e-07	2.06136	-0.747998
218766713	chr2:218766713:A:G	9.45909e-07	2.88389	-0.889444
218766780	chr2:218766780:A:G	1.10173e-06	2.93807	-0.791129
218766915	chr2:218766915:ATG:A	7.76981e-08	-1.87103e-10	-0.504868
218766919	chr2:218766919:AGTGTT:A	7.75968e-08	-1.87103e-10	-0.506173
218767085	chr2:218767085:G:A	1.21682e-08	-1.16823	-1.19065
218767132	chr2:218767132:A:T	8.34249e-07	2.83497	-0.966134
218767237	chr2:218767237:G:A	4.81075e-07	2.06632	-0.747991
218767358	chr2:218767358:G:A	3.73904e-08	-1.87103e-10	-1.23629
218767376	chr2:218767376:A:C	3.49338e-08	-1.87103e-10	-1.30424
218767489	chr2:218767489:C:A	3.49337e-08	-1.87103e-10	-1.30425
218767494	chr2:218767494:G:A	1.13814e-08	-1.20458	-1.22113
218767565	chr2:218767565:C:T	1.04886e-06	2.92287	-0.82511
218767719	chr2:218767719:T:C	4.27371e-08	-1.87103e-10	-1.10263
218767885	chr2:218767885:TA:T	1.0533e-06	2.90512	-0.803129
218767999	chr2:218767999:C:G	1.0233e-06	2.90529	-0.832198
218768026	chr2:218768026:A:C	1.07263e-06	2.96664	-0.846473
218768348	chr2:218768348:T:G	6.98685e-06	5.18218	-1.18809
218768350	chr2:218768350:T:G	6.65035e-06	5.13282	-1.18809
218768458	chr2:218768458:T:C	9.53985e-07	2.86907	-0.866126
218768461	chr2:218768461:T:C	5.13855e-08	-1.87103e-10	-0.918343
218768476	chr2:218768476:A:G	5.62035e-08	-1.87103e-10	-0.82872
218768494	chr2:218768494:C:T	5.52473e-08	-1.87103e-10	-0.845879
218768508	chr2:218768508:T:A	5.50742e-08	-1.87103e-10	-0.849017
218768544	chr2:218768544:T:G	5.82022e-08	-1.87103e-10	-0.793775
218768562	chr2:218768562:C:T	4.43922e-08	-1.87103e-10	-1.06463
218768828	chr2:218768828:C:T	6.63832e-08	-1.87103e-10	-0.662254
218769092	chr2:218769092:C:T	1.14723e-06	3.02924	-0.841835
218769544	chr2:218769544:C:T	9.79162e-09	-1.3193	-1.25688
218769999	chr2:218769999:G:A	1.26229e-06	3.12436	-0.841376
218770765	chr2:218770765:C:T	9.79723e-07	2.87498	-0.845406
218770777	chr2:218770777:TTTTTGCAGTG:T	9.19045e-07	2.81135	-0.845716
218771461	chr2:218771461:G:C	9.93925e-07	2.89225	-0.84829
218772063	chr2:218772063:T:C	1.03311e-06	2.91067	-0.828035
218772097	chr2:218772097:G:A	5.07093e-08	-1.87103e-10	-0.931589
218772127	chr2:218772127:C:G	3.80047e-08	-1.87103e-10	-1.21999
218772180	chr2:218772180:T:C	1.07427e-06	2.9475	-0.825798
218772397	chr2:218772397:T:A	4.11154e-08	-1.87103e-10	-1.14132
218772522	chr2:218772522:G:A	2.09497e-08	-1.81558	-3.15521e-10
218773161	chr2:218773161:A:G	4.498e-06	3.28894	0.264754
218773816	chr2:218773816:A:G	1.12404e-06	2.98515	-0.818169
218773886	chr2:218773886:C:T	3.67971e-08	-1.87103e-10	-1.25228
218774468	chr2:218774468:T:A	3.4933e-08	-1.87103e-10	-1.30427
218774996	chr2:218774996:C:T	9.9659e-07	2.89392	-0.847279
218775087	chr2:218775087:G:A	3.81497e-08	-1.87103e-10	-1.21618
218775139	chr2:218775139:T:C	1.03086e-06	2.91662	-0.836174
218775209	chr2:218775209:C:A	3.98215e-08	-1.87103e-10	-1.17329
218775302	chr2:218775302:G:A	8.08047e-07	2.82991	-0.992993
218775402	chr2:218775402:T:C	1.05891e-06	2.88074	-0.773444
218775897	chr2:218775897:T:C	1.53872e-06	3.58898	-1.10797
218776160	chr2:218776160:G:A	3.52684e-08	-1.87103e-10	-1.29471
218776984	chr2:218776984:C:T	3.50195e-08	-1.87103e-10	-1.30179
218777762	chr2:218777762:T:A	3.50257e-08	-1.87103e-10	-1.30162
218777878	chr2:218777878:G:A	7.99485e-07	2.80301	-0.976745
218777897	chr2:218777897:C:G	1.95906e-07	1.62301	-1.20307
218778286	chr2:218778286:G:C	8.92317e-09	-1.36437	-1.30468
218778313	chr2:218778313:A:G	4.26282e-08	-1.87103e-10	-1.10518
218778543	chr2:218778543:G:T	8.79391e-07	2.88631	-0.964779
218778594	chr2:218778594:C:T	9.58476e-07	2.85255	-0.844909
218778604	chr2:218778604:G:A	1.03964e-08	-1.35853	-1.15771
218778621	chr2:218778621:G:T	3.50281e-08	-1.87103e-10	-1.30155
218779158	chr2:218779158:A:G	3.49318e-08	-1.87103e-10	-1.3043
218779804	chr2:218779804:T:A	4.26931e-08	-1.87103e-10	-1.10366
218780566	chr2:218780566:T:C	4.67423e-08	-1.87103e-10	-1.01305
218780739	chr2:218780739:G:A	2.82629e-06	3.24011	-0.151091
218780754	chr2:218780754:T:C	4.58291e-06	3.3319	0.240488
218780830	chr2:218780830:G:A	3.35899e-06	3.38757	-0.125875
218780904	chr2:218780904:G:A	3.8252e-08	-1.87103e-10	-1.2135
218781270	chr2:218781270:TCTC:T	4.05415e-08	-1.87103e-10	-1.15537
218781368	chr2:218781368:A:G	5.15114e-08	-1.87103e-10	-0.915895
218781453	chr2:218781453:C:T	3.49265e-08	-1.87103e-10	-1.30445
218781575	chr2:218781575:A:G	3.60468e-08	-1.87103e-10	-1.27288
218781609	chr2:218781609:G:T	3.93379e-08	-1.87103e-10	-1.18551
218781747	chr2:218781747:T:C	5.74217e-08	-1.87103e-10	-0.807276
218782524	chr2:218782524:G:A	4.35928e-08	-1.08281	-3.15521e-10
218782630	chr2:218782630:A:C	3.67627e-08	-1.87103e-10	-1.25321
218782732	chr2:218782732:A:G	1.01041e-08	-1.32471	-1.22004
218782764	chr2:218782764:G:A	2.67542e-07	1.43268	-0.701097
218782990	chr2:218782990:C:T	3.50993e-08	-1.87103e-10	-1.29952
218783391	chr2:218783391:G:A	3.49487e-08	-1.87103e-10	-1.30382
218783525	chr2:218783525:C:T	3.50758e-08	-1.87103e-10	-1.30019
218784022	chr2:218784022:T:G	3.77827e-08	-1.87103e-10	-1.22585
218784320	chr2:218784320:G:A	3.51142e-08	-1.87103e-10	-1.29909
218784562	chr2:218784562:T:C	3.49273e-08	-1.87103e-10	-1.30443
218784815	chr2:218784815:G:T	3.49265e-08	-1.87103e-10	-1.30445
218785573	chr2:218785573:A:C	3.49365e-08	-1.87103e-10	-1.30417
218786117	chr2:218786117:C:T	1.15067e-08	-1.11157	-1.3032
218786272	chr2:218786272:CCT:C	3.63317e-08	-1.87103e-10	-1.26501
218786342	chr2:218786342:A:G	4.75177e-08	-1.87103e-10	-0.996595
218786626	chr2:218786626:G:T	1.05445e-08	-1.33872	-1.16338
218786859	chr2:218786859:A:C	4.56567e-08	-1.87103e-10	-1.03655
218787049	chr2:218787049:C:A	3.83769e-08	-1.87103e-10	-1.21024
218787096	chr2:218787096:G:A	8.61159e-09	-1.40275	-1.30184
218787418	chr2:218787418:T:A	2.33018e-07	1.31321	-0.719794
218787430	chr2:218787430:T:C	2.55938e-07	1.38447	-0.697234
218787563	chr2:218787563:A:G	2.48173e-07	1.38865	-0.732219
218787650	chr2:218787650:G:A	1.85884e-07	1.18989	-0.822472
218787809	chr2:218787809:T:C	2.36569e-07	1.2158	-0.607263
218788977	chr2:218788977:T:C	2.78673e-08	-1.53024	-3.15521e-10
218789428	chr2:218789428:G:A	3.49225e-08	-1.87103e-10	-1.30457
218789529	chr2:218789529:T:C	3.49319e-08	-1.87103e-10	-1.3043
218789537	chr2:218789537:C:T	2.05043e-08	-0.575821	-1.26124
218789804	chr2:218789804:C:A	2.04562e-08	-0.588707	-1.25071
218789966	chr2:218789966:G:C	3.91142e-08	-1.87103e-10	-1.19121
218789975	chr2:218789975:A:T	1.09631e-08	-1.17544	-1.28773
218790209	chr2:218790209:T:C	8.5284e-08	0.78851	-1.20022
218790488	chr2:218790488:T:G	2.25634e-07	1.11854	-0.557329
218790891	chr2:218790891:C:T	4.01919e-08	-1.87103e-10	-1.16403
218790943	chr2:218790943:TGCCTGCCTCA:T	5.38834e-08	-1.87103e-10	-0.870876
218791110	chr2:218791110:A:G	5.00803e-08	-1.87103e-10	-0.944071
218791400	chr2:218791400:A:G	5.0789e-08	-1.87103e-10	-0.930019
218791990	chr2:218791990:T:G	2.66191e-07	1.18924	-0.46272
218792022	chr2:218792022:C:CA	4.21639e-07	-1.87103e-10	1.18645
218792230	chr2:218792230:T:C	5.03395e-08	-1.87103e-10	-0.938908
218792290	chr2:218792290:A:T	2.1108e-07	0.968016	-0.473479
218793156	chr2:218793156:A:G	3.66646e-08	-1.87103e-10	-1.25589
218793447	chr2:218793447:A:T	1.08362e-07	0.471668	-0.643891
218793568	chr2:218793568:A:G	4.42023e-08	-1.87103e-10	-1.06892
218793701	chr2:218793701:C:T	2.75637e-08	-1.5412	-3.15521e-10
218793886	chr2:218793886:C:T	2.23216e-06	3.83032	-0.97729
218793894	chr2:218793894:A:T	4.11014e-07	1.82013	-0.659206
218794143	chr2:218794143:T:C	3.49594e-08	-1.87103e-10	-1.30351
218794383	chr2:218794383:C:T	3.97662e-08	-1.87103e-10	-1.17468
218795064	chr2:218795064:C:G	1.59293e-06	2.52631	-0.0106846
218795076	chr2:218795076:A:G	1.7089e-06	2.57781	0.00809275
218795188	chr2:218795188:A:G	3.93022e-06	2.86711	0.551644
218795252	chr2:218795252:T:C	7.26082e-08	-1.87103e-10	-0.572621
218795332	chr2:218795332:G:A	5.59502e-08	-1.87103e-10	-0.833237
218795341	chr2:218795341:T:C	3.55463e-06	2.76084	0.557467
218795379	chr2:218795379:T:C	3.49728e-08	-1.87103e-10	-1.30313
218795523	chr2:218795523:A:G	3.84944e-08	-1.87103e-10	-1.20719
218795623	chr2:218795623:A:G	1.72216e-06	2.65381	-0.060172
218795651	chr2:218795651:T:C	3.62876e-06	2.80504	0.533911
218795695	chr2:218795695:A:G	3.83993e-08	-1.87103e-10	-1.20966
218796141	chr2:218796141:G:A	3.64976e-08	-1.87103e-10	-1.26045
218796332	chr2:218796332:C:A	1.14999e-06	2.51937	-0.329557
218798025	chr2:218798025:CAG:C	6.06588e-08	-1.87103e-10	-0.752435
218798166	chr2:218798166:C:A	6.82457e-07	2.08669	-0.418692
218798430	chr2:218798430:G:A	9.90227e-07	2.4356	-0.395369
218798644	chr2:218798644:A:G	2.27275e-08	-1.73412	-3.15521e-10
218799009	chr2:218799009:A:G	3.76785e-08	-1.87103e-10	-1.22861
218799210	chr2:218799210:C:T	4.11617e-08	-1.87103e-10	-1.14019
218799316	chr2:218799316:T:C	1.93898e-07	-1.87103e-10	0.409632
218799796	chr2:218799796:A:G	9.03799e-07	2.17428	-0.225369
218800122	chr2:218800122:G:A	4.16006e-08	-1.87103e-10	-1.12958
218800254	chr2:218800254:G:T	9.36366e-07	2.29237	-0.308061
218800612	chr2:218800612:T:C	1.44459e-06	2.36392	0.0539614
218800992	chr2:218800992:T:A	8.52036e-07	2.87203	-0.9821
218801240	chr2:218801240:G:A	8.38351e-07	2.20654	-0.332805
218801459	chr2:218801459:T:C	1.25575e-06	2.20044	0.077358
218801654	chr2:218801654:T:C	9.84398e-07	1.83078	0.203551
218801786	chr2:218801786:T:G	1.2196e-06	2.25815	-0.00957306
218802394	chr2:218802394:C:T	3.69767e-08	-1.87103e-10	-1.24741
218802504	chr2:218802504:A:G	2.20374e-06	2.48686	0.353357
218802690	chr2:218802690:T:C	1.49776e-06	2.47402	-0.0199995
218802740	chr2:218802740:T:A	1.52765e-06	2.46724	0.00654455
218802787	chr2:218802787:T:A	1.50895e-06	2.46107	0.000396869
218803059	chr2:218803059:C:T	4.15493e-08	-1.87103e-10	-1.13082
218803500	chr2:218803500:T:C	6.0742e-08	-1.87103e-10	-0.751064
218804029	chr2:218804029:G:A	8.66982e-07	2.30928	-0.401965
218804090	chr2:218804090:A:G	1.02926e-06	2.184	-0.1051
218804278	chr2:218804278:C:T	3.7349e-08	-1.87103e-10	-1.23739
218804279	chr2:218804279:A:G	6.84004e-07	2.05219	-0.381928
218804418	chr2:218804418:T:C	7.90301e-07	2.24093	-0.426213
218804420	chr2:218804420:G:A	3.87203e-08	-1.87103e-10	-1.20133
218804425	chr2:218804425:T:A	8.23013e-07	2.28149	-0.426213
218804566	chr2:218804566:C:T	2.77202e-08	-1.53554	-3.15521e-10
218804652	chr2:218804652:T:G	3.25364e-08	-1.37534	-3.15521e-10
218804765	chr2:218804765:A:T	8.03917e-07	2.22798	-0.396178
218804982	chr2:218804982:C:A	3.50422e-08	-1.87103e-10	-1.30115
218805152	chr2:218805152:A:T	1.00237e-06	2.35132	-0.298901
218805182	chr2:218805182:T:C	3.52982e-08	-1.87103e-10	-1.29387
218805284	chr2:218805284:C:T	3.50147e-08	-1.87103e-10	-1.30193
218805539	chr2:218805539:G:A	2.99947e-07	-1.87103e-10	0.845906
218806044	chr2:218806044:A:G	3.84005e-08	-1.87103e-10	-1.20963
218806242	chr2:218806242:A:G	4.15344e-08	-1.87103e-10	-1.13118
218806306	chr2:218806306:G:A	2.10185e-08	-1.81229	-3.15521e-10
218806875	chr2:218806875:A:G	4.87132e-07	1.7741	-0.443259
218807105	chr2:218807105:G:A	3.81181e-08	-1.87103e-10	-1.21701
218808114	chr2:218808114:T:G	2.17901e-08	-1.77624	-3.15521e-10
218808526	chr2:218808526:C:T	7.57955e-08	-1.87103e-10	-0.52966
218808839	chr2:218808839:A:T	3.75201e-08	-1.87103e-10	-1.23282
218809056	chr2:218809056:C:T	3.51661e-08	-1.87103e-10	-1.29762
218809427	chr2:218809427:A:C	2.32133e-08	-1.15531	-0.557667
218809452	chr2:218809452:T:TAC	3.73344e-08	-1.87103e-10	-1.23778
218809966	chr2:218809966:G:T	3.50072e-08	-1.87103e-10	-1.30215
218809990	chr2:218809990:A:G	2.9423e-08	-1.47592	-3.15521e-10
218810395	chr2:218810395:G:A	3.64909e-08	-1.87103e-10	-1.26064
218810464	chr2:218810464:T:C	3.54801e-08	-1.87103e-10	-1.28873
218810522	chr2:218810522:C:T	8.9575e-09	-1.81398	-0.851227
218810840	chr2:218810840:G:T	7.04214e-09	-1.80792	-1.09786
218810922	chr2:218810922:C:T	7.17373e-09	-1.77575	-1.11153
218811728	chr2:218811728:C:T	3.54661e-08	-1.87103e-10	-1.28912
218812081	chr2:218812081:T:G	3.51448e-08	-1.87103e-10	-1.29822
218812578	chr2:218812578:C:T	4.73757e-08	-1.87103e-10	-0.99959
218812967	chr2:218812967:A:G	2.20504e-08	-1.76437	-3.15521e-10
218813000	chr2:218813000:G:A	7.53411e-07	-1.87103e-10	1.76691
218813133	chr2:218813133:G:C	3.54995e-08	-1.87103e-10	-1.28818
218813698	chr2:218813698:C:T	1.72348e-06	3.21245	-0.618054
218813770	chr2:218813770:C:T	3.50586e-08	-1.87103e-10	-1.30068
218813835	chr2:218813835:C:T	3.60039e-08	-1.87103e-10	-1.27407
218814154	chr2:218814154:C:T	2.1387e-08	-1.79492	-3.15521e-10
218814242	chr2:218814242:A:C	6.46431e-09	-1.70036	-1.29104
218814829	chr2:218814829:G:A	3.69323e-08	-1.87103e-10	-1.24861
218815440	chr2:218815440:C:T	6.38847e-09	-1.71633	-1.28688
218815523	chr2:218815523:A:G	3.67308e-08	-1.87103e-10	-1.25408
218815567	chr2:218815567:G:A	2.54415e-08	-1.62132	-3.15521e-10
218815849	chr2:218815849:G:A	4.83869e-08	-1.87103e-10	-0.97847
218816439	chr2:218816439:C:T	4.48929e-08	-1.87103e-10	-1.05342
218816814	chr2:218816814:C:T	4.23184e-08	-1.87103e-10	-1.11248
218816959	chr2:218816959:A:G	3.49735e-08	-1.87103e-10	-1.30311
218817469	chr2:218817469:T:A	7.20943e-08	-1.87103e-10	-0.579724
218817529	chr2:218817529:G:C	6.17297e-09	-1.7484	-1.28911
218817534	chr2:218817534:C:T	1.22329e-08	-1.7366	-0.616967
218817956	chr2:218817956:T:C	4.20348e-08	-1.87103e-10	-1.1192
218818089	chr2:218818089:C:T	8.63449e-08	-1.87103e-10	-0.399349
218818441	chr2:218818441:G:A	4.59308e-08	-1.87103e-10	-1.03056
218819074	chr2:218819074:G:A	3.62783e-08	-1.87103e-10	-1.26648
218819157	chr2:218819157:G:A	4.12544e-08	-1.87103e-10	-1.13794
218819301	chr2:218819301:T:C	3.55127e-08	-1.87103e-10	-1.28781
218819550	chr2:218819550:G:A	3.52708e-08	-1.87103e-10	-1.29464
218820013	chr2:218820013:C:T	3.92613e-08	-1.87103e-10	-1.18746
218820201	chr2:218820201:T:C	3.73202e-08	-1.87103e-10	-1.23816
218821023	chr2:218821023:C:A	3.49205e-08	-1.87103e-10	-1.30462
218821030	chr2:218821030:C:G	3.56692e-08	-1.87103e-10	-1.28341
218821314	chr2:218821314:T:G	3.50852e-08	-1.87103e-10	-1.29992
218822874	chr2:218822874:A:G	6.09682e-09	-1.81739	-1.23254
218823583	chr2:218823583:A:G	3.62816e-08	-1.87103e-10	-1.26639
218823787	chr2:218823787:G:A	9.49711e-08	-1.87103e-10	-0.304127
218824009	chr2:218824009:G:A	3.58152e-08	-1.87103e-10	-1.27933
218824198	chr2:218824198:G:A	3.94324e-08	-1.87103e-10	-1.18311
218824243	chr2:218824243:G:A	3.52486e-08	-1.87103e-10	-1.29527
218824456	chr2:218824456:G:T	3.64245e-08	-1.87103e-10	-1.26246
218824848	chr2:218824848:C:T	5.0617e-08	-1.87103e-10	-0.933412
218824867	chr2:218824867:G:C	6.86585e-08	-1.87103e-10	-0.628553
218824879	chr2:218824879:G:A	3.7415e-08	-1.87103e-10	-1.23563
218825121	chr2:218825121:G:A	6.48836e-08	-1.87103e-10	-0.685104
218825169	chr2:218825169:T:C	3.66207e-08	-1.87103e-10	-1.25708
218825434	chr2:218825434:G:GGA	5.1076e-08	-1.87103e-10	-0.924385
218825455	chr2:218825455:C:T	1.10141e-08	-1.81642	-0.642109
218825509	chr2:218825509:G:A	3.68456e-08	-1.87103e-10	-1.25096
218825605	chr2:218825605:A:G	3.51158e-08	-1.87103e-10	-1.29905
218825617	chr2:218825617:T:C	3.55276e-08	-1.87103e-10	-1.28739
218825650	chr2:218825650:A:G	3.65158e-08	-1.87103e-10	-1.25995
218826483	chr2:218826483:G:T	3.60969e-08	-1.87103e-10	-1.27149
218826667	chr2:218826667:A:G	9.11484e-09	-1.60488	-1.04292
218826745	chr2:218826745:A:G	3.78476e-08	-1.87103e-10	-1.22413
218826772	chr2:218826772:T:G	3.5145e-08	-1.87103e-10	-1.29822
218826794	chr2:218826794:G:A	3.50863e-08	-1.87103e-10	-1.29989
218826843	chr2:218826843:A:G	1.11393e-08	-1.48426	-0.962957
218827078	chr2:218827078:G:A	2.09654e-08	-1.81483	-3.15521e-10
218827399	chr2:218827399:C:T	3.50141e-08	-1.87103e-10	-1.30195
218827410	chr2:218827410:A:G	3.50127e-08	-1.87103e-10	-1.30199
218827464	chr2:218827464:C:T	3.75157e-08	-1.87103e-10	-1.23294
218827540	chr2:218827540:G:A	3.50081e-08	-1.87103e-10	-1.30212
218828761	chr2:218828761:C:T	2.23849e-07	-1.87103e-10	0.553271
218828855	chr2:218828855:C:T	3.53167e-08	-1.87103e-10	-1.29334
218829031	chr2:218829031:C:T	2.26814e-08	-1.73615	-3.15521e-10
218829068	chr2:218829068:A:AT	3.49782e-08	-1.87103e-10	-1.30297
218829133	chr2:218829133:T:C	3.99348e-08	-1.87103e-10	-1.17045
218829993	chr2:218829993:G:A	1.37733e-07	-1.87103e-10	0.0676168
218830194	chr2:218830194:G:A	4.23924e-08	-1.87103e-10	-1.11073
218830602	chr2:218830602:T:C	6.09606e-09	-1.75863	-1.29142
218830620	chr2:218830620:C:T	4.56386e-08	-1.87103e-10	-1.03694
218830764	chr2:218830764:G:C	9.353e-09	-1.60248	-1.01952
218831118	chr2:218831118:T:C	3.64301e-08	-1.87103e-10	-1.2623
218831581	chr2:218831581:A:G	3.60068e-08	-1.87103e-10	-1.27399
218831708	chr2:218831708:C:A	6.05375e-07	-1.87103e-10	1.54815
218831762	chr2:218831762:G:A	4.18046e-08	-1.87103e-10	-1.12469
218831838	chr2:218831838:C:T	1.17472e-07	-1.87103e-10	-0.0914981
218832532	chr2:218832532:C:T	3.49889e-08	-1.87103e-10	-1.30267
218832645	chr2:218832645:G:A	2.45528e-08	-1.65687	-3.15521e-10
218833420	chr2:218833420:A:G	5.48401e-08	-1.87103e-10	-0.853278
218833722	chr2:218833722:C:T	7.39265e-07	-1.87103e-10	1.74796
218834254	chr2:218834254:C:T	3.61173e-08	-1.87103e-10	-1.27093
218834454	chr2:218834454:T:C	1.34867e-07	0.046593	-3.15521e-10
218834467	chr2:218834467:A:G	1.00707e-07	-1.87103e-10	-0.245483
218834571	chr2:218834571:C:T	3.58561e-08	-1.87103e-10	-1.27819
218834715	chr2:218834715:G:T	3.60757e-08	-1.87103e-10	-1.27208
218834851	chr2:218834851:G:T	4.25579e-08	-1.87103e-10	-1.10683
218835276	chr2:218835276:G:A	5.62533e-08	-0.827834	-3.15521e-10
218836672	chr2:218836672:A:C	3.57449e-08	-1.87103e-10	-1.28129
218837788	chr2:218837788:A:G	3.59237e-08	-1.87103e-10	-1.2763
218838174	chr2:218838174:T:C	1.20317e-08	-1.06581	-1.30435
218838208	chr2:218838208:C:T	5.10835e-08	-1.87103e-10	-0.924238
218838269	chr2:218838269:A:C	3.60126e-08	-1.87103e-10	-1.27383
218838575	chr2:218838575:A:C	1.20611e-08	-1.18911	-1.1786
218838667	chr2:218838667:G:A	5.78183e-08	-1.87103e-10	-0.800394
218838714	chr2:218838714:TG:T	3.49742e-08	-1.87103e-10	-1.30309
218838717	chr2:218838717:G:T	3.49752e-08	-1.87103e-10	-1.30306
218838961	chr2:218838961:C:A	6.94897e-08	-1.87103e-10	-0.616521
218838979	chr2:218838979:T:G	1.25283e-08	-1.5685	-0.761207
218839717	chr2:218839717:GAA:G	3.49417e-08	-1.87103e-10	-1.30402
218840227	chr2:218840227:T:C	3.49761e-08	-1.87103e-10	-1.30303
218840308	chr2:218840308:C:T	3.49133e-08	-1.87103e-10	-1.30483
218840334	chr2:218840334:C:A	5.68869e-08	-1.87103e-10	-0.816633
218840378	chr2:218840378:C:T	1.14272e-08	-1.78109	-0.64061
218840410	chr2:218840410:T:C	5.16705e-08	-1.87103e-10	-0.912811
218840716	chr2:218840716:C:T	3.57581e-08	-1.87103e-10	-1.28092
218840895	chr2:218840895:C:T	3.59826e-08	-1.87103e-10	-1.27466
218841110	chr2:218841110:C:T	2.09016e-08	-1.81787	-3.15521e-10
218841547	chr2:218841547:A:G	3.49361e-08	-1.87103e-10	-1.30418
218841720	chr2:218841720:C:T	4.12499e-08	-1.87103e-10	-1.13805
218841812	chr2:218841812:C:T	1.98007e-08	-0.70462	-1.16736
218841925	chr2:218841925:C:T	3.60082e-08	-1.87103e-10	-1.27395
218841971	chr2:218841971:C:T	8.62441e-09	-1.40197	-1.30113
218843175	chr2:218843175:A:G	3.82518e-08	-1.87103e-10	-1.21351
218843406	chr2:218843406:A:T	3.58139e-08	-1.87103e-10	-1.27936
218843427	chr2:218843427:A:G	3.5621e-08	-1.87103e-10	-1.28476
218843632	chr2:218843632:T:C	3.97887e-08	-1.87103e-10	-1.17411
218843661	chr2:218843661:A:C	2.17636e-08	-1.77746	-3.15521e-10
218844043	chr2:218844043:T:C	9.39969e-09	-1.64068	-0.97634
218844057	chr2:218844057:T:C	3.89185e-08	-1.87103e-10	-1.19623
218844316	chr2:218844316:A:G	3.53805e-08	-1.87103e-10	-1.29154
218844427	chr2:218844427:G:A	1.39506e-08	-1.21476	-1.00742
218844524	chr2:218844524:G:A	3.92367e-08	-1.87103e-10	-1.18809
218844544	chr2:218844544:C:T	5.1465e-08	-1.87103e-10	-0.916797
218844555	chr2:218844555:A:G	2.09193e-08	-1.81703	-3.15521e-10
218844594	chr2:218844594:G:A	4.08627e-08	-1.87103e-10	-1.14748
218845022	chr2:218845022:C:T	8.10434e-09	-1.59959	-1.16571
218845421	chr2:218845421:C:T	7.32028e-08	-1.87103e-10	-0.564465
218845756	chr2:218845756:A:T	8.57318e-08	-1.87103e-10	-0.406475
218846046	chr2:218846046:G:A	7.70951e-08	-1.87103e-10	-0.512659
218848115	chr2:218848115:T:C	9.10217e-09	-1.44725	-1.20194
218848292	chr2:218848292:C:T	1.20237e-08	-1.52694	-0.843879
218850063	chr2:218850063:C:T	2.5039e-07	-1.87103e-10	0.66532
218850593	chr2:218850593:A:G	8.91428e-09	-1.80172	-0.868329
218850607	chr2:218850607:C:T	8.77949e-09	-1.7889	-0.896382
218850637	chr2:218850637:GA:G	1.15496e-08	-1.79274	-0.618309
218851399	chr2:218851399:C:T	9.13095e-09	-1.78459	-0.861441
218851400	chr2:218851400:T:C	8.86181e-09	-1.49532	-1.18062
218851767	chr2:218851767:T:A	4.62034e-08	-1.02464	-3.15521e-10
218851768	chr2:218851768:T:A	8.7721e-08	-1.87103e-10	-0.383537
218851774	chr2:218851774:T:A	3.52669e-08	-1.87103e-10	-1.29475
218851966	chr2:218851966:T:C	1.01895e-08	-1.57849	-0.957858
218852022	chr2:218852022:T:A	9.91169e-09	-1.44381	-1.12017
218852728	chr2:218852728:A:G	2.33684e-08	-1.70631	-3.15521e-10
218853058	chr2:218853058:G:A	4.30994e-08	-1.87103e-10	-1.09419
218854142	chr2:218854142:G:A	4.38298e-08	-1.87103e-10	-1.07738
218854234	chr2:218854234:C:T	1.67887e-08	-1.08086	-0.956129
218854348	chr2:218854348:C:T	2.17412e-08	-1.77849	-3.15521e-10
218854570	chr2:218854570:T:C	3.84765e-08	-1.87103e-10	-1.20765
218855565	chr2:218855565:C:T	3.6657e-08	-1.25609	-3.15521e-10
218855626	chr2:218855626:T:C	1.05752e-08	-1.53481	-0.964375
218855879	chr2:218855879:A:G	4.39571e-08	-1.87103e-10	-1.07449
218856229	chr2:218856229:TAGG:T	5.69646e-08	-0.815269	-3.15521e-10
218856467	chr2:218856467:C:T	1.17711e-08	-1.60946	-0.782588
218857519	chr2:218857519:G:A	4.39117e-08	-1.87103e-10	-1.07552
218857941	chr2:218857941:T:C	9.53916e-09	-1.81448	-0.787816
218858656	chr2:218858656:A:G	5.60181e-08	-1.87103e-10	-0.832024
218858708	chr2:218858708:C:T	4.36392e-08	-1.87103e-10	-1.08174
218859314	chr2:218859314:C:A	4.99164e-08	-1.87103e-10	-0.94735
218860143	chr2:218860143:T:C	6.53922e-09	-1.76421	-1.21567
218860595	chr2:218860595:C:G	2.7496e-08	-1.77319	0.229535
218860829	chr2:218860829:G:A	4.76609e-08	-1.87103e-10	-0.993587
218860999	chr2:218860999:G:A	3.7465e-08	-1.87103e-10	-1.23429
218861348	chr2:218861348:T:C	4.50869e-08	-1.87103e-10	-1.04911
218861775	chr2:218861775:T:C	2.2823e-08	-1.70852	-0.0214124
218861939	chr2:218861939:C:G	2.00505e-07	-1.87103e-10	0.443139
218861950	chr2:218861950:A:C	9.36531e-08	-1.87103e-10	-0.318101
218862196	chr2:218862196:G:A	2.17894e-08	-1.77628	-3.15521e-10
218862582	chr2:218862582:C:T	5.51401e-08	-1.87103e-10	-0.847822
218862590	chr2:218862590:T:C	1.86575e-08	-1.75164	-0.17981
218862599	chr2:218862599:T:A	2.44448e-08	-1.66128	-3.15521e-10
218862745	chr2:218862745:G:A	4.84205e-08	-1.87103e-10	-0.977775
218862982	chr2:218862982:G:A	3.72412e-08	-1.87103e-10	-1.24028
218863082	chr2:218863082:C:T	4.02262e-07	-1.87103e-10	1.13941
218863795	chr2:218863795:A:G	7.41033e-09	-1.81791	-1.03692
218864093	chr2:218864093:C:T	3.48546e-07	-1.87103e-10	0.996071
218864353	chr2:218864353:G:A	9.38262e-09	-1.76334	-0.855503
218864426	chr2:218864426:T:C	5.20951e-08	-1.87103e-10	-0.904627
218864904	chr2:218864904:A:G	1.81229e-08	-1.71753	-0.242989
218865769	chr2:218865769:A:G	5.15398e-08	-1.87103e-10	-0.915344
218866001	chr2:218866001:G:T	5.36889e-08	-0.874492	-3.15521e-10
218866138	chr2:218866138:C:T	1.17768e-07	-1.87103e-10	-0.0889836
218866295	chr2:218866295:T:C	1.174e-08	-1.72312	-0.671576
218866837	chr2:218866837:T:C	6.41814e-08	-1.87103e-10	-0.695985
218867121	chr2:218867121:G:C	5.21078e-06	-1.87103e-10	3.70079
218867420	chr2:218867420:C:G	9.00151e-09	-1.78175	-0.878558
218867522	chr2:218867522:C:T	1.04286e-06	2.09203	-3.15521e-10
218867739	chr2:218867739:C:T	6.26226e-09	-1.7462	-1.27696
218867769	chr2:218867769:C:T	2.09818e-08	-1.81405	-3.15521e-10
218867797	chr2:218867797:G:T	2.09506e-08	-1.81553	-3.15521e-10
218868044	chr2:218868044:G:A	7.04773e-08	-1.87103e-10	-0.602408
218869251	chr2:218869251:T:C	1.02384e-08	-1.7635	-0.768055
218869713	chr2:218869713:C:T	5.99671e-08	-1.87103e-10	-0.763902
218869917	chr2:218869917:C:T	4.56747e-08	-1.87103e-10	-1.03615
218871329	chr2:218871329:T:C	5.91487e-08	-0.777644	-3.15521e-10
218871432	chr2:218871432:G:GGCCCCAGCTGACC	3.53379e-08	-1.87103e-10	-1.29274
218871647	chr2:218871647:C:G	9.9616e-08	-1.00304	0.746666
218871750	chr2:218871750:G:A	2.55199e-07	0.684344	-3.15521e-10
218872206	chr2:218872206:A:G	3.92242e-08	-1.87103e-10	-1.18841
218872604	chr2:218872604:T:C	4.99216e-08	-1.87103e-10	-0.947246
218872781	chr2:218872781:G:A	4.03381e-08	-1.87103e-10	-1.1604
218872840	chr2:218872840:G:A	5.24045e-08	-1.87103e-10	-0.898707
218872859	chr2:218872859:G:C	4.99352e-08	-1.87103e-10	-0.946973
218873290	chr2:218873290:C:T	3.52947e-08	-1.87103e-10	-1.29397
218873584	chr2:218873584:G:A	2.94326e-07	-1.87103e-10	0.826991
218873736	chr2:218873736:G:A	3.49308e-08	-1.87103e-10	-1.30433
218873849	chr2:218873849:G:A	3.5737e-08	-1.87103e-10	-1.28151
218874332	chr2:218874332:G:C	3.96789e-08	-1.87103e-10	-1.17688
218874443	chr2:218874443:G:A	5.15744e-08	-1.87103e-10	-0.914674
218874877	chr2:218874877:C:T	4.74603e-08	-1.87103e-10	-0.997804
218874881	chr2:218874881:C:T	3.54267e-08	-1.87103e-10	-1.29023
218874911	chr2:218874911:G:A	5.48075e-08	-1.87103e-10	-0.853872
218875020	chr2:218875020:A:G	3.90108e-08	-1.87103e-10	-1.19386
218875485	chr2:218875485:C:T	1.56085e-07	-1.87103e-10	0.192704
218876299	chr2:218876299:C:A	5.38519e-08	-1.87103e-10	-0.871461
218877482	chr2:218877482:C:A	5.30803e-08	-1.87103e-10	-0.885893
218878130	chr2:218878130:G:A	1.19102e-07	-1.87103e-10	-0.0777201
218878304	chr2:218878304:C:A	8.77049e-08	-1.87103e-10	-0.38372
218879152	chr2:218879152:G:A	9.20958e-09	-1.46796	-1.16949
218879319	chr2:218879319:T:A	2.19299e-08	-1.76985	-3.15521e-10
218879588	chr2:218879588:A:T	4.5129e-08	-1.87103e-10	-1.04817
218879636	chr2:218879636:T:C	4.5014e-08	-1.87103e-10	-1.05073
218880596	chr2:218880596:T:G	8.05435e-08	-1.87103e-10	-0.468902
218881080	chr2:218881080:C:T	4.28841e-08	-1.87103e-10	-1.0992
218881393	chr2:218881393:C:T	1.09279e-08	-1.44957	-1.01681
218881450	chr2:218881450:C:T	2.27832e-08	-1.73167	-3.15521e-10
218881904	chr2:218881904:A:G	5.64057e-08	-1.87103e-10	-0.825129
218882105	chr2:218882105:T:C	7.49153e-09	-1.57747	-1.26645
218883490	chr2:218883490:G:A	2.41209e-07	0.627967	-3.15521e-10
218883665	chr2:218883665:C:A	1.32578e-08	-1.80519	-0.467923
218883809	chr2:218883809:C:T	3.50775e-08	-1.87103e-10	-1.30014
218884658	chr2:218884658:A:G	4.83696e-08	-1.87103e-10	-0.978827
218884873	chr2:218884873:T:C	3.59598e-08	-1.87103e-10	-1.2753
218885201	chr2:218885201:G:A	3.58571e-08	-1.27816	-3.15521e-10
218885492	chr2:218885492:G:A	3.88284e-08	-1.87103e-10	-1.19855
218885569	chr2:218885569:C:G	4.07755e-08	-1.87103e-10	-1.14962
218885827	chr2:218885827:ATCACCTAAGGT:A	3.59797e-08	-1.87103e-10	-1.27474
218886024	chr2:218886024:A:G	9.96074e-09	-1.73101	-0.828042
218887363	chr2:218887363:C:T	4.65687e-08	-1.87103e-10	-1.01677
218888198	chr2:218888198:C:T	5.23803e-08	-1.87103e-10	-0.899169
218888414	chr2:218888414:C:T	9.52777e-09	-1.73064	-0.872844
218888425	chr2:218888425:C:T	5.85447e-08	-1.87103e-10	-0.787909
218890289	chr2:218890289:T:A	1.24874e-07	-0.0303934	-3.15521e-10
218892491	chr2:218892491:G:GC	7.47615e-08	-0.543396	-3.15521e-10
218892557	chr2:218892557:G:C	5.28349e-08	-1.87103e-10	-0.890526
218892834	chr2:218892834:C:A	4.3227e-08	-1.87103e-10	-1.09123
218893487	chr2:218893487:G:C	6.48698e-08	-1.87103e-10	-0.685317
218893702	chr2:218893702:C:T	4.30259e-08	-1.0959	-3.15521e-10
218894029	chr2:218894029:C:T	3.5068e-08	-1.87103e-10	-1.30041
218894507	chr2:218894507:C:T	2.437e-08	-1.66434	-3.15521e-10
218894922	chr2:218894922:G:A	2.18656e-08	-1.77278	-3.15521e-10
218895348	chr2:218895348:G:A	3.51316e-08	-1.87103e-10	-1.2986
218895568	chr2:218895568:A:G	3.94647e-08	-1.87103e-10	-1.18229
218895929	chr2:218895929:T:G	3.79445e-08	-1.87103e-10	-1.22157
218896222	chr2:218896222:A:G	4.38607e-08	-1.87103e-10	-1.07668
218896781	chr2:218896781:G:A	4.31991e-08	-1.87103e-10	-1.09188
218897839	chr2:218897839:A:G	6.36953e-09	-1.74625	-1.25992
218897940	chr2:218897940:A:G	6.61461e-09	-1.7434	-1.22502
218898578	chr2:218898578:C:T	3.84207e-08	-1.87103e-10	-1.2091
218898743	chr2:218898743:T:C	3.96926e-08	-1.87103e-10	-1.17653
218900252	chr2:218900252:C:T	3.69341e-08	-1.87103e-10	-1.24856
218900281	chr2:218900281:A:G	3.49294e-08	-1.87103e-10	-1.30437
218900526	chr2:218900526:A:G	3.97605e-08	-1.87103e-10	-1.17482
218900872	chr2:218900872:C:T	3.66642e-08	-1.87103e-10	-1.2559
218901721	chr2:218901721:AAC:A	4.35384e-08	-1.87103e-10	-1.08405
218901905	chr2:218901905:G:A	6.96087e-09	-1.75532	-1.16208
218901910	chr2:218901910:G:A	7.00433e-09	-1.75326	-1.15791
218901920	chr2:218901920:A:T	6.9969e-09	-1.75237	-1.15986
218901922	chr2:218901922:C:T	6.97847e-09	-1.75754	-1.15733
218901936	chr2:218901936:A:G	6.997e-09	-1.75671	-1.15551
218902031	chr2:218902031:G:A	3.96602e-08	-1.87103e-10	-1.17735
218902482	chr2:218902482:G:A	5.05416e-08	-1.87103e-10	-0.934903
218902710	chr2:218902710:A:T	4.36918e-08	-1.87103e-10	-1.08054
218902816	chr2:218902816:G:A	6.23959e-08	-1.87103e-10	-0.724199
218903884	chr2:218903884:G:T	4.84845e-08	-1.87103e-10	-0.976455
218904277	chr2:218904277:A:G	3.76423e-08	-1.87103e-10	-1.22957
218905235	chr2:218905235:G:A	4.48012e-08	-1.87103e-10	-1.05546
218905256	chr2:218905256:A:T	1.00539e-08	-1.79728	-0.752458
218905361	chr2:218905361:G:T	3.55236e-08	-1.87103e-10	-1.2875
218905948	chr2:218905948:T:C	3.49305e-08	-1.87103e-10	-1.30434
218906061	chr2:218906061:T:C	2.09021e-08	-1.81785	-3.15521e-10
218906430	chr2:218906430:C:T	4.10925e-08	-1.87103e-10	-1.14187
218906756	chr2:218906756:G:A	4.48026e-08	-1.87103e-10	-1.05543
218906817	chr2:218906817:G:A	2.60072e-08	-1.59932	-3.15521e-10
218907595	chr2:218907595:G:T	4.51023e-08	-1.87103e-10	-1.04876
218908593	chr2:218908593:G:C	3.83433e-08	-1.87103e-10	-1.21112
218908618	chr2:218908618:T:A	4.45935e-08	-1.87103e-10	-1.06011
218909527	chr2:218909527:A:G	4.45648e-08	-1.87103e-10	-1.06075
218909978	chr2:218909978:T:C	6.63171e-09	-1.78767	-1.17817
218910087	chr2:218910087:T:C	6.61676e-09	-1.78466	-1.18344
218910550	chr2:218910550:C:T	3.91374e-08	-1.87103e-10	-1.19062
218910636	chr2:218910636:TGAA:T	8.50373e-09	-1.65724	-1.05995
218910991	chr2:218910991:T:C	8.01315e-08	-1.87103e-10	-0.47403
218911224	chr2:218911224:A:G	3.58423e-08	-1.87103e-10	-1.27857
218911397	chr2:218911397:C:T	6.40544e-08	-1.87103e-10	-0.697966
218911477	chr2:218911477:A:G	4.41196e-08	-1.87103e-10	-1.0708
218911631	chr2:218911631:T:G	6.76808e-09	-1.77933	-1.16615
218911735	chr2:218911735:C:T	3.55138e-08	-1.87103e-10	-1.28778
218911829	chr2:218911829:GATTT:G	3.94685e-08	-1.87103e-10	-1.18219
218912162	chr2:218912162:G:A	6.43427e-08	-1.87103e-10	-0.693475
218912434	chr2:218912434:CAT:C	6.86818e-08	-1.87103e-10	-0.628214
218912769	chr2:218912769:A:G	3.67061e-08	-1.87103e-10	-1.25476
218913125	chr2:218913125:G:A	6.21316e-08	-1.87103e-10	-0.728444
218913504	chr2:218913504:T:C	3.54081e-08	-1.87103e-10	-1.29076
218913980	chr2:218913980:A:T	3.5626e-08	-1.87103e-10	-1.28462
218914170	chr2:218914170:C:T	3.54062e-08	-1.87103e-10	-1.29081
218914382	chr2:218914382:A:G	3.69166e-08	-1.87103e-10	-1.24904
218914478	chr2:218914478:G:A	4.5241e-08	-1.87103e-10	-1.0457
218914980	chr2:218914980:G:A	6.68929e-09	-1.7813	-1.17589
218915195	chr2:218915195:A:G	6.40025e-08	-1.87103e-10	-0.698776
218915333	chr2:218915333:T:C	4.59937e-08	-1.87103e-10	-1.02919
218915569	chr2:218915569:T:C	6.68747e-09	-1.78989	-1.16757
218915712	chr2:218915712:T:C	3.56505e-08	-1.87103e-10	-1.28393
218915809	chr2:218915809:T:C	3.78742e-08	-1.87103e-10	-1.22343
218916020	chr2:218916020:C:T	4.46697e-08	-1.87103e-10	-1.0584
218916208	chr2:218916208:T:C	3.92968e-08	-1.87103e-10	-1.18655
218916488	chr2:218916488:G:A	8.89863e-09	-1.80913	-0.862671
218916763	chr2:218916763:T:C	4.47119e-08	-1.87103e-10	-1.05746
218916768	chr2:218916768:G:T	4.20321e-08	-1.87103e-10	-1.11926
218916780	chr2:218916780:G:A	6.72324e-09	-1.78648	-1.16565
218917094	chr2:218917094:G:A	4.20818e-08	-1.87103e-10	-1.11808
218917195	chr2:218917195:T:C	7.35982e-08	-0.559078	-3.15521e-10
218917636	chr2:218917636:T:C	1.19881e-08	-1.26532	-1.10846
218918467	chr2:218918467:T:C	6.62667e-09	-1.73811	-1.22849
218918648	chr2:218918648:T:A	3.9522e-08	-1.87103e-10	-1.18084
218919534	chr2:218919534:C:T	1.74737e-07	0.305582	-3.15521e-10
218920132	chr2:218920132:C:T	1.47096e-08	-1.79277	-0.376426
218920177	chr2:218920177:G:A	3.57771e-08	-1.87103e-10	-1.28039
218920268	chr2:218920268:T:C	3.55163e-08	-1.87103e-10	-1.28771
218920970	chr2:218920970:A:G	3.52569e-08	-1.87103e-10	-1.29504
218921028	chr2:218921028:T:G	3.87973e-08	-1.87103e-10	-1.19935
218921051	chr2:218921051:C:T	3.98684e-08	-1.87103e-10	-1.17211
218921480	chr2:218921480:ATTC:A	5.39016e-08	-1.87103e-10	-0.870538
218921939	chr2:218921939:C:T	3.5663e-08	-1.87103e-10	-1.28359
218922703	chr2:218922703:C:T	4.39176e-08	-1.87103e-10	-1.07538
218923081	chr2:218923081:C:T	4.94899e-08	-1.87103e-10	-0.955931
218924229	chr2:218924229:C:T	7.41644e-09	-1.60662	-1.24738
218924520	chr2:218924520:C:T	5.82867e-08	-1.87103e-10	-0.792325
218924654	chr2:218924654:G:A	4.574e-08	-1.87103e-10	-1.03472
218925260	chr2:218925260:G:C	6.4864e-08	-1.87103e-10	-0.685406
218926059	chr2:218926059:C:T	3.49425e-08	-1.87103e-10	-1.304
218927754	chr2:218927754:G:A	5.31646e-08	-1.87103e-10	-0.884306
218928141	chr2:218928141:C:T	6.75813e-08	-1.87103e-10	-0.644367
218928325	chr2:218928325:T:G	3.52976e-08	-1.87103e-10	-1.29388
218928516	chr2:218928516:T:A	4.31786e-08	-1.87103e-10	-1.09235
218929699	chr2:218929699:A:G	4.42454e-08	-1.87103e-10	-1.06795
218929862	chr2:218929862:G:A	3.55897e-08	-1.87103e-10	-1.28564
218929869	chr2:218929869:G:A	4.48103e-08	-1.87103e-10	-1.05526
218929880	chr2:218929880:A:T	4.56658e-08	-1.87103e-10	-1.03635
218930067	chr2:218930067:T:A	4.37647e-08	-1.87103e-10	-1.07887
218930420	chr2:218930420:G:A	6.77574e-09	-1.81505	-1.1293
218930464	chr2:218930464:G:A	5.81301e-08	-1.87103e-10	-0.795015
218930615	chr2:218930615:CA:C	5.70557e-08	-1.87103e-10	-0.81367
218930768	chr2:218930768:TCCC:T	3.54909e-08	-1.87103e-10	-1.28842
218930948	chr2:218930948:G:A	4.07924e-08	-1.87103e-10	-1.1492
218931621	chr2:218931621:A:G	2.79299e-08	-1.528	-3.15521e-10
218932087	chr2:218932087:C:T	3.49297e-08	-1.87103e-10	-1.30436
218932884	chr2:218932884:C:T	4.43967e-08	-1.87103e-10	-1.06453
218933157	chr2:218933157:G:A	3.55887e-08	-1.87103e-10	-1.28567
218933247	chr2:218933247:T:A	6.23055e-08	-1.87103e-10	-0.725649
218933357	chr2:218933357:C:T	1.1911e-07	-1.87103e-10	-0.0776524
218933715	chr2:218933715:T:C	3.50495e-08	-1.87103e-10	-1.30094
218933778	chr2:218933778:G:A	3.61005e-08	-1.87103e-10	-1.27139
218933865	chr2:218933865:A:G	5.91417e-09	-1.79828	-1.28207
218934058	chr2:218934058:C:T	5.34016e-08	-1.87103e-10	-0.879857
218934177	chr2:218934177:G:A	2.1054e-08	-1.81061	-3.15521e-10
218935260	chr2:218935260:G:T	1.08721e-08	-1.81745	-0.654045
218935339	chr2:218935339:G:A	4.578e-08	-1.87103e-10	-1.03385
218935421	chr2:218935421:G:A	7.16975e-09	-1.7994	-1.08843
218935472	chr2:218935472:G:A	1.16543e-07	-1.87103e-10	-0.0994351
218936198	chr2:218936198:G:A	4.75288e-08	-1.87103e-10	-0.996363
218937002	chr2:218937002:A:G	9.55518e-09	-1.41994	-1.18067
218937444	chr2:218937444:T:C	3.58503e-08	-1.87103e-10	-1.27835
218937572	chr2:218937572:A:G	4.54633e-08	-1.87103e-10	-1.04079
218937578	chr2:218937578:G:T	5.15574e-08	-1.87103e-10	-0.915004
218937738	chr2:218937738:T:C	3.58549e-08	-1.87103e-10	-1.27822
218938345	chr2:218938345:C:T	5.1437e-08	-1.87103e-10	-0.917342
218938733	chr2:218938733:A:T	3.78867e-08	-1.87103e-10	-1.2231
218938822	chr2:218938822:C:T	6.50592e-08	-1.87103e-10	-0.682401
218938892	chr2:218938892:A:G	9.67319e-09	-1.40899	-1.17935
218939180	chr2:218939180:C:T	5.01095e-08	-0.943488	-3.15521e-10
218939356	chr2:218939356:G:A	4.57103e-08	-1.87103e-10	-1.03538
218939851	chr2:218939851:A:T	7.49129e-09	-1.74801	-1.09594
218939916	chr2:218939916:G:A	3.86547e-08	-1.87103e-10	-1.20303
218940140	chr2:218940140:A:C	3.787e-08	-1.87103e-10	-1.22354
218941368	chr2:218941368:G:C	3.53827e-08	-1.87103e-10	-1.29148
218941863	chr2:218941863:A:G	3.55916e-08	-1.87103e-10	-1.28559
218942054	chr2:218942054:C:A	6.05911e-08	-1.87103e-10	-0.75355
218942089	chr2:218942089:A:G	3.55984e-08	-1.87103e-10	-1.2854
218942116	chr2:218942116:C:G	9.86673e-09	-1.38555	-1.18298
218942126	chr2:218942126:T:C	7.86573e-09	-1.71517	-1.08001
218942127	chr2:218942127:G:A	3.96687e-08	-1.87103e-10	-1.17714
218942247	chr2:218942247:C:T	9.7001e-09	-1.39402	-1.19155
218942689	chr2:218942689:G:C	5.01108e-08	-1.87103e-10	-0.943463
218943391	chr2:218943391:A:G	1.09539e-08	-1.81722	-0.646781
218943406	chr2:218943406:A:G	6.52162e-08	-1.87103e-10	-0.679991
218943473	chr2:218943473:T:C	4.59457e-08	-1.87103e-10	-1.03024
218944013	chr2:218944013:C:T	5.30982e-08	-1.87103e-10	-0.885556
218944032	chr2:218944032:T:C	3.88549e-08	-1.87103e-10	-1.19787
218944149	chr2:218944149:T:C	3.58593e-08	-1.87103e-10	-1.27809
218944519	chr2:218944519:G:A	2.33242e-08	-1.70821	-3.15521e-10
218945025	chr2:218945025:A:G	3.79813e-08	-1.87103e-10	-1.2206
218945038	chr2:218945038:C:T	1.29618e-08	-1.11307	-1.18262
218945152	chr2:218945152:AAAAAG:A	3.50346e-08	-1.87103e-10	-1.30136
218945806	chr2:218945806:A:G	3.56009e-08	-1.87103e-10	-1.28533
218945885	chr2:218945885:G:A	3.55998e-08	-1.87103e-10	-1.28536
218946211	chr2:218946211:T:A	4.45829e-08	-1.87103e-10	-1.06035
218946276	chr2:218946276:T:C	4.33529e-08	-1.87103e-10	-1.08832
218946284	chr2:218946284:G:A	4.61671e-08	-1.87103e-10	-1.02543
218947056	chr2:218947056:G:A	3.96953e-08	-1.87103e-10	-1.17647
218947192	chr2:218947192:G:A	3.96098e-08	-1.87103e-10	-1.17862
218947378	chr2:218947378:T:C	2.14931e-08	-1.78997	-3.15521e-10
218947509	chr2:218947509:G:A	3.55977e-08	-1.87103e-10	-1.28542
218947980	chr2:218947980:T:C	3.56037e-08	-1.87103e-10	-1.28525
218948013	chr2:218948013:C:G	5.69311e-08	-1.87103e-10	-0.815858
218948192	chr2:218948192:A:C	3.89933e-08	-1.87103e-10	-1.19431
218948481	chr2:218948481:C:T	4.826e-08	-1.87103e-10	-0.981095
218949191	chr2:218949191:C:T	3.92616e-08	-1.87103e-10	-1.18745
218949283	chr2:218949283:T:C	4.46068e-08	-1.87103e-10	-1.05981
218949332	chr2:218949332:T:C	4.69102e-08	-1.87103e-10	-1.00946
218949573	chr2:218949573:T:C	3.85304e-08	-1.87103e-10	-1.20625
218949585	chr2:218949585:T:C	3.81822e-08	-1.87103e-10	-1.21533
218950012	chr2:218950012:G:A	3.62054e-08	-1.87103e-10	-1.26849
218950095	chr2:218950095:C:T	4.50785e-08	-1.87103e-10	-1.04929
218950435	chr2:218950435:T:G	3.504e-08	-1.87103e-10	-1.30121
218950617	chr2:218950617:G:T	6.51845e-08	-1.87103e-10	-0.680477
218950665	chr2:218950665:A:C	4.41254e-08	-1.87103e-10	-1.07066
218950990	chr2:218950990:A:AC	4.85985e-08	-1.87103e-10	-0.974105
218951708	chr2:218951708:C:A	5.05202e-07	-1.87103e-10	1.36726
218951746	chr2:218951746:C:T	3.52222e-08	-1.87103e-10	-1.29602
218951760	chr2:218951760:A:T	3.53871e-08	-1.87103e-10	-1.29135
218952347	chr2:218952347:C:T	3.67949e-08	-1.25234	-3.15521e-10
218952474	chr2:218952474:C:G	6.92007e-08	-1.87103e-10	-0.620688
218952573	chr2:218952573:T:C	3.85252e-08	-1.87103e-10	-1.20639
218952798	chr2:218952798:T:C	3.56019e-08	-1.87103e-10	-1.2853
218952803	chr2:218952803:AC:A	3.56153e-08	-1.87103e-10	-1.28492
218952836	chr2:218952836:C:T	3.93555e-08	-1.87103e-10	-1.18506
218953399	chr2:218953399:A:G	3.92506e-08	-1.87103e-10	-1.18773
218953416	chr2:218953416:G:A	4.13305e-08	-1.87103e-10	-1.1361
218953426	chr2:218953426:T:A	4.1153e-08	-1.87103e-10	-1.1404
218953443	chr2:218953443:A:G	4.78427e-08	-1.87103e-10	-0.989781
218953737	chr2:218953737:G:A	4.04783e-08	-1.87103e-10	-1.15693
218954006	chr2:218954006:A:C	3.99267e-08	-1.87103e-10	-1.17065
218954052	chr2:218954052:T:G	4.71428e-08	-1.87103e-10	-1.00452
218954099	chr2:218954099:A:G	4.01049e-08	-1.87103e-10	-1.1662
218955722	chr2:218955722:C:T	2.83532e-08	-0.890395	-0.622562
218956164	chr2:218956164:A:C	8.49238e-09	-1.81786	-0.900669
218956447	chr2:218956447:G:A	2.66862e-08	-1.34812	-0.225432
218956819	chr2:218956819:A:T	2.01713e-08	-1.3074	-0.54604
218956875	chr2:218956875:ACTGGC:A	4.34423e-08	-1.87103e-10	-1.08626
218956937	chr2:218956937:C:T	1.30035e-08	-1.04187	-1.25061
218956952	chr2:218956952:G:C	1.90231e-08	-1.31668	-0.595365
218957003	chr2:218957003:A:T	4.00983e-08	-1.87103e-10	-1.16636
218957407	chr2:218957407:G:A	7.5885e-09	-1.7938	-1.03727
218957617	chr2:218957617:C:A	3.80212e-08	-1.87103e-10	-1.21955
218957816	chr2:218957816:G:A	2.30487e-08	-1.72009	-3.15521e-10
218958362	chr2:218958362:A:T	5.54593e-08	-1.87103e-10	-0.84205
218958775	chr2:218958775:G:A	7.36608e-09	-1.78443	-1.07638
218958953	chr2:218958953:A:C	7.89805e-08	-1.87103e-10	-0.488498
218959212	chr2:218959212:C:T	2.09191e-08	-1.81704	-3.15521e-10
218959682	chr2:218959682:C:T	5.34856e-08	-1.87103e-10	-0.878285
218959925	chr2:218959925:G:C	3.56835e-08	-1.87103e-10	-1.28301
218960009	chr2:218960009:G:C	2.09821e-08	-1.81403	-3.15521e-10
218960489	chr2:218960489:G:A	9.82926e-08	-0.26975	-3.15521e-10
218960939	chr2:218960939:C:T	2.09357e-08	-1.81624	-3.15521e-10
218961815	chr2:218961815:G:A	2.09623e-08	-1.81497	-3.15521e-10
218962039	chr2:218962039:T:G	2.09918e-08	-1.81356	-3.15521e-10
218962212	chr2:218962212:A:G	6.74947e-09	-1.65242	-1.29581
218962451	chr2:218962451:G:C	8.13939e-09	-1.80102	-0.959963
218962683	chr2:218962683:A:T	6.19424e-09	-1.75516	-1.27892
218963203	chr2:218963203:C:A	2.0924e-08	-1.8168	-3.15521e-10
218963396	chr2:218963396:T:C	7.24726e-09	-1.80206	-1.07501
218963732	chr2:218963732:T:C	3.67515e-08	-1.87103e-10	-1.25352
218964026	chr2:218964026:C:T	5.56099e-08	-1.87103e-10	-0.839337
218964278	chr2:218964278:G:A	5.40097e-08	-1.87103e-10	-0.868535
218964484	chr2:218964484:T:C	5.93668e-09	-1.79698	-1.27957
218964568	chr2:218964568:G:A	3.49474e-08	-1.87103e-10	-1.30386
218964752	chr2:218964752:G:A	2.10143e-08	-1.81249	-3.15521e-10
218965673	chr2:218965673:C:T	3.75236e-08	-1.87103e-10	-1.23273
218966107	chr2:218966107:T:C	5.84567e-09	-1.78727	-1.30473
218966883	chr2:218966883:T:C	7.02532e-09	-1.63559	-1.27259
218966948	chr2:218966948:A:G	9.2937e-09	-1.32499	-1.30337
218967118	chr2:218967118:A:G	1.27791e-08	-1.25878	-1.05111
218967126	chr2:218967126:G:A	6.77426e-09	-1.68879	-1.25578
218967793	chr2:218967793:C:A	7.33156e-08	-1.87103e-10	-0.562925
218967834	chr2:218967834:CCTT:C	3.66369e-08	-1.87103e-10	-1.25664
218967846	chr2:218967846:T:C	7.95074e-09	-1.57135	-1.21308
218968166	chr2:218968166:C:G	3.53692e-08	-1.87103e-10	-1.29186
218968749	chr2:218968749:A:G	7.61211e-09	-1.61069	-1.21727
218968968	chr2:218968968:T:C	6.69174e-09	-1.67359	-1.28323
218969077	chr2:218969077:A:G	1.30468e-08	-1.26622	-1.02293
218969352	chr2:218969352:T:C	3.98888e-08	-1.87103e-10	-1.1716
218969611	chr2:218969611:T:C	2.09064e-08	-1.81765	-3.15521e-10
218969708	chr2:218969708:T:C	3.58616e-08	-1.87103e-10	-1.27803
218970317	chr2:218970317:C:A	2.09169e-08	-1.81714	-3.15521e-10
218970371	chr2:218970371:T:C	9.43528e-09	-1.36727	-1.24597
218970659	chr2:218970659:T:C	3.49159e-08	-1.87103e-10	-1.30476
218970673	chr2:218970673:C:T	3.83088e-08	-1.87103e-10	-1.21202
218970737	chr2:218970737:CTA:C	2.29024e-08	-1.72646	-3.15521e-10
218970767	chr2:218970767:A:G	7.7578e-09	-1.67883	-1.13017
218970768	chr2:218970768:C:T	3.83648e-08	-1.87103e-10	-1.21056
218970893	chr2:218970893:T:C	3.51213e-08	-1.87103e-10	-1.29889
218971512	chr2:218971512:A:T	1.44174e-08	-0.942294	-1.24697
218971613	chr2:218971613:A:G	2.72754e-08	-1.55171	-3.15521e-10
218971715	chr2:218971715:C:T	1.43071e-08	-1.77665	-0.420288
218971740	chr2:218971740:T:C	7.08825e-09	-1.79557	-1.10369
218972127	chr2:218972127:T:TG	4.03822e-08	-1.87103e-10	-1.15931
218972158	chr2:218972158:A:G	3.83402e-08	-1.87103e-10	-1.2112
218972289	chr2:218972289:G:A	9.87666e-08	-1.87103e-10	-0.264939
218972353	chr2:218972353:C:T	3.74832e-08	-1.87103e-10	-1.23381
218972514	chr2:218972514:T:C	3.83755e-08	-1.87103e-10	-1.21028
218972841	chr2:218972841:G:A	4.91759e-08	-1.87103e-10	-0.962295
218973334	chr2:218973334:C:T	3.72953e-08	-1.87103e-10	-1.23883
218973656	chr2:218973656:C:T	3.99502e-08	-1.87103e-10	-1.17006
218973841	chr2:218973841:C:A	5.81982e-09	-1.79996	-1.29647
218973982	chr2:218973982:G:A	6.23303e-09	-1.80414	-1.2237
218974080	chr2:218974080:C:T	6.09481e-09	-1.80653	-1.24374
218974518	chr2:218974518:A:G	3.68847e-08	-1.87103e-10	-1.2499
218974616	chr2:218974616:T:C	3.94172e-08	-1.87103e-10	-1.1835
218974672	chr2:218974672:G:T	3.66393e-08	-1.87103e-10	-1.25658
218974703	chr2:218974703:C:G	6.44353e-09	-1.79987	-1.19475
218974957	chr2:218974957:G:A	4.98002e-08	-1.87103e-10	-0.949679
218975025	chr2:218975025:A:G	8.86096e-09	-1.42409	-1.25195
218975095	chr2:218975095:A:G	4.63267e-08	-1.87103e-10	-1.02198
218975141	chr2:218975141:T:A	3.63636e-08	-1.26413	-3.15521e-10
218975594	chr2:218975594:C:G	9.83334e-08	-1.87103e-10	-0.269335
218975847	chr2:218975847:G:C	4.56576e-08	-1.87103e-10	-1.03653
218976169	chr2:218976169:G:A	6.37119e-09	-1.79668	-1.20924
218976610	chr2:218976610:G:A	3.71625e-08	-1.87103e-10	-1.2424
218977396	chr2:218977396:TA:T	3.49545e-08	-1.87103e-10	-1.30365
218977481	chr2:218977481:G:A	2.10927e-08	-0.538853	-1.26992
218978260	chr2:218978260:C:T	5.81074e-09	-1.79973	-1.29826
218978824	chr2:218978824:C:T	3.84427e-08	-1.87103e-10	-1.20853
218978935	chr2:218978935:A:T	3.8263e-08	-1.87103e-10	-1.21322
218979400	chr2:218979400:A:G	3.71812e-08	-1.87103e-10	-1.24189
218979429	chr2:218979429:A:G	3.90423e-08	-1.87103e-10	-1.19305
218979471	chr2:218979471:G:A	2.09008e-08	-1.81791	-3.15521e-10
218980419	chr2:218980419:C:T	4.21662e-08	-1.87103e-10	-1.11608
218980424	chr2:218980424:C:T	4.13369e-08	-1.87103e-10	-1.13594
218980947	chr2:218980947:C:A	3.53051e-08	-1.87103e-10	-1.29367
218981351	chr2:218981351:G:A	4.436e-08	-1.87103e-10	-1.06536
218981578	chr2:218981578:G:A	4.01611e-08	-1.87103e-10	-1.1648
218981586	chr2:218981586:C:T	3.50237e-08	-1.87103e-10	-1.30167
218982027	chr2:218982027:G:A	9.05221e-09	-1.59529	-1.0594
218982446	chr2:218982446:C:CT	4.12087e-08	-1.87103e-10	-1.13905
218983107	chr2:218983107:T:C	3.61546e-08	-1.87103e-10	-1.2699
218983219	chr2:218983219:A:T	3.64023e-08	-1.87103e-10	-1.26307
218984369	chr2:218984369:G:A	1.08696e-07	-1.87103e-10	-0.169144
218985877	chr2:218985877:C:T	3.58375e-08	-1.87103e-10	-1.27871
218985970	chr2:218985970:G:A	3.4914e-08	-1.87103e-10	-1.30481
218986544	chr2:218986544:A:G	8.5604e-08	-1.87103e-10	-0.407966
218987218	chr2:218987218:G:A	3.51041e-08	-1.87103e-10	-1.29938
218987739	chr2:218987739:C:T	3.84562e-08	-1.87103e-10	-1.20818
218988144	chr2:218988144:T:A	4.06086e-08	-1.87103e-10	-1.15372
218988245	chr2:218988245:A:G	5.0816e-08	-1.87103e-10	-0.929487
218988258	chr2:218988258:T:C	4.05858e-08	-1.87103e-10	-1.15428
218988731	chr2:218988731:C:T	4.96113e-08	-1.87103e-10	-0.953481
218988804	chr2:218988804:C:T	5.73645e-08	-1.87103e-10	-0.808273
218989440	chr2:218989440:G:A	5.84873e-08	-1.87103e-10	-0.78889
218989695	chr2:218989695:G:T	1.11182e-07	-1.87103e-10	-0.146535
218989729	chr2:218989729:AG:A	2.1113e-08	-1.80781	-3.15521e-10
218989759	chr2:218989759:C:G	3.99025e-08	-1.87103e-10	-1.17126
218991010	chr2:218991010:A:G	3.53278e-08	-1.87103e-10	-1.29303
218991086	chr2:218991086:T:A	4.23165e-08	-1.87103e-10	-1.11252
218991275	chr2:218991275:T:C	4.50089e-08	-1.87103e-10	-1.05084
218991633	chr2:218991633:G:A	6.08118e-08	-1.87103e-10	-0.749915
218992283	chr2:218992283:G:A	5.84472e-08	-1.87103e-10	-0.789575
218992936	chr2:218992936:G:C	1.31333e-07	-1.87103e-10	0.0200374
218993228	chr2:218993228:C:G	8.79031e-08	-1.87103e-10	-0.381464
218993399	chr2:218993399:G:A	5.47368e-08	-1.87103e-10	-0.855162
218994063	chr2:218994063:G:A	5.90919e-08	-1.87103e-10	-0.778604
218994105	chr2:218994105:T:G	6.36455e-08	-1.87103e-10	-0.70437
218994126	chr2:218994126:T:C	3.9335e-08	-1.87103e-10	-1.18558
218994352	chr2:218994352:T:C	3.49688e-08	-1.87103e-10	-1.30324
218994847	chr2:218994847:T:G	7.43678e-07	-1.87103e-10	1.75391
218995182	chr2:218995182:G:A	9.28906e-08	-1.87103e-10	-0.326276
218995373	chr2:218995373:A:G	3.8844e-08	-1.87103e-10	-1.19814
218995463	chr2:218995463:C:T	2.20891e-08	-1.76262	-3.15521e-10
218995533	chr2:218995533:C:G	3.85921e-08	-1.87103e-10	-1.20465
218995781	chr2:218995781:G:T	5.08692e-08	-1.87103e-10	-0.928441
218995796	chr2:218995796:C:T	1.08993e-07	-1.87103e-10	-0.166416
218997152	chr2:218997152:C:T	3.89276e-08	-1.87103e-10	-1.196
218997492	chr2:218997492:T:A	6.6197e-09	-1.74603	-1.22162
218997510	chr2:218997510:C:T	3.69222e-08	-1.87103e-10	-1.24889
218998576	chr2:218998576:G:A	9.47661e-08	-1.87103e-10	-0.306287
218998813	chr2:218998813:A:G	3.57956e-08	-1.87103e-10	-1.27987
218998867	chr2:218998867:C:T	1.20987e-08	-1.36322	-1.00138
218998934	chr2:218998934:A:G	6.33753e-09	-1.81322	-1.19799
218998962	chr2:218998962:C:T	2.12824e-08	-1.79982	-3.15521e-10
218999172	chr2:218999172:C:T	3.50749e-08	-1.87103e-10	-1.30021
218999680	chr2:218999680:A:C	6.32829e-09	-1.75863	-1.25403
218999863	chr2:218999863:A:G	3.94676e-08	-1.87103e-10	-1.18222
219000200	chr2:219000200:A:AG	1.7254e-07	-1.87103e-10	0.292929
219000580	chr2:219000580:G:T	6.23154e-08	-1.87103e-10	-0.72549
219000839	chr2:219000839:G:A	3.63409e-08	-1.87103e-10	-1.26476
219000902	chr2:219000902:C:T	3.60894e-08	-1.87103e-10	-1.2717
219001024	chr2:219001024:T:G	3.71243e-08	-1.87103e-10	-1.24343
219001025	chr2:219001025:T:G	3.71888e-08	-1.87103e-10	-1.24169
219001558	chr2:219001558:C:T	3.68348e-08	-1.87103e-10	-1.25125
219001577	chr2:219001577:G:A	5.11497e-08	-1.87103e-10	-0.922941
219001807	chr2:219001807:C:A	4.44742e-08	-1.87103e-10	-1.06279
219001876	chr2:219001876:C:T	4.46168e-08	-1.87103e-10	-1.05959
219002032	chr2:219002032:A:C	2.99186e-08	-1.45922	-3.15521e-10
219002899	chr2:219002899:ACC:A	3.67623e-08	-1.87103e-10	-1.25323
219002940	chr2:219002940:C:T	4.46168e-08	-1.87103e-10	-1.05959
219002997	chr2:219002997:C:T	4.88321e-08	-1.87103e-10	-0.969312
219003120	chr2:219003120:T:C	3.70951e-08	-1.87103e-10	-1.24421
219003332	chr2:219003332:G:T	3.77382e-08	-1.87103e-10	-1.22703
219003901	chr2:219003901:A:C	3.61765e-08	-1.87103e-10	-1.26929
219004065	chr2:219004065:G:A	3.72159e-08	-1.87103e-10	-1.24096
219004269	chr2:219004269:C:T	4.37238e-08	-1.87103e-10	-1.07981
219005136	chr2:219005136:G:A	3.6169e-08	-1.87103e-10	-1.2695
219005137	chr2:219005137:C:A	3.59543e-08	-1.87103e-10	-1.27545
219005148	chr2:219005148:C:T	3.77733e-08	-1.2261	-3.15521e-10
219005225	chr2:219005225:T:C	3.49777e-08	-1.87103e-10	-1.30299
219005519	chr2:219005519:A:G	3.69448e-08	-1.87103e-10	-1.24827
219005753	chr2:219005753:G:T	3.49458e-08	-1.87103e-10	-1.3039
219005854	chr2:219005854:C:T	3.5641e-08	-1.87103e-10	-1.2842
219005904	chr2:219005904:C:T	3.49667e-08	-1.87103e-10	-1.3033
219006241	chr2:219006241:C:T	6.02395e-08	-1.87103e-10	-0.75937
219006307	chr2:219006307:A:AT	3.49984e-08	-1.87103e-10	-1.3024
219006382	chr2:219006382:C:T	3.49547e-08	-1.87103e-10	-1.30365
219006567	chr2:219006567:T:C	3.49199e-08	-1.87103e-10	-1.30464
219006799	chr2:219006799:A:G	3.57479e-08	-1.87103e-10	-1.28121
219006812	chr2:219006812:T:C	3.54397e-08	-1.87103e-10	-1.28987
219007020	chr2:219007020:G:A	6.80931e-08	-1.87103e-10	-0.636822
219007084	chr2:219007084:A:G	1.00162e-08	-1.38518	-1.16831
219007098	chr2:219007098:A:C	6.3867e-08	-1.87103e-10	-0.700895
219007225	chr2:219007225:G:C	1.71768e-08	-0.709648	-1.30449
219007374	chr2:219007374:T:G	6.13596e-08	-1.87103e-10	-0.740946
219007405	chr2:219007405:C:T	3.99434e-08	-1.87103e-10	-1.17024
219007415	chr2:219007415:A:G	2.29806e-08	-0.425149	-1.2979
219007764	chr2:219007764:A:G	3.63397e-08	-1.87103e-10	-1.26479
219007800	chr2:219007800:G:A	1.52693e-08	-0.90447	-1.22739
219007804	chr2:219007804:T:C	2.43952e-08	-0.389703	-1.27361
219008354	chr2:219008354:C:T	3.57541e-08	-1.87103e-10	-1.28103
219008467	chr2:219008467:G:T	3.49555e-08	-1.87103e-10	-1.30362
219008577	chr2:219008577:C:T	2.05121e-08	-0.537672	-1.29901
219008677	chr2:219008677:G:A	4.50195e-08	-1.87103e-10	-1.0506
219008760	chr2:219008760:T:A	5.17787e-08	-0.910721	-3.15521e-10
219008918	chr2:219008918:G:C	3.68912e-08	-1.87103e-10	-1.24973
219009087	chr2:219009087:C:T	6.60999e-07	-1.87103e-10	1.63605
219009283	chr2:219009283:A:G	3.54754e-08	-1.87103e-10	-1.28886
219009566	chr2:219009566:C:T	3.63549e-08	-1.87103e-10	-1.26437
219010167	chr2:219010167:G:C	3.7621e-08	-1.87103e-10	-1.23014
219010219	chr2:219010219:C:T	4.00974e-08	-1.87103e-10	-1.16639
219010330	chr2:219010330:C:T	1.05623e-07	1.08838	-1.2862
219011216	chr2:219011216:G:A	2.16344e-08	-1.78341	-3.15521e-10
219011359	chr2:219011359:T:C	3.87127e-08	-1.87103e-10	-1.20153
219011410	chr2:219011410:G:A	2.61597e-07	0.709107	-3.15521e-10
219011474	chr2:219011474:T:G	3.56141e-08	-1.87103e-10	-1.28496
219011535	chr2:219011535:G:A	3.71339e-08	-1.87103e-10	-1.24317
219012132	chr2:219012132:T:C	2.51188e-08	-1.63408	-3.15521e-10
219012288	chr2:219012288:T:G	3.32791e-08	-1.35277	-3.15521e-10
219012623	chr2:219012623:C:T	7.23567e-08	-1.87103e-10	-0.576091
219012798	chr2:219012798:A:T	2.32411e-08	-1.71178	-3.15521e-10
219012933	chr2:219012933:C:G	2.7728e-08	-1.26118	-0.274076
219013448	chr2:219013448:C:T	5.16427e-08	-1.87103e-10	-0.913349
219013632	chr2:219013632:A:G	3.50936e-08	-1.87103e-10	-1.29968
219013954	chr2:219013954:G:A	3.64488e-08	-1.87103e-10	-1.26179
219014034	chr2:219014034:G:A	9.82828e-09	-1.78599	-0.786441
219014781	chr2:219014781:G:A	9.324e-09	-1.80824	-0.816866
219015064	chr2:219015064:G:A	6.53828e-08	-1.87103e-10	-0.67744
219015306	chr2:219015306:G:A	7.4202e-09	-1.80024	-1.05325
219015509	chr2:219015509:T:C	1.12858e-07	-1.87103e-10	-0.13157
219015538	chr2:219015538:T:C	4.18264e-08	-1.87103e-10	-1.12417
219015618	chr2:219015618:G:A	3.93207e-08	-1.87103e-10	-1.18595
219016877	chr2:219016877:G:A	1.63595e-08	-1.69739	-0.365501
219016880	chr2:219016880:C:T	1.15673e-08	-1.72763	-0.681888
219017389	chr2:219017389:G:A	3.62542e-08	-1.87103e-10	-1.26714
219017809	chr2:219017809:C:T	3.49387e-08	-1.87103e-10	-1.3041
219019128	chr2:219019128:G:A	3.63301e-08	-1.87103e-10	-1.26505
219019598	chr2:219019598:C:G	3.89964e-08	-1.87103e-10	-1.19423
219020180	chr2:219020180:G:A	2.10279e-08	-1.678	-0.133848
219020434	chr2:219020434:C:T	4.06447e-08	-0.200509	-0.952322
219020626	chr2:219020626:C:G	3.50627e-08	-1.87103e-10	-1.30056
219021009	chr2:219021009:C:T	4.67896e-08	-1.87103e-10	-1.01204
219022449	chr2:219022449:A:G	3.63615e-08	-1.87103e-10	-1.26419
219022618	chr2:219022618:G:A	4.696e-08	-1.87103e-10	-1.0084
219022845	chr2:219022845:T:C	2.11718e-08	-1.80503	-3.15521e-10
219022917	chr2:219022917:TG:T	4.59463e-08	-1.87103e-10	-1.03023
219022959	chr2:219022959:G:C	3.01167e-08	-0.467181	-0.985437
219023013	chr2:219023013:C:T	3.64093e-08	-1.87103e-10	-1.26287
219023537	chr2:219023537:A:G	1.38838e-08	-1.80567	-0.421307
219023571	chr2:219023571:G:A	2.59276e-08	-0.636841	-0.96555
219023787	chr2:219023787:C:T	5.97716e-08	-1.87103e-10	-0.767167
219024193	chr2:219024193:T:A	3.61071e-08	-1.87103e-10	-1.27121
219024300	chr2:219024300:C:G	1.32267e-08	-1.80211	-0.473358
219024320	chr2:219024320:C:T	5.02057e-08	-1.87103e-10	-0.94157
219024556	chr2:219024556:G:A	1.15795e-07	-0.105879	-3.15521e-10
219024636	chr2:219024636:G:A	7.2135e-08	-1.87103e-10	-0.579159
219024691	chr2:219024691:C:T	7.22508e-09	-1.80327	-1.07687
219024711	chr2:219024711:T:C	1.31816e-08	-1.80196	-0.476914
219024931	chr2:219024931:A:G	4.66379e-08	-1.87103e-10	-1.01528
219024987	chr2:219024987:A:G	7.2364e-08	-1.87103e-10	-0.57599
219025293	chr2:219025293:T:C	3.59697e-08	-1.87103e-10	-1.27502
219025317	chr2:219025317:T:G	3.57413e-08	-1.87103e-10	-1.28139
219025433	chr2:219025433:C:T	3.81765e-08	-1.87103e-10	-1.21548
219025880	chr2:219025880:G:T	6.37413e-08	-1.87103e-10	-0.702865
219025941	chr2:219025941:G:T	4.409e-08	-1.87103e-10	-1.07147
219025968	chr2:219025968:GCA:G	7.10797e-09	-1.78052	-1.11596
219025971	chr2:219025971:GA:G	7.13825e-09	-1.78307	-1.10916
219026092	chr2:219026092:C:T	5.51012e-08	-1.87103e-10	-0.848527
219026233	chr2:219026233:C:T	4.11815e-08	-1.87103e-10	-1.13971
219026257	chr2:219026257:T:C	9.40824e-09	-1.79831	-0.817798
219026661	chr2:219026661:C:CT	7.87408e-09	-1.79197	-1.00216
219026893	chr2:219026893:C:T	1.72222e-07	-1.87103e-10	0.291088
219027083	chr2:219027083:G:A	4.27581e-08	-1.87103e-10	-1.10214
219027511	chr2:219027511:T:A	1.69718e-08	-0.773949	-1.2522
219027541	chr2:219027541:G:A	1.97202e-07	-1.87103e-10	0.426528
219027568	chr2:219027568:C:T	4.18875e-08	-1.87103e-10	-1.12271
219027847	chr2:219027847:C:T	3.53695e-08	-1.87103e-10	-1.29185
219027904	chr2:219027904:C:T	1.71397e-07	-1.87103e-10	0.286287
219028070	chr2:219028070:C:T	3.78885e-08	-1.87103e-10	-1.22305
219028459	chr2:219028459:G:A	1.71923e-07	-1.87103e-10	0.289347
219028668	chr2:219028668:A:G	7.36223e-09	-1.76503	-1.09631
219028699	chr2:219028699:G:A	8.64466e-09	-1.7259	-0.974857
219029068	chr2:219029068:G:A	3.50561e-08	-1.87103e-10	-1.30075
219029274	chr2:219029274:T:A	4.21573e-08	-1.87103e-10	-1.11629
219029850	chr2:219029850:C:T	8.85316e-09	-1.68141	-0.99551
219029863	chr2:219029863:G:A	1.84134e-07	-1.87103e-10	0.357963
219030258	chr2:219030258:T:C	7.83765e-08	-1.87103e-10	-0.496175
219030302	chr2:219030302:AG:A	1.39919e-07	-1.87103e-10	0.0833651
219030593	chr2:219030593:A:G	7.81414e-09	-1.67693	-1.12484
219030624	chr2:219030624:G:A	3.49725e-08	-1.87103e-10	-1.30314
219030866	chr2:219030866:C:T	1.27079e-08	-1.52543	-0.790043
219031031	chr2:219031031:G:C	3.51952e-08	-1.87103e-10	-1.29679
219031401	chr2:219031401:C:T	3.52951e-08	-1.87103e-10	-1.29396
219031772	chr2:219031772:G:A	4.87764e-08	-1.87103e-10	-0.970453
219031828	chr2:219031828:C:G	7.60304e-09	-1.57191	-1.25724
219031953	chr2:219031953:C:T	1.6802e-08	-1.80885	-0.227353
219032259	chr2:219032259:C:A	8.23663e-09	-1.61263	-1.13648
219033004	chr2:219033004:C:G	1.09559e-08	-1.73639	-0.727432
219033354	chr2:219033354:C:T	7.68894e-09	-1.55747	-1.26045
219033774	chr2:219033774:T:C	1.21906e-08	-1.70734	-0.64969
219034600	chr2:219034600:T:C	1.87125e-07	-1.87103e-10	0.37408
219034746	chr2:219034746:T:C	4.80669e-08	-1.87103e-10	-0.985104
219035010	chr2:219035010:C:T	1.08843e-08	-1.67451	-0.795866
219035049	chr2:219035049:G:A	1.13203e-08	-1.6556	-0.775495
219035075	chr2:219035075:G:A	3.50541e-08	-1.87103e-10	-1.30081
219036547	chr2:219036547:T:C	3.53909e-08	-1.87103e-10	-1.29125
219036548	chr2:219036548:G:C	3.5357e-08	-1.87103e-10	-1.2922
219036549	chr2:219036549:ATT:A	3.54121e-08	-1.87103e-10	-1.29065
219036561	chr2:219036561:T:C	3.54484e-08	-1.87103e-10	-1.28962
219036565	chr2:219036565:T:C	3.54381e-08	-1.87103e-10	-1.28991
219037757	chr2:219037757:C:T	9.37137e-08	-1.87103e-10	-0.317454
219037765	chr2:219037765:C:T	2.31556e-08	-1.71546	-3.15521e-10
219037931	chr2:219037931:T:C	3.49326e-08	-1.87103e-10	-1.30428
219037971	chr2:219037971:G:A	4.39285e-08	-1.87103e-10	-1.07514
219038536	chr2:219038536:T:G	2.2666e-08	-0.432731	-1.3041
219038653	chr2:219038653:C:T	3.49461e-08	-1.87103e-10	-1.30389
219038814	chr2:219038814:C:T	3.7348e-08	-1.87103e-10	-1.23742
219039001	chr2:219039001:C:T	2.15824e-08	-0.539137	-1.24668
219039065	chr2:219039065:T:C	3.80028e-08	0.082982	-1.30302
219040186	chr2:219040186:G:A	6.81737e-09	-1.76009	-1.17814
219040525	chr2:219040525:T:C	6.11341e-09	-1.76079	-1.28642
219041344	chr2:219041344:C:A	4.08805e-08	0.138984	-1.28603
219041600	chr2:219041600:G:T	3.49425e-08	-1.87103e-10	-1.30399
219041645	chr2:219041645:C:T	2.12061e-08	-1.80341	-3.15521e-10
219041843	chr2:219041843:C:T	4.07772e-08	0.145334	-1.29491
219041979	chr2:219041979:A:G	4.25335e-08	0.182727	-1.29013
219041992	chr2:219041992:T:C	2.41249e-08	-0.398249	-1.27621
219042188	chr2:219042188:G:A	4.27396e-08	-1.87103e-10	-1.10257
219042371	chr2:219042371:C:T	6.55722e-09	-1.78818	-1.18895
219042709	chr2:219042709:C:A	2.01181e-08	-0.55125	-1.30483
219043279	chr2:219043279:G:A	4.04534e-08	-1.87103e-10	-1.15755
219043528	chr2:219043528:G:A	4.96223e-08	-1.87103e-10	-0.953259
219043573	chr2:219043573:G:C	3.49145e-08	-1.87103e-10	-1.3048
219043936	chr2:219043936:C:T	1.08367e-08	-1.31169	-1.16307
219043938	chr2:219043938:C:T	3.72362e-08	-1.87103e-10	-1.24042
219043944	chr2:219043944:C:T	4.04714e-08	-1.87103e-10	-1.1571
219044011	chr2:219044011:CCTTCTGCGCA:C	4.42948e-08	0.234154	-1.30099
219044306	chr2:219044306:G:A	4.45092e-08	-1.87103e-10	-1.062
219044699	chr2:219044699:T:C	1.31966e-07	-1.87103e-10	0.0248456
219044749	chr2:219044749:TC:T	3.58191e-08	-1.87103e-10	-1.27922
219044786	chr2:219044786:C:A	3.91426e-08	-1.87103e-10	-1.19049
219045042	chr2:219045042:TCTG:T	7.7546e-09	-1.72482	-1.08459
219045058	chr2:219045058:C:T	7.61703e-09	-1.72696	-1.10035
219045442	chr2:219045442:T:C	7.77933e-09	-1.72327	-1.08296
219045732	chr2:219045732:T:G	7.91093e-09	-1.74552	-1.04393
219045946	chr2:219045946:G:T	3.56894e-08	-1.87103e-10	-1.28284
219046129	chr2:219046129:A:G	3.59584e-08	-1.87103e-10	-1.27534
219046266	chr2:219046266:T:C	6.05978e-09	-1.79502	-1.26101
219046300	chr2:219046300:A:G	8.21527e-09	-1.78892	-0.962783
219046349	chr2:219046349:G:A	3.53268e-08	-1.87103e-10	-1.29306
219046550	chr2:219046550:T:C	4.11431e-08	-1.87103e-10	-1.14064
219046697	chr2:219046697:T:G	3.49878e-08	-1.87103e-10	-1.3027
219046710	chr2:219046710:T:C	3.58263e-08	-1.87103e-10	-1.27902
219047381	chr2:219047381:C:T	3.2718e-08	-0.149788	-1.21998
219047391	chr2:219047391:A:G	4.44076e-08	-1.87103e-10	-1.06429
219047506	chr2:219047506:C:A	2.10529e-08	-1.81066	-3.15521e-10
219047573	chr2:219047573:T:C	4.22485e-08	-0.0922884	-1.02184
219047907	chr2:219047907:A:G	4.36211e-08	0.144084	-1.22624
219048011	chr2:219048011:C:T	2.14316e-08	-1.79283	-3.15521e-10
219048036	chr2:219048036:A:G	4.30314e-08	0.201097	-1.29687
219048144	chr2:219048144:T:G	5.08978e-08	0.253924	-1.1818
219048340	chr2:219048340:T:A	2.36387e-08	-1.69481	-3.15521e-10
219048790	chr2:219048790:C:T	6.51377e-09	-1.78849	-1.19529
219049012	chr2:219049012:C:T	3.56676e-08	-1.87103e-10	-1.28346
219049092	chr2:219049092:G:T	8.08118e-09	-1.78177	-0.98639
219049115	chr2:219049115:T:C	6.07345e-09	-1.78578	-1.26799
219049216	chr2:219049216:G:C	1.4346e-07	-1.87103e-10	0.10836
219049276	chr2:219049276:A:G	3.54212e-08	-1.87103e-10	-1.29039
219049422	chr2:219049422:G:A	7.97832e-09	-1.79506	-0.985912
219049716	chr2:219049716:C:A	3.56397e-08	-1.87103e-10	-1.28424
219049736	chr2:219049736:G:A	3.5491e-08	-1.87103e-10	-1.28842
219049911	chr2:219049911:A:C	4.34197e-08	-0.0600363	-1.02675
219050293	chr2:219050293:T:C	1.38997e-07	0.0767502	-3.15521e-10
219050877	chr2:219050877:G:T	4.05149e-08	0.140571	-1.2966
219051045	chr2:219051045:A:G	4.20037e-08	-0.135079	-0.984862
219051149	chr2:219051149:G:T	6.35976e-09	-1.77352	-1.23418
219051546	chr2:219051546:T:C	3.50626e-08	-1.87103e-10	-1.30056
219051564	chr2:219051564:T:C	4.04479e-08	-1.87103e-10	-1.15768
219051980	chr2:219051980:C:T	3.49363e-08	-1.87103e-10	-1.30417
219052563	chr2:219052563:C:T	2.62491e-08	-1.59007	-3.15521e-10
219052581	chr2:219052581:A:G	6.94244e-09	-1.76662	-1.15343
219052800	chr2:219052800:A:G	7.31625e-09	-1.77597	-1.09163
219052910	chr2:219052910:C:T	3.7756e-08	-0.303837	-0.922717
219053055	chr2:219053055:T:A	6.47751e-08	-1.87103e-10	-0.686777
219053257	chr2:219053257:C:A	1.40057e-08	-1.73691	-0.481323
219053854	chr2:219053854:T:C	2.31223e-08	-1.7169	-3.15521e-10
219055315	chr2:219055315:A:G	1.82579e-08	-0.743653	-1.20945
219055624	chr2:219055624:G:A	3.49247e-08	-1.87103e-10	-1.3045
219055688	chr2:219055688:T:C	3.49226e-08	-1.87103e-10	-1.30457
219055690	chr2:219055690:A:G	2.69407e-08	-0.324876	-1.23919
219056100	chr2:219056100:C:T	8.40668e-07	1.8765	-3.15521e-10
219056380	chr2:219056380:CA:C	2.69579e-08	-1.56342	-3.15521e-10
219056478	chr2:219056478:T:C	3.72873e-08	-1.87103e-10	-1.23905
219057334	chr2:219057334:C:A	3.49407e-08	-1.87103e-10	-1.30405
219057920	chr2:219057920:A:G	7.53031e-08	-1.87103e-10	-0.536178
219058113	chr2:219058113:A:G	1.84406e-08	-0.723838	-1.21931
219058132	chr2:219058132:C:G	2.01117e-08	-0.636546	-1.21985
219058139	chr2:219058139:C:A	5.6596e-08	-1.87103e-10	-0.821761
219058317	chr2:219058317:C:T	2.40382e-08	-0.646157	-1.0319
219058463	chr2:219058463:C:A	3.49151e-08	-1.87103e-10	-1.30478
219058777	chr2:219058777:C:A	1.16045e-07	-1.87103e-10	-0.103721
219058903	chr2:219058903:G:T	3.82603e-08	-1.87103e-10	-1.21329
219058969	chr2:219058969:T:C	3.60546e-08	-1.87103e-10	-1.27266
219060718	chr2:219060718:G:T	2.55935e-08	-1.61536	-3.15521e-10
219061063	chr2:219061063:T:C	5.90707e-08	-1.87103e-10	-0.778964
219061090	chr2:219061090:C:T	6.96786e-09	-1.64927	-1.26712
219061499	chr2:219061499:A:G	2.20934e-08	-0.5388	-1.22362
219061585	chr2:219061585:T:C	3.60749e-08	-1.87103e-10	-1.2721
219061766	chr2:219061766:G:C	2.27204e-08	-0.500408	-1.23403
219061943	chr2:219061943:A:C	3.49154e-08	-1.87103e-10	-1.30477
219062191	chr2:219062191:C:T	1.21327e-08	-1.79621	-0.565586
219062416	chr2:219062416:G:A	3.49302e-08	-1.87103e-10	-1.30435
219062496	chr2:219062496:A:C	1.18909e-08	-1.80836	-0.573561
219062516	chr2:219062516:C:T	2.18473e-08	-1.77362	-3.15521e-10
219062560	chr2:219062560:A:G	2.43854e-08	-0.54892	-1.11479
219062697	chr2:219062697:C:T	2.14949e-08	-0.549472	-1.24041
219063025	chr2:219063025:A:C	9.58814e-09	-1.80148	-0.795696
219063065	chr2:219063065:T:C	3.51497e-08	-1.87103e-10	-1.29808
219063262	chr2:219063262:C:T	2.17472e-08	-0.545775	-1.23244
219064672	chr2:219064672:C:T	2.50242e-08	-1.63786	-3.15521e-10
219065358	chr2:219065358:G:T	3.83637e-08	-1.87103e-10	-1.21059
219065395	chr2:219065395:C:A	1.01083e-07	-1.87103e-10	-0.241757
219065469	chr2:219065469:C:T	1.86524e-08	-0.630682	-1.30104
219065555	chr2:219065555:T:G	3.51188e-08	-1.87103e-10	-1.29896
219065558	chr2:219065558:GC:G	3.49134e-08	-1.87103e-10	-1.30483
219065759	chr2:219065759:C:T	2.19238e-08	-1.80275	0.0326255
219066061	chr2:219066061:G:A	3.83117e-08	-1.87103e-10	-1.21194
219066116	chr2:219066116:G:A	3.78388e-08	-1.87103e-10	-1.22436
219066755	chr2:219066755:A:T	3.95943e-08	-1.87103e-10	-1.17901
219067067	chr2:219067067:TATCCA:T	6.55729e-09	-1.76891	-1.20821
219067339	chr2:219067339:T:C	1.06183e-08	-1.81753	-0.677585
219067340	chr2:219067340:G:A	1.8474e-08	-1.80437	-0.136963
219067366	chr2:219067366:C:T	3.50651e-08	-1.87103e-10	-1.30049
219068179	chr2:219068179:T:C	6.03429e-08	-1.87103e-10	-0.757656
219068241	chr2:219068241:C:T	3.49151e-08	-1.87103e-10	-1.30478
219068359	chr2:219068359:C:T	5.7812e-08	-1.87103e-10	-0.800502
219068712	chr2:219068712:AAAGTGCTGG:A	5.62196e-07	-1.87103e-10	1.47415
219069626	chr2:219069626:G:T	8.86459e-09	-1.80122	-0.874413
219069868	chr2:219069868:G:A	3.83117e-08	-1.87103e-10	-1.21194
219070331	chr2:219070331:A:G	3.77815e-08	-1.87103e-10	-1.22588
219070400	chr2:219070400:C:G	3.77503e-08	-1.87103e-10	-1.2267
219070817	chr2:219070817:C:T	3.72878e-08	-1.87103e-10	-1.23903
219070997	chr2:219070997:C:T	3.52054e-08	-1.87103e-10	-1.2965
219071112	chr2:219071112:C:A	3.77503e-08	-1.87103e-10	-1.2267
219071748	chr2:219071748:C:T	8.68822e-08	-1.87103e-10	-0.393145
219071867	chr2:219071867:T:C	2.83082e-08	-0.390097	-1.12445
219071908	chr2:219071908:T:A	3.51471e-08	-1.87103e-10	-1.29816
219072149	chr2:219072149:C:T	3.43798e-08	-1.80664	0.486409
219072579	chr2:219072579:T:C	3.79823e-08	-1.87103e-10	-1.22058
219072869	chr2:219072869:T:C	3.49939e-08	-1.87103e-10	-1.30253
219073282	chr2:219073282:G:A	2.93007e-08	-0.178455	-1.30163
219073334	chr2:219073334:T:C	3.79789e-08	-1.87103e-10	-1.22067
219074296	chr2:219074296:T:C	3.50759e-08	-1.87103e-10	-1.30018
219074613	chr2:219074613:A:G	3.7174e-08	-1.87103e-10	-1.24209
219074759	chr2:219074759:C:A	2.09242e-08	-1.81679	-3.15521e-10
219074885	chr2:219074885:A:C	1.72095e-07	-1.87103e-10	0.290345
219075762	chr2:219075762:C:T	1.42035e-07	0.0983746	-3.15521e-10
219076052	chr2:219076052:C:T	3.49393e-08	-1.87103e-10	-1.30409
219076224	chr2:219076224:G:A	3.49189e-08	-1.87103e-10	-1.30467
219076341	chr2:219076341:G:A	2.28902e-08	-0.513352	-1.21364
219076919	chr2:219076919:T:C	1.61267e-07	-1.87103e-10	0.22536
219076956	chr2:219076956:T:C	2.38471e-08	-1.68603	-3.15521e-10
219077145	chr2:219077145:T:C	3.8235e-08	-1.87103e-10	-1.21395
219077217	chr2:219077217:C:T	2.99688e-08	-1.45754	-3.15521e-10
219077304	chr2:219077304:T:A	3.6041e-08	-1.87103e-10	-1.27304
219077626	chr2:219077626:C:G	3.80187e-08	-1.87103e-10	-1.21962
219078082	chr2:219078082:G:T	3.81985e-08	-1.87103e-10	-1.2149
219078410	chr2:219078410:A:G	3.81475e-08	-1.87103e-10	-1.21624
219078836	chr2:219078836:G:GT	6.59829e-09	-1.808	-1.16289
219078846	chr2:219078846:C:G	3.78439e-08	-1.87103e-10	-1.22423
219079079	chr2:219079079:A:G	1.15412e-08	-1.81513	-0.596638
219079124	chr2:219079124:G:A	9.83449e-09	-1.81337	-0.758438
219079251	chr2:219079251:CCTAGGCGTGCAAATCACCATG:C	3.78457e-08	-1.87103e-10	-1.22418
219079413	chr2:219079413:C:T	8.40797e-09	-1.81015	-0.918369
219079540	chr2:219079540:T:C	2.20915e-08	-1.7625	-3.15521e-10
219079751	chr2:219079751:C:A	4.19972e-08	-1.87103e-10	-1.1201
219079890	chr2:219079890:T:A	3.81419e-08	-1.87103e-10	-1.21639
219080185	chr2:219080185:A:ACTAT	3.81198e-08	-1.87103e-10	-1.21697
219080333	chr2:219080333:G:A	3.8772e-08	-1.87103e-10	-1.2
219080350	chr2:219080350:G:A	3.81054e-08	-1.87103e-10	-1.21734
219080534	chr2:219080534:T:A	4.0225e-08	-1.87103e-10	-1.16321
219080554	chr2:219080554:T:A	2.67591e-08	-0.312171	-1.25865
219080924	chr2:219080924:A:G	3.61032e-08	-1.87103e-10	-1.27132
219080996	chr2:219080996:A:G	2.88741e-08	-0.300059	-1.19469
219081294	chr2:219081294:G:C	3.61937e-08	-1.87103e-10	-1.26881
219081383	chr2:219081383:G:A	8.87322e-08	-1.87103e-10	-0.372076
219081397	chr2:219081397:G:C	4.94411e-08	-1.87103e-10	-0.956917
219081459	chr2:219081459:A:C	3.52315e-08	-1.87103e-10	-1.29576
219081639	chr2:219081639:T:C	4.7253e-08	-1.87103e-10	-1.00218
219082252	chr2:219082252:A:G	4.07235e-08	-1.87103e-10	-1.15089
219082280	chr2:219082280:G:A	3.7422e-08	-1.87103e-10	-1.23544
219082395	chr2:219082395:A:C	3.84245e-08	-1.87103e-10	-1.209
219082458	chr2:219082458:T:G	3.79213e-08	-1.87103e-10	-1.22219
219082462	chr2:219082462:A:G	2.8703e-08	-0.30394	-1.19676
219082730	chr2:219082730:C:A	3.61592e-08	-1.87103e-10	-1.26977
219082747	chr2:219082747:C:T	3.81419e-08	-1.87103e-10	-1.21639
219082963	chr2:219082963:G:A	6.53468e-09	-1.80317	-1.1774
219083049	chr2:219083049:T:C	2.44386e-08	-0.417139	-1.24439
219083370	chr2:219083370:A:G	2.49204e-08	-0.425484	-1.21653
219083377	chr2:219083377:G:T	5.6146e-08	-1.87103e-10	-0.829742
219083897	chr2:219083897:A:G	3.5193e-08	-1.87103e-10	-1.29685
219084462	chr2:219084462:C:T	3.90302e-08	-1.87103e-10	-1.19336
219084664	chr2:219084664:T:C	4.15088e-08	-1.87103e-10	-1.13179
219084866	chr2:219084866:G:A	3.50204e-08	-1.87103e-10	-1.30177
219084871	chr2:219084871:G:A	2.89174e-08	-0.339736	-1.15352
219085085	chr2:219085085:G:A	5.62618e-07	1.4749	-3.15521e-10
219085191	chr2:219085191:A:T	3.04902e-08	-0.167579	-1.27271
219085262	chr2:219085262:C:T	3.58073e-08	-1.87103e-10	-1.27955
219085270	chr2:219085270:T:C	3.84269e-08	-1.87103e-10	-1.20894
219085388	chr2:219085388:G:C	2.35062e-08	-0.465024	-1.23541
219085582	chr2:219085582:G:A	4.04133e-08	-1.87103e-10	-1.15854
219085647	chr2:219085647:AAC:A	3.86326e-08	-1.87103e-10	-1.2036
219085779	chr2:219085779:T:C	3.62444e-08	-1.87103e-10	-1.26741
219085938	chr2:219085938:G:A	1.44857e-07	-1.87103e-10	0.118045
219085945	chr2:219085945:A:G	3.59025e-08	-1.87103e-10	-1.27689
219085947	chr2:219085947:A:G	2.75833e-08	-0.354329	-1.18616
219086176	chr2:219086176:T:C	6.16516e-08	-1.87103e-10	-0.736199
219086484	chr2:219086484:C:T	3.81419e-08	-1.87103e-10	-1.21639
219087174	chr2:219087174:A:G	3.81107e-08	-1.87103e-10	-1.2172
219087606	chr2:219087606:G:T	3.7986e-08	-1.87103e-10	-1.22048
219088020	chr2:219088020:C:T	3.54027e-08	-1.87103e-10	-1.29091
219088479	chr2:219088479:T:C	3.94454e-08	-1.87103e-10	-1.18278
219088867	chr2:219088867:C:T	3.52764e-08	-1.87103e-10	-1.29448
219088874	chr2:219088874:G:A	7.4811e-08	0.742157	-1.28489
219090251	chr2:219090251:G:T	3.57911e-08	-1.87103e-10	-1.28
219090371	chr2:219090371:G:A	2.20195e-08	-0.478984	-1.28678
219090587	chr2:219090587:C:T	3.66882e-08	-1.87103e-10	-1.25524
219090649	chr2:219090649:T:C	3.66952e-08	-1.87103e-10	-1.25505
219090655	chr2:219090655:A:G	2.51599e-08	-1.63245	-3.15521e-10
219090711	chr2:219090711:C:A	5.41882e-08	-1.87103e-10	-0.865235
219090713	chr2:219090713:G:A	4.75332e-08	-1.87103e-10	-0.99627
219091198	chr2:219091198:C:T	4.42177e-08	-1.87103e-10	-1.06857
219091214	chr2:219091214:C:G	8.0282e-09	-1.80783	-0.966909
219091290	chr2:219091290:G:A	2.26229e-08	-0.449185	-1.28955
219091507	chr2:219091507:T:C	3.55147e-08	-1.87103e-10	-1.28775
219091962	chr2:219091962:T:G	3.64208e-08	-1.87103e-10	-1.26256
219092521	chr2:219092521:T:C	3.52832e-08	-1.87103e-10	-1.29429
219092967	chr2:219092967:G:A	3.55451e-08	-1.87103e-10	-1.2869
219092968	chr2:219092968:C:T	3.58081e-08	-1.87103e-10	-1.27953
219093141	chr2:219093141:T:C	3.51203e-08	-1.87103e-10	-1.29892
219093494	chr2:219093494:G:A	3.51798e-08	-1.87103e-10	-1.29723
219093732	chr2:219093732:AGT:A	2.78513e-08	-1.53082	-3.15521e-10
219093740	chr2:219093740:C:T	3.77848e-08	-1.87103e-10	-1.22579
219093756	chr2:219093756:A:T	4.11465e-08	-1.87103e-10	-1.14056
219093798	chr2:219093798:G:T	3.97761e-08	-1.87103e-10	-1.17443
219094344	chr2:219094344:G:A	2.40781e-08	-1.6764	-3.15521e-10
219094657	chr2:219094657:G:C	8.48511e-08	-1.87103e-10	-0.416801
219094736	chr2:219094736:C:T	4.10211e-08	-1.87103e-10	-1.14361
219094823	chr2:219094823:A:G	4.14209e-08	-1.87103e-10	-1.13391
219095830	chr2:219095830:A:G	4.4206e-08	-1.87103e-10	-1.06884
219095921	chr2:219095921:G:A	4.03547e-08	-1.87103e-10	-1.15999
219096295	chr2:219096295:T:C	3.98543e-08	-1.87103e-10	-1.17247
219096351	chr2:219096351:G:A	8.83243e-08	-1.87103e-10	-0.376683
219096354	chr2:219096354:A:G	3.97445e-08	-1.87103e-10	-1.17523
219096569	chr2:219096569:G:A	4.02446e-08	-1.87103e-10	-1.16272
219096938	chr2:219096938:G:C	2.51625e-08	-0.426875	-1.20547
219098828	chr2:219098828:C:T	3.13343e-08	-0.116027	-1.29696
219099132	chr2:219099132:GT:G	1.15206e-08	-1.77673	-0.636832
219099588	chr2:219099588:T:C	4.0844e-08	-1.87103e-10	-1.14794
219099698	chr2:219099698:G:GT	4.08007e-08	-1.87103e-10	-1.149
219099721	chr2:219099721:A:G	3.53159e-08	-1.87103e-10	-1.29337
219099802	chr2:219099802:G:C	3.62042e-08	-1.87103e-10	-1.26852
219099883	chr2:219099883:T:C	3.50824e-08	-1.87103e-10	-1.3
219100527	chr2:219100527:T:C	4.1719e-08	-1.87103e-10	-1.12674
219101098	chr2:219101098:T:C	4.07004e-08	-1.87103e-10	-1.15146
219101175	chr2:219101175:T:C	4.12538e-08	-1.87103e-10	-1.13796
219101261	chr2:219101261:C:T	2.4592e-08	-0.377923	-1.27735
219101407	chr2:219101407:G:A	4.20462e-08	-1.87103e-10	-1.11893
219101524	chr2:219101524:T:C	4.05875e-08	-1.87103e-10	-1.15424
219101757	chr2:219101757:C:T	2.15583e-08	-1.78694	-3.15521e-10
219102020	chr2:219102020:A:G	4.0739e-08	-1.87103e-10	-1.15051
219102079	chr2:219102079:G:C	9.1318e-09	-1.76787	-0.878068
219102140	chr2:219102140:T:C	2.06177e-08	-0.537851	-1.2937
219102526	chr2:219102526:C:T	4.16013e-08	-1.87103e-10	-1.12957
219102605	chr2:219102605:A:G	4.12446e-08	-1.87103e-10	-1.13818
219102618	chr2:219102618:A:C	4.1569e-08	-1.87103e-10	-1.13034
219102658	chr2:219102658:T:C	3.70071e-08	-1.87103e-10	-1.24659
219102832	chr2:219102832:C:T	4.94187e-08	-1.87103e-10	-0.957371
219102862	chr2:219102862:G:A	3.9124e-08	-1.87103e-10	-1.19096
219102873	chr2:219102873:C:T	4.81749e-08	-1.87103e-10	-0.982861
219103700	chr2:219103700:A:G	2.02654e-08	-1.78255	-0.0662329
219103854	chr2:219103854:T:C	6.59891e-09	-1.80816	-1.16263
219104147	chr2:219104147:G:A	3.72203e-08	-1.87103e-10	-1.24085
219104363	chr2:219104363:G:C	8.97681e-09	-1.75452	-0.908536
219104726	chr2:219104726:G:T	4.10397e-08	-1.87103e-10	-1.14316
219105022	chr2:219105022:C:T	4.1346e-08	-1.87103e-10	-1.13572
219105076	chr2:219105076:G:A	2.28082e-08	-0.439135	-1.29144
219105384	chr2:219105384:C:T	2.09338e-08	-1.81633	-3.15521e-10
219105501	chr2:219105501:C:T	4.91585e-08	-1.87103e-10	-0.962648
219106118	chr2:219106118:A:T	4.50101e-08	-1.87103e-10	-1.05081
219106795	chr2:219106795:A:T	1.15129e-08	-1.77495	-0.639283
219106796	chr2:219106796:A:T	1.15767e-08	-1.77136	-0.637344
219106808	chr2:219106808:T:C	1.24004e-08	-1.76339	-0.576576
219107062	chr2:219107062:T:C	4.06831e-08	-1.87103e-10	-1.15189
219107241	chr2:219107241:A:G	1.01083e-07	-1.87103e-10	-0.241757
219107278	chr2:219107278:G:A	4.13515e-08	-1.87103e-10	-1.13559
219107281	chr2:219107281:G:A	4.11992e-08	-1.87103e-10	-1.13928
219107321	chr2:219107321:T:A	7.24301e-09	-1.7664	-1.11126
219107653	chr2:219107653:G:C	2.5506e-08	-0.392543	-1.22624
219108312	chr2:219108312:G:A	4.03069e-08	-1.87103e-10	-1.16118
219108419	chr2:219108419:C:A	3.91288e-08	-1.87103e-10	-1.19084
219108513	chr2:219108513:TTAC:T	3.96967e-08	-1.87103e-10	-1.17643
219109023	chr2:219109023:G:C	1.20866e-08	-1.74976	-0.615839
219109093	chr2:219109093:C:T	3.49674e-08	-1.87103e-10	-1.30328
219109121	chr2:219109121:GAAC:G	2.11164e-08	-1.80765	-3.15521e-10
219109130	chr2:219109130:G:GC	6.19396e-08	-1.87103e-10	-0.73154
219109430	chr2:219109430:G:T	5.56348e-08	0.315502	-1.15439
219109460	chr2:219109460:C:T	3.5087e-08	-1.87103e-10	-1.29987
219109672	chr2:219109672:G:A	4.14141e-08	-1.87103e-10	-1.13408
219109752	chr2:219109752:C:T	5.62174e-08	-1.87103e-10	-0.828472
219110130	chr2:219110130:T:C	1.18747e-08	-1.7693	-0.613985
219110160	chr2:219110160:A:G	2.21846e-08	-1.7583	-3.15521e-10
219110326	chr2:219110326:T:C	1.0534e-08	-1.78769	-0.715398
219110684	chr2:219110684:C:T	3.4914e-08	-1.87103e-10	-1.30481
219110705	chr2:219110705:AGT:A	3.91835e-08	-1.87103e-10	-1.18944
219113082	chr2:219113082:C:T	9.01601e-08	-1.87103e-10	-0.356111
219113916	chr2:219113916:T:C	2.80695e-08	-0.289606	-1.23341
219114041	chr2:219114041:C:T	3.6982e-08	-1.87103e-10	-1.24727
219114541	chr2:219114541:T:C	2.09336e-08	-1.81634	-3.15521e-10
219114619	chr2:219114619:C:T	3.47745e-08	-0.11792	-1.19089
219115025	chr2:219115025:T:C	1.71648e-07	-1.87103e-10	0.287748
219115306	chr2:219115306:G:A	1.01083e-07	-1.87103e-10	-0.241757
219115759	chr2:219115759:A:T	2.84134e-08	-0.278068	-1.23277
219115949	chr2:219115949:G:A	2.204e-08	-1.76484	-3.15521e-10
219116015	chr2:219116015:AGG:A	7.18885e-09	-1.79069	-1.09448
219116019	chr2:219116019:C:T	7.21463e-09	-1.79027	-1.09132
219116231	chr2:219116231:A:C	3.79433e-08	0.0451443	-1.26675
219116353	chr2:219116353:T:C	3.6652e-08	0.003281	-1.25951
219116355	chr2:219116355:A:G	3.67289e-08	0.00716462	-1.2613
219116546	chr2:219116546:T:C	4.57598e-08	-1.87103e-10	-1.03429
219116787	chr2:219116787:C:T	4.99958e-08	-1.87103e-10	-0.94576
219117378	chr2:219117378:C:T	1.74221e-08	-0.766251	-1.23371
219117514	chr2:219117514:C:T	3.76244e-08	-1.87103e-10	-1.23005
219117942	chr2:219117942:G:T	1.45995e-08	-1.81663	-0.360083
219117970	chr2:219117970:C:T	3.17114e-08	-0.198845	-1.20218
219118027	chr2:219118027:C:G	4.42177e-08	-1.87103e-10	-1.06857
219118308	chr2:219118308:C:T	3.8175e-08	-1.87103e-10	-1.21552
219119206	chr2:219119206:G:A	4.35674e-08	-1.87103e-10	-1.08339
219121521	chr2:219121521:C:T	1.00071e-08	-1.68	-0.874398
219121531	chr2:219121531:T:C	1.25599e-08	-1.76812	-0.559069
219121816	chr2:219121816:T:C	1.5068e-08	-1.80025	-0.344875
219122222	chr2:219122222:T:C	3.32373e-08	-0.242398	-1.11163
219122377	chr2:219122377:T:G	2.81321e-08	-0.422763	-1.09802
219122563	chr2:219122563:C:G	3.56767e-08	-1.87103e-10	-1.2832
219122663	chr2:219122663:T:C	7.34575e-08	-1.87103e-10	-0.560992
219122820	chr2:219122820:C:T	3.62024e-08	-1.87103e-10	-1.26857
219122969	chr2:219122969:C:T	3.56176e-08	-1.87103e-10	-1.28486
219123119	chr2:219123119:C:G	7.21895e-08	-1.87103e-10	-0.578405
219123120	chr2:219123120:T:G	8.47266e-08	-1.87103e-10	-0.41827
219123189	chr2:219123189:A:G	3.93702e-08	-1.87103e-10	-1.18469
219123489	chr2:219123489:A:G	3.81743e-08	-1.87103e-10	-1.21554
219123497	chr2:219123497:G:A	3.95575e-08	-1.87103e-10	-1.17994
219123798	chr2:219123798:G:A	1.6539e-07	-1.87103e-10	0.250611
219125448	chr2:219125448:G:A	1.29474e-07	-1.87103e-10	0.00578412
219126275	chr2:219126275:C:A	1.31427e-08	-1.02818	-1.25366
219126586	chr2:219126586:C:T	3.68002e-08	-1.87103e-10	-1.2522
219126846	chr2:219126846:G:A	3.95121e-08	-1.87103e-10	-1.18109
219127334	chr2:219127334:T:C	1.01037e-08	-1.42338	-1.12142
219127890	chr2:219127890:AACC:A	3.7705e-08	-1.87103e-10	-1.22791
219129014	chr2:219129014:T:C	1.54346e-07	1.20997	-1.02847
219129131	chr2:219129131:G:A	6.72915e-08	-1.87103e-10	-0.648665
219129221	chr2:219129221:C:G	1.74119e-08	-0.724263	-1.27628
219129296	chr2:219129296:T:C	1.60504e-07	1.25674	-1.03612
219129312	chr2:219129312:T:C	4.51959e-08	-1.87103e-10	-1.04669
219129523	chr2:219129523:G:A	1.50603e-07	1.3633	-1.20635
219129545	chr2:219129545:G:A	1.35998e-08	-1.09195	-1.15569
219130315	chr2:219130315:C:T	7.1516e-08	-1.87103e-10	-0.587777
219130425	chr2:219130425:C:T	1.52185e-07	1.38288	-1.21548
219130464	chr2:219130464:G:T	1.31241e-07	1.2556	-1.23627
219130505	chr2:219130505:TA:T	1.46335e-07	1.41296	-1.28476
219130667	chr2:219130667:G:C	4.70014e-08	-1.87103e-10	-1.00752
219130763	chr2:219130763:C:T	7.13697e-08	-1.87103e-10	-0.589825
219131171	chr2:219131171:A:G	1.36868e-07	1.17132	-1.11
219131851	chr2:219131851:T:C	1.53294e-07	1.26923	-1.09457
219131894	chr2:219131894:G:C	1.6107e-07	1.25396	-1.02982
219132157	chr2:219132157:C:A	2.82721e-08	-0.264985	-1.25084
219132412	chr2:219132412:C:T	1.36308e-07	1.24405	-1.18684
219132491	chr2:219132491:C:T	3.15647e-08	-1.40566	-3.15521e-10
219132701	chr2:219132701:A:G	3.73089e-08	-1.87103e-10	-1.23847
219133156	chr2:219133156:C:A	6.51574e-08	-1.87103e-10	-0.680893
219133405	chr2:219133405:A:G	3.62126e-08	-1.87103e-10	-1.26829
219133995	chr2:219133995:C:T	3.89587e-08	-1.87103e-10	-1.1952
219134104	chr2:219134104:T:A	2.19726e-08	-1.7679	-3.15521e-10
219134670	chr2:219134670:C:T	3.92527e-08	-1.87103e-10	-1.18768
219135222	chr2:219135222:G:A	7.50951e-08	-1.87103e-10	-0.538943
219135329	chr2:219135329:G:A	3.7353e-08	-1.87103e-10	-1.23728
219135576	chr2:219135576:T:C	5.41339e-08	-1.87103e-10	-0.866238
219135755	chr2:219135755:T:C	4.1312e-08	-1.87103e-10	-1.13654
219136119	chr2:219136119:C:T	3.93081e-08	-1.87103e-10	-1.18627
219136140	chr2:219136140:A:G	3.89684e-08	-1.87103e-10	-1.19495
219136336	chr2:219136336:T:G	3.28154e-08	-1.3668	-3.15521e-10
219136596	chr2:219136596:G:A	3.9212e-08	-1.87103e-10	-1.18871
219136805	chr2:219136805:G:A	3.87227e-08	-1.87103e-10	-1.20127
219138112	chr2:219138112:T:G	2.8346e-08	-0.209595	-1.30362
219138519	chr2:219138519:T:A	1.65474e-07	1.3556	-1.10448
219138780	chr2:219138780:T:C	4.37363e-08	-1.87103e-10	-1.07952
219139337	chr2:219139337:C:T	1.14112e-07	-1.87103e-10	-0.120516
219139494	chr2:219139494:A:G	4.00453e-08	-1.87103e-10	-1.16769
219139521	chr2:219139521:G:A	1.96644e-08	-0.574082	-1.30481
219139909	chr2:219139909:G:C	4.00748e-08	-1.87103e-10	-1.16695
219139954	chr2:219139954:C:T	3.33215e-07	0.951088	-3.15521e-10
219140002	chr2:219140002:TG:T	4.00017e-08	-1.87103e-10	-1.16878
219140229	chr2:219140229:T:G	6.65951e-08	-1.87103e-10	-0.659067
219140586	chr2:219140586:T:C	8.13256e-08	0.844759	-1.304
219140689	chr2:219140689:A:G	1.44501e-08	-0.951257	-1.23574
219141236	chr2:219141236:T:C	1.93483e-07	1.21043	-0.802937
219141334	chr2:219141334:T:C	5.00446e-08	-1.87103e-10	-0.944783
219141408	chr2:219141408:G:A	1.23415e-08	-1.09457	-1.25016
219141450	chr2:219141450:A:G	2.00743e-07	1.41132	-0.966991
219141861	chr2:219141861:C:T	1.70645e-07	1.29167	-1.00978
219142669	chr2:219142669:A:G	5.82391e-08	-1.87103e-10	-0.793141
219142692	chr2:219142692:C:T	1.42665e-07	1.25672	-1.15392
219142782	chr2:219142782:T:C	5.69023e-08	-1.87103e-10	-0.816363
219143130	chr2:219143130:C:T	4.09593e-08	-1.87103e-10	-1.14512
219143383	chr2:219143383:C:A	8.09534e-08	-0.463825	-3.15521e-10
219143391	chr2:219143391:C:T	1.50305e-07	1.33106	-1.17609
219143452	chr2:219143452:A:G	4.02782e-08	-1.87103e-10	-1.16189
219143600	chr2:219143600:A:G	4.07524e-08	-1.87103e-10	-1.15018
219143815	chr2:219143815:G:A	1.50318e-07	1.30394	-1.14888
219144544	chr2:219144544:G:A	4.07438e-08	-1.87103e-10	-1.1504
219144656	chr2:219144656:G:A	3.53964e-08	-1.87103e-10	-1.29109
219144665	chr2:219144665:T:C	4.53159e-08	-1.87103e-10	-1.04404
219144943	chr2:219144943:G:A	7.749e-08	0.796908	-1.30446
219145213	chr2:219145213:C:T	2.09909e-08	-1.81361	-3.15521e-10
219145492	chr2:219145492:C:T	3.73328e-08	-1.87103e-10	-1.23783
219146138	chr2:219146138:G:A	3.63985e-08	-1.87103e-10	-1.26317
219146370	chr2:219146370:A:C	1.15087e-08	-1.11453	-1.30007
219146625	chr2:219146625:C:A	3.6914e-07	1.05348	-3.15521e-10
219146815	chr2:219146815:A:T	4.94594e-08	-0.956546	-3.15521e-10
219147395	chr2:219147395:T:A	5.67035e-08	-1.87103e-10	-0.819863
219147408	chr2:219147408:C:T	5.70822e-08	-1.87103e-10	-0.813206
219147854	chr2:219147854:G:C	1.66438e-07	1.48091	-1.22399
219148054	chr2:219148054:T:C	3.49309e-08	-1.87103e-10	-1.30433
219148590	chr2:219148590:G:A	5.60494e-08	-0.501913	-0.329552
219148939	chr2:219148939:A:G	5.71829e-08	-1.87103e-10	-0.811444
219149898	chr2:219149898:A:G	3.90464e-08	-1.87103e-10	-1.19295
219149953	chr2:219149953:C:T	1.40017e-07	1.28718	-1.20311
219150495	chr2:219150495:G:A	1.34087e-08	-0.981021	-1.28077
219150888	chr2:219150888:G:A	3.55337e-08	-1.87103e-10	-1.28722
219151208	chr2:219151208:C:T	1.61698e-08	-0.830634	-1.24392
219151686	chr2:219151686:A:C	1.04638e-07	-1.87103e-10	-0.207194
219151729	chr2:219151729:A:G	1.69332e-07	1.55355	-1.27939
219151875	chr2:219151875:C:T	3.6694e-08	-1.87103e-10	-1.25509
219152127	chr2:219152127:A:G	5.45251e-08	-1.87103e-10	-0.859037
219152568	chr2:219152568:C:T	3.89322e-08	-1.87103e-10	-1.19588
219153368	chr2:219153368:T:G	1.50358e-07	1.42434	-1.26902
219153369	chr2:219153369:A:C	1.45546e-07	1.3944	-1.27161
219153567	chr2:219153567:C:T	5.85906e-08	-1.87103e-10	-0.787124
219153568	chr2:219153568:G:A	1.48415e-07	1.40366	-1.26134
219153778	chr2:219153778:T:C	4.01084e-08	-1.87103e-10	-1.16611
219154026	chr2:219154026:A:G	3.49309e-08	-1.87103e-10	-1.30433
219154118	chr2:219154118:A:G	5.64964e-08	-1.87103e-10	-0.823521
219154124	chr2:219154124:A:T	3.7457e-08	-1.87103e-10	-1.2345
219154186	chr2:219154186:G:A	3.97359e-08	-1.87103e-10	-1.17544
219154306	chr2:219154306:A:G	1.22779e-08	-1.07354	-1.27636
219154400	chr2:219154400:C:T	2.09941e-08	-1.81346	-3.15521e-10
219154655	chr2:219154655:A:G	6.24773e-08	-1.87103e-10	-0.722896
219154707	chr2:219154707:G:A	2.6226e-08	-1.59095	-3.15521e-10
219154759	chr2:219154759:C:G	3.88609e-08	-1.87103e-10	-1.19771
219154762	chr2:219154762:T:C	2.76953e-08	-0.231614	-1.30482
219154831	chr2:219154831:T:C	1.40334e-07	0.0863288	-3.15521e-10
219155863	chr2:219155863:T:C	2.26758e-08	-1.7364	-3.15521e-10
219156009	chr2:219156009:G:A	3.06105e-08	-1.43635	-3.15521e-10
219156296	chr2:219156296:C:T	4.02435e-08	-1.87103e-10	-1.16275
219156568	chr2:219156568:T:C	6.00917e-08	-1.87103e-10	-0.761828
219156766	chr2:219156766:A:G	5.09006e-08	-1.87103e-10	-0.927824
219156790	chr2:219156790:T:C	2.9352e-08	-0.23353	-1.24481
219157074	chr2:219157074:A:G	1.76003e-08	-0.930747	-1.05903
219157136	chr2:219157136:T:C	3.97694e-08	-1.87103e-10	-1.1746
219157454	chr2:219157454:C:T	1.08437e-07	1.08641	-1.25795
219158003	chr2:219158003:A:T	3.60645e-08	-1.87103e-10	-1.27239
219158100	chr2:219158100:G:A	7.73047e-08	-1.87103e-10	-0.509944
219158323	chr2:219158323:C:T	3.66462e-08	-1.87103e-10	-1.25639
219158474	chr2:219158474:A:C	1.52614e-07	1.38795	-1.21773
219158882	chr2:219158882:A:T	2.13866e-08	-0.534658	-1.26028
219159222	chr2:219159222:G:C	4.43502e-08	-1.87103e-10	-1.06558
219159335	chr2:219159335:T:C	4.65107e-08	-1.01802	-3.15521e-10
219159928	chr2:219159928:G:T	1.51671e-07	1.38793	-1.22392
219160400	chr2:219160400:T:C	1.67303e-07	1.54088	-1.27877
219160488	chr2:219160488:C:T	3.55937e-08	-1.87103e-10	-1.28553
219160830	chr2:219160830:G:C	9.70295e-08	-1.87103e-10	-0.282683
219161085	chr2:219161085:C:G	6.24724e-08	-1.87103e-10	-0.722974
219161478	chr2:219161478:C:T	2.12031e-08	-1.80355	-3.15521e-10
219161648	chr2:219161648:G:T	8.51539e-09	-1.53698	-1.17884
219162677	chr2:219162677:T:C	4.78102e-08	0.137634	-1.12809
219163041	chr2:219163041:CCTT:C	5.30215e-08	-1.87103e-10	-0.887001
219163985	chr2:219163985:G:A	2.80258e-08	-0.472716	-1.05186
219164659	chr2:219164659:A:T	3.98025e-08	-1.87103e-10	-1.17377
219164662	chr2:219164662:C:T	3.9644e-08	-1.87103e-10	-1.17776
219165040	chr2:219165040:G:C	3.98025e-08	-1.87103e-10	-1.17377
219165095	chr2:219165095:A:G	4.45696e-08	-1.87103e-10	-1.06065
219166486	chr2:219166486:G:C	3.89187e-08	-1.87103e-10	-1.19622
219166533	chr2:219166533:T:C	7.08162e-08	0.54478	-1.14239
219166879	chr2:219166879:C:T	3.49196e-08	-1.87103e-10	-1.30465
219167078	chr2:219167078:C:T	3.02699e-07	0.855042	-3.15521e-10
219167745	chr2:219167745:A:G	4.78568e-08	-1.87103e-10	-0.989484
219167874	chr2:219167874:G:C	1.95046e-07	-1.87103e-10	0.415538
219168092	chr2:219168092:G:A	3.79713e-08	-1.87103e-10	-1.22087
219169108	chr2:219169108:A:G	3.23673e-06	4.40706	-1.18244
219169156	chr2:219169156:T:C	4.71676e-08	-1.87103e-10	-1.00399
219169234	chr2:219169234:T:C	2.31126e-06	4.08113	-1.19329
219170324	chr2:219170324:A:G	4.57641e-08	-1.87103e-10	-1.0342
219170383	chr2:219170383:C:T	3.00977e-08	-0.213077	-1.24017
219170396	chr2:219170396:C:A	1.89288e-06	3.93017	-1.24201
219170437	chr2:219170437:G:C	4.98746e-08	-1.87103e-10	-0.948188
219171103	chr2:219171103:T:C	1.47679e-07	-1.87103e-10	0.137344
219171353	chr2:219171353:G:A	4.06353e-08	-1.87103e-10	-1.15306
219172097	chr2:219172097:G:A	4.62362e-08	-1.87103e-10	-1.02394
219172252	chr2:219172252:AC:A	7.73195e-08	-1.87103e-10	-0.509753
219172375	chr2:219172375:C:T	1.71094e-06	3.78368	-1.19658
219172671	chr2:219172671:A:G	3.8115e-08	-1.87103e-10	-1.21709
219172722	chr2:219172722:G:A	3.16081e-08	-0.146208	-1.25808
219172835	chr2:219172835:G:A	5.82445e-08	-0.793049	-3.15521e-10
219172878	chr2:219172878:G:A	4.06496e-08	-1.87103e-10	-1.15271
219172944	chr2:219172944:A:G	1.84752e-06	3.75694	-1.09304
219173160	chr2:219173160:T:C	4.06635e-08	-1.87103e-10	-1.15237
219173489	chr2:219173489:C:T	3.7345e-08	-1.87103e-10	-1.2375
219174550	chr2:219174550:G:C	1.81236e-06	3.73379	-1.0891
219174654	chr2:219174654:C:T	5.85531e-08	-1.87103e-10	-0.787765
219175217	chr2:219175217:C:T	4.00423e-08	-1.87103e-10	-1.16776
219175274	chr2:219175274:G:A	3.69376e-08	-1.21713	-0.0313373
219175495	chr2:219175495:A:C	4.18355e-08	-1.87103e-10	-1.12395
219175608	chr2:219175608:A:G	1.67769e-06	3.71349	-1.14602
219175696	chr2:219175696:G:A	9.35258e-07	-1.87103e-10	1.98312
219176209	chr2:219176209:C:T	4.23574e-08	-1.87103e-10	-1.11156
219176344	chr2:219176344:A:G	4.25479e-08	-1.87103e-10	-1.10707
219176349	chr2:219176349:C:A	4.12801e-08	-1.87103e-10	-1.13732
219176369	chr2:219176369:G:A	1.58355e-06	3.63696	-1.12723
219176500	chr2:219176500:CAT:C	1.65715e-06	3.68304	-1.12788
219176932	chr2:219176932:C:G	2.40463e-08	-1.67772	-3.15521e-10
219177063	chr2:219177063:G:A	4.17728e-08	-1.87103e-10	-1.12545
219177206	chr2:219177206:C:T	1.61399e-06	3.81935	-1.29058
219177236	chr2:219177236:G:A	4.93178e-08	-1.87103e-10	-0.959413
219177636	chr2:219177636:C:T	3.65837e-08	-1.2521	-0.00599519
219177806	chr2:219177806:T:C	4.19315e-08	-1.87103e-10	-1.12166
219177810	chr2:219177810:G:C	3.86449e-08	-1.87103e-10	-1.20328
219177821	chr2:219177821:T:C	2.16671e-08	-1.7819	-3.15521e-10
219177905	chr2:219177905:A:C	1.56912e-06	3.57797	-1.0774
219177953	chr2:219177953:G:A	1.77134e-06	3.78829	-1.1665
219178096	chr2:219178096:G:A	4.32462e-08	-1.87103e-10	-1.09079
```
