## Supplementary material for "Characterization of shared and ancestry-specific signals driving complex traits using multi-ancestry fine-mapping": susiex_nc2.cs80.cs

```
CS_ID	SNP	BP	REF_ALLELE	ALT_ALLELE	REF_FRQ	BETA	SE	-LOG10P	CS_PIP	OVRL_PIP
1	chr2:218337761:G:A	218337761	A,A	G,G	1,1	-inf,inf	inf,inf	8.90991,0.0983938	0.370303	0.370311
1	chr2:218336944:C:T	218336944	T,T	C,C	1,1	-inf,inf	inf,inf	8.67475,0.143985	0.235491	0.235501
1	chr2:218337901:C:T	218337901	T,T	C,C	1,1	-inf,inf	inf,inf	8.46569,0.153478	0.15077	0.15078
1	chr2:218338355:G:T	218338355	T,T	G,G	1,1	-inf,inf	inf,inf	8.39568,0.249624	0.138055	0.138065
2	chr2:218176089:C:T	218176089	NA,T	NA,C	NA,1	NA,inf	NA,inf	NA,3.19269	0.0148905	0.0148949
2	chr2:219169108:A:G	219169108	G,G	A,A	1,1	-inf,-inf	inf,inf	3.45612,0.216649	0.0132419	0.0132432
2	chr2:219170396:C:A	219170396	A,A	C,C	1,1	inf,-inf	inf,inf	3.22824,0.147116	0.0123922	0.0123931
2	chr2:218414865:G:A	218414865	A,A	G,G	1,1	inf,inf	inf,inf	6.5855,0.336706	0.0119851	0.0132434
2	chr2:219177206:C:T	219177206	T,T	C,C	1,1	inf,-inf	inf,inf	3.17512,0.0651224	0.0118225	0.0118233
2	chr2:218097790:G:A	218097790	NA,A	NA,G	NA,1	NA,inf	NA,inf	NA,3.03299	0.0102737	0.0102773
2	chr2:218177955:G:A	218177955	NA,A	NA,G	NA,1	NA,inf	NA,inf	NA,3.00791	0.0102663	0.0102694
2	chr2:219169234:T:C	219169234	C,C	T,T	1,1	-inf,-inf	inf,inf	3.3005,0.205081	0.00914506	0.009146
2	chr2:218867121:G:C	218867121	NA,C	NA,G	NA,1	NA,inf	NA,inf	NA,2.99506	0.00889064	0.00889597
2	chr2:219172944:A:G	219172944	G,G	A,A	1,1	-inf,-inf	inf,inf	3.14518,0.301972	0.00773428	0.00773503
2	chr2:219174550:G:C	219174550	C,C	G,G	1,1	-inf,-inf	inf,inf	3.13407,0.305433	0.00753842	0.00753915
2	chr2:218111603:C:G	218111603	G,NA	C,NA	1,NA	inf,NA	inf,NA	2.08634,NA	0.00750121	0.00750192
2	chr2:219177953:G:A	219177953	A,A	G,G	1,1	-inf,-inf	inf,inf	3.16022,0.233045	0.00744769	0.00744841
2	chr2:218383673:T:C	218383673	C,C	T,T	1,1	-inf,-inf	inf,inf	1.08086,2.6227	0.00743526	0.00743675
2	chr2:219175608:A:G	219175608	G,G	A,A	1,1	-inf,-inf	inf,inf	3.12433,0.253225	0.00700954	0.00701022
2	chr2:218176787:T:C	218176787	NA,C	NA,T	NA,1	NA,inf	NA,inf	NA,2.81303	0.00694405	0.00694624
2	chr2:219176500:CAT:C	219176500	C,C	CAT,CAT	1,1	-inf,-inf	inf,inf	3.1097,0.270408	0.00689518	0.00689585
2	chr2:219176369:G:A	219176369	A,A	G,G	1,1	-inf,-inf	inf,inf	3.08756,0.271011	0.00656188	0.00656253
2	chr2:219177905:A:C	219177905	C,C	A,A	1,1	-inf,-inf	inf,inf	3.0592,0.315616	0.00644822	0.00644886
2	chr2:219172375:C:T	219172375	T,T	C,C	1,1	-inf,-inf	inf,inf	3.15801,0.201493	0.00639681	0.00639751
2	chr2:218263611:A:G	218263611	NA,G	NA,A	NA,1	NA,-inf	NA,inf	NA,2.83208	0.00574738	0.00575062
2	chr2:218364329:C:T	218364329	NA,T	NA,C	NA,1	NA,-inf	NA,inf	NA,2.81853	0.00507099	0.00507398
2	chr2:217937958:A:G	217937958	NA,G	NA,A	NA,1	NA,-inf	NA,inf	NA,2.72843	0.00500161	0.00500554
2	chr2:218175576:G:A	218175576	NA,A	NA,G	NA,1	NA,inf	NA,inf	NA,2.63898	0.00491851	0.00492012
2	chr2:218328502:A:G	218328502	NA,G	NA,A	NA,1	NA,-inf	NA,inf	NA,2.71713	0.00457683	0.00457947
2	chr2:218318330:GC:G	218318330	G,G	GC,GC	1,1	inf,inf	inf,inf	3.63851,3.41253	0.00445258	0.0054511
2	chr2:217779442:A:G	217779442	NA,G	NA,A	NA,1	NA,-inf	NA,inf	NA,2.65831	0.00432031	0.00432369
2	chr2:218172874:T:C	218172874	C,C	T,T	1,1	-inf,-inf	inf,inf	0.683905,3.22554	0.00375089	0.00375278
2	chr2:218184848:G:A	218184848	NA,A	NA,G	NA,1	NA,-inf	NA,inf	NA,2.57814	0.00351101	0.00351368
2	chr2:218189303:C:A	218189303	A,A	C,C	1,1	inf,-inf	inf,inf	3.10233,0.919822	0.00330775	0.0033123
2	chr2:218400937:G:C	218400937	NA,C	NA,G	NA,1	NA,-inf	NA,inf	NA,2.54011	0.00311006	0.00311192
2	chr2:218297930:G:A	218297930	NA,A	NA,G	NA,1	NA,inf	NA,inf	NA,2.48834	0.00309577	0.00309758
2	chr2:218250640:A:G	218250640	NA,G	NA,A	NA,1	NA,inf	NA,inf	NA,2.37694	0.00290832	0.0029096
2	chr2:218414374:A:G	218414374	G,G	A,A	1,1	inf,inf	inf,inf	5.66814,0.396611	0.00290356	0.00310862
2	chr2:217938412:C:T	217938412	NA,T	NA,C	NA,1	NA,-inf	NA,inf	NA,2.44623	0.00288025	0.00288254
2	chr2:218257190:G:T	218257190	NA,T	NA,G	NA,1	NA,-inf	NA,inf	NA,2.47261	0.00286114	0.0028628
2	chr2:218256278:A:G	218256278	NA,G	NA,A	NA,1	NA,-inf	NA,inf	NA,2.47261	0.00286114	0.0028628
2	chr2:218162779:G:C	218162779	C,C	G,G	1,1	-inf,-inf	inf,inf	1.1323,2.87865	0.00281753	0.00281975
2	chr2:218396196:A:C	218396196	NA,C	NA,A	NA,1	NA,-inf	NA,inf	NA,2.49026	0.00278631	0.00278799
2	chr2:218400343:G:A	218400343	NA,A	NA,G	NA,1	NA,-inf	NA,inf	NA,2.48206	0.00278453	0.0027862
2	chr2:218341341:G:A	218341341	NA,A	NA,G	NA,1	NA,-inf	NA,inf	NA,2.4937	0.00274586	0.00274752
2	chr2:218361331:G:A	218361331	NA,A	NA,G	NA,1	NA,-inf	NA,inf	NA,2.43858	0.00248791	0.0024894
2	chr2:218168058:T:C	218168058	NA,C	NA,T	NA,1	NA,inf	NA,inf	NA,2.25849	0.00232003	0.00232086
2	chr2:218260500:T:C	218260500	NA,C	NA,T	NA,1	NA,-inf	NA,inf	NA,2.36275	0.00231156	0.00231292
2	chr2:218092704:A:T	218092704	NA,T	NA,A	NA,1	NA,inf	NA,inf	NA,2.29009	0.00231028	0.00231119
2	chr2:218315338:C:T	218315338	NA,T	NA,C	NA,1	NA,-inf	NA,inf	NA,2.35087	0.0022576	0.00225893
2	chr2:218242644:A:G	218242644	NA,G	NA,A	NA,1	NA,inf	NA,inf	NA,2.24235	0.00222849	0.0022295
2	chr2:218308151:G:A	218308151	NA,A	NA,G	NA,1	NA,-inf	NA,inf	NA,2.33691	0.00219763	0.00219893
2	chr2:218223273:T:C	218223273	NA,C	NA,T	NA,1	NA,-inf	NA,inf	NA,2.36382	0.00217168	0.002173
2	chr2:217940858:AC:A	217940858	A,NA	AC,NA	1,NA	inf,NA	inf,NA	2.65632,NA	0.00216356	0.00216622
2	chr2:218315747:G:A	218315747	NA,A	NA,G	NA,1	NA,inf	NA,inf	NA,2.29515	0.00213933	0.0021406
2	chr2:218085138:T:G	218085138	NA,G	NA,T	NA,1	NA,inf	NA,inf	NA,2.24617	0.0021219	0.00212274
2	chr2:218094861:A:G	218094861	NA,G	NA,A	NA,1	NA,inf	NA,inf	NA,2.2391	0.00211828	0.0021191
2	chr2:218713638:T:G	218713638	G,G	T,T	1,1	-inf,-inf	inf,inf	4.30913,1.22634	0.00210171	0.00214615
2	chr2:218396598:G:T	218396598	NA,T	NA,G	NA,1	NA,-inf	NA,inf	NA,2.33176	0.00206033	0.00206158
2	chr2:217950420:T:G	217950420	NA,G	NA,T	NA,1	NA,inf	NA,inf	NA,2.24163	0.00205663	0.00205807
2	chr2:218395693:T:C	218395693	C,NA	T,NA	1,NA	inf,NA	inf,NA	1.43164,NA	0.00204561	0.00204583
2	chr2:217976607:C:T	217976607	T,T	C,C	1,1	inf,inf	inf,inf	1.57197,2.4872	0.0019974	0.0020012
2	chr2:218172280:C:A	218172280	NA,A	NA,C	NA,1	NA,inf	NA,inf	NA,2.18183	0.00199701	0.00199774
2	chr2:218240674:G:A	218240674	NA,A	NA,G	NA,1	NA,-inf	NA,inf	NA,2.28522	0.00199271	0.00199389
2	chr2:217912193:T:C	217912193	C,C	T,T	1,1	-inf,-inf	inf,inf	2.46845,0.945432	0.00197491	0.0019766
2	chr2:218227162:T:C	218227162	NA,C	NA,T	NA,1	NA,-inf	NA,inf	NA,2.25917	0.00189634	0.00189747
2	chr2:218239895:C:T	218239895	NA,T	NA,C	NA,1	NA,-inf	NA,inf	NA,2.25716	0.00188748	0.0018886
2	chr2:218234124:G:A	218234124	NA,A	NA,G	NA,1	NA,-inf	NA,inf	NA,2.25524	0.00188184	0.00188296
2	chr2:218326134:G:T	218326134	NA,T	NA,G	NA,1	NA,-inf	NA,inf	NA,2.25039	0.00186693	0.00186806
2	chr2:218086081:A:G	218086081	NA,G	NA,A	NA,1	NA,inf	NA,inf	NA,2.17873	0.00185939	0.00186014
2	chr2:218369278:G:A	218369278	NA,A	NA,G	NA,1	NA,-inf	NA,inf	NA,2.28947	0.00182709	0.0018283
2	chr2:218323553:G:A	218323553	NA,A	NA,G	NA,1	NA,-inf	NA,inf	NA,2.23955	0.00182584	0.00182694
2	chr2:218321411:C:A	218321411	NA,A	NA,C	NA,1	NA,-inf	NA,inf	NA,2.23877	0.00182567	0.00182678
2	chr2:218258144:C:T	218258144	NA,T	NA,C	NA,1	NA,inf	NA,inf	NA,2.17165	0.00180173	0.00180259
2	chr2:218240772:A:C	218240772	NA,C	NA,A	NA,1	NA,-inf	NA,inf	NA,2.23202	0.00180049	0.00180156
2	chr2:218099554:A:G	218099554	NA,G	NA,A	NA,1	NA,inf	NA,inf	NA,2.15387	0.00179372	0.00179443
2	chr2:218396977:G:A	218396977	NA,A	NA,G	NA,1	NA,-inf	NA,inf	NA,2.25329	0.00177653	0.00177762
2	chr2:217953353:A:G	217953353	NA,G	NA,A	NA,1	NA,inf	NA,inf	NA,2.15678	0.00174665	0.00174787
2	chr2:218409419:G:A	218409419	A,A	G,G	1,1	inf,inf	inf,inf	5.43201,0.365494	0.00173567	0.00186183
2	chr2:218089425:C:T	218089425	NA,T	NA,C	NA,1	NA,inf	NA,inf	NA,2.14298	0.00173515	0.00173586
2	chr2:218305347:AGTTTGTAT:A	218305347	NA,A	NA,AGTTTGTAT	NA,1	NA,-inf	NA,inf	NA,2.20535	0.00171293	0.00171395
2	chr2:218867522:C:T	218867522	T,NA	C,NA	1,NA	inf,NA	inf,NA	2.33688,NA	0.0016458	0.00164697
2	chr2:218317913:C:T	218317913	NA,T	NA,C	NA,1	NA,-inf	NA,inf	NA,2.17817	0.00162757	0.00162856
2	chr2:218189797:C:T	218189797	T,T	C,C	1,1	inf,-inf	inf,inf	1.24897,2.4014	0.00162036	0.0016216
2	chr2:218320051:C:T	218320051	NA,T	NA,C	NA,1	NA,-inf	NA,inf	NA,2.17558	0.00161959	0.00162057
2	chr2:218332077:A:G	218332077	G,G	A,A	1,1	inf,-inf	inf,inf	0.204221,2.89902	0.00159441	0.00159519
2	chr2:217781985:C:T	217781985	NA,T	NA,C	NA,1	NA,-inf	NA,inf	NA,2.13997	0.00158163	0.00158288
2	chr2:218365456:GTTTC:G	218365456	NA,G	NA,GTTTC	NA,1	NA,-inf	NA,inf	NA,2.1876	0.00154433	0.00154529
2	chr2:218177505:G:A	218177505	NA,A	NA,G	NA,1	NA,inf	NA,inf	NA,2.04625	0.00153049	0.00153111
2	chr2:218331364:G:C	218331364	NA,C	NA,G	NA,1	NA,-inf	NA,inf	NA,2.18652	0.00153009	0.00153103
2	chr2:218429535:A:C	218429535	C,C	A,A	1,1	-inf,-inf	inf,inf	4.93444,0.349951	0.00152991	0.00157478
2	chr2:219175696:G:A	219175696	NA,A	NA,G	NA,1	NA,inf	NA,inf	NA,2.11262	0.00152427	0.00152543
2	chr2:218279662:G:A	218279662	NA,A	NA,G	NA,1	NA,-inf	NA,inf	NA,2.14036	0.00151158	0.00151249
2	chr2:218320857:T:C	218320857	NA,C	NA,T	NA,1	NA,inf	NA,inf	NA,2.11934	0.00151007	0.001511
2	chr2:218156082:G:A	218156082	NA,A	NA,G	NA,1	NA,inf	NA,inf	NA,2.05912	0.00150701	0.00150761
2	chr2:218367665:G:A	218367665	NA,A	NA,G	NA,1	NA,-inf	NA,inf	NA,2.1743	0.00150688	0.00150781
2	chr2:218153746:T:A	218153746	NA,A	NA,T	NA,1	NA,inf	NA,inf	NA,2.05827	0.00150449	0.0015051
2	chr2:218156066:C:A	218156066	NA,A	NA,C	NA,1	NA,inf	NA,inf	NA,2.11594	0.00150272	0.00150375
2	chr2:218162990:G:T	218162990	NA,T	NA,G	NA,1	NA,inf	NA,inf	NA,2.1111	0.00148898	0.00149
2	chr2:218162840:A:G	218162840	NA,G	NA,A	NA,1	NA,inf	NA,inf	NA,2.10785	0.00147983	0.00148084
2	chr2:218177425:C:T	218177425	NA,T	NA,C	NA,1	NA,inf	NA,inf	NA,2.02646	0.00147259	0.00147319
2	chr2:218110234:G:A	218110234	NA,A	NA,G	NA,1	NA,inf	NA,inf	NA,2.04983	0.00146749	0.00146809
2	chr2:218160681:C:G	218160681	NA,G	NA,C	NA,1	NA,inf	NA,inf	NA,2.0451	0.00146684	0.00146744
2	chr2:218150309:T:C	218150309	NA,C	NA,T	NA,1	NA,inf	NA,inf	NA,2.04499	0.0014661	0.00146669
2	chr2:218368177:T:G	218368177	NA,G	NA,T	NA,1	NA,-inf	NA,inf	NA,2.15801	0.0014614	0.00146231
2	chr2:218191110:C:A	218191110	NA,A	NA,C	NA,1	NA,-inf	NA,inf	NA,2.11482	0.00146029	0.00146141
2	chr2:218098126:T:C	218098126	NA,C	NA,T	NA,1	NA,inf	NA,inf	NA,2.04648	0.00145806	0.00145865
2	chr2:218101118:A:T	218101118	NA,T	NA,A	NA,1	NA,inf	NA,inf	NA,2.04622	0.00145619	0.00145678
2	chr2:218159718:T:C	218159718	NA,C	NA,T	NA,1	NA,inf	NA,inf	NA,2.09175	0.00143525	0.00143623
2	chr2:218149927:G:A	218149927	NA,A	NA,G	NA,1	NA,inf	NA,inf	NA,2.02301	0.00140328	0.00140385
2	chr2:218444217:G:A	218444217	NA,A	NA,G	NA,1	NA,inf	NA,inf	NA,2.03957	0.00138803	0.00138891
2	chr2:218216188:G:A	218216188	A,A	G,G	1,1	inf,-inf	inf,inf	1.96967,1.62141	0.00135931	0.00136077
2	chr2:218200925:T:C	218200925	C,NA	T,NA	1,NA	inf,NA	inf,NA	2.68884,NA	0.00134858	0.0013514
2	chr2:218117888:G:C	218117888	NA,C	NA,G	NA,1	NA,inf	NA,inf	NA,1.99473	0.00131963	0.00132017
2	chr2:218108331:G:C	218108331	NA,C	NA,G	NA,1	NA,inf	NA,inf	NA,1.99351	0.00131652	0.00131706
2	chr2:218163924:T:A	218163924	NA,A	NA,T	NA,1	NA,inf	NA,inf	NA,2.04565	0.00131519	0.00131609
2	chr2:218131403:C:T	218131403	NA,T	NA,C	NA,1	NA,inf	NA,inf	NA,1.99016	0.00130856	0.0013091
2	chr2:218141031:G:A	218141031	NA,A	NA,G	NA,1	NA,inf	NA,inf	NA,1.98997	0.00130807	0.0013086
2	chr2:218163866:A:G	218163866	NA,G	NA,A	NA,1	NA,inf	NA,inf	NA,2.04117	0.00130405	0.00130495
2	chr2:218107258:T:A	218107258	NA,A	NA,T	NA,1	NA,inf	NA,inf	NA,1.98813	0.00130298	0.00130351
2	chr2:218813000:G:A	218813000	NA,A	NA,G	NA,1	NA,inf	NA,inf	NA,1.99918	0.00128265	0.00128347
2	chr2:218106973:C:T	218106973	NA,T	NA,C	NA,1	NA,inf	NA,inf	NA,1.97586	0.00127256	0.00127308
2	chr2:218112088:G:A	218112088	NA,A	NA,G	NA,1	NA,inf	NA,inf	NA,1.97271	0.0012649	0.00126542
2	chr2:218138647:T:G	218138647	NA,G	NA,T	NA,1	NA,inf	NA,inf	NA,1.96953	0.00125733	0.00125785
2	chr2:218833722:C:T	218833722	NA,T	NA,C	NA,1	NA,inf	NA,inf	NA,1.9892	0.00125163	0.00125244
2	chr2:218119992:G:T	218119992	NA,T	NA,G	NA,1	NA,inf	NA,inf	NA,1.96552	0.00124761	0.00124813
2	chr2:218113825:C:T	218113825	NA,T	NA,C	NA,1	NA,inf	NA,inf	NA,1.96473	0.00124574	0.00124625
2	chr2:218135842:C:T	218135842	NA,T	NA,C	NA,1	NA,inf	NA,inf	NA,1.96325	0.00124214	0.00124265
2	chr2:218209675:G:T	218209675	T,T	G,G	1,1	inf,-inf	inf,inf	1.85061,1.69486	0.0012401	0.00124143
2	chr2:218106908:T:C	218106908	NA,C	NA,T	NA,1	NA,inf	NA,inf	NA,1.96201	0.00123911	0.00123963
2	chr2:217950205:T:C	217950205	NA,C	NA,T	NA,1	NA,inf	NA,inf	NA,1.98215	0.00121734	0.0012183
2	chr2:218114301:C:A	218114301	NA,A	NA,C	NA,1	NA,inf	NA,inf	NA,1.95078	0.00121272	0.00121322
2	chr2:218123340:C:T	218123340	NA,T	NA,C	NA,1	NA,inf	NA,inf	NA,1.94956	0.00120976	0.00121026
2	chr2:218298765:G:A	218298765	NA,A	NA,G	NA,1	NA,-inf	NA,inf	NA,2.02215	0.0012086	0.00120934
2	chr2:218994847:T:G	218994847	NA,G	NA,T	NA,1	NA,inf	NA,inf	NA,1.99233	0.00119616	0.00119703
2	chr2:218211120:A:G	218211120	G,NA	A,NA	1,NA	inf,NA	inf,NA	2.80951,NA	0.0011852	0.00118885
2	chr2:218115591:G:T	218115591	NA,T	NA,G	NA,1	NA,inf	NA,inf	NA,1.93292	0.00117177	0.00117226
2	chr2:218142763:C:A	218142763	NA,A	NA,C	NA,1	NA,inf	NA,inf	NA,1.92846	0.00116271	0.00116319
2	chr2:218142884:C:T	218142884	NA,T	NA,C	NA,1	NA,inf	NA,inf	NA,1.92373	0.00115218	0.00115266
2	chr2:218221207:T:C	218221207	C,C	T,T	1,1	inf,inf	inf,inf	2.97537,0.0475367	0.00114637	0.00114768
2	chr2:218111021:T:G	218111021	NA,G	NA,T	NA,1	NA,inf	NA,inf	NA,1.92083	0.00114478	0.00114526
2	chr2:218142257:A:G	218142257	NA,G	NA,A	NA,1	NA,inf	NA,inf	NA,1.91967	0.00114328	0.00114376
2	chr2:218072128:G:C	218072128	C,C	G,G	1,1	inf,inf	inf,inf	2.52752,2.02537	0.00114209	0.00115048
2	chr2:218477104:A:G	218477104	G,G	A,A	1,1	-inf,-inf	inf,inf	4.4428,0.210854	0.00112806	0.00114146
2	chr2:218107611:C:T	218107611	NA,T	NA,C	NA,1	NA,inf	NA,inf	NA,1.97534	0.00112103	0.00112181
2	chr2:218121927:G:A	218121927	NA,A	NA,G	NA,1	NA,inf	NA,inf	NA,1.90685	0.00111471	0.00111518
2	chr2:217789963:A:T	217789963	NA,T	NA,A	NA,1	NA,-inf	NA,inf	NA,1.95321	0.0011108	0.00111168
2	chr2:218147356:C:T	218147356	NA,T	NA,C	NA,1	NA,inf	NA,inf	NA,1.96886	0.00110454	0.00110532
2	chr2:218384232:C:T	218384232	NA,T	NA,C	NA,1	NA,-inf	NA,inf	NA,2.0008	0.00110293	0.00110361
2	chr2:218355152:G:A	218355152	NA,A	NA,G	NA,1	NA,inf	NA,inf	NA,2.02155	0.00110121	0.00110199
2	chr2:218222677:C:T	218222677	T,T	C,C	1,1	inf,inf	inf,inf	2.9513,0.0406126	0.00108706	0.0010883
2	chr2:218106197:T:C	218106197	NA,C	NA,T	NA,1	NA,inf	NA,inf	NA,1.89268	0.00108487	0.00108533
2	chr2:219009087:C:T	219009087	NA,T	NA,C	NA,1	NA,inf	NA,inf	NA,1.93016	0.00106484	0.00106563
2	chr2:217957893:A:G	217957893	NA,G	NA,A	NA,1	NA,inf	NA,inf	NA,1.92043	0.00105313	0.00105395
2	chr2:218211101:T:C	218211101	NA,C	NA,T	NA,1	NA,inf	NA,inf	NA,1.85488	0.00105312	0.00105364
2	chr2:219056100:C:T	219056100	T,NA	C,NA	1,NA	-inf,NA	inf,NA	2.23052,NA	0.00104083	0.00104182
2	chr2:218831708:C:A	218831708	NA,A	NA,C	NA,1	NA,inf	NA,inf	NA,1.88363	0.0010243	0.00102497
2	chr2:218106546:C:G	218106546	NA,G	NA,C	NA,1	NA,inf	NA,inf	NA,1.92511	0.00101749	0.0010182
2	chr2:218248815:T:G	218248815	G,G	T,T	1,1	inf,inf	inf,inf	2.90687,0.0744036	0.00100559	0.00100674
2	chr2:218194446:T:A	218194446	NA,A	NA,T	NA,1	NA,-inf	NA,inf	NA,1.92338	0.00100457	0.00100519
2	chr2:218149753:G:T	218149753	NA,T	NA,G	NA,1	NA,inf	NA,inf	NA,1.91827	0.00100434	0.00100505
2	chr2:218349687:A:C	218349687	NA,C	NA,A	NA,1	NA,-inf	NA,inf	NA,1.92525	0.00100391	0.00100456
2	chr2:218144840:G:T	218144840	NA,T	NA,G	NA,1	NA,inf	NA,inf	NA,1.8439	0.000988932	0.000989352
2	chr2:218566568:G:A	218566568	A,A	G,G	1,1	-inf,-inf	inf,inf	4.71137,0.484659	0.000988618	0.00102992
2	chr2:217950298:G:A	217950298	NA,A	NA,G	NA,1	NA,inf	NA,inf	NA,1.85889	0.000985281	0.000985991
2	chr2:218121914:C:T	218121914	NA,T	NA,C	NA,1	NA,-inf	NA,inf	NA,1.91866	0.000979877	0.000980481
2	chr2:218118606:A:G	218118606	NA,G	NA,A	NA,1	NA,inf	NA,inf	NA,1.83809	0.00097739	0.000977806
2	chr2:218126609:G:A	218126609	NA,A	NA,G	NA,1	NA,inf	NA,inf	NA,1.83385	0.000969741	0.000970155
2	chr2:218163310:C:A	218163310	NA,A	NA,C	NA,1	NA,inf	NA,inf	NA,1.88927	0.00095712	0.000957788
2	chr2:218104447:C:T	218104447	NA,T	NA,C	NA,1	NA,inf	NA,inf	NA,1.89068	0.000953813	0.000954484
2	chr2:218233949:A:G	218233949	G,G	A,A	1,1	inf,inf	inf,inf	2.88374,0.0395582	0.000950986	0.000952065
2	chr2:218331628:C:T	218331628	NA,T	NA,C	NA,1	NA,inf	NA,inf	NA,1.82101	0.000923245	0.000923782
2	chr2:218425953:C:T	218425953	T,T	C,C	1,1	-inf,-inf	inf,inf	4.32444,0.627255	0.000912788	0.000934479
2	chr2:218374159:A:T	218374159	NA,T	NA,A	NA,1	NA,-inf	NA,inf	NA,1.8664	0.000908391	0.000909092
2	chr2:218183098:G:A	218183098	NA,A	NA,G	NA,1	NA,-inf	NA,inf	NA,1.86362	0.000908063	0.000908762
2	chr2:218436000:G:A	218436000	A,A	G,G	1,1	inf,inf	inf,inf	4.77374,0.426636	0.000907179	0.000941307
2	chr2:218259046:A:G	218259046	G,G	A,A	1,1	inf,-inf	inf,inf	2.83115,0.0902007	0.000900583	0.000901551
2	chr2:218090839:T:C	218090839	C,C	T,T	1,1	inf,inf	inf,inf	0.127602,2.67893	0.000888993	0.000889328
2	chr2:218177768:T:C	218177768	NA,C	NA,T	NA,1	NA,-inf	NA,inf	NA,1.8501	0.000887079	0.000887651
2	chr2:219085085:G:A	219085085	A,NA	G,NA	1,NA	inf,NA	inf,NA	2.03087,NA	0.000883582	0.000884202
2	chr2:219068712:AAAGTGCTGG:A	219068712	NA,A	NA,AAAGTGCTGG	NA,1	NA,-inf	NA,inf	NA,1.84436	0.000883229	0.000883947
2	chr2:218185695:C:T	218185695	NA,T	NA,C	NA,1	NA,inf	NA,inf	NA,1.76355	0.00086643	0.00086684
2	chr2:218175359:A:T	218175359	NA,T	NA,A	NA,1	NA,inf	NA,inf	NA,1.83499	0.000865799	0.000866406
2	chr2:218175428:G:C	218175428	C,C	G,G	1,1	-inf,-inf	inf,inf	0.654539,2.5127	0.000857488	0.000857962
2	chr2:217794393:A:G	217794393	NA,G	NA,A	NA,1	NA,-inf	NA,inf	NA,1.81574	0.000857057	0.00085774
2	chr2:218103209:A:C	218103209	NA,C	NA,A	NA,1	NA,inf	NA,inf	NA,1.82578	0.000854848	0.000855446
2	chr2:218431112:G:A	218431112	A,A	G,G	1,1	inf,inf	inf,inf	4.70019,0.446478	0.000847786	0.000878038
2	chr2:217975442:C:T	217975442	NA,T	NA,C	NA,1	NA,inf	NA,inf	NA,1.78257	0.000830147	0.000830742
2	chr2:218951708:C:A	218951708	NA,A	NA,C	NA,1	NA,-inf	NA,inf	NA,1.78744	0.000821811	0.000822483
2	chr2:217866983:A:C	217866983	NA,C	NA,A	NA,1	NA,inf	NA,inf	NA,1.78025	0.000807723	0.000808376
2	chr2:218175321:A:G	218175321	NA,G	NA,A	NA,1	NA,inf	NA,inf	NA,1.79732	0.000807126	0.000807693
2	chr2:217886992:C:G	217886992	NA,G	NA,C	NA,1	NA,-inf	NA,inf	NA,1.77054	0.000798418	0.000799076
2	chr2:217941724:C:T	217941724	NA,T	NA,C	NA,1	NA,inf	NA,inf	NA,1.73738	0.000782928	0.000783495
2	chr2:218304873:G:A	218304873	NA,A	NA,G	NA,1	NA,-inf	NA,inf	NA,1.78137	0.000776305	0.000776903
2	chr2:218091086:T:C	218091086	C,C	T,T	1,1	-inf,-inf	inf,inf	2.2761,2.52617	0.00075989	0.000771319
2	chr2:218206941:T:A	218206941	NA,A	NA,T	NA,1	NA,inf	NA,inf	NA,1.68568	0.000758608	0.00075899
2	chr2:218225695:GCTGGCCTTCCTTTTTTAT:G	218225695	G,NA	GCTGGCCTTCCTTTTTTAT,NA	1,NA	inf,NA	inf,NA	2.54365,NA	0.000752225	0.000753945
2	chr2:218181974:G:A	218181974	NA,A	NA,G	NA,1	NA,inf	NA,inf	NA,1.74659	0.00073397	0.000734488
2	chr2:219141450:A:G	219141450	G,G	A,A	1,1	-inf,-inf	inf,inf	1.99906,0.405507	0.000730169	0.000730297
2	chr2:218411415:T:C	218411415	C,C	T,T	1,1	-inf,-inf	inf,inf	4.35853,0.435816	0.000724444	0.000742072
2	chr2:217955043:G:A	217955043	NA,A	NA,G	NA,1	NA,inf	NA,inf	NA,1.70527	0.000720816	0.000721386
2	chr2:218440681:G:C	218440681	C,C	G,G	1,1	inf,inf	inf,inf	4.57087,0.452782	0.000718221	0.000741711
2	chr2:218792022:C:CA	218792022	NA,CA	NA,C	NA,1	NA,inf	NA,inf	NA,1.69063	0.00070464	0.000705146
2	chr2:218306938:T:A	218306938	NA,A	NA,T	NA,1	NA,-inf	NA,inf	NA,1.72767	0.000702726	0.000703269
2	chr2:217866655:C:A	217866655	NA,A	NA,C	NA,1	NA,inf	NA,inf	NA,1.7009	0.000699724	0.000700278
2	chr2:217872502:T:C	217872502	NA,C	NA,T	NA,1	NA,inf	NA,inf	NA,1.70243	0.000698612	0.000699177
2	chr2:218065947:G:A	218065947	A,A	G,G	1,1	inf,inf	inf,inf	2.74091,1.62567	0.000696352	0.000703152
2	chr2:217866654:T:G	217866654	NA,G	NA,T	NA,1	NA,inf	NA,inf	NA,1.69747	0.000695272	0.000695822
2	chr2:218218245:T:G	218218245	NA,G	NA,T	NA,1	NA,-inf	NA,inf	NA,1.71577	0.000689392	0.000689924
2	chr2:219141236:T:C	219141236	C,C	T,T	1,1	-inf,-inf	inf,inf	1.89818,0.525916	0.00068514	0.000685266
2	chr2:218863082:C:T	218863082	NA,T	NA,C	NA,1	NA,inf	NA,inf	NA,1.66532	0.000684175	0.000684625
2	chr2:218207784:G:T	218207784	T,T	G,G	1,1	inf,-inf	inf,inf	1.76849,1.44692	0.000684034	0.000684762
2	chr2:217973465:C:T	217973465	NA,T	NA,C	NA,1	NA,inf	NA,inf	NA,1.68185	0.000681389	0.000681948
2	chr2:217946346:G:T	217946346	NA,T	NA,G	NA,1	NA,inf	NA,inf	NA,1.66263	0.000680438	0.000680938
2	chr2:218182833:A:T	218182833	NA,T	NA,A	NA,1	NA,inf	NA,inf	NA,1.70273	0.000675823	0.000676302
2	chr2:218317174:C:T	218317174	NA,T	NA,C	NA,1	NA,inf	NA,inf	NA,1.68079	0.000675291	0.000675741
2	chr2:218120025:T:C	218120025	NA,C	NA,T	NA,1	NA,inf	NA,inf	NA,1.69636	0.000672189	0.000672662
2	chr2:218096487:A:T	218096487	T,T	A,A	1,1	inf,inf	inf,inf	0.262112,2.45301	0.000671172	0.000671423
2	chr2:218266079:T:C	218266079	C,NA	T,NA	1,NA	inf,NA	inf,NA	2.32049,NA	0.00067068	0.000671786
2	chr2:218175757:T:C	218175757	NA,C	NA,T	NA,1	NA,-inf	NA,inf	NA,1.69924	0.000670005	0.000670521
2	chr2:217983999:A:G	217983999	NA,G	NA,A	NA,1	NA,-inf	NA,inf	NA,1.68233	0.000669566	0.000670098
2	chr2:218177532:G:A	218177532	NA,A	NA,G	NA,1	NA,-inf	NA,inf	NA,1.69289	0.000660948	0.000661458
2	chr2:217956474:C:T	217956474	NA,T	NA,C	NA,1	NA,-inf	NA,inf	NA,1.6638	0.000649183	0.000649652
2	chr2:218180478:C:T	218180478	NA,T	NA,C	NA,1	NA,-inf	NA,inf	NA,1.68235	0.000648285	0.000648786
2	chr2:218756650:A:G	218756650	NA,G	NA,A	NA,1	NA,inf	NA,inf	NA,1.64077	0.000647405	0.000647865
2	chr2:218065638:G:A	218065638	A,A	G,G	1,1	inf,inf	inf,inf	2.69409,1.60873	0.000646095	0.000652092
2	chr2:218251075:G:A	218251075	A,A	G,G	1,1	inf,inf	inf,inf	2.11458,0.81953	0.000645658	0.000646217
2	chr2:217984027:C:T	217984027	NA,T	NA,C	NA,1	NA,-inf	NA,inf	NA,1.65998	0.000641959	0.000642469
2	chr2:219151729:A:G	219151729	G,G	A,A	1,1	-inf,-inf	inf,inf	2.07013,0.0890094	0.00064133	0.000641438
2	chr2:219131894:G:C	219131894	C,C	G,G	1,1	-inf,-inf	inf,inf	1.9201,0.35558	0.00063788	0.000637985
2	chr2:219129296:T:C	219129296	C,C	T,T	1,1	-inf,-inf	inf,inf	1.92149,0.350409	0.000636942	0.000637046
2	chr2:218251198:TTTG:T	218251198	NA,T	NA,TTTG	NA,1	NA,inf	NA,inf	NA,1.61435	0.000636885	0.000637223
2	chr2:218082007:T:G	218082007	NA,G	NA,T	NA,1	NA,inf	NA,inf	NA,1.61211	0.000635726	0.000636021
2	chr2:218137314:A:G	218137314	NA,G	NA,A	NA,1	NA,inf	NA,inf	NA,1.66603	0.000635565	0.000636013
2	chr2:218422553:C:A	218422553	A,A	C,C	1,1	-inf,inf	inf,inf	4.63157,0.368632	0.000635173	0.000659432
2	chr2:218178129:C:T	218178129	NA,T	NA,C	NA,1	NA,inf	NA,inf	NA,1.66679	0.000633311	0.00063376
2	chr2:218140978:G:A	218140978	NA,A	NA,G	NA,1	NA,inf	NA,inf	NA,1.66409	0.000632844	0.000633291
2	chr2:218719302:A:G	218719302	NA,G	NA,A	NA,1	NA,inf	NA,inf	NA,1.62802	0.000632598	0.000633048
2	chr2:219160400:T:C	219160400	C,C	T,T	1,1	-inf,-inf	inf,inf	2.06381,0.090173	0.000631594	0.000631701
2	chr2:218384645:G:C	218384645	NA,C	NA,G	NA,1	NA,-inf	NA,inf	NA,1.63207	0.000625681	0.000626132
2	chr2:219130425:C:T	219130425	T,T	C,C	1,1	-inf,-inf	inf,inf	1.98482,0.180117	0.000625506	0.000625605
2	chr2:219147854:G:C	219147854	C,C	G,G	1,1	-inf,-inf	inf,inf	2.03387,0.169981	0.0006255	0.000625607
2	chr2:218407571:G:T	218407571	T,T	G,G	1,1	inf,inf	inf,inf	5.25627,0.216014	0.000624634	0.000710791
2	chr2:218207591:T:C	218207591	C,C	T,T	1,1	inf,-inf	inf,inf	1.76377,1.40053	0.000623457	0.000624121
2	chr2:218082651:T:G	218082651	NA,G	NA,T	NA,1	NA,inf	NA,inf	NA,1.60134	0.000623065	0.000623355
2	chr2:218106042:G:A	218106042	NA,A	NA,G	NA,1	NA,inf	NA,inf	NA,1.65408	0.000621804	0.000622243
2	chr2:219131851:T:C	219131851	C,C	T,T	1,1	-inf,-inf	inf,inf	1.92778,0.300615	0.000621236	0.000621336
2	chr2:218067243:C:A	218067243	A,A	C,C	1,1	inf,inf	inf,inf	2.46298,1.75694	0.000621	0.000625936
2	chr2:219129523:G:A	219129523	A,A	G,G	1,1	-inf,-inf	inf,inf	1.97501,0.190621	0.000619962	0.000620059
2	chr2:218433972:G:A	218433972	A,A	G,G	1,1	-inf,-inf	inf,inf	4.47188,0.128054	0.000616614	0.000630705
2	chr2:219141861:C:T	219141861	T,T	C,C	1,1	-inf,-inf	inf,inf	1.93905,0.371807	0.000611893	0.000612004
2	chr2:219153568:G:A	219153568	A,A	G,G	1,1	-inf,-inf	inf,inf	1.99523,0.119593	0.000611548	0.000611644
2	chr2:217945958:T:C	217945958	NA,C	NA,T	NA,1	NA,inf	NA,inf	NA,1.60552	0.000611538	0.000611989
2	chr2:218138634:G:C	218138634	NA,C	NA,G	NA,1	NA,inf	NA,inf	NA,1.6444	0.000610768	0.0006112
2	chr2:218275292:G:A	218275292	A,NA	G,NA	1,NA	inf,NA	inf,NA	0.887243,NA	0.000608779	0.000608858
2	chr2:219129014:T:C	219129014	C,C	T,T	1,1	-inf,-inf	inf,inf	1.89795,0.356679	0.00060802	0.000608121
2	chr2:218760677:A:C	218760677	NA,C	NA,A	NA,1	NA,inf	NA,inf	NA,1.60682	0.000607956	0.000608388
2	chr2:218180244:G:A	218180244	NA,A	NA,G	NA,1	NA,-inf	NA,inf	NA,1.64741	0.000607678	0.000608147
2	chr2:218146702:G:C	218146702	NA,C	NA,G	NA,1	NA,inf	NA,inf	NA,1.63699	0.000602021	0.000602447
2	chr2:218124872:G:A	218124872	NA,A	NA,G	NA,1	NA,inf	NA,inf	NA,1.63521	0.000600433	0.000600858
2	chr2:218093474:G:A	218093474	NA,A	NA,G	NA,1	NA,inf	NA,inf	NA,1.60147	0.000600308	0.000600766
2	chr2:218162061:G:A	218162061	NA,A	NA,G	NA,1	NA,inf	NA,inf	NA,1.62234	0.000599781	0.000600182
2	chr2:219138519:T:A	219138519	A,A	T,T	1,1	-inf,-inf	inf,inf	1.97114,0.291796	0.000598704	0.000598811
2	chr2:218137791:C:T	218137791	NA,T	NA,C	NA,1	NA,inf	NA,inf	NA,1.6322	0.000597257	0.000597679
2	chr2:218397860:C:T	218397860	NA,T	NA,C	NA,1	NA,-inf	NA,inf	NA,1.65893	0.000596744	0.000597142
2	chr2:218147336:A:G	218147336	NA,G	NA,A	NA,1	NA,inf	NA,inf	NA,1.6315	0.000595928	0.00059635
2	chr2:218437743:G:A	218437743	A,A	G,G	1,1	-inf,-inf	inf,inf	4.4364,0.139166	0.000595914	0.000609135
2	chr2:218864093:C:T	218864093	NA,T	NA,C	NA,1	NA,inf	NA,inf	NA,1.58788	0.000591832	0.000592224
2	chr2:218493135:A:G	218493135	G,G	A,A	1,1	inf,inf	inf,inf	4.46326,0.434899	0.000591782	0.000610243
2	chr2:218062389:G:A	218062389	NA,A	NA,G	NA,1	NA,-inf	NA,inf	NA,1.65664	0.000591281	0.000591695
2	chr2:218253218:A:G	218253218	G,NA	A,NA	1,NA	inf,NA	inf,NA	2.40288,NA	0.000590747	0.000592048
2	chr2:218307075:G:A	218307075	NA,A	NA,G	NA,1	NA,inf	NA,inf	NA,1.59225	0.000590224	0.000590686
2	chr2:218175377:C:G	218175377	NA,G	NA,C	NA,1	NA,-inf	NA,inf	NA,1.63015	0.000590219	0.000590606
2	chr2:219146625:C:A	219146625	A,NA	C,NA	1,NA	inf,NA	inf,NA	1.81892,NA	0.000589903	0.000590314
2	chr2:218761371:A:G	218761371	NA,G	NA,A	NA,1	NA,inf	NA,inf	NA,1.59009	0.000589337	0.000589757
2	chr2:218032646:G:A	218032646	NA,A	NA,G	NA,1	NA,-inf	NA,inf	NA,1.6428	0.000589081	0.0005895
2	chr2:218108965:C:T	218108965	NA,T	NA,C	NA,1	NA,inf	NA,inf	NA,1.62383	0.000588059	0.000588475
2	chr2:218110578:G:A	218110578	NA,A	NA,G	NA,1	NA,inf	NA,inf	NA,1.61847	0.000582457	0.000582869
2	chr2:218469913:C:T	218469913	T,T	C,C	1,1	inf,-inf	inf,inf	4.67148,0.158834	0.000582221	0.000602594
2	chr2:218232718:T:C	218232718	C,C	T,T	1,1	inf,inf	inf,inf	2.13625,0.736538	0.000581063	0.000581577
2	chr2:218422647:A:G	218422647	G,G	A,A	1,1	-inf,-inf	inf,inf	4.11008,0.541387	0.000576927	0.000589265
2	chr2:218175920:T:C	218175920	NA,C	NA,T	NA,1	NA,-inf	NA,inf	NA,1.61871	0.000576681	0.000577127
2	chr2:218178994:T:C	218178994	NA,C	NA,T	NA,1	NA,inf	NA,inf	NA,1.65284	0.000575656	0.000576067
2	chr2:217917265:C:A	217917265	A,A	C,C	1,1	-inf,-inf	inf,inf	2.32748,0.371357	0.00056798	0.000568511
2	chr2:218066826:G:A	218066826	A,A	G,G	1,1	inf,inf	inf,inf	2.79792,1.47646	0.000567823	0.000573639
2	chr2:218372972:A:G	218372972	NA,G	NA,A	NA,1	NA,-inf	NA,inf	NA,1.65237	0.000567235	0.000567615
2	chr2:218373282:G:A	218373282	NA,A	NA,G	NA,1	NA,-inf	NA,inf	NA,1.6519	0.000566792	0.000567171
2	chr2:219149953:C:T	219149953	T,T	C,C	1,1	-inf,-inf	inf,inf	1.9368,0.194264	0.000566361	0.000566453
2	chr2:219158474:A:C	219158474	C,C	A,A	1,1	-inf,-inf	inf,inf	1.98736,0.177468	0.000566069	0.000566168
2	chr2:218252905:G:A	218252905	NA,A	NA,G	NA,1	NA,inf	NA,inf	NA,1.5492	0.000564281	0.000564584
2	chr2:219159928:G:T	219159928	T,T	G,G	1,1	-inf,-inf	inf,inf	1.98735,0.170065	0.000562181	0.000562279
2	chr2:219153368:T:G	219153368	G,G	T,T	1,1	-inf,-inf	inf,inf	2.00558,0.107365	0.000560845	0.000560942
2	chr2:218686313:T:A	218686313	A,A	T,T	1,1	-inf,-inf	inf,inf	4.32955,0.387038	0.000555192	0.000568623
2	chr2:219143391:C:T	219143391	T,T	C,C	1,1	-inf,-inf	inf,inf	1.95883,0.223259	0.000553535	0.000553633
2	chr2:218676333:T:C	218676333	C,C	T,T	1,1	-inf,-inf	inf,inf	4.33151,0.381816	0.000552995	0.000566393
2	chr2:219132412:C:T	219132412	T,T	C,C	1,1	-inf,-inf	inf,inf	1.91511,0.212002	0.0005527	0.00055279
2	chr2:218680586:T:C	218680586	C,C	T,T	1,1	-inf,-inf	inf,inf	4.33318,0.379131	0.000552284	0.000565684
2	chr2:219143815:G:A	219143815	A,A	G,G	1,1	-inf,-inf	inf,inf	1.94522,0.250453	0.000551632	0.00055173
2	chr2:217800273:G:A	217800273	NA,A	NA,G	NA,1	NA,inf	NA,inf	NA,1.57098	0.000550028	0.000550487
2	chr2:218440200:T:G	218440200	NA,G	NA,T	NA,1	NA,-inf	NA,inf	NA,1.56429	0.000548422	0.000548848
2	chr2:219131171:A:G	219131171	G,G	A,A	1,1	-inf,-inf	inf,inf	1.87847,0.286821	0.000546956	0.000547047
2	chr2:218069663:C:G	218069663	G,G	C,C	1,1	inf,inf	inf,inf	2.37852,1.74282	0.000546172	0.000550117
2	chr2:219153369:A:C	219153369	C,C	A,A	1,1	-inf,-inf	inf,inf	1.99059,0.103009	0.000541466	0.00054156
2	chr2:218424920:A:G	218424920	G,G	A,A	1,1	-inf,inf	inf,inf	4.69524,0.000310678	0.000541304	0.000561907
2	chr2:218108000:G:T	218108000	NA,T	NA,G	NA,1	NA,inf	NA,inf	NA,1.57728	0.000539907	0.00054029
2	chr2:218649059:T:C	218649059	C,C	T,T	1,1	-inf,-inf	inf,inf	4.28288,0.472104	0.00053452	0.000551461
2	chr2:218278059:C:T	218278059	NA,T	NA,C	NA,1	NA,inf	NA,inf	NA,1.52042	0.000533693	0.000534028
2	chr2:218247590:G:A	218247590	A,A	G,G	1,1	inf,inf	inf,inf	2.0402,0.791678	0.000532947	0.000533409
2	chr2:218373960:C:T	218373960	NA,T	NA,C	NA,1	NA,-inf	NA,inf	NA,1.6157	0.000530903	0.000531259
2	chr2:218693015:G:A	218693015	A,A	G,G	1,1	-inf,-inf	inf,inf	4.27655,0.396517	0.000529845	0.000542075
2	chr2:218317768:T:C	218317768	NA,C	NA,T	NA,1	NA,inf	NA,inf	NA,1.58855	0.000528193	0.000528552
2	chr2:218795188:A:G	218795188	G,G	A,A	1,1	-inf,-inf	inf,inf	2.71574,1.34402	0.000528163	0.000530635
2	chr2:217942824:A:G	217942824	G,G	A,A	1,1	inf,inf	inf,inf	0.213181,2.41492	0.000525183	0.000525531
2	chr2:218681066:A:G	218681066	G,G	A,A	1,1	-inf,-inf	inf,inf	4.27694,0.402434	0.000523884	0.000536212
2	chr2:219142692:C:T	219142692	T,T	C,C	1,1	-inf,-inf	inf,inf	1.92149,0.245543	0.000520254	0.000520348
2	chr2:218233444:T:G	218233444	NA,G	NA,T	NA,1	NA,inf	NA,inf	NA,1.50328	0.000517355	0.000517635
2	chr2:218186652:C:T	218186652	NA,T	NA,C	NA,1	NA,-inf	NA,inf	NA,1.58839	0.000514326	0.000514669
2	chr2:219130464:G:T	219130464	T,T	G,G	1,1	-inf,-inf	inf,inf	1.92092,0.154637	0.000513735	0.000513822
2	chr2:218562249:T:C	218562249	C,C	T,T	1,1	inf,inf	inf,inf	4.39342,0.391689	0.000512679	0.000527831
2	chr2:217955916:C:T	217955916	NA,T	NA,C	NA,1	NA,-inf	NA,inf	NA,1.53179	0.000509055	0.000509426
2	chr2:218805539:G:A	218805539	NA,A	NA,G	NA,1	NA,-inf	NA,inf	NA,1.50616	0.000508863	0.000509255
2	chr2:218162249:G:C	218162249	C,C	G,G	1,1	inf,inf	inf,inf	2.8178,2.23442	0.000505791	0.000529949
2	chr2:218187603:T:A	218187603	A,A	T,T	1,1	inf,-inf	inf,inf	1.39403,1.5794	0.00050391	0.000504389
2	chr2:218149322:C:T	218149322	NA,T	NA,C	NA,1	NA,inf	NA,inf	NA,1.52487	0.000503761	0.000504028
2	chr2:218321816:T:C	218321816	NA,C	NA,T	NA,1	NA,inf	NA,inf	NA,1.56095	0.000503063	0.000503406
2	chr2:218482577:A:C	218482577	NA,C	NA,A	NA,1	NA,-inf	NA,inf	NA,1.5104	0.00050027	0.000500618
2	chr2:218568272:C:A	218568272	A,A	C,C	1,1	inf,inf	inf,inf	4.69687,0.227908	0.000499226	0.000522858
2	chr2:218231610:G:C	218231610	C,C	G,G	1,1	inf,inf	inf,inf	2.0552,0.733236	0.000498504	0.000498938
2	chr2:218265510:C:T	218265510	NA,T	NA,C	NA,1	NA,-inf	NA,inf	NA,1.57401	0.000497565	0.000497897
2	chr2:218795651:T:C	218795651	C,C	T,T	1,1	-inf,-inf	inf,inf	2.68559,1.33416	0.000496906	0.000499201
2	chr2:217912212:T:C	217912212	C,C	T,T	1,1	-inf,-inf	inf,inf	1.77628,1.10225	0.000495651	0.000496145
2	chr2:218443421:C:T	218443421	T,T	C,C	1,1	inf,inf	inf,inf	4.39814,0.354566	0.000493536	0.000508139
2	chr2:218795341:T:C	218795341	C,C	T,T	1,1	-inf,-inf	inf,inf	2.6641,1.34726	0.000493382	0.000495635
2	chr2:218622911:T:C	218622911	NA,C	NA,T	NA,1	NA,-inf	NA,inf	NA,1.483	0.000488971	0.000489343
2	chr2:218431822:G:A	218431822	A,A	G,G	1,1	-inf,-inf	inf,inf	4.30243,0.111644	0.000487412	0.000497321
2	chr2:217920281:T:C	217920281	NA,C	NA,T	NA,1	NA,-inf	NA,inf	NA,1.51347	0.000486555	0.000486972
2	chr2:218361759:C:T	218361759	T,NA	C,NA	1,NA	-inf,NA	inf,NA	1.11568,NA	0.000486014	0.000486136
2	chr2:218873584:G:A	218873584	NA,A	NA,G	NA,1	NA,-inf	NA,inf	NA,1.49583	0.000482937	0.00048334
2	chr2:218643488:A:G	218643488	NA,G	NA,A	NA,1	NA,-inf	NA,inf	NA,1.47615	0.000482486	0.000482853
2	chr2:218313877:G:A	218313877	NA,A	NA,G	NA,1	NA,inf	NA,inf	NA,1.48261	0.000481819	0.000482196
2	chr2:218225642:T:C	218225642	C,C	T,T	1,1	inf,inf	inf,inf	2.01937,0.752433	0.000481591	0.000482008
2	chr2:217956284:T:C	217956284	NA,C	NA,T	NA,1	NA,-inf	NA,inf	NA,1.50158	0.000481449	0.000481799
2	chr2:218609191:A:T	218609191	T,T	A,A	1,1	inf,inf	inf,inf	4.67175,0.218605	0.000480071	0.000502374
2	chr2:218356277:T:C	218356277	NA,C	NA,T	NA,1	NA,-inf	NA,inf	NA,1.51842	0.00047643	0.000476803
2	chr2:218645597:C:T	218645597	T,T	C,C	1,1	inf,inf	inf,inf	4.69599,0.186497	0.000476276	0.000499027
2	chr2:218316059:G:A	218316059	NA,A	NA,G	NA,1	NA,inf	NA,inf	NA,1.47153	0.000472629	0.000473
2	chr2:218102278:A:C	218102278	NA,C	NA,A	NA,1	NA,inf	NA,inf	NA,1.50175	0.000472123	0.000472469
2	chr2:218496239:GCCAAGATCGCA:G	218496239	G,G	GCCAAGATCGCA,GCCAAGATCGCA	1,1	inf,inf	inf,inf	4.34025,0.38268	0.000471073	0.000484542
2	chr2:218471212:C:T	218471212	T,T	C,C	1,1	inf,inf	inf,inf	4.34049,0.384508	0.000470826	0.000484333
2	chr2:218088558:T:C	218088558	NA,C	NA,T	NA,1	NA,inf	NA,inf	NA,1.4702	0.000470494	0.000470855
2	chr2:218563576:T:C	218563576	C,C	T,T	1,1	inf,inf	inf,inf	4.33853,0.383436	0.000468444	0.000481874
2	chr2:218066386:G:A	218066386	A,A	G,G	1,1	inf,inf	inf,inf	2.72511,1.42283	0.000467184	0.000471754
2	chr2:218303110:G:A	218303110	NA,A	NA,G	NA,1	NA,inf	NA,inf	NA,1.46014	0.00046257	0.000462933
2	chr2:218310443:C:T	218310443	NA,T	NA,C	NA,1	NA,inf	NA,inf	NA,1.45923	0.000461445	0.000461807
2	chr2:217761416:T:C	217761416	NA,C	NA,T	NA,1	NA,inf	NA,inf	NA,1.47549	0.000459772	0.000460144
2	chr2:218227064:G:A	218227064	NA,A	NA,G	NA,1	NA,-inf	NA,inf	NA,1.52929	0.000458498	0.000458804
2	chr2:218304436:A:G	218304436	NA,G	NA,A	NA,1	NA,inf	NA,inf	NA,1.45494	0.000457965	0.000458324
2	chr2:218341427:A:T	218341427	T,NA	A,NA	1,NA	inf,NA	inf,NA	2.27153,NA	0.000457923	0.00045914
2	chr2:218109466:T:A	218109466	NA,A	NA,T	NA,1	NA,inf	NA,inf	NA,1.45609	0.000457755	0.000458108
2	chr2:218598560:C:T	218598560	T,T	C,C	1,1	inf,inf	inf,inf	4.26123,0.445573	0.000457013	0.000469492
2	chr2:218100445:T:C	218100445	NA,C	NA,T	NA,1	NA,inf	NA,inf	NA,1.48026	0.000455527	0.000455856
2	chr2:218460260:A:C	218460260	NA,C	NA,A	NA,1	NA,-inf	NA,inf	NA,1.46251	0.000454199	0.000454554
2	chr2:218105233:C:T	218105233	NA,T	NA,C	NA,1	NA,inf	NA,inf	NA,1.45064	0.000453628	0.000453977
2	chr2:217955183:T:C	217955183	NA,C	NA,T	NA,1	NA,-inf	NA,inf	NA,1.46533	0.00045042	0.00045078
2	chr2:218343157:G:A	218343157	NA,A	NA,G	NA,1	NA,inf	NA,inf	NA,1.40591	0.000447892	0.000448161
2	chr2:218303237:C:A	218303237	NA,A	NA,C	NA,1	NA,inf	NA,inf	NA,1.44168	0.000446839	0.00044719
2	chr2:218310229:T:G	218310229	NA,G	NA,T	NA,1	NA,inf	NA,inf	NA,1.44139	0.000446607	0.000446957
2	chr2:218220598:A:G	218220598	G,G	A,A	1,1	inf,inf	inf,inf	1.97564,0.749936	0.000446345	0.000446726
2	chr2:218100657:T:C	218100657	NA,C	NA,T	NA,1	NA,inf	NA,inf	NA,1.46833	0.000445768	0.00044609
2	chr2:218302906:C:T	218302906	NA,T	NA,C	NA,1	NA,inf	NA,inf	NA,1.44024	0.000445659	0.000446009
2	chr2:218306730:T:C	218306730	NA,C	NA,T	NA,1	NA,inf	NA,inf	NA,1.43968	0.000445202	0.000445551
2	chr2:218303802:C:T	218303802	NA,T	NA,C	NA,1	NA,inf	NA,inf	NA,1.43902	0.000444654	0.000445003
2	chr2:218104198:T:C	218104198	C,C	T,T	1,1	-inf,-inf	inf,inf	2.35614,2.23881	0.000444609	0.000452983
2	chr2:218303235:A:C	218303235	NA,C	NA,A	NA,1	NA,inf	NA,inf	NA,1.43865	0.000444364	0.000444713
2	chr2:218555279:CA:C	218555279	C,C	CA,CA	1,1	inf,inf	inf,inf	4.29758,0.384765	0.000443997	0.000456394
2	chr2:218526244:T:A	218526244	A,A	T,T	1,1	-inf,-inf	inf,inf	3.59079,0.807664	0.000442766	0.000448461
2	chr2:218741454:C:T	218741454	T,T	C,C	1,1	-inf,-inf	inf,inf	2.89637,1.2943	0.000440881	0.000444024
2	chr2:217943431:C:T	217943431	NA,T	NA,C	NA,1	NA,-inf	NA,inf	NA,1.45192	0.000440489	0.000440814
2	chr2:218457707:T:C	218457707	C,C	T,T	1,1	inf,inf	inf,inf	4.30181,0.374145	0.000440415	0.000452751
2	chr2:218446983:C:T	218446983	NA,T	NA,C	NA,1	NA,-inf	NA,inf	NA,1.44005	0.000439654	0.000439962
2	chr2:218756919:G:C	218756919	C,C	G,G	1,1	-inf,-inf	inf,inf	2.98005,1.22886	0.000438212	0.000441502
2	chr2:218527436:A:G	218527436	G,G	A,A	1,1	inf,inf	inf,inf	4.27103,0.403892	0.000437954	0.00045
2	chr2:218024646:C:T	218024646	NA,T	NA,C	NA,1	NA,-inf	NA,inf	NA,1.47749	0.000436888	0.000437202
2	chr2:218567514:C:T	218567514	T,T	C,C	1,1	inf,inf	inf,inf	4.23365,0.442914	0.000436858	0.000448617
2	chr2:218245208:T:C	218245208	NA,C	NA,T	NA,1	NA,inf	NA,inf	NA,1.41132	0.000436718	0.000436959
2	chr2:218588374:C:T	218588374	T,T	C,C	1,1	inf,inf	inf,inf	4.28819,0.37662	0.000435823	0.000447869
2	chr2:218188616:G:A	218188616	NA,A	NA,G	NA,1	NA,-inf	NA,inf	NA,1.49525	0.000435089	0.000435382
2	chr2:218487875:C:T	218487875	T,T	C,C	1,1	inf,inf	inf,inf	4.2579,0.448158	0.000434695	0.00044725
2	chr2:218507510:C:G	218507510	G,G	C,C	1,1	inf,inf	inf,inf	4.28799,0.373238	0.000432845	0.000444837
2	chr2:218471842:A:G	218471842	G,G	A,A	1,1	inf,inf	inf,inf	4.28982,0.372929	0.000431474	0.000443507
2	chr2:218121071:AC:A	218121071	NA,A	NA,AC	NA,1	NA,inf	NA,inf	NA,1.42352	0.000431274	0.000431606
2	chr2:218440128:C:A	218440128	A,A	C,C	1,1	-inf,-inf	inf,inf	4.22231,0.0925779	0.000431099	0.000439423
2	chr2:218104013:C:T	218104013	NA,T	NA,C	NA,1	NA,inf	NA,inf	NA,1.42073	0.000429371	0.000429702
2	chr2:218567404:C:T	218567404	T,T	C,C	1,1	inf,inf	inf,inf	4.22979,0.432768	0.000428748	0.00044026
2	chr2:217973624:C:T	217973624	T,T	C,C	1,1	inf,inf	inf,inf	1.78363,1.52456	0.000428395	0.000429354
2	chr2:218639793:T:C	218639793	C,C	T,T	1,1	inf,-inf	inf,inf	3.9455,0.463305	0.000427565	0.000434506
2	chr2:218678710:T:C	218678710	C,C	T,T	1,1	-inf,-inf	inf,inf	4.32168,0.153436	0.000425999	0.000436448
2	chr2:218764036:T:C	218764036	C,C	T,T	1,1	-inf,-inf	inf,inf	2.96422,1.22142	0.000423568	0.000426718
2	chr2:218741355:G:C	218741355	NA,C	NA,G	NA,1	NA,-inf	NA,inf	NA,1.43533	0.000422217	0.000422545
2	chr2:218463958:C:T	218463958	T,T	C,C	1,1	inf,inf	inf,inf	4.28267,0.356496	0.000421475	0.000433092
2	chr2:218850063:C:T	218850063	NA,T	NA,C	NA,1	NA,inf	NA,inf	NA,1.40701	0.000420706	0.000420993
2	chr2:218629863:A:G	218629863	NA,G	NA,A	NA,1	NA,-inf	NA,inf	NA,1.39934	0.000419212	0.000419531
2	chr2:218417706:G:A	218417706	A,A	G,G	1,1	-inf,-inf	inf,inf	4.0536,0.369227	0.00041824	0.000426993
2	chr2:218097423:C:T	218097423	NA,T	NA,C	NA,1	NA,inf	NA,inf	NA,1.43211	0.000417583	0.000417886
2	chr2:218759447:G:A	218759447	A,A	G,G	1,1	-inf,-inf	inf,inf	2.94888,1.22497	0.000417097	0.000420175
2	chr2:218742208:A:G	218742208	G,G	A,A	1,1	-inf,-inf	inf,inf	2.9437,1.22856	0.000416552	0.000419617
2	chr2:218526949:C:T	218526949	T,T	C,C	1,1	inf,inf	inf,inf	4.25897,0.375736	0.000415539	0.000426888
2	chr2:218189594:T:A	218189594	NA,A	NA,T	NA,1	NA,-inf	NA,inf	NA,1.46768	0.000414246	0.000414526
2	chr2:218189827:C:T	218189827	NA,T	NA,C	NA,1	NA,-inf	NA,inf	NA,1.46548	0.000412627	0.000412905
2	chr2:218340859:G:A	218340859	NA,A	NA,G	NA,1	NA,-inf	NA,inf	NA,1.43735	0.000411671	0.000411993
2	chr2:218639972:T:G	218639972	G,G	T,T	1,1	inf,inf	inf,inf	4.18614,0.452406	0.000410285	0.000421141
2	chr2:218522282:G:C	218522282	C,C	G,G	1,1	inf,inf	inf,inf	4.24108,0.380826	0.000408101	0.000419121
2	chr2:218883490:G:A	218883490	A,NA	G,NA	1,NA	inf,NA	inf,NA	1.60171,NA	0.000407084	0.000407371
2	chr2:218741495:T:G	218741495	G,G	T,T	1,1	-inf,-inf	inf,inf	2.94202,1.21469	0.000405993	0.000408977
2	chr2:218424176:C:T	218424176	T,T	C,C	1,1	-inf,-inf	inf,inf	3.86295,0.523574	0.000404197	0.000411521
2	chr2:219139954:C:T	219139954	T,NA	C,NA	1,NA	inf,NA	inf,NA	1.76698,NA	0.000403858	0.000404244
2	chr2:218011034:C:T	218011034	T,NA	C,NA	1,NA	-inf,NA	inf,NA	1.75147,NA	0.00040325	0.000403657
2	chr2:218237136:A:T	218237136	T,T	A,A	1,1	inf,inf	inf,inf	1.95977,0.704525	0.00040286	0.000403204
2	chr2:218745599:G:A	218745599	A,A	G,G	1,1	-inf,-inf	inf,inf	3.00358,1.16067	0.000402626	0.000405692
2	chr2:218753514:A:C	218753514	C,C	A,A	1,1	-inf,-inf	inf,inf	2.9744,1.18369	0.000402104	0.000405116
2	chr2:218176315:G:A	218176315	NA,A	NA,G	NA,1	NA,-inf	NA,inf	NA,1.41692	0.000401795	0.00040206
2	chr2:217863633:C:T	217863633	NA,T	NA,C	NA,1	NA,inf	NA,inf	NA,1.39796	0.000401207	0.000401523
2	chr2:218508189:T:G	218508189	G,G	T,T	1,1	inf,inf	inf,inf	4.21771,0.388331	0.000399569	0.00041019
2	chr2:218569165:C:A	218569165	A,A	C,C	1,1	inf,inf	inf,inf	4.18635,0.429264	0.000398718	0.000409227
2	chr2:218137477:C:T	218137477	NA,T	NA,C	NA,1	NA,inf	NA,inf	NA,1.37783	0.000396723	0.000397029
2	chr2:218493880:C:T	218493880	T,T	C,C	1,1	inf,-inf	inf,inf	4.45779,0.0666371	0.00039561	0.00040827
2	chr2:218494564:T:C	218494564	C,C	T,T	1,1	inf,-inf	inf,inf	4.4599,0.0616754	0.000395608	0.000408304
2	chr2:218518398:C:T	218518398	T,T	C,C	1,1	inf,inf	inf,inf	4.22079,0.37796	0.000394837	0.000405381
2	chr2:218655834:G:C	218655834	NA,C	NA,G	NA,1	NA,-inf	NA,inf	NA,1.38273	0.000393496	0.000393803
2	chr2:218634996:T:C	218634996	C,C	T,T	1,1	inf,-inf	inf,inf	4.00832,0.598094	0.000393152	0.000402212
2	chr2:218619158:T:A	218619158	A,A	T,T	1,1	inf,inf	inf,inf	4.15932,0.441762	0.000392615	0.000402756
2	chr2:218207820:C:A	218207820	NA,A	NA,C	NA,1	NA,inf	NA,inf	NA,1.3517	0.00039212	0.00039237
2	chr2:218628201:T:C	218628201	C,C	T,T	1,1	inf,inf	inf,inf	4.16242,0.434229	0.000390923	0.000401026
2	chr2:218871750:G:A	218871750	A,NA	G,NA	1,NA	-inf,NA	inf,NA	1.6307,NA	0.000390408	0.000390718
2	chr2:218258145:A:G	218258145	G,G	A,A	1,1	inf,inf	inf,inf	2.0786,0.521013	0.00038887	0.000389207
2	chr2:218243564:G:A	218243564	NA,A	NA,G	NA,1	NA,-inf	NA,inf	NA,1.43536	0.000388406	0.000388669
2	chr2:218464762:C:T	218464762	T,T	C,C	1,1	inf,inf	inf,inf	4.23409,0.344237	0.000386446	0.000396837
2	chr2:217991897:C:T	217991897	NA,T	NA,C	NA,1	NA,inf	NA,inf	NA,1.37567	0.000385984	0.000386302
2	chr2:217762214:G:T	217762214	NA,T	NA,G	NA,1	NA,-inf	NA,inf	NA,1.381	0.00038578	0.0003861
2	chr2:218125589:T:C	218125589	NA,C	NA,T	NA,1	NA,inf	NA,inf	NA,1.36227	0.000385602	0.0003859
2	chr2:218396453:C:T	218396453	T,T	C,C	1,1	-inf,inf	inf,inf	3.92387,1.87023	0.000385234	0.000487823
2	chr2:218303069:A:C	218303069	NA,C	NA,A	NA,1	NA,inf	NA,inf	NA,1.36	0.000384992	0.000385295
2	chr2:218489846:T:C	218489846	C,C	T,T	1,1	inf,inf	inf,inf	4.16732,0.0575755	0.000384097	0.000391411
2	chr2:218572753:T:C	218572753	C,C	T,T	1,1	inf,inf	inf,inf	4.16458,0.421194	0.00038405	0.000394014
2	chr2:218602785:A:G	218602785	G,G	A,A	1,1	inf,inf	inf,inf	4.11342,0.467108	0.000383613	0.000393167
2	chr2:218247620:C:T	218247620	NA,T	NA,C	NA,1	NA,-inf	NA,inf	NA,1.42492	0.000381294	0.000381553
2	chr2:218065252:T:A	218065252	A,A	T,T	1,1	inf,inf	inf,inf	2.57422,1.40403	0.000380972	0.000384393
2	chr2:218828761:C:T	218828761	NA,T	NA,C	NA,1	NA,inf	NA,inf	NA,1.34493	0.000380385	0.00038065
2	chr2:218591244:G:T	218591244	T,T	G,G	1,1	inf,inf	inf,inf	4.13417,0.444405	0.000379516	0.000389186
2	chr2:217820396:T:C	217820396	NA,C	NA,T	NA,1	NA,-inf	NA,inf	NA,1.36524	0.000378791	0.000379105
2	chr2:218724167:G:T	218724167	T,T	G,G	1,1	-inf,-inf	inf,inf	2.92196,1.18907	0.000378515	0.000381265
2	chr2:218487788:A:C	218487788	C,C	A,A	1,1	inf,-inf	inf,inf	4.42491,0.0711374	0.000378011	0.00038988
2	chr2:219167078:C:T	219167078	T,NA	C,NA	1,NA	inf,NA	inf,NA	1.71808,NA	0.000377044	0.000377398
2	chr2:218780754:T:C	218780754	C,C	T,T	1,1	-inf,-inf	inf,inf	2.94068,1.16895	0.000375524	0.00037828
2	chr2:218735593:A:T	218735593	T,T	A,A	1,1	-inf,-inf	inf,inf	2.94574,1.16637	0.00037484	0.00037761
2	chr2:218603070:G:A	218603070	A,A	G,G	1,1	inf,inf	inf,inf	4.40314,0.117583	0.00037473	0.000386657
2	chr2:218262686:C:T	218262686	NA,T	NA,C	NA,1	NA,-inf	NA,inf	NA,1.41469	0.000374292	0.000374546
2	chr2:217829894:C:T	217829894	NA,T	NA,C	NA,1	NA,inf	NA,inf	NA,1.35637	0.000374076	0.000374379
2	chr2:218718174:T:C	218718174	C,C	T,T	1,1	-inf,-inf	inf,inf	2.92182,1.17944	0.000372906	0.000375599
2	chr2:218773161:A:G	218773161	G,G	A,A	1,1	-inf,-inf	inf,inf	2.91995,1.18276	0.000372592	0.000375301
2	chr2:218573224:A:C	218573224	C,C	A,A	1,1	inf,-inf	inf,inf	4.38199,0.127937	0.000371771	0.000382939
2	chr2:218130278:G:A	218130278	NA,A	NA,G	NA,1	NA,inf	NA,inf	NA,1.34058	0.000370713	0.000371
2	chr2:218136766:G:A	218136766	NA,A	NA,G	NA,1	NA,inf	NA,inf	NA,1.33572	0.000367551	0.000367835
2	chr2:218131887:CT:C	218131887	NA,C	NA,CT	NA,1	NA,inf	NA,inf	NA,1.33568	0.000367518	0.000367803
2	chr2:217953705:G:A	217953705	NA,A	NA,G	NA,1	NA,inf	NA,inf	NA,1.3304	0.000366666	0.000366946
2	chr2:218550466:A:G	218550466	G,G	A,A	1,1	inf,inf	inf,inf	4.15932,0.387889	0.000366385	0.000375832
2	chr2:218241107:C:T	218241107	NA,T	NA,C	NA,1	NA,-inf	NA,inf	NA,1.40192	0.000366085	0.000366333
2	chr2:218593933:T:C	218593933	C,C	T,T	1,1	inf,-inf	inf,inf	4.38014,0.0970208	0.000363784	0.000374736
2	chr2:218599081:G:A	218599081	A,A	G,G	1,1	inf,inf	inf,inf	4.08434,0.462077	0.000361809	0.000370773
2	chr2:218444510:C:T	218444510	T,T	C,C	1,1	inf,inf	inf,inf	4.11145,0.414626	0.000359964	0.000368865
2	chr2:218600371:G:A	218600371	A,A	G,G	1,1	inf,inf	inf,inf	4.11585,0.424443	0.000359166	0.000368245
2	chr2:217729520:T:C	217729520	NA,C	NA,T	NA,1	NA,inf	NA,inf	NA,1.32959	0.000358844	0.000359142
2	chr2:218636605:G:A	218636605	A,A	G,G	1,1	inf,inf	inf,inf	4.13086,0.41385	0.000358426	0.000367673
2	chr2:218756095:A:G	218756095	NA,G	NA,A	NA,1	NA,inf	NA,inf	NA,1.32435	0.000357731	0.000357993
2	chr2:218262694:G:A	218262694	NA,A	NA,G	NA,1	NA,-inf	NA,inf	NA,1.38905	0.00035662	0.000356867
2	chr2:218106001:C:T	218106001	T,T	C,C	1,1	-inf,-inf	inf,inf	2.35978,2.12317	0.000355511	0.000362345
2	chr2:218802504:A:G	218802504	G,G	A,A	1,1	-inf,-inf	inf,inf	2.53053,1.23295	0.000355098	0.00035657
2	chr2:217774980:A:G	217774980	NA,G	NA,A	NA,1	NA,inf	NA,inf	NA,1.33261	0.000354122	0.000354411
2	chr2:218644895:C:A	218644895	A,A	C,C	1,1	inf,inf	inf,inf	4.1113,0.419381	0.000351905	0.000360862
2	chr2:218095408:T:C	218095408	C,C	T,T	1,1	-inf,-inf	inf,inf	2.58573,2.06227	0.000349095	0.00035869
2	chr2:218069738:C:T	218069738	T,T	C,C	1,1	inf,inf	inf,inf	2.44572,1.44892	0.000348449	0.000351218
2	chr2:218559890:G:A	218559890	NA,A	NA,G	NA,1	NA,-inf	NA,inf	NA,1.29647	0.000347977	0.000348243
2	chr2:217954456:C:T	217954456	NA,T	NA,C	NA,1	NA,-inf	NA,inf	NA,1.31929	0.000346696	0.000346975
2	chr2:218345973:C:G	218345973	NA,G	NA,C	NA,1	NA,inf	NA,inf	NA,1.2931	0.000346633	0.000346868
2	chr2:218629314:G:A	218629314	A,A	G,G	1,1	inf,inf	inf,inf	4.07747,0.434236	0.000346594	0.000355126
2	chr2:218537648:G:A	218537648	A,A	G,G	1,1	inf,-inf	inf,inf	4.34802,0.0848416	0.000346576	0.000356791
2	chr2:218343666:C:T	218343666	NA,T	NA,C	NA,1	NA,-inf	NA,inf	NA,1.34875	0.000346369	0.00034666
2	chr2:218240244:C:T	218240244	NA,T	NA,C	NA,1	NA,-inf	NA,inf	NA,1.36904	0.000345445	0.00034568
2	chr2:218541317:C:T	218541317	NA,T	NA,C	NA,1	NA,-inf	NA,inf	NA,1.28773	0.000342566	0.000342828
2	chr2:218580442:T:C	218580442	C,C	T,T	1,1	inf,-inf	inf,inf	4.32743,0.117759	0.000341995	0.000351953
2	chr2:218110499:T:C	218110499	NA,C	NA,T	NA,1	NA,inf	NA,inf	NA,1.28869	0.000339302	0.000339556
2	chr2:218471385:A:G	218471385	G,G	A,A	1,1	inf,-inf	inf,inf	4.31947,0.0987607	0.00033435	0.000344046
2	chr2:218366096:T:C	218366096	NA,C	NA,T	NA,1	NA,inf	NA,inf	NA,1.27473	0.000331563	0.000331794
2	chr2:218639780:G:A	218639780	A,A	G,G	1,1	inf,inf	inf,inf	4.0629,0.420768	0.000331262	0.000339411
2	chr2:218505128:C:T	218505128	T,T	C,C	1,1	inf,-inf	inf,inf	4.31529,0.0784334	0.000331091	0.000340631
2	chr2:218395308:G:A	218395308	A,A	G,G	1,1	-inf,inf	inf,inf	3.81404,1.81349	0.0003298	0.000405006
2	chr2:218254095:A:G	218254095	NA,G	NA,A	NA,1	NA,-inf	NA,inf	NA,1.34335	0.000329173	0.000329402
2	chr2:218861939:C:G	218861939	NA,G	NA,C	NA,1	NA,-inf	NA,inf	NA,1.28345	0.000329099	0.000329361
2	chr2:217953529:G:A	217953529	NA,A	NA,G	NA,1	NA,-inf	NA,inf	NA,1.2895	0.000328678	0.000328943
2	chr2:218517129:T:C	218517129	C,C	T,T	1,1	inf,-inf	inf,inf	4.30623,0.0857142	0.000327355	0.00033675
2	chr2:218468290:C:T	218468290	T,T	C,C	1,1	inf,-inf	inf,inf	4.30449,0.0951649	0.000327258	0.000336655
2	chr2:218138123:C:A	218138123	NA,A	NA,C	NA,1	NA,inf	NA,inf	NA,1.26973	0.000326216	0.000326469
2	chr2:218581754:G:A	218581754	A,A	G,G	1,1	inf,-inf	inf,inf	4.28767,0.127546	0.000325787	0.000335034
2	chr2:218573636:C:T	218573636	T,T	C,C	1,1	inf,-inf	inf,inf	4.2944,0.095935	0.000322748	0.000331966
2	chr2:218799316:T:C	218799316	NA,C	NA,T	NA,1	NA,inf	NA,inf	NA,1.26465	0.000322689	0.000322927
2	chr2:217912980:G:A	217912980	A,A	G,G	1,1	-inf,-inf	inf,inf	1.81909,0.631676	0.000321787	0.000322054
2	chr2:218660612:C:T	218660612	T,T	C,C	1,1	inf,inf	inf,inf	4.0539,0.402358	0.000320998	0.000328824
2	chr2:219027541:G:A	219027541	NA,A	NA,G	NA,1	NA,inf	NA,inf	NA,1.27413	0.000320888	0.000321149
2	chr2:218648137:GAC:G	218648137	G,G	GAC,GAC	1,1	inf,inf	inf,inf	3.97016,0.4753	0.000319017	0.000326314
2	chr2:218527032:C:T	218527032	T,T	C,C	1,1	inf,inf	inf,inf	4.03611,0.0317016	0.000318593	0.000324157
2	chr2:218522176:C:T	218522176	T,T	C,C	1,1	inf,-inf	inf,inf	4.28816,0.0874785	0.0003185	0.000327566
2	chr2:217920154:A:G	217920154	G,G	A,A	1,1	-inf,-inf	inf,inf	2.27719,0.112674	0.000318478	0.00031886
2	chr2:218481379:G:A	218481379	A,A	G,G	1,1	inf,-inf	inf,inf	4.28932,0.0712682	0.000317004	0.000326035
2	chr2:218527031:A:G	218527031	G,G	A,A	1,1	inf,inf	inf,inf	4.03172,0.0305264	0.000316636	0.00032215
2	chr2:218521361:T:A	218521361	A,A	T,T	1,1	inf,-inf	inf,inf	4.28072,0.0850176	0.000315328	0.000324254
2	chr2:218524513:A:G	218524513	G,G	A,A	1,1	inf,-inf	inf,inf	4.2791,0.0853946	0.000314287	0.000323185
2	chr2:218250522:G:A	218250522	A,A	G,G	1,1	inf,-inf	inf,inf	0.0783923,2.16217	0.000314201	0.000314404
2	chr2:218323017:C:T	218323017	T,T	C,C	1,1	inf,inf	inf,inf	4.08939,2.01586	0.000313206	0.000513973
2	chr2:218226480:T:C	218226480	NA,C	NA,T	NA,1	NA,-inf	NA,inf	NA,1.31408	0.000312813	0.000313031
2	chr2:218640011:T:G	218640011	NA,G	NA,T	NA,1	NA,-inf	NA,inf	NA,1.24217	0.000312357	0.000312583
2	chr2:217968153:T:G	217968153	NA,G	NA,T	NA,1	NA,inf	NA,inf	NA,1.25199	0.000311324	0.000311564
2	chr2:218669807:C:T	218669807	T,T	C,C	1,1	-inf,-inf	inf,inf	4.04131,0.392626	0.000311173	0.000318711
2	chr2:218092302:C:T	218092302	NA,T	NA,C	NA,1	NA,inf	NA,inf	NA,1.26738	0.000310918	0.000311149
2	chr2:218138225:C:T	218138225	NA,T	NA,C	NA,1	NA,inf	NA,inf	NA,1.24061	0.00030977	0.000310011
2	chr2:218528086:C:T	218528086	T,T	C,C	1,1	inf,-inf	inf,inf	4.26416,0.101346	0.000309637	0.00031833
2	chr2:218100355:G:A	218100355	NA,A	NA,G	NA,1	NA,inf	NA,inf	NA,1.23909	0.000309511	0.000309751
2	chr2:218694350:C:T	218694350	NA,T	NA,C	NA,1	NA,inf	NA,inf	NA,1.23888	0.000309479	0.000309707
2	chr2:218694353:C:T	218694353	NA,T	NA,C	NA,1	NA,inf	NA,inf	NA,1.23888	0.000309479	0.000309707
2	chr2:218089993:A:G	218089993	NA,G	NA,A	NA,1	NA,inf	NA,inf	NA,1.23807	0.000309371	0.00030961
2	chr2:219167874:G:C	219167874	NA,C	NA,G	NA,1	NA,-inf	NA,inf	NA,1.26796	0.000308546	0.000308811
2	chr2:219034600:T:C	219034600	NA,C	NA,T	NA,1	NA,inf	NA,inf	NA,1.24464	0.000304697	0.000304944
2	chr2:217955446:G:A	217955446	NA,A	NA,G	NA,1	NA,-inf	NA,inf	NA,1.24647	0.000303879	0.000304123
2	chr2:218537003:G:A	218537003	A,A	G,G	1,1	inf,-inf	inf,inf	4.25312,0.0896507	0.000303499	0.000311964
2	chr2:218203679:A:G	218203679	G,G	A,A	1,1	inf,inf	inf,inf	1.94905,0.560746	0.00030289	0.000303158
2	chr2:218668182:G:A	218668182	A,A	G,G	1,1	-inf,-inf	inf,inf	4.0139,0.397296	0.00030111	0.000308289
2	chr2:218543820:CAAA:C	218543820	NA,C	NA,CAAA	NA,1	NA,-inf	NA,inf	NA,1.1972	0.000300793	0.000301015
2	chr2:218099038:C:G	218099038	NA,G	NA,C	NA,1	NA,inf	NA,inf	NA,1.2233	0.000300756	0.000300989
2	chr2:219029863:G:A	219029863	NA,A	NA,G	NA,1	NA,inf	NA,inf	NA,1.23555	0.000299852	0.000300096
2	chr2:218738096:G:A	218738096	A,A	G,G	1,1	-inf,-inf	inf,inf	3.07642,0.921381	0.000299674	0.00030214
2	chr2:218585236:GTCTTACT:G	218585236	G,G	GTCTTACT,GTCTTACT	1,1	inf,-inf	inf,inf	4.2247,0.130991	0.000298753	0.000306923
2	chr2:218069462:G:A	218069462	A,A	G,G	1,1	inf,inf	inf,inf	2.4803,1.33965	0.000298674	0.000301119
2	chr2:217875368:G:C	217875368	NA,C	NA,G	NA,1	NA,inf	NA,inf	NA,1.22283	0.000298452	0.000298682
2	chr2:218233137:C:CTGTA	218233137	NA,CTGTA	NA,C	NA,1	NA,-inf	NA,inf	NA,1.28562	0.000297714	0.000297922
2	chr2:218143730:C:T	218143730	NA,T	NA,C	NA,1	NA,inf	NA,inf	NA,1.21833	0.000297602	0.000297833
2	chr2:218246707:A:C	218246707	NA,C	NA,A	NA,1	NA,-inf	NA,inf	NA,1.28508	0.000297449	0.000297657
2	chr2:217919808:T:A	217919808	A,A	T,T	1,1	-inf,-inf	inf,inf	1.70634,0.916488	0.000297442	0.000297801
2	chr2:218533436:A:G	218533436	G,G	A,A	1,1	inf,-inf	inf,inf	4.23172,0.107866	0.000297109	0.000305282
2	chr2:218919534:C:T	218919534	T,NA	C,NA	1,NA	inf,NA	inf,NA	1.43437,NA	0.000297042	0.000297252
2	chr2:218337661:C:T	218337661	NA,T	NA,C	NA,1	NA,-inf	NA,inf	NA,1.26109	0.000296862	0.000297112
2	chr2:217914462:G:A	217914462	A,A	G,G	1,1	-inf,-inf	inf,inf	1.87302,0.49656	0.000296515	0.000296759
2	chr2:217804300:C:T	217804300	NA,T	NA,C	NA,1	NA,inf	NA,inf	NA,1.22135	0.000293842	0.000294081
2	chr2:217782640:A:G	217782640	NA,G	NA,A	NA,1	NA,-inf	NA,inf	NA,1.22862	0.00029357	0.000293813
2	chr2:218069644:C:T	218069644	T,T	C,C	1,1	inf,inf	inf,inf	2.42951,1.36485	0.000293522	0.000295831
2	chr2:218231927:G:A	218231927	A,NA	G,NA	1,NA	-inf,NA	inf,NA	4.01711,NA	0.000292463	0.00033128
2	chr2:218568230:G:C	218568230	C,C	G,G	1,1	inf,-inf	inf,inf	4.23656,0.0654304	0.000292383	0.000300495
2	chr2:219166533:T:C	219166533	C,C	T,T	1,1	inf,-inf	inf,inf	1.55878,0.256709	0.000291394	0.000291461
2	chr2:218662282:C:T	218662282	T,T	C,C	1,1	-inf,-inf	inf,inf	4.00186,0.385306	0.000291136	0.00029804
2	chr2:217839017:G:A	217839017	NA,A	NA,G	NA,1	NA,inf	NA,inf	NA,1.20948	0.000290017	0.000290245
2	chr2:218012659:T:C	218012659	C,NA	T,NA	1,NA	-inf,NA	inf,NA	1.32391,NA	0.00028989	0.000290082
2	chr2:219074885:A:C	219074885	NA,C	NA,A	NA,1	NA,-inf	NA,inf	NA,1.1973	0.000288703	0.000288934
2	chr2:218668180:C:T	218668180	T,T	C,C	1,1	-inf,-inf	inf,inf	3.99174,0.387827	0.000288518	0.000295307
2	chr2:219115025:T:C	219115025	NA,C	NA,T	NA,1	NA,-inf	NA,inf	NA,1.19582	0.000287941	0.000288171
2	chr2:217924382:C:G	217924382	G,G	C,C	1,1	-inf,-inf	inf,inf	1.43654,0.846214	0.000287859	0.000288032
2	chr2:218432463:G:A	218432463	NA,A	NA,G	NA,1	NA,-inf	NA,inf	NA,1.1977	0.000287825	0.000288042
2	chr2:218131830:C:T	218131830	T,T	C,C	1,1	inf,inf	inf,inf	0.0428083,2.13754	0.000287452	0.000287579
2	chr2:219011410:G:A	219011410	A,NA	G,NA	1,NA	-inf,NA	inf,NA	1.64342,NA	0.000286037	0.000286356
2	chr2:218471221:C:A	218471221	A,A	C,C	1,1	-inf,-inf	inf,inf	3.55623,0.557218	0.00028561	0.00028926
2	chr2:218187823:G:A	218187823	A,A	G,G	1,1	inf,-inf	inf,inf	6.66416,0.630557	0.000285263	0.00515683
2	chr2:218650036:A:G	218650036	G,G	A,A	1,1	inf,inf	inf,inf	3.97771,0.396426	0.000285098	0.00029177
2	chr2:218531961:C:T	218531961	T,T	C,C	1,1	inf,-inf	inf,inf	4.20449,0.096257	0.000284772	0.000292474
2	chr2:218069648:G:A	218069648	A,A	G,G	1,1	inf,inf	inf,inf	2.43328,1.34558	0.000284696	0.000286945
2	chr2:218474985:T:C	218474985	NA,C	NA,T	NA,1	NA,-inf	NA,inf	NA,1.1655	0.000284108	0.000284318
2	chr2:218157082:A:G	218157082	NA,G	NA,A	NA,1	NA,-inf	NA,inf	NA,1.22156	0.000283451	0.000283652
2	chr2:219000200:A:AG	219000200	NA,AG	NA,A	NA,1	NA,inf	NA,inf	NA,1.19876	0.000282577	0.000282815
2	chr2:218140487:A:G	218140487	G,G	A,A	1,1	-inf,-inf	inf,inf	2.44511,1.98994	0.000282558	0.000288947
2	chr2:218609014:T:C	218609014	C,C	T,T	1,1	inf,inf	inf,inf	3.85258,0.232675	0.000281332	0.000285807
2	chr2:218112801:G:A	218112801	NA,A	NA,G	NA,1	NA,inf	NA,inf	NA,1.18873	0.000281203	0.000281423
2	chr2:218001715:C:T	218001715	NA,T	NA,C	NA,1	NA,-inf	NA,inf	NA,1.20252	0.000281085	0.000281314
2	chr2:218414216:G:GCA	218414216	NA,GCA	NA,G	NA,1	NA,-inf	NA,inf	NA,1.20172	0.000280675	0.000280894
2	chr2:219026893:C:T	219026893	NA,T	NA,C	NA,1	NA,inf	NA,inf	NA,1.19772	0.000280354	0.000280582
2	chr2:219028459:G:A	219028459	NA,A	NA,G	NA,1	NA,inf	NA,inf	NA,1.19673	0.00027987	0.000280097
2	chr2:218617364:A:G	218617364	NA,G	NA,A	NA,1	NA,-inf	NA,inf	NA,1.18032	0.000279825	0.000280028
2	chr2:219027904:C:T	219027904	NA,T	NA,C	NA,1	NA,inf	NA,inf	NA,1.19499	0.000279009	0.000279236
2	chr2:217729848:G:A	217729848	NA,A	NA,G	NA,1	NA,inf	NA,inf	NA,1.18704	0.000278405	0.000278637
2	chr2:218190845:A:G	218190845	NA,G	NA,A	NA,1	NA,-inf	NA,inf	NA,1.17831	0.000278077	0.000278273
2	chr2:217785206:G:C	217785206	NA,C	NA,G	NA,1	NA,-inf	NA,inf	NA,1.19656	0.000277776	0.000278006
2	chr2:218442790:T:C	218442790	NA,C	NA,T	NA,1	NA,-inf	NA,inf	NA,1.15243	0.000277533	0.000277739
2	chr2:218813698:C:T	218813698	T,T	C,C	1,1	-inf,inf	inf,inf	2.88301,0.651001	0.000276816	0.000278087
2	chr2:218504565:A:G	218504565	G,G	A,A	1,1	-inf,-inf	inf,inf	3.52993,0.558079	0.000276444	0.000279915
2	chr2:218515026:C:T	218515026	NA,T	NA,C	NA,1	NA,-inf	NA,inf	NA,1.14952	0.000276095	0.0002763
2	chr2:218548384:A:AGGCTGGAGTGCCACT	218548384	NA,AGGCTGGAGTGCCACT	NA,A	NA,1	NA,-inf	NA,inf	NA,1.14828	0.000275561	0.000275765
2	chr2:218571278:C:T	218571278	NA,T	NA,C	NA,1	NA,-inf	NA,inf	NA,1.17222	0.000275371	0.000275571
2	chr2:218183059:G:A	218183059	A,A	G,G	1,1	inf,-inf	inf,inf	4.33104,1.45605	0.000275204	0.000382325
2	chr2:218069910:G:A	218069910	A,A	G,G	1,1	inf,inf	inf,inf	2.43395,1.3267	0.000274858	0.000277037
2	chr2:218547683:A:G	218547683	NA,G	NA,A	NA,1	NA,-inf	NA,inf	NA,1.14551	0.000274188	0.000274392
2	chr2:218489899:T:C	218489899	NA,C	NA,T	NA,1	NA,-inf	NA,inf	NA,1.14517	0.000274016	0.00027422
2	chr2:218780830:G:A	218780830	A,A	G,G	1,1	-inf,-inf	inf,inf	2.96753,0.956134	0.000273782	0.000275836
2	chr2:218452853:G:A	218452853	NA,A	NA,G	NA,1	NA,-inf	NA,inf	NA,1.14422	0.000273415	0.000273618
2	chr2:218261465:G:T	218261465	T,T	G,G	1,1	inf,-inf	inf,inf	0.078461,2.08785	0.000273167	0.000273344
2	chr2:218669171:T:C	218669171	C,C	T,T	1,1	-inf,-inf	inf,inf	3.91825,0.12236	0.000271731	0.000276322
2	chr2:218531532:C:T	218531532	T,T	C,C	1,1	-inf,-inf	inf,inf	3.50208,0.572748	0.000271062	0.000274419
2	chr2:218477561:T:C	218477561	C,C	T,T	1,1	-inf,-inf	inf,inf	3.48884,0.584665	0.000270889	0.000274215
2	chr2:218334345:A:G	218334345	G,G	A,A	1,1	-inf,inf	inf,inf	0.471941,2.35311	0.000270355	0.00027077
2	chr2:218135470:A:G	218135470	NA,G	NA,A	NA,1	NA,inf	NA,inf	NA,1.16211	0.000269863	0.000270073
2	chr2:219123798:G:A	219123798	NA,A	NA,G	NA,1	NA,inf	NA,inf	NA,1.17471	0.000269673	0.000269892
2	chr2:218621904:C:A	218621904	A,A	C,C	1,1	inf,inf	inf,inf	4.17239,0.0804587	0.000269102	0.000276416
2	chr2:218421818:G:C	218421818	C,C	G,G	1,1	-inf,-inf	inf,inf	3.7283,0.352542	0.000268993	0.000273357
2	chr2:218533622:A:C	218533622	NA,C	NA,A	NA,1	NA,-inf	NA,inf	NA,1.13459	0.000268826	0.000269025
2	chr2:218465466:C:T	218465466	T,T	C,C	1,1	-inf,-inf	inf,inf	3.51776,0.550094	0.000268226	0.000271575
2	chr2:218496897:C:T	218496897	NA,T	NA,C	NA,1	NA,-inf	NA,inf	NA,1.19392	0.000268049	0.000268264
2	chr2:217817774:C:T	217817774	NA,T	NA,C	NA,1	NA,-inf	NA,inf	NA,1.1713	0.000268022	0.000268244
2	chr2:218097482:A:G	218097482	G,G	A,A	1,1	-inf,-inf	inf,inf	2.56786,1.93202	0.000267754	0.000275106
2	chr2:218566291:G:A	218566291	NA,A	NA,G	NA,1	NA,-inf	NA,inf	NA,1.13159	0.000267366	0.000267565
2	chr2:218735034:A:G	218735034	G,NA	A,NA	1,NA	-inf,NA	inf,NA	1.07514,NA	0.000267165	0.000267285
2	chr2:218727008:C:T	218727008	NA,T	NA,C	NA,1	NA,-inf	NA,inf	NA,1.16708	0.000267123	0.000267337
2	chr2:218166387:G:A	218166387	NA,A	NA,G	NA,1	NA,-inf	NA,inf	NA,1.15463	0.000266955	0.000267158
2	chr2:217786113:C:T	217786113	NA,T	NA,C	NA,1	NA,-inf	NA,inf	NA,1.17371	0.000266397	0.000266618
2	chr2:219024556:G:A	219024556	A,NA	G,NA	1,NA	-inf,NA	inf,NA	1.21613,NA	0.000265963	0.000266106
2	chr2:218073475:T:A	218073475	NA,A	NA,T	NA,1	NA,inf	NA,inf	NA,1.19222	0.000265817	0.000266011
2	chr2:218492822:C:T	218492822	T,T	C,C	1,1	inf,-inf	inf,inf	3.904,0.0160231	0.000265309	0.000269564
2	chr2:218485029:C:T	218485029	T,T	C,C	1,1	inf,-inf	inf,inf	4.06872,0.203099	0.000265147	0.000271451
2	chr2:219076919:T:C	219076919	NA,C	NA,T	NA,1	NA,-inf	NA,inf	NA,1.16032	0.000265092	0.000265304
2	chr2:218419492:G:A	218419492	A,A	G,G	1,1	-inf,-inf	inf,inf	3.66889,0.415814	0.000264889	0.000269184
2	chr2:217787798:G:A	217787798	NA,A	NA,G	NA,1	NA,-inf	NA,inf	NA,1.16755	0.00026348	0.000263698
2	chr2:217824465:T:C	217824465	NA,C	NA,T	NA,1	NA,-inf	NA,inf	NA,1.16608	0.000262712	0.000262928
2	chr2:218547234:C:T	218547234	NA,T	NA,C	NA,1	NA,-inf	NA,inf	NA,1.12139	0.000262643	0.000262838
2	chr2:218125593:T:A	218125593	NA,A	NA,T	NA,1	NA,inf	NA,inf	NA,1.14583	0.000262166	0.00026237
2	chr2:218312425:C:T	218312425	T,T	C,C	1,1	inf,-inf	inf,inf	4.52776,1.77509	0.000261907	0.000678623
2	chr2:218655682:C:T	218655682	T,T	C,C	1,1	inf,inf	inf,inf	4.07734,0.182552	0.000261471	0.000268038
2	chr2:218109820:G:A	218109820	NA,A	NA,G	NA,1	NA,inf	NA,inf	NA,1.14389	0.000261416	0.000261618
2	chr2:218174322:G:A	218174322	NA,A	NA,G	NA,1	NA,-inf	NA,inf	NA,1.1551	0.000261222	0.000261434
2	chr2:217990599:C:A	217990599	NA,A	NA,C	NA,1	NA,inf	NA,inf	NA,1.1521	0.000261205	0.000261408
2	chr2:217945751:T:C	217945751	C,C	T,T	1,1	inf,inf	inf,inf	0.382632,1.99832	0.000260561	0.000260768
2	chr2:218126174:C:T	218126174	NA,T	NA,C	NA,1	NA,inf	NA,inf	NA,1.14052	0.000259769	0.000259971
2	chr2:218523047:G:A	218523047	NA,A	NA,G	NA,1	NA,-inf	NA,inf	NA,1.11188	0.000258156	0.000258348
2	chr2:218730825:C:T	218730825	T,NA	C,NA	1,NA	-inf,NA	inf,NA	1.05835,NA	0.00025802	0.000258136
2	chr2:218795076:A:G	218795076	G,G	A,A	1,1	-inf,-inf	inf,inf	2.57494,1.03497	0.000257656	0.000258786
2	chr2:218601278:A:G	218601278	NA,G	NA,A	NA,1	NA,-inf	NA,inf	NA,1.13257	0.000256774	0.000256961
2	chr2:217972928:AG:A	217972928	NA,A	NA,AG	NA,1	NA,-inf	NA,inf	NA,1.17535	0.00025662	0.000256809
2	chr2:218113289:C:T	218113289	NA,T	NA,C	NA,1	NA,inf	NA,inf	NA,1.13345	0.000256553	0.000256753
2	chr2:218069790:G:A	218069790	A,A	G,G	1,1	inf,inf	inf,inf	2.38437,1.32153	0.000256141	0.000258097
2	chr2:218524818:C:T	218524818	NA,T	NA,C	NA,1	NA,-inf	NA,inf	NA,1.10749	0.000256096	0.000256286
2	chr2:218875485:C:T	218875485	NA,T	NA,C	NA,1	NA,-inf	NA,inf	NA,1.14165	0.00025557	0.000255773
2	chr2:217792054:G:A	217792054	NA,A	NA,G	NA,1	NA,inf	NA,inf	NA,1.14477	0.000254589	0.000254796
2	chr2:218172698:T:A	218172698	NA,A	NA,T	NA,1	NA,-inf	NA,inf	NA,1.13923	0.000254329	0.000254535
2	chr2:218250498:C:T	218250498	NA,T	NA,C	NA,1	NA,-inf	NA,inf	NA,1.19325	0.000253959	0.000254138
2	chr2:218795623:A:G	218795623	G,G	A,A	1,1	-inf,-inf	inf,inf	2.61199,0.994967	0.000253094	0.000254231
2	chr2:218577776:A:T	218577776	T,T	A,A	1,1	-inf,-inf	inf,inf	3.486,0.538303	0.000253071	0.000256167
2	chr2:218331156:T:A	218331156	NA,A	NA,T	NA,1	NA,inf	NA,inf	NA,1.07676	0.000252987	0.000253138
2	chr2:218696418:G:A	218696418	NA,A	NA,G	NA,1	NA,-inf	NA,inf	NA,1.13464	0.000252766	0.000252968
2	chr2:218558797:T:C	218558797	C,C	T,T	1,1	-inf,-inf	inf,inf	3.49079,0.534892	0.000252462	0.00025557
2	chr2:218130399:A:G	218130399	G,G	A,A	1,1	-inf,-inf	inf,inf	2.55437,1.89766	0.000251696	0.000258442
2	chr2:218768348:T:G	218768348	G,G	T,T	1,1	-inf,-inf	inf,inf	3.82439,0.210667	0.000251122	0.000255284
2	chr2:218069639:G:A	218069639	A,A	G,G	1,1	inf,inf	inf,inf	2.40944,1.29055	0.0002504	0.00025235
2	chr2:218512254:C:T	218512254	NA,T	NA,C	NA,1	NA,-inf	NA,inf	NA,1.09441	0.00025028	0.000250466
2	chr2:218488472:C:T	218488472	T,T	C,C	1,1	inf,-inf	inf,inf	3.86055,0.015977	0.000249284	0.000253188
2	chr2:218800612:T:C	218800612	C,C	T,T	1,1	-inf,-inf	inf,inf	2.47039,1.06168	0.0002483	0.000249281
2	chr2:218802740:T:A	218802740	A,A	T,T	1,1	-inf,-inf	inf,inf	2.52094,1.03407	0.00024785	0.000248883
2	chr2:218039328:G:A	218039328	NA,A	NA,G	NA,1	NA,-inf	NA,inf	NA,1.15116	0.000247812	0.000247997
2	chr2:218112119:T:C	218112119	NA,C	NA,T	NA,1	NA,-inf	NA,inf	NA,1.14935	0.000246464	0.00024666
2	chr2:218623975:G:A	218623975	A,A	G,G	1,1	inf,inf	inf,inf	4.12222,0.0411427	0.00024576	0.000252274
2	chr2:218607602:G:A	218607602	A,A	G,G	1,1	inf,inf	inf,inf	4.11562,0.0561359	0.00024537	0.000251823
2	chr2:218802787:T:A	218802787	A,A	T,T	1,1	-inf,-inf	inf,inf	2.51793,1.03048	0.000245118	0.000246139
2	chr2:217857803:G:A	217857803	A,NA	G,NA	1,NA	inf,NA	inf,NA	1.41681,NA	0.000244871	0.000245094
2	chr2:218595912:C:G	218595912	NA,G	NA,C	NA,1	NA,-inf	NA,inf	NA,1.13914	0.000244488	0.000244691
2	chr2:218795064:C:G	218795064	G,G	C,C	1,1	-inf,-inf	inf,inf	2.5498,1.024	0.000244413	0.000245471
2	chr2:217937153:T:C	217937153	NA,C	NA,T	NA,1	NA,-inf	NA,inf	NA,1.12924	0.00024418	0.000244384
2	chr2:219171103:T:C	219171103	NA,C	NA,T	NA,1	NA,inf	NA,inf	NA,1.10988	0.000243314	0.000243504
2	chr2:218634036:T:G	218634036	G,G	T,T	1,1	inf,-inf	inf,inf	3.67367,0.335402	0.000243125	0.000246566
2	chr2:218768350:T:G	218768350	G,G	T,T	1,1	-inf,-inf	inf,inf	3.80101,0.210667	0.000242934	0.000246907
2	chr2:218489474:C:A	218489474	A,A	C,C	1,1	inf,-inf	inf,inf	3.82764,0.0652041	0.000242644	0.000246339
2	chr2:218780739:G:A	218780739	A,A	G,G	1,1	-inf,-inf	inf,inf	2.89637,0.94114	0.000242428	0.000244176
2	chr2:218802690:T:C	218802690	C,C	T,T	1,1	-inf,-inf	inf,inf	2.52426,1.01855	0.000242317	0.000243331
2	chr2:218481041:C:G	218481041	NA,G	NA,C	NA,1	NA,-inf	NA,inf	NA,1.09795	0.00024164	0.000241816
2	chr2:218112808:G:A	218112808	A,A	G,G	1,1	-inf,-inf	inf,inf	2.53691,1.8765	0.000240028	0.000246302
2	chr2:218646645:G:A	218646645	A,A	G,G	1,1	inf,-inf	inf,inf	4.09568,0.118871	0.000239609	0.000245953
2	chr2:218175187:T:A	218175187	NA,A	NA,T	NA,1	NA,inf	NA,inf	NA,1.08857	0.000238135	0.000238316
2	chr2:218548061:C:A	218548061	A,A	C,C	1,1	-inf,-inf	inf,inf	3.44967,0.533676	0.000238065	0.000240926
2	chr2:218125863:C:T	218125863	T,T	C,C	1,1	-inf,-inf	inf,inf	2.46288,1.89195	0.000237989	0.000243546
2	chr2:218488931:G:A	218488931	NA,A	NA,G	NA,1	NA,-inf	NA,inf	NA,1.06638	0.000237894	0.000238071
2	chr2:218212570:C:T	218212570	T,T	C,C	1,1	inf,-inf	inf,inf	2.49517,0.337741	0.000237853	0.000238394
2	chr2:218637409:G:A	218637409	A,A	G,G	1,1	inf,-inf	inf,inf	4.0839,0.133728	0.000237628	0.000243883
2	chr2:218397985:C:T	218397985	NA,T	NA,C	NA,1	NA,inf	NA,inf	NA,1.07836	0.00023758	0.000237747
2	chr2:218452525:T:C	218452525	C,C	T,T	1,1	-inf,-inf	inf,inf	3.478,0.50203	0.000237178	0.000240072
2	chr2:218455162:C:G	218455162	G,G	C,C	1,1	-inf,-inf	inf,inf	3.48221,0.496735	0.000236614	0.00023951
2	chr2:219085938:G:A	219085938	NA,A	NA,G	NA,1	NA,inf	NA,inf	NA,1.09876	0.000236035	0.000236239
2	chr2:218447746:T:C	218447746	C,C	T,T	1,1	-inf,-inf	inf,inf	3.48788,0.489117	0.00023594	0.000238838
2	chr2:218172432:G:A	218172432	NA,A	NA,G	NA,1	NA,inf	NA,inf	NA,1.0915	0.00023563	0.000235822
2	chr2:218654563:A:G	218654563	G,G	A,A	1,1	inf,-inf	inf,inf	3.78399,0.483026	0.000234208	0.000239116
2	chr2:218445768:T:C	218445768	NA,C	NA,T	NA,1	NA,-inf	NA,inf	NA,1.06653	0.000233971	0.000234145
2	chr2:219049216:G:C	219049216	NA,C	NA,G	NA,1	NA,inf	NA,inf	NA,1.09317	0.00023358	0.00023377
2	chr2:218572249:A:T	218572249	T,T	A,A	1,1	inf,-inf	inf,inf	4.0543,0.00512228	0.00023234	0.000237933
2	chr2:217896096:G:A	217896096	NA,A	NA,G	NA,1	NA,inf	NA,inf	NA,1.09158	0.000232302	0.000232488
2	chr2:217954109:C:G	217954109	NA,G	NA,C	NA,1	NA,inf	NA,inf	NA,1.10366	0.00023225	0.000232439
2	chr2:217876623:C:T	217876623	NA,T	NA,C	NA,1	NA,inf	NA,inf	NA,1.07863	0.000231732	0.000231912
2	chr2:218625050:TGCA:T	218625050	T,T	TGCA,TGCA	1,1	inf,inf	inf,inf	3.68927,0.265867	0.000231079	0.000234436
2	chr2:218138637:G:A	218138637	A,A	G,G	1,1	-inf,-inf	inf,inf	2.39113,1.8971	0.00023018	0.000235034
2	chr2:218164385:C:G	218164385	G,G	C,C	1,1	inf,inf	inf,inf	1.29581,1.45572	0.000230131	0.000230387
2	chr2:218453355:T:C	218453355	C,C	T,T	1,1	-inf,-inf	inf,inf	3.45905,0.497252	0.000229222	0.000231992
2	chr2:217937145:A:G	217937145	NA,G	NA,A	NA,1	NA,-inf	NA,inf	NA,1.09236	0.000229147	0.000229338
2	chr2:217742887:G:A	217742887	NA,A	NA,G	NA,1	NA,-inf	NA,inf	NA,1.07926	0.000229004	0.000229191
2	chr2:218545564:T:G	218545564	NA,G	NA,T	NA,1	NA,inf	NA,inf	NA,1.05974	0.000228708	0.000228873
2	chr2:218801459:T:C	218801459	C,C	T,T	1,1	-inf,-inf	inf,inf	2.3902,1.07524	0.000228571	0.000229433
2	chr2:218298114:G:A	218298114	NA,A	NA,G	NA,1	NA,inf	NA,inf	NA,1.01727	0.000227666	0.00022781
2	chr2:219030302:AG:A	219030302	NA,A	NA,AG	NA,1	NA,-inf	NA,inf	NA,1.07872	0.000227557	0.000227737
2	chr2:218167634:C:T	218167634	T,NA	C,NA	1,NA	inf,NA	inf,NA	1.76604,NA	0.000227366	0.000227809
2	chr2:217954128:G:A	217954128	NA,A	NA,G	NA,1	NA,inf	NA,inf	NA,1.0896	0.00022667	0.000226855
2	chr2:218490935:C:A	218490935	A,A	C,C	1,1	inf,-inf	inf,inf	3.79438,0.0244048	0.000226524	0.000229949
2	chr2:218409792:C:T	218409792	NA,T	NA,C	NA,1	NA,-inf	NA,inf	NA,1.08773	0.000225846	0.000226023
2	chr2:218829993:G:A	218829993	NA,A	NA,G	NA,1	NA,-inf	NA,inf	NA,1.0696	0.000225115	0.000225294
2	chr2:218026390:G:A	218026390	NA,A	NA,G	NA,1	NA,inf	NA,inf	NA,1.07197	0.000224252	0.000224421
2	chr2:217805294:G:A	217805294	NA,A	NA,G	NA,1	NA,inf	NA,inf	NA,1.06497	0.000224141	0.000224322
2	chr2:218169146:A:G	218169146	NA,G	NA,A	NA,1	NA,-inf	NA,inf	NA,1.05672	0.000223849	0.000224025
2	chr2:219075762:C:T	219075762	T,NA	C,NA	1,NA	-inf,NA	inf,NA	1.32522,NA	0.000223713	0.00022388
2	chr2:217905238:C:T	217905238	NA,T	NA,C	NA,1	NA,inf	NA,inf	NA,1.0635	0.000222269	0.000222448
2	chr2:218408728:T:G	218408728	G,G	T,T	1,1	-inf,-inf	inf,inf	3.6136,0.333502	0.000222001	0.000225449
2	chr2:218320033:G:A	218320033	NA,A	NA,G	NA,1	NA,inf	NA,inf	NA,1.06106	0.000221011	0.000221166
2	chr2:218793886:C:T	218793886	T,T	C,C	1,1	-inf,-inf	inf,inf	3.18038,0.397506	0.000219377	0.000220828
2	chr2:218144619:A:T	218144619	T,T	A,A	1,1	-inf,-inf	inf,inf	2.42785,1.86213	0.000218881	0.000223799
2	chr2:219125448:G:A	219125448	NA,A	NA,G	NA,1	NA,-inf	NA,inf	NA,1.03363	0.000218759	0.000218931
2	chr2:218070975:T:C	218070975	NA,C	NA,T	NA,1	NA,inf	NA,inf	NA,1.07899	0.000218752	0.000218912
2	chr2:218035770:C:T	218035770	NA,T	NA,C	NA,1	NA,inf	NA,inf	NA,1.0568	0.00021851	0.000218669
2	chr2:217811103:T:C	217811103	NA,C	NA,T	NA,1	NA,-inf	NA,inf	NA,1.04921	0.000218174	0.000218353
2	chr2:218444580:C:T	218444580	NA,T	NA,C	NA,1	NA,-inf	NA,inf	NA,1.0157	0.000217743	0.000217906
2	chr2:218801786:T:G	218801786	G,G	T,T	1,1	-inf,-inf	inf,inf	2.41854,1.02465	0.000217694	0.000218531
2	chr2:219154831:T:C	219154831	C,NA	T,NA	1,NA	inf,NA	inf,NA	1.31883,NA	0.000217632	0.000217796
2	chr2:218345883:T:C	218345883	C,C	T,T	1,1	inf,inf	inf,inf	4.39627,1.78129	0.000216945	0.000497795
2	chr2:218246643:C:G	218246643	NA,G	NA,C	NA,1	NA,inf	NA,inf	NA,1.07097	0.000216787	0.000216949
2	chr2:218010596:G:A	218010596	A,NA	G,NA	1,NA	-inf,NA	inf,NA	1.07899,NA	0.000216767	0.000216884
2	chr2:218016710:C:T	218016710	NA,T	NA,C	NA,1	NA,-inf	NA,inf	NA,1.03343	0.000216531	0.000216708
2	chr2:218317675:A:G	218317675	NA,G	NA,A	NA,1	NA,-inf	NA,inf	NA,1.06477	0.000216114	0.000216295
2	chr2:218034575:G:T	218034575	NA,T	NA,G	NA,1	NA,inf	NA,inf	NA,1.04959	0.000215651	0.000215813
2	chr2:217776070:A:C	217776070	NA,C	NA,A	NA,1	NA,-inf	NA,inf	NA,1.05029	0.000215444	0.000215622
2	chr2:218107668:C:T	218107668	T,T	C,C	1,1	-inf,-inf	inf,inf	2.53989,1.82389	0.000215292	0.00022103
2	chr2:218367977:C:A	218367977	A,NA	C,NA	1,NA	-inf,NA	inf,NA	0.786514,NA	0.000215244	0.000215312
2	chr2:219044699:T:C	219044699	NA,C	NA,T	NA,1	NA,inf	NA,inf	NA,1.04474	0.000214896	0.00021507
2	chr2:218341769:T:C	218341769	NA,C	NA,T	NA,1	NA,inf	NA,inf	NA,1.00747	0.000214807	0.000214952
2	chr2:217814515:G:A	217814515	NA,A	NA,G	NA,1	NA,-inf	NA,inf	NA,1.04988	0.000214611	0.000214787
2	chr2:218056336:A:G	218056336	NA,G	NA,A	NA,1	NA,inf	NA,inf	NA,1.04645	0.000214512	0.000214668
2	chr2:218242442:C:T	218242442	T,NA	C,NA	1,NA	-inf,NA	inf,NA	0.809012,NA	0.000213963	0.000214034
2	chr2:217951475:A:G	217951475	NA,G	NA,A	NA,1	NA,-inf	NA,inf	NA,1.04546	0.00021386	0.000214032
2	chr2:218016434:G:A	218016434	NA,A	NA,G	NA,1	NA,-inf	NA,inf	NA,1.02492	0.000213341	0.000213516
2	chr2:218992936:G:C	218992936	NA,C	NA,G	NA,1	NA,-inf	NA,inf	NA,1.04194	0.000212913	0.000213084
2	chr2:218533441:C:T	218533441	T,T	C,C	1,1	-inf,-inf	inf,inf	3.48167,0.410449	0.000212541	0.000215124
2	chr2:218037743:T:C	218037743	NA,C	NA,T	NA,1	NA,inf	NA,inf	NA,1.04052	0.000212407	0.000212562
2	chr2:217767110:G:A	217767110	NA,A	NA,G	NA,1	NA,-inf	NA,inf	NA,1.04286	0.000212168	0.000212344
2	chr2:217821806:G:T	217821806	NA,T	NA,G	NA,1	NA,inf	NA,inf	NA,1.04168	0.000211886	0.000212058
2	chr2:218249968:C:T	218249968	NA,T	NA,C	NA,1	NA,inf	NA,inf	NA,1.02015	0.000211716	0.000211886
2	chr2:217821136:CAT:C	217821136	NA,C	NA,CAT	NA,1	NA,inf	NA,inf	NA,1.04058	0.000211475	0.000211647
2	chr2:218042658:T:G	218042658	NA,G	NA,T	NA,1	NA,inf	NA,inf	NA,1.03642	0.000211016	0.00021117
2	chr2:218202130:G:T	218202130	NA,T	NA,G	NA,1	NA,inf	NA,inf	NA,1.05692	0.000210982	0.00021114
2	chr2:217976489:G:A	217976489	NA,A	NA,G	NA,1	NA,-inf	NA,inf	NA,1.03016	0.000210844	0.000211017
2	chr2:218593008:C:T	218593008	T,T	C,C	1,1	-inf,-inf	inf,inf	3.44699,0.447837	0.000210824	0.000213356
2	chr2:217948365:G:A	217948365	NA,A	NA,G	NA,1	NA,-inf	NA,inf	NA,1.03591	0.000210542	0.000210711
2	chr2:217993227:G:A	217993227	NA,A	NA,G	NA,1	NA,-inf	NA,inf	NA,1.03991	0.000210122	0.000210298
2	chr2:217876225:A:G	217876225	NA,G	NA,A	NA,1	NA,inf	NA,inf	NA,1.02151	0.000209908	0.000210072
2	chr2:218421539:T:C	218421539	NA,C	NA,T	NA,1	NA,-inf	NA,inf	NA,1.04872	0.000209299	0.000209467
2	chr2:218627643:G:T	218627643	NA,T	NA,G	NA,1	NA,-inf	NA,inf	NA,1.04706	0.000208862	0.000209035
2	chr2:218801654:T:C	218801654	C,C	T,T	1,1	-inf,-inf	inf,inf	2.20789,1.14786	0.000207971	0.000208718
2	chr2:218255673:G:A	218255673	NA,A	NA,G	NA,1	NA,inf	NA,inf	NA,1.04553	0.000207697	0.000207852
2	chr2:218065664:C:T	218065664	T,T	C,C	1,1	inf,inf	inf,inf	2.9798,0.737985	0.000207506	0.000210153
2	chr2:217755778:C:T	217755778	NA,T	NA,C	NA,1	NA,-inf	NA,inf	NA,1.02744	0.000206856	0.000207027
2	chr2:218211490:G:C	218211490	C,C	G,G	1,1	-inf,inf	inf,inf	6.82586,0.548775	0.000206757	0.0070357
2	chr2:218204872:C:A	218204872	A,A	C,C	1,1	inf,inf	inf,inf	1.73516,0.567294	0.00020644	0.000206619
2	chr2:218536514:C:T	218536514	T,T	C,C	1,1	inf,-inf	inf,inf	3.7151,0.0324418	0.000205826	0.000208754
2	chr2:217948647:A:T	217948647	NA,T	NA,A	NA,1	NA,inf	NA,inf	NA,1.03159	0.000205379	0.000205546
2	chr2:218442283:G:A	218442283	NA,A	NA,G	NA,1	NA,-inf	NA,inf	NA,1.00299	0.000204901	0.000205052
2	chr2:217788224:T:C	217788224	C,C	T,T	1,1	inf,-inf	inf,inf	0.729361,1.60393	0.000204844	0.000205026
2	chr2:218562874:A:G	218562874	G,G	A,A	1,1	inf,-inf	inf,inf	3.71568,0.0145408	0.000204588	0.000207513
2	chr2:217787076:T:TACAGAGTGCTGATTGGTGCATCCACAAACCCTGAGCAAGGC	217787076	NA,TACAGAGTGCTGATTGGTGCATCCACAAACCCTGAGCAAGGC	NA,T	NA,1	NA,-inf	NA,inf	NA,1.02017	0.000204541	0.000204711
2	chr2:217951979:C:T	217951979	T,T	C,C	1,1	-inf,-inf	inf,inf	1.34089,0.788308	0.000204432	0.000204551
2	chr2:217736581:T:C	217736581	NA,C	NA,T	NA,1	NA,inf	NA,inf	NA,1.00993	0.000204341	0.000204511
2	chr2:217974593:A:G	217974593	NA,G	NA,A	NA,1	NA,inf	NA,inf	NA,1.00968	0.000204154	0.000204313
2	chr2:218060803:G:C	218060803	C,NA	G,NA	1,NA	inf,NA	inf,NA	1.60971,NA	0.000204085	0.00020441
2	chr2:217793612:C:T	217793612	NA,T	NA,C	NA,1	NA,inf	NA,inf	NA,1.0156	0.000203693	0.000203859
2	chr2:217943833:A:G	217943833	NA,G	NA,A	NA,1	NA,inf	NA,inf	NA,1.0265	0.000203541	0.000203707
2	chr2:217747195:G:A	217747195	NA,A	NA,G	NA,1	NA,inf	NA,inf	NA,1.00622	0.000202905	0.000203074
2	chr2:218452972:A:G	218452972	G,NA	A,NA	1,NA	inf,NA	inf,NA	1.28157,NA	0.000202619	0.00020278
2	chr2:218265791:G:A	218265791	A,A	G,G	1,1	inf,-inf	inf,inf	0.0770326,1.93222	0.000202523	0.000202655
2	chr2:218408952:C:T	218408952	NA,T	NA,C	NA,1	NA,-inf	NA,inf	NA,1.03449	0.000202374	0.000202524
2	chr2:218665625:C:T	218665625	T,T	C,C	1,1	-inf,inf	inf,inf	3.62757,0.260071	0.000202196	0.000205071
2	chr2:218349917:A:C	218349917	C,C	A,A	1,1	inf,inf	inf,inf	4.18266,1.78228	0.000201789	0.000381412
2	chr2:218691623:T:C	218691623	C,C	T,T	1,1	-inf,inf	inf,inf	3.39503,0.485117	0.000201405	0.000203822
2	chr2:218537968:T:C	218537968	C,C	T,T	1,1	inf,-inf	inf,inf	3.69855,0.0238735	0.00020038	0.00020321
2	chr2:218252256:T:C	218252256	NA,C	NA,T	NA,1	NA,inf	NA,inf	NA,1.02444	0.000200322	0.000200472
2	chr2:218445760:A:C	218445760	C,C	A,A	1,1	inf,-inf	inf,inf	3.69478,0.0452919	0.000200134	0.000202952
2	chr2:218472610:A:G	218472610	G,G	A,A	1,1	inf,-inf	inf,inf	3.68658,0.0650885	0.000199448	0.000202236
2	chr2:217942059:T:C	217942059	C,NA	T,NA	1,NA	-inf,NA	inf,NA	1.11371,NA	0.00019925	0.000199376
2	chr2:217756083:C:G	217756083	NA,G	NA,C	NA,1	NA,-inf	NA,inf	NA,1.0054	0.000199249	0.000199415
2	chr2:217973668:G:T	217973668	NA,T	NA,G	NA,1	NA,-inf	NA,inf	NA,0.995948	0.000199198	0.000199359
2	chr2:217744771:A:C	217744771	NA,C	NA,A	NA,1	NA,-inf	NA,inf	NA,0.997646	0.000199064	0.000199226
2	chr2:218508474:A:G	218508474	G,G	A,A	1,1	inf,-inf	inf,inf	3.68842,0.0379339	0.000198949	0.000201729
2	chr2:218474560:T:C	218474560	C,C	T,T	1,1	inf,-inf	inf,inf	3.68318,0.0624617	0.000198569	0.000201336
2	chr2:218508045:C:A	218508045	A,A	C,C	1,1	inf,-inf	inf,inf	3.68588,0.025288	0.000197155	0.000199914
2	chr2:218588513:C:T	218588513	T,T	C,C	1,1	inf,-inf	inf,inf	3.66855,0.0901214	0.000196936	0.000199655
2	chr2:218487849:C:T	218487849	T,T	C,C	1,1	inf,inf	inf,inf	3.69173,0.0100251	0.000196895	0.000199695
2	chr2:217936751:C:T	217936751	NA,T	NA,C	NA,1	NA,inf	NA,inf	NA,0.991785	0.000196891	0.000197051
2	chr2:218003437:G:A	218003437	NA,A	NA,G	NA,1	NA,-inf	NA,inf	NA,0.993744	0.000196518	0.000196686
2	chr2:218933357:C:T	218933357	NA,T	NA,C	NA,1	NA,inf	NA,inf	NA,0.984668	0.000196222	0.000196376
2	chr2:218231900:TCAAGC:T	218231900	T,T	TCAAGC,TCAAGC	1,1	inf,-inf	inf,inf	0.0776217,1.91514	0.000195824	0.000195951
2	chr2:218546480:A:G	218546480	G,G	A,A	1,1	inf,-inf	inf,inf	3.68052,0.0330897	0.000195464	0.000198197
2	chr2:217748428:A:G	217748428	NA,G	NA,A	NA,1	NA,-inf	NA,inf	NA,0.98654	0.000195407	0.000195567
2	chr2:218866138:C:T	218866138	NA,T	NA,C	NA,1	NA,-inf	NA,inf	NA,0.97798	0.000195371	0.000195521
2	chr2:218394547:G:A	218394547	A,A	G,G	1,1	-inf,-inf	inf,inf	4.82913,0.960532	0.000195364	0.000363787
2	chr2:218516225:GACACATGC:G	218516225	G,NA	GACACATGC,NA	1,NA	inf,NA	inf,NA	1.26011,NA	0.000194821	0.000194976
2	chr2:218564329:A:T	218564329	T,T	A,A	1,1	inf,-inf	inf,inf	3.6804,0.0126503	0.000194652	0.00019738
2	chr2:218510295:C:T	218510295	T,T	C,C	1,1	inf,-inf	inf,inf	3.67474,0.027525	0.000194575	0.000197276
2	chr2:217951030:G:A	217951030	NA,A	NA,G	NA,1	NA,inf	NA,inf	NA,0.998516	0.000194217	0.000194376
2	chr2:217972370:A:G	217972370	NA,G	NA,A	NA,1	NA,-inf	NA,inf	NA,1.01021	0.000193982	0.000194127
2	chr2:218878130:G:A	218878130	NA,A	NA,G	NA,1	NA,-inf	NA,inf	NA,0.984628	0.0001937	0.000193856
2	chr2:217749682:T:C	217749682	NA,C	NA,T	NA,1	NA,-inf	NA,inf	NA,0.980951	0.000193539	0.000193697
2	chr2:218534466:G:A	218534466	A,A	G,G	1,1	-inf,-inf	inf,inf	3.62754,0.157247	0.000193486	0.000196137
2	chr2:218465096:A:G	218465096	G,G	A,A	1,1	inf,-inf	inf,inf	3.66567,0.0580992	0.000193383	0.000196053
2	chr2:218284155:C:T	218284155	NA,T	NA,C	NA,1	NA,-inf	NA,inf	NA,0.96591	0.000193166	0.000193311
2	chr2:218582456:C:T	218582456	NA,T	NA,C	NA,1	NA,inf	NA,inf	NA,0.960977	0.000192679	0.00019282
2	chr2:218263792:C:T	218263792	T,T	C,C	1,1	inf,-inf	inf,inf	0.0498141,1.9211	0.000192367	0.000192496
2	chr2:219139337:C:T	219139337	NA,T	NA,C	NA,1	NA,-inf	NA,inf	NA,0.959315	0.000192238	0.00019239
2	chr2:218042826:G:A	218042826	NA,A	NA,G	NA,1	NA,-inf	NA,inf	NA,1.02494	0.000192209	0.000192367
2	chr2:218578994:A:G	218578994	G,G	A,A	1,1	-inf,-inf	inf,inf	3.37713,0.448313	0.000191875	0.000194084
2	chr2:218484645:AAC:A	218484645	A,A	AAC,AAC	1,1	inf,-inf	inf,inf	3.65754,0.00498778	0.000191851	0.000194479
2	chr2:218935472:G:A	218935472	NA,A	NA,G	NA,1	NA,inf	NA,inf	NA,0.971802	0.000191603	0.000191754
2	chr2:218516682:T:C	218516682	C,C	T,T	1,1	inf,-inf	inf,inf	3.66516,0.0177811	0.000191509	0.000194158
2	chr2:218507041:A:G	218507041	G,G	A,A	1,1	inf,-inf	inf,inf	3.6643,0.0127238	0.000191143	0.000193786
2	chr2:218831838:C:T	218831838	NA,T	NA,C	NA,1	NA,inf	NA,inf	NA,0.976494	0.000190985	0.000191143
2	chr2:217975534:A:G	217975534	NA,G	NA,A	NA,1	NA,-inf	NA,inf	NA,0.999502	0.0001906	0.000190741
2	chr2:218455484:C:A	218455484	A,A	C,C	1,1	inf,-inf	inf,inf	3.89956,0.0732442	0.000189343	0.000193507
2	chr2:219058777:C:A	219058777	NA,A	NA,C	NA,1	NA,inf	NA,inf	NA,0.969266	0.000188997	0.000189151
2	chr2:217757987:A:AT	217757987	NA,AT	NA,A	NA,1	NA,-inf	NA,inf	NA,0.973911	0.00018855	0.000188707
2	chr2:218346058:G:A	218346058	A,A	G,G	1,1	inf,inf	inf,inf	4.31501,1.72454	0.000188516	0.000402243
2	chr2:217768682:G:A	217768682	NA,A	NA,G	NA,1	NA,inf	NA,inf	NA,0.968053	0.000188287	0.000188439
2	chr2:218534904:T:C	218534904	C,C	T,T	1,1	inf,-inf	inf,inf	3.64859,0.0384257	0.000187327	0.000189897
2	chr2:218050935:G:A	218050935	NA,A	NA,G	NA,1	NA,inf	NA,inf	NA,0.966079	0.000187083	0.000187221
2	chr2:218241449:G:A	218241449	A,NA	G,NA	1,NA	inf,NA	inf,NA	1.62968,NA	0.000187024	0.000187344
2	chr2:218039298:T:C	218039298	NA,C	NA,T	NA,1	NA,-inf	NA,inf	NA,1.00756	0.000186876	0.00018703
2	chr2:218576880:C:T	218576880	T,T	C,C	1,1	inf,-inf	inf,inf	3.6455,0.0336481	0.000186599	0.000189152
2	chr2:218597696:G:A	218597696	A,A	G,G	1,1	inf,-inf	inf,inf	3.64359,0.0388561	0.000186382	0.000188926
2	chr2:219015509:T:C	219015509	NA,C	NA,T	NA,1	NA,-inf	NA,inf	NA,0.952752	0.00018584	0.00018599
2	chr2:218567846:G:A	218567846	A,A	G,G	1,1	inf,-inf	inf,inf	3.64834,0.0085155	0.000185748	0.000188309
2	chr2:217732855:G:C	217732855	NA,C	NA,G	NA,1	NA,-inf	NA,inf	NA,0.956207	0.000185324	0.000185475
2	chr2:218569471:A:G	218569471	G,G	A,A	1,1	inf,-inf	inf,inf	3.64134,0.0339284	0.000185293	0.000187824
2	chr2:217732096:G:C	217732096	NA,C	NA,G	NA,1	NA,-inf	NA,inf	NA,0.955773	0.000185181	0.000185332
2	chr2:218567317:G:T	218567317	T,T	G,G	1,1	inf,-inf	inf,inf	3.64159,0.0134032	0.000185153	0.00018768
2	chr2:218804090:A:G	218804090	G,G	A,A	1,1	-inf,-inf	inf,inf	2.38212,0.968449	0.00018498	0.000185697
2	chr2:218178009:C:T	218178009	NA,T	NA,C	NA,1	NA,-inf	NA,inf	NA,0.972189	0.000184356	0.000184501
2	chr2:217917972:G:A	217917972	NA,A	NA,G	NA,1	NA,-inf	NA,inf	NA,0.950573	0.000184345	0.000184494
2	chr2:218629915:T:C	218629915	C,C	T,T	1,1	inf,-inf	inf,inf	3.49121,0.303135	0.000184248	0.000186528
2	chr2:218578278:A:C	218578278	C,C	A,A	1,1	inf,-inf	inf,inf	3.63442,0.0360691	0.00018386	0.000186358
2	chr2:218576705:T:C	218576705	C,C	T,T	1,1	inf,-inf	inf,inf	3.63386,0.0408951	0.000183799	0.000186297
2	chr2:218359742:A:G	218359742	NA,G	NA,A	NA,1	NA,-inf	NA,inf	NA,0.979898	0.000183425	0.000183578
2	chr2:218600871:C:A	218600871	A,A	C,C	1,1	inf,-inf	inf,inf	3.63089,0.0416859	0.000183386	0.000185869
2	chr2:218197278:T:C	218197278	C,C	T,T	1,1	inf,-inf	inf,inf	1.66631,0.770564	0.00018261	0.000182804
2	chr2:218038504:T:C	218038504	NA,C	NA,T	NA,1	NA,inf	NA,inf	NA,0.950553	0.000182267	0.000182401
2	chr2:217797001:T:C	217797001	NA,C	NA,T	NA,1	NA,-inf	NA,inf	NA,0.950578	0.000182085	0.000182232
2	chr2:218989695:G:T	218989695	NA,T	NA,G	NA,1	NA,-inf	NA,inf	NA,0.943853	0.000181662	0.000181812
2	chr2:218600087:G:A	218600087	A,A	G,G	1,1	inf,-inf	inf,inf	3.61885,0.0518929	0.000180898	0.000183329
2	chr2:217900134:G:A	217900134	A,NA	G,NA	1,NA	-inf,NA	inf,NA	1.17065,NA	0.000180787	0.000180933
2	chr2:218687129:A:G	218687129	NA,G	NA,A	NA,1	NA,-inf	NA,inf	NA,0.960221	0.000180698	0.000180837
2	chr2:217802052:A:G	217802052	NA,G	NA,A	NA,1	NA,inf	NA,inf	NA,0.940099	0.000180578	0.000180725
2	chr2:218684881:G:C	218684881	C,NA	G,NA	1,NA	inf,NA	inf,NA	1.21638,NA	0.000180485	0.000180629
2	chr2:218216699:C:T	218216699	T,T	C,C	1,1	inf,-inf	inf,inf	0.0806089,1.86982	0.000180338	0.000180456
2	chr2:218175691:G:A	218175691	NA,A	NA,G	NA,1	NA,-inf	NA,inf	NA,0.931564	0.000180051	0.000180195
2	chr2:218273732:T:C	218273732	NA,C	NA,T	NA,1	NA,inf	NA,inf	NA,0.926528	0.000179957	0.000180101
2	chr2:218558882:G:A	218558882	A,A	G,G	1,1	inf,-inf	inf,inf	3.62212,0.0305569	0.000179948	0.000182383
2	chr2:218591694:A:G	218591694	G,G	A,A	1,1	inf,-inf	inf,inf	3.61984,0.0381359	0.000179707	0.000182134
2	chr2:218644265:T:C	218644265	C,C	T,T	1,1	inf,-inf	inf,inf	3.45999,0.337278	0.00017958	0.000181845
2	chr2:217993554:C:T	217993554	T,NA	C,NA	1,NA	inf,NA	inf,NA	1.25072,NA	0.000179455	0.000179619
2	chr2:217969614:A:C	217969614	NA,C	NA,A	NA,1	NA,inf	NA,inf	NA,0.938609	0.000179193	0.000179342
2	chr2:218995796:C:T	218995796	NA,T	NA,C	NA,1	NA,inf	NA,inf	NA,0.932001	0.000179083	0.000179225
2	chr2:218087023:C:G	218087023	G,G	C,C	1,1	inf,inf	inf,inf	1.16585,1.36199	0.000178997	0.000179166
2	chr2:217823029:G:A	217823029	NA,A	NA,G	NA,1	NA,-inf	NA,inf	NA,0.941411	0.000178779	0.000178926
2	chr2:218254607:C:T	218254607	T,T	C,C	1,1	inf,-inf	inf,inf	0.0875976,1.8605	0.000178621	0.000178737
2	chr2:219050293:T:C	219050293	C,NA	T,NA	1,NA	inf,NA	inf,NA	1.31374,NA	0.000178503	0.000178702
2	chr2:218255793:T:C	218255793	C,C	T,T	1,1	inf,-inf	inf,inf	0.0883311,1.85933	0.000178455	0.000178571
2	chr2:218597777:G:A	218597777	A,A	G,G	1,1	inf,-inf	inf,inf	3.6125,0.0324053	0.000178167	0.000180558
2	chr2:218285726:G:A	218285726	NA,A	NA,G	NA,1	NA,inf	NA,inf	NA,0.907168	0.000178066	0.000178189
2	chr2:218890289:T:A	218890289	A,NA	T,NA	1,NA	inf,NA	inf,NA	1.25664,NA	0.000177954	0.000178109
2	chr2:218683663:C:G	218683663	G,NA	C,NA	1,NA	inf,NA	inf,NA	1.20827,NA	0.000177815	0.000177956
2	chr2:217917817:T:C	217917817	C,C	T,T	1,1	-inf,inf	inf,inf	1.87462,0.252372	0.000177767	0.000177941
2	chr2:218231908:AGCCTGGGCAACGTAGTGAG:A	218231908	A,A	AGCCTGGGCAACGTAGTGAG,AGCCTGGGCAACGTAGTGAG	1,1	inf,-inf	inf,inf	0.0713421,1.8672	0.00017753	0.000177647
2	chr2:218366300:T:C	218366300	NA,C	NA,T	NA,1	NA,-inf	NA,inf	NA,0.952785	0.000177356	0.000177497
2	chr2:218292881:C:T	218292881	T,T	C,C	1,1	-inf,-inf	inf,inf	0.0709729,1.90423	0.000177315	0.000177439
2	chr2:217964800:G:A	217964800	NA,A	NA,G	NA,1	NA,-inf	NA,inf	NA,0.930373	0.000176716	0.000176861
2	chr2:218796332:C:A	218796332	A,A	C,C	1,1	-inf,-inf	inf,inf	2.54641,0.833362	0.00017658	0.000177354
2	chr2:218572873:G:C	218572873	C,C	G,G	1,1	inf,-inf	inf,inf	3.60498,0.0327884	0.000176308	0.000178664
2	chr2:218335036:C:G	218335036	NA,G	NA,C	NA,1	NA,-inf	NA,inf	NA,0.946301	0.000175348	0.00017549
2	chr2:218593018:G:A	218593018	A,A	G,G	1,1	inf,-inf	inf,inf	3.59937,0.0423461	0.000175072	0.000177406
2	chr2:218984369:G:A	218984369	NA,A	NA,G	NA,1	NA,-inf	NA,inf	NA,0.930372	0.000175058	0.000175204
2	chr2:218334812:C:T	218334812	NA,T	NA,C	NA,1	NA,-inf	NA,inf	NA,0.944978	0.000174966	0.000175107
2	chr2:218335358:G:A	218335358	NA,A	NA,G	NA,1	NA,-inf	NA,inf	NA,0.944828	0.000174922	0.000175064
2	chr2:218401458:G:A	218401458	NA,A	NA,G	NA,1	NA,-inf	NA,inf	NA,0.889948	0.000174265	0.000174392
2	chr2:217977111:C:T	217977111	NA,T	NA,C	NA,1	NA,-inf	NA,inf	NA,0.916699	0.000173905	0.000174047
2	chr2:217980825:T:C	217980825	C,NA	T,NA	1,NA	-inf,NA	inf,NA	1.13994,NA	0.00017368	0.000173813
2	chr2:218383312:T:C	218383312	C,C	T,T	1,1	-inf,-inf	inf,inf	0.840466,0.846973	0.000173595	0.000173649
2	chr2:217786504:C:T	217786504	NA,T	NA,C	NA,1	NA,inf	NA,inf	NA,0.918948	0.000173136	0.000173277
2	chr2:218550442:A:AC	218550442	AC,AC	A,A	1,1	inf,-inf	inf,inf	3.5929,0.0270232	0.000172642	0.000174941
2	chr2:217812223:G:T	217812223	NA,T	NA,G	NA,1	NA,inf	NA,inf	NA,0.917552	0.000171833	0.000171973
2	chr2:217786606:G:A	217786606	A,A	G,G	1,1	inf,-inf	inf,inf	0.702647,1.53026	0.000171665	0.000171817
2	chr2:217742512:G:A	217742512	NA,A	NA,G	NA,1	NA,-inf	NA,inf	NA,0.911988	0.000170985	0.000171127
2	chr2:218339564:C:T	218339564	NA,T	NA,C	NA,1	NA,-inf	NA,inf	NA,0.929929	0.000170647	0.000170785
2	chr2:217838154:C:T	217838154	NA,T	NA,C	NA,1	NA,inf	NA,inf	NA,0.903052	0.000170582	0.000170717
2	chr2:217970584:C:A	217970584	NA,A	NA,C	NA,1	NA,-inf	NA,inf	NA,0.901399	0.000170546	0.000170685
2	chr2:217970857:T:C	217970857	NA,C	NA,T	NA,1	NA,-inf	NA,inf	NA,0.932144	0.000170357	0.000170484
2	chr2:218805152:A:T	218805152	T,T	A,A	1,1	-inf,-inf	inf,inf	2.46422,0.852101	0.000170242	0.000170933
2	chr2:219151686:A:C	219151686	NA,C	NA,A	NA,1	NA,-inf	NA,inf	NA,0.907583	0.000170205	0.00017034
2	chr2:218317697:C:T	218317697	NA,T	NA,C	NA,1	NA,-inf	NA,inf	NA,0.921795	0.000169866	0.000170008
2	chr2:218149890:A:G	218149890	NA,G	NA,A	NA,1	NA,-inf	NA,inf	NA,0.892636	0.00016982	0.00016995
2	chr2:217816782:G:C	217816782	NA,C	NA,G	NA,1	NA,inf	NA,inf	NA,0.909515	0.000168674	0.000168812
2	chr2:218960489:G:A	218960489	A,NA	G,NA	1,NA	inf,NA	inf,NA	1.12733,NA	0.000168202	0.000168322
2	chr2:218302157:G:C	218302157	C,C	G,G	1,1	-inf,-inf	inf,inf	0.083833,1.87768	0.000168177	0.000168297
2	chr2:217733515:C:G	217733515	NA,G	NA,C	NA,1	NA,-inf	NA,inf	NA,0.897381	0.00016792	0.000168057
2	chr2:218226837:T:G	218226837	G,G	T,T	1,1	inf,-inf	inf,inf	0.0772147,1.8332	0.000167641	0.00016775
2	chr2:218745710:A:G	218745710	G,G	A,A	1,1	-inf,-inf	inf,inf	3.2827,0.332579	0.000167297	0.000168898
2	chr2:218543835:A:C	218543835	C,C	A,A	1,1	inf,inf	inf,inf	3.76946,0.189998	0.000167093	0.000170666
2	chr2:218530576:C:T	218530576	NA,T	NA,C	NA,1	NA,inf	NA,inf	NA,0.873465	0.00016614	0.000166262
2	chr2:218253371:A:G	218253371	G,G	A,A	1,1	inf,-inf	inf,inf	0.0758077,1.829	0.000165998	0.000166107
2	chr2:217802166:G:A	217802166	A,A	G,G	1,1	-inf,-inf	inf,inf	1.47325,0.925168	0.000165979	0.00016617
2	chr2:218799796:A:G	218799796	G,G	A,A	1,1	-inf,-inf	inf,inf	2.37735,0.896652	0.000165772	0.000166402
2	chr2:218761749:A:T	218761749	NA,T	NA,A	NA,1	NA,inf	NA,inf	NA,0.877876	0.000165721	0.000165844
2	chr2:217969930:G:A	217969930	NA,A	NA,G	NA,1	NA,inf	NA,inf	NA,0.881222	0.000165715	0.000165837
2	chr2:217891323:G:A	217891323	NA,A	NA,G	NA,1	NA,inf	NA,inf	NA,0.889476	0.000165618	0.00016575
2	chr2:218169236:A:G	218169236	NA,G	NA,A	NA,1	NA,inf	NA,inf	NA,0.874918	0.000165615	0.000165748
2	chr2:218307672:G:A	218307672	A,A	G,G	1,1	-inf,-inf	inf,inf	0.045259,1.86353	0.000165491	0.000165605
2	chr2:218342196:C:T	218342196	T,T	C,C	1,1	inf,inf	inf,inf	4.47869,1.60629	0.000165459	0.000406531
2	chr2:218800254:G:T	218800254	T,T	G,G	1,1	-inf,-inf	inf,inf	2.43532,0.846512	0.000165361	0.000166009
2	chr2:218246461:C:T	218246461	T,T	C,C	1,1	inf,-inf	inf,inf	0.0845211,1.82173	0.00016536	0.000165468
2	chr2:218751187:G:T	218751187	T,T	G,G	1,1	-inf,-inf	inf,inf	3.27706,0.329101	0.000164882	0.000166459
2	chr2:219115306:G:A	219115306	NA,A	NA,G	NA,1	NA,inf	NA,inf	NA,0.886769	0.000164552	0.000164686
2	chr2:219107241:A:G	219107241	NA,G	NA,A	NA,1	NA,inf	NA,inf	NA,0.886769	0.000164552	0.000164686
2	chr2:219065395:C:A	219065395	NA,A	NA,C	NA,1	NA,inf	NA,inf	NA,0.886769	0.000164552	0.000164686
2	chr2:218578406:A:G	218578406	NA,G	NA,A	NA,1	NA,-inf	NA,inf	NA,0.881322	0.000164522	0.000164644
2	chr2:218376895:T:G	218376895	NA,G	NA,T	NA,1	NA,inf	NA,inf	NA,0.920766	0.000163726	0.000163854
2	chr2:218834467:A:G	218834467	NA,G	NA,A	NA,1	NA,-inf	NA,inf	NA,0.884518	0.000163187	0.000163318
2	chr2:218427411:G:A	218427411	NA,A	NA,G	NA,1	NA,-inf	NA,inf	NA,0.899386	0.000163038	0.000163169
2	chr2:218328118:C:T	218328118	NA,T	NA,C	NA,1	NA,-inf	NA,inf	NA,0.899235	0.000162995	0.000163132
2	chr2:218418063:G:A	218418063	NA,A	NA,G	NA,1	NA,-inf	NA,inf	NA,0.898417	0.000162816	0.000162947
2	chr2:217819777:G:C	217819777	NA,C	NA,G	NA,1	NA,inf	NA,inf	NA,0.886332	0.000162334	0.000162467
2	chr2:218975594:C:G	218975594	NA,G	NA,C	NA,1	NA,inf	NA,inf	NA,0.870079	0.000160958	0.000161084
2	chr2:217991320:C:CT	217991320	NA,CT	NA,C	NA,1	NA,inf	NA,inf	NA,0.871085	0.000160631	0.000160754
2	chr2:217957136:G:A	217957136	NA,A	NA,G	NA,1	NA,inf	NA,inf	NA,0.862567	0.000160426	0.000160555
2	chr2:219130505:TA:T	219130505	T,T	TA,TA	1,1	inf,inf	inf,inf	1.99988,0.0782582	0.000160173	0.000160378
2	chr2:218492447:A:C	218492447	C,NA	A,NA	1,NA	inf,NA	inf,NA	1.5138,NA	0.000159926	0.000160197
2	chr2:218972289:G:A	218972289	NA,A	NA,G	NA,1	NA,inf	NA,inf	NA,0.872744	0.000159505	0.000159632
2	chr2:218544966:C:A	218544966	A,A	C,C	1,1	inf,-inf	inf,inf	3.54545,0.0407638	0.000159433	0.000161534
2	chr2:217981776:A:G	217981776	NA,G	NA,A	NA,1	NA,-inf	NA,inf	NA,0.866099	0.000159421	0.000159551
2	chr2:218131556:G:A	218131556	NA,A	NA,G	NA,1	NA,inf	NA,inf	NA,0.858309	0.000159151	0.000159275
2	chr2:218110226:A:G	218110226	G,NA	A,NA	1,NA	inf,NA	inf,NA	1.5208,NA	0.000159101	0.000159369
2	chr2:218394046:C:T	218394046	NA,T	NA,C	NA,1	NA,inf	NA,inf	NA,0.852456	0.000158963	0.000159084
2	chr2:218691090:T:C	218691090	C,NA	T,NA	1,NA	inf,NA	inf,NA	1.25594,NA	0.000158525	0.000158679
2	chr2:219160830:G:C	219160830	NA,C	NA,G	NA,1	NA,-inf	NA,inf	NA,0.861973	0.000158384	0.000158507
2	chr2:218765842:C:T	218765842	T,T	C,C	1,1	-inf,-inf	inf,inf	3.24111,0.332341	0.000157429	0.000158905
2	chr2:218798430:G:A	218798430	A,A	G,G	1,1	-inf,-inf	inf,inf	2.50547,0.792775	0.000157212	0.000157886
2	chr2:218823787:G:A	218823787	NA,A	NA,G	NA,1	NA,inf	NA,inf	NA,0.848913	0.000157052	0.000157168
2	chr2:218381320:C:A	218381320	NA,A	NA,C	NA,1	NA,-inf	NA,inf	NA,0.840158	0.000156115	0.000156231
2	chr2:218106580:G:A	218106580	A,A	G,G	1,1	-inf,-inf	inf,inf	4.11747,1.19248	0.000156114	0.000204546
2	chr2:218257705:T:C	218257705	NA,C	NA,T	NA,1	NA,-inf	NA,inf	NA,0.838624	0.000156075	0.000156198
2	chr2:217893477:T:G	217893477	G,NA	T,NA	1,NA	-inf,NA	inf,NA	0.947879,NA	0.000156007	0.000156101
2	chr2:218998576:G:A	218998576	NA,A	NA,G	NA,1	NA,inf	NA,inf	NA,0.847595	0.000155588	0.000155715
2	chr2:218861950:A:C	218861950	NA,C	NA,A	NA,1	NA,-inf	NA,inf	NA,0.840376	0.000155173	0.000155299
2	chr2:217798247:C:G	217798247	NA,G	NA,C	NA,1	NA,inf	NA,inf	NA,0.859906	0.000155155	0.000155285
2	chr2:218448631:T:C	218448631	C,C	T,T	1,1	-inf,-inf	inf,inf	3.45941,0.146368	0.000154399	0.00015626
2	chr2:218063987:T:C	218063987	C,C	T,T	1,1	inf,inf	inf,inf	2.80368,0.698765	0.000154373	0.000156154
2	chr2:218602266:G:A	218602266	A,A	G,G	1,1	-inf,-inf	inf,inf	3.45403,0.142243	0.000154084	0.000155922
2	chr2:217796933:C:T	217796933	T,NA	C,NA	1,NA	inf,NA	inf,NA	1.25848,NA	0.000153873	0.000154042
2	chr2:218648543:G:A	218648543	NA,A	NA,G	NA,1	NA,inf	NA,inf	NA,0.831994	0.000153837	0.000153955
2	chr2:219037757:C:T	219037757	NA,T	NA,C	NA,1	NA,-inf	NA,inf	NA,0.840772	0.000153814	0.000153938
2	chr2:218632587:T:C	218632587	NA,C	NA,T	NA,1	NA,inf	NA,inf	NA,0.830889	0.000153469	0.000153588
2	chr2:217880121:C:G	217880121	NA,G	NA,C	NA,1	NA,-inf	NA,inf	NA,0.846113	0.000153452	0.000153578
2	chr2:218306739:G:A	218306739	A,A	G,G	1,1	-inf,-inf	inf,inf	0.0795473,1.82884	0.000153366	0.000153475
2	chr2:217952743:C:T	217952743	NA,T	NA,C	NA,1	NA,inf	NA,inf	NA,0.835012	0.000153233	0.000153357
2	chr2:218252643:T:C	218252643	C,C	T,T	1,1	inf,-inf	inf,inf	0.0771466,1.78571	0.000153212	0.000153312
2	chr2:217976380:G:C	217976380	NA,C	NA,G	NA,1	NA,inf	NA,inf	NA,0.833319	0.000153106	0.000153219
2	chr2:218565859:G:A	218565859	NA,A	NA,G	NA,1	NA,-inf	NA,inf	NA,0.853582	0.000152987	0.000153109
2	chr2:218517429:ACT:A	218517429	A,A	ACT,ACT	1,1	-inf,-inf	inf,inf	3.45064,0.146484	0.000152771	0.000154601
2	chr2:218135522:G:A	218135522	NA,A	NA,G	NA,1	NA,-inf	NA,inf	NA,0.858808	0.00015267	0.0001528
2	chr2:218377650:C:T	218377650	NA,T	NA,C	NA,1	NA,inf	NA,inf	NA,0.876922	0.000152619	0.000152738
2	chr2:218186068:C:T	218186068	T,T	C,C	1,1	inf,inf	inf,inf	1.21878,1.24719	0.000152435	0.000152597
2	chr2:218357400:C:T	218357400	T,T	C,C	1,1	inf,inf	inf,inf	4.48691,1.59573	0.000152394	0.000415314
2	chr2:218592226:T:G	218592226	G,NA	T,NA	1,NA	-inf,NA	inf,NA	0.816849,NA	0.00015229	0.000152366
2	chr2:218801240:G:A	218801240	A,A	G,G	1,1	-inf,-inf	inf,inf	2.3932,0.831371	0.000152263	0.000152848
2	chr2:219109430:G:T	219109430	T,T	G,G	1,1	-inf,-inf	inf,inf	1.43956,0.24508	0.000151911	0.000151954
2	chr2:218375683:C:T	218375683	NA,T	NA,C	NA,1	NA,-inf	NA,inf	NA,0.823271	0.000151865	0.000151978
2	chr2:218298929:C:T	218298929	NA,T	NA,C	NA,1	NA,-inf	NA,inf	NA,0.852475	0.000151769	0.000151896
2	chr2:218049656:G:A	218049656	NA,A	NA,G	NA,1	NA,-inf	NA,inf	NA,0.803786	0.000151708	0.000151822
2	chr2:218834454:T:C	218834454	C,NA	T,NA	1,NA	inf,NA	inf,NA	1.29771,NA	0.000151704	0.000151886
2	chr2:218758055:G:A	218758055	A,A	G,G	1,1	-inf,-inf	inf,inf	3.21089,0.336616	0.000151528	0.000152926
2	chr2:218295449:C:G	218295449	NA,G	NA,C	NA,1	NA,-inf	NA,inf	NA,0.851166	0.000151447	0.000151574
2	chr2:218995182:G:A	218995182	NA,A	NA,G	NA,1	NA,-inf	NA,inf	NA,0.835372	0.000151443	0.000151568
2	chr2:218309867:G:A	218309867	A,A	G,G	1,1	-inf,-inf	inf,inf	0.0932805,1.82346	0.000151204	0.000151312
2	chr2:218351646:A:C	218351646	C,C	A,A	1,1	inf,inf	inf,inf	3.28229,1.74878	0.000150224	0.000175875
2	chr2:217979101:C:A	217979101	NA,A	NA,C	NA,1	NA,-inf	NA,inf	NA,0.829734	0.000149996	0.000150118
2	chr2:218804029:G:A	218804029	A,A	G,G	1,1	-inf,-inf	inf,inf	2.44362,0.788679	0.000149834	0.000150439
2	chr2:218673296:G:T	218673296	T,T	G,G	1,1	-inf,-inf	inf,inf	3.75679,0.023906	0.000149367	0.000152511
2	chr2:218307506:G:A	218307506	NA,A	NA,G	NA,1	NA,inf	NA,inf	NA,0.808919	0.00014904	0.00014916
2	chr2:218174398:A:G	218174398	NA,G	NA,A	NA,1	NA,-inf	NA,inf	NA,0.817304	0.000148794	0.000148913
2	chr2:218215995:G:A	218215995	A,A	G,G	1,1	-inf,inf	inf,inf	6.821,0.268174	0.000148779	0.00476017
2	chr2:218214790:G:A	218214790	A,A	G,G	1,1	-inf,inf	inf,inf	6.81988,0.267255	0.000148761	0.00474407
2	chr2:218085313:C:A	218085313	A,A	C,C	1,1	-inf,-inf	inf,inf	3.66656,1.36443	0.000148756	0.000172722
2	chr2:217735497:C:T	217735497	T,T	C,C	1,1	inf,-inf	inf,inf	0.742756,1.29305	0.000148625	0.000148729
2	chr2:218696098:C:G	218696098	NA,G	NA,C	NA,1	NA,-inf	NA,inf	NA,0.822502	0.000148612	0.000148726
2	chr2:218365800:CCTCTTTCT:C	218365800	NA,C	NA,CCTCTTTCT	NA,1	NA,-inf	NA,inf	NA,0.801426	0.000147882	0.000147991
2	chr2:218075536:C:T	218075536	T,T	C,C	1,1	inf,inf	inf,inf	2.68754,0.758865	0.000147677	0.000149208
2	chr2:218051585:A:C	218051585	NA,C	NA,A	NA,1	NA,-inf	NA,inf	NA,0.841078	0.000147434	0.000147546
2	chr2:218499898:C:G	218499898	G,NA	C,NA	1,NA	inf,NA	inf,NA	1.3108,NA	0.000147172	0.000147352
2	chr2:218372416:G:A	218372416	NA,A	NA,G	NA,1	NA,-inf	NA,inf	NA,0.837523	0.000146946	0.000147062
2	chr2:218369141:T:G	218369141	G,G	T,T	1,1	-inf,-inf	inf,inf	0.0854277,1.83172	0.000146914	0.000147007
2	chr2:218179248:G:A	218179248	A,A	G,G	1,1	inf,-inf	inf,inf	1.4996,1.05484	0.000146651	0.000146894
2	chr2:218296084:G:C	218296084	C,C	G,G	1,1	-inf,-inf	inf,inf	0.0866665,1.8054	0.000146509	0.000146613
2	chr2:218367631:C:A	218367631	A,A	C,C	1,1	inf,inf	inf,inf	4.2505,1.51158	0.000146463	0.000267568
2	chr2:218298586:T:C	218298586	C,C	T,T	1,1	-inf,-inf	inf,inf	0.092343,1.80489	0.000146237	0.000146342
2	chr2:219113082:C:T	219113082	NA,T	NA,C	NA,1	NA,inf	NA,inf	NA,0.817047	0.000146195	0.000146309
2	chr2:218216028:A:G	218216028	NA,G	NA,A	NA,1	NA,inf	NA,inf	NA,0.825897	0.000146152	0.000146277
2	chr2:218454657:C:A	218454657	NA,A	NA,C	NA,1	NA,-inf	NA,inf	NA,0.82448	0.000145932	0.000146048
2	chr2:218058508:A:G	218058508	NA,G	NA,A	NA,1	NA,inf	NA,inf	NA,0.792451	0.000145446	0.000145563
2	chr2:218216255:G:A	218216255	A,A	G,G	1,1	-inf,inf	inf,inf	6.79444,0.269451	0.000145149	0.00450705
2	chr2:219081383:G:A	219081383	NA,A	NA,G	NA,1	NA,-inf	NA,inf	NA,0.807199	0.000144785	0.000144898
2	chr2:218296644:A:T	218296644	NA,T	NA,A	NA,1	NA,-inf	NA,inf	NA,0.823104	0.00014474	0.000144861
2	chr2:218288221:G:T	218288221	NA,T	NA,G	NA,1	NA,inf	NA,inf	NA,0.795513	0.000144601	0.000144716
2	chr2:218615745:G:A	218615745	NA,A	NA,G	NA,1	NA,-inf	NA,inf	NA,0.818401	0.000144528	0.000144643
2	chr2:218678038:A:G	218678038	NA,G	NA,A	NA,1	NA,-inf	NA,inf	NA,0.802663	0.000144389	0.0001445
2	chr2:218627663:C:A	218627663	NA,A	NA,C	NA,1	NA,inf	NA,inf	NA,0.792973	0.000144307	0.000144418
2	chr2:218132668:T:C	218132668	NA,C	NA,T	NA,1	NA,-inf	NA,inf	NA,0.83265	0.00014412	0.000144242
2	chr2:218562934:C:T	218562934	NA,T	NA,C	NA,1	NA,-inf	NA,inf	NA,0.823335	0.000144115	0.000144231
2	chr2:217796422:C:T	217796422	T,NA	C,NA	1,NA	inf,NA	inf,NA	1.22006,NA	0.000144108	0.000144266
2	chr2:217819928:G:C	217819928	NA,C	NA,G	NA,1	NA,-inf	NA,inf	NA,0.801551	0.000144031	0.000144147
2	chr2:219096351:G:A	219096351	NA,A	NA,G	NA,1	NA,inf	NA,inf	NA,0.804351	0.000143802	0.000143919
2	chr2:218804425:T:A	218804425	A,A	T,T	1,1	-inf,-inf	inf,inf	2.42999,0.773572	0.000143209	0.000143785
2	chr2:218851768:T:A	218851768	NA,A	NA,T	NA,1	NA,-inf	NA,inf	NA,0.80011	0.000142907	0.000143025
2	chr2:217800334:G:C	217800334	NA,C	NA,G	NA,1	NA,-inf	NA,inf	NA,0.80232	0.000142528	0.000142646
2	chr2:218804765:A:T	218804765	T,T	A,A	1,1	-inf,-inf	inf,inf	2.40373,0.792273	0.000142508	0.000143072
2	chr2:218608011:G:A	218608011	A,A	G,G	1,1	-inf,-inf	inf,inf	3.38448,0.164945	0.000142399	0.000144027
2	chr2:218643649:A:T	218643649	T,T	A,A	1,1	-inf,-inf	inf,inf	3.34671,0.22995	0.000142017	0.000143614
2	chr2:217988994:G:C	217988994	NA,C	NA,G	NA,1	NA,-inf	NA,inf	NA,0.793968	0.000141974	0.000142089
2	chr2:218993228:C:G	218993228	NA,G	NA,C	NA,1	NA,inf	NA,inf	NA,0.801394	0.000141972	0.000142085
2	chr2:218432338:G:A	218432338	NA,A	NA,G	NA,1	NA,-inf	NA,inf	NA,0.813863	0.000141958	0.000142072
2	chr2:218369516:T:C	218369516	C,C	T,T	1,1	-inf,-inf	inf,inf	0.09538,1.80476	0.000141918	0.000142007
2	chr2:218396518:C:T	218396518	NA,T	NA,C	NA,1	NA,-inf	NA,inf	NA,0.787729	0.000141833	0.000141947
2	chr2:218479442:G:T	218479442	T,T	G,G	1,1	-inf,-inf	inf,inf	3.39196,0.153335	0.000141552	0.00014319
2	chr2:219071748:C:T	219071748	NA,T	NA,C	NA,1	NA,inf	NA,inf	NA,0.794155	0.000141529	0.000141644
2	chr2:218556453:T:C	218556453	NA,C	NA,T	NA,1	NA,-inf	NA,inf	NA,0.815578	0.000141517	0.000141624
2	chr2:218057724:C:T	218057724	NA,T	NA,C	NA,1	NA,-inf	NA,inf	NA,0.815645	0.000141514	0.000141629
2	chr2:218818089:C:T	218818089	NA,T	NA,C	NA,1	NA,inf	NA,inf	NA,0.790304	0.000141454	0.000141571
2	chr2:218389555:AAAAAT:A	218389555	NA,A	NA,AAAAAT	NA,1	NA,inf	NA,inf	NA,0.779412	0.000141369	0.000141477
2	chr2:218145676:T:C	218145676	NA,C	NA,T	NA,1	NA,-inf	NA,inf	NA,0.820201	0.000141326	0.000141446
2	chr2:218201795:T:C	218201795	C,C	T,T	1,1	-inf,inf	inf,inf	6.77103,0.256449	0.000141039	0.00423217
2	chr2:217909227:C:T	217909227	T,T	C,C	1,1	-inf,-inf	inf,inf	1.17606,1.06391	0.000140839	0.000140992
2	chr2:217835541:T:G	217835541	G,NA	T,NA	1,NA	inf,NA	inf,NA	1.05245,NA	0.00014066	0.000140765
2	chr2:218986544:A:G	218986544	NA,G	NA,A	NA,1	NA,inf	NA,inf	NA,0.784947	0.000140628	0.000140739
2	chr2:218683357:C:T	218683357	NA,T	NA,C	NA,1	NA,-inf	NA,inf	NA,0.786322	0.000140393	0.000140501
2	chr2:218845756:A:T	218845756	NA,T	NA,A	NA,1	NA,-inf	NA,inf	NA,0.785875	0.000140367	0.00014048
2	chr2:218075899:A:T	218075899	NA,T	NA,A	NA,1	NA,inf	NA,inf	NA,0.786928	0.000140306	0.000140413
2	chr2:218710849:T:C	218710849	NA,C	NA,T	NA,1	NA,-inf	NA,inf	NA,0.784328	0.000140106	0.000140214
2	chr2:218804418:T:C	218804418	C,C	T,T	1,1	-inf,-inf	inf,inf	2.41009,0.773572	0.000139383	0.000139938
2	chr2:218687869:C:T	218687869	NA,T	NA,C	NA,1	NA,-inf	NA,inf	NA,0.780418	0.000139284	0.000139391
2	chr2:218066712:T:C	218066712	C,C	T,T	1,1	inf,inf	inf,inf	2.88015,0.578195	0.000139252	0.000140945
2	chr2:218878304:C:A	218878304	NA,A	NA,C	NA,1	NA,-inf	NA,inf	NA,0.799996	0.000139212	0.000139318
2	chr2:218381158:A:G	218381158	NA,G	NA,A	NA,1	NA,inf	NA,inf	NA,0.818586	0.000139071	0.00013918
2	chr2:218209022:A:G	218209022	G,G	A,A	1,1	-inf,inf	inf,inf	6.74615,0.271609	0.000139028	0.00408389
2	chr2:218647007:CAACAG:C	218647007	C,C	CAACAG,CAACAG	1,1	-inf,-inf	inf,inf	3.33341,0.227155	0.000138983	0.000140534
2	chr2:218056137:A:G	218056137	NA,G	NA,A	NA,1	NA,-inf	NA,inf	NA,0.802899	0.000138707	0.00013882
2	chr2:218701167:T:C	218701167	NA,C	NA,T	NA,1	NA,-inf	NA,inf	NA,0.778035	0.000138694	0.0001388
2	chr2:218295749:T:G	218295749	NA,G	NA,T	NA,1	NA,-inf	NA,inf	NA,0.795629	0.000138472	0.000138588
2	chr2:218649889:A:T	218649889	NA,T	NA,A	NA,1	NA,inf	NA,inf	NA,0.767477	0.000138419	0.000138526
2	chr2:219123120:T:G	219123120	NA,G	NA,T	NA,1	NA,-inf	NA,inf	NA,0.778529	0.000138321	0.00013843
2	chr2:219094657:G:C	219094657	NA,C	NA,G	NA,1	NA,inf	NA,inf	NA,0.779445	0.000138141	0.000138253
2	chr2:218486938:G:A	218486938	NA,A	NA,G	NA,1	NA,inf	NA,inf	NA,0.764499	0.000137873	0.00013798
2	chr2:218260435:G:A	218260435	NA,A	NA,G	NA,1	NA,inf	NA,inf	NA,0.806073	0.000137858	0.000137965
2	chr2:218694036:C:T	218694036	NA,T	NA,C	NA,1	NA,-inf	NA,inf	NA,0.790593	0.000137594	0.000137703
2	chr2:218700025:G:A	218700025	NA,A	NA,G	NA,1	NA,-inf	NA,inf	NA,0.772522	0.000137562	0.000137668
2	chr2:217948594:C:T	217948594	NA,T	NA,C	NA,1	NA,-inf	NA,inf	NA,0.781203	0.000137496	0.000137607
2	chr2:218496796:G:A	218496796	NA,A	NA,G	NA,1	NA,-inf	NA,inf	NA,0.793559	0.00013744	0.000137551
2	chr2:217981742:C:G	217981742	NA,G	NA,C	NA,1	NA,-inf	NA,inf	NA,0.762298	0.000137344	0.000137453
2	chr2:218613470:C:T	218613470	T,T	C,C	1,1	inf,inf	inf,inf	3.38688,0.150484	0.000137212	0.00013887
2	chr2:218503998:GAC:G	218503998	NA,G	NA,GAC	NA,1	NA,-inf	NA,inf	NA,0.792248	0.000137157	0.000137268
2	chr2:217928630:A:G	217928630	NA,G	NA,A	NA,1	NA,inf	NA,inf	NA,0.767365	0.000136877	0.000136986
2	chr2:218692079:T:C	218692079	NA,C	NA,T	NA,1	NA,-inf	NA,inf	NA,0.789495	0.000136722	0.000136832
2	chr2:218430420:C:T	218430420	NA,T	NA,C	NA,1	NA,inf	NA,inf	NA,0.758923	0.000136668	0.000136774
2	chr2:218460954:A:T	218460954	NA,T	NA,A	NA,1	NA,-inf	NA,inf	NA,0.789838	0.000136651	0.000136761
2	chr2:218060560:G:A	218060560	A,A	G,G	1,1	-inf,-inf	inf,inf	1.26926,0.781923	0.000136284	0.00013639
2	chr2:218287587:G:A	218287587	NA,A	NA,G	NA,1	NA,inf	NA,inf	NA,0.757501	0.00013597	0.000136079
2	chr2:218164187:G:A	218164187	NA,A	NA,G	NA,1	NA,-inf	NA,inf	NA,0.794009	0.000135634	0.000135734
2	chr2:218619354:C:G	218619354	G,G	C,C	1,1	-inf,-inf	inf,inf	3.35661,0.165772	0.000135576	0.00013714
2	chr2:218057628:C:T	218057628	NA,T	NA,C	NA,1	NA,-inf	NA,inf	NA,0.787255	0.000135281	0.000135391
2	chr2:218462777:G:A	218462777	A,NA	G,NA	1,NA	inf,NA	inf,NA	1.16194,NA	0.000135229	0.000135358
2	chr2:218535444:G:A	218535444	NA,A	NA,G	NA,1	NA,-inf	NA,inf	NA,0.782284	0.000135011	0.00013512
2	chr2:218475130:T:C	218475130	NA,C	NA,T	NA,1	NA,-inf	NA,inf	NA,0.778268	0.000134967	0.000135074
2	chr2:218604410:A:G	218604410	NA,G	NA,A	NA,1	NA,-inf	NA,inf	NA,0.753673	0.000134902	0.000135005
2	chr2:217967753:A:G	217967753	NA,G	NA,A	NA,1	NA,-inf	NA,inf	NA,0.757791	0.000134746	0.000134856
2	chr2:218675267:A:G	218675267	NA,G	NA,A	NA,1	NA,-inf	NA,inf	NA,0.759679	0.000134712	0.000134815
2	chr2:218547853:T:C	218547853	NA,C	NA,T	NA,1	NA,-inf	NA,inf	NA,0.776344	0.000134556	0.000134663
2	chr2:217986751:ACACACACACACG:A	217986751	NA,A	NA,ACACACACACACG	NA,1	NA,-inf	NA,inf	NA,0.75947	0.000134453	0.000134562
2	chr2:218682178:C:T	218682178	NA,T	NA,C	NA,1	NA,-inf	NA,inf	NA,0.758003	0.000134354	0.000134457
2	chr2:218044552:C:G	218044552	NA,G	NA,C	NA,1	NA,-inf	NA,inf	NA,0.782881	0.000134347	0.000134457
2	chr2:218203380:C:T	218203380	T,T	C,C	1,1	-inf,inf	inf,inf	6.74784,0.237267	0.000134257	0.00394053
2	chr2:217946274:G:A	217946274	NA,A	NA,G	NA,1	NA,inf	NA,inf	NA,0.772763	0.000134127	0.000134236
2	chr2:218703814:T:C	218703814	NA,C	NA,T	NA,1	NA,-inf	NA,inf	NA,0.756778	0.000134037	0.00013414
2	chr2:218167879:T:C	218167879	C,C	T,T	1,1	-inf,-inf	inf,inf	1.32856,1.15045	0.000133852	0.000134052
2	chr2:217817652:C:T	217817652	NA,T	NA,C	NA,1	NA,inf	NA,inf	NA,0.756767	0.000133808	0.000133917
2	chr2:217799256:G:A	217799256	A,A	G,G	1,1	inf,inf	inf,inf	1.21105,0.865605	0.000133597	0.000133706
2	chr2:217921549:C:T	217921549	NA,T	NA,C	NA,1	NA,-inf	NA,inf	NA,0.755081	0.000133203	0.000133311
2	chr2:218305202:TCTTC:T	218305202	NA,T	NA,TCTTC	NA,1	NA,-inf	NA,inf	NA,0.774973	0.000132802	0.000132919
2	chr2:218649855:G:A	218649855	NA,A	NA,G	NA,1	NA,-inf	NA,inf	NA,0.770738	0.000132739	0.000132845
2	chr2:218683278:T:A	218683278	NA,A	NA,T	NA,1	NA,-inf	NA,inf	NA,0.767333	0.000132611	0.000132716
2	chr2:219140586:T:C	219140586	C,C	T,T	1,1	inf,-inf	inf,inf	1.71283,0.0149746	0.000132579	0.000132646
2	chr2:218698773:T:C	218698773	NA,C	NA,T	NA,1	NA,-inf	NA,inf	NA,0.748919	0.000132386	0.000132487
2	chr2:218701535:T:C	218701535	NA,C	NA,T	NA,1	NA,-inf	NA,inf	NA,0.748809	0.00013237	0.000132472
2	chr2:218653184:G:C	218653184	C,NA	G,NA	1,NA	inf,NA	inf,NA	1.13834,NA	0.000132338	0.000132463
2	chr2:217781245:G:A	217781245	NA,A	NA,G	NA,1	NA,inf	NA,inf	NA,0.754291	0.000132061	0.000132169
2	chr2:218699503:A:AC	218699503	NA,AC	NA,A	NA,1	NA,-inf	NA,inf	NA,0.747036	0.000131948	0.00013205
2	chr2:218471177:T:C	218471177	C,NA	T,NA	1,NA	inf,NA	inf,NA	1.14734,NA	0.000131886	0.000132012
2	chr2:218804279:A:G	218804279	G,G	A,A	1,1	-inf,-inf	inf,inf	2.31726,0.801106	0.000131787	0.000132273
2	chr2:217980680:G:A	217980680	NA,A	NA,G	NA,1	NA,inf	NA,inf	NA,0.752444	0.000131697	0.000131806
2	chr2:218686668:T:C	218686668	NA,C	NA,T	NA,1	NA,-inf	NA,inf	NA,0.745285	0.00013158	0.000131682
2	chr2:218880596:T:G	218880596	NA,G	NA,T	NA,1	NA,inf	NA,inf	NA,0.746787	0.000131514	0.00013162
2	chr2:218342741:C:G	218342741	NA,G	NA,C	NA,1	NA,-inf	NA,inf	NA,0.780057	0.000131369	0.000131475
2	chr2:218279200:A:T	218279200	T,T	A,A	1,1	-inf,-inf	inf,inf	0.102275,1.75096	0.000131347	0.000131443
2	chr2:217810503:A:T	217810503	T,NA	A,NA	1,NA	inf,NA	inf,NA	1.07415,NA	0.000131102	0.000131221
2	chr2:218246321:G:A	218246321	A,A	G,G	1,1	inf,-inf	inf,inf	0.0612065,1.72032	0.000131071	0.00013116
2	chr2:218680331:T:C	218680331	NA,C	NA,T	NA,1	NA,-inf	NA,inf	NA,0.74229	0.00013095	0.000131051
2	chr2:218686537:A:G	218686537	NA,G	NA,A	NA,1	NA,-inf	NA,inf	NA,0.742261	0.000130948	0.000131049
2	chr2:218155148:T:C	218155148	C,C	T,T	1,1	-inf,-inf	inf,inf	4.45875,0.966206	0.000130699	0.000199206
2	chr2:217855607:G:A	217855607	NA,A	NA,G	NA,1	NA,inf	NA,inf	NA,0.745223	0.000130642	0.000130747
2	chr2:218239345:C:A	218239345	NA,A	NA,C	NA,1	NA,-inf	NA,inf	NA,0.731385	0.000130614	0.000130713
2	chr2:218403570:C:T	218403570	NA,T	NA,C	NA,1	NA,-inf	NA,inf	NA,0.762406	0.000130452	0.000130565
2	chr2:218699235:T:G	218699235	NA,G	NA,T	NA,1	NA,-inf	NA,inf	NA,0.738749	0.000130266	0.000130367
2	chr2:218441974:T:C	218441974	C,NA	T,NA	1,NA	inf,NA	inf,NA	1.13932,NA	0.000130183	0.000130307
2	chr2:217809087:G:A	217809087	NA,A	NA,G	NA,1	NA,inf	NA,inf	NA,0.740589	0.00013015	0.000130257
2	chr2:218683532:T:C	218683532	NA,C	NA,T	NA,1	NA,-inf	NA,inf	NA,0.738092	0.000130078	0.000130178
2	chr2:218521978:G:A	218521978	A,NA	G,NA	1,NA	inf,NA	inf,NA	1.20828,NA	0.000129999	0.000130131
2	chr2:218751245:T:C	218751245	C,NA	T,NA	1,NA	inf,NA	inf,NA	1.14381,NA	0.000129927	0.000130051
2	chr2:218680468:G:T	218680468	NA,T	NA,G	NA,1	NA,-inf	NA,inf	NA,0.736789	0.000129815	0.000129915
2	chr2:218288196:AGGCG:A	218288196	A,NA	AGGCG,NA	1,NA	-inf,NA	inf,NA	3.06662,NA	0.000129778	0.00013562
2	chr2:218700196:T:C	218700196	NA,C	NA,T	NA,1	NA,-inf	NA,inf	NA,0.735851	0.000129659	0.000129759
2	chr2:218052075:C:T	218052075	NA,T	NA,C	NA,1	NA,-inf	NA,inf	NA,0.759983	0.000129619	0.000129724
2	chr2:218688609:A:G	218688609	NA,G	NA,A	NA,1	NA,-inf	NA,inf	NA,0.735469	0.000129546	0.000129645
2	chr2:218120259:G:A	218120259	A,A	G,G	1,1	-inf,-inf	inf,inf	3.90827,1.18364	0.000129323	0.000160344
2	chr2:218696991:T:C	218696991	NA,C	NA,T	NA,1	NA,-inf	NA,inf	NA,0.73401	0.000129289	0.000129389
2	chr2:218693398:C:CAGAG	218693398	NA,CAGAG	NA,C	NA,1	NA,-inf	NA,inf	NA,0.733653	0.000129189	0.000129288
2	chr2:218045600:C:G	218045600	NA,G	NA,C	NA,1	NA,-inf	NA,inf	NA,0.757995	0.000129172	0.000129277
2	chr2:218050907:G:A	218050907	NA,A	NA,G	NA,1	NA,-inf	NA,inf	NA,0.757725	0.00012916	0.000129266
2	chr2:218910991:T:C	218910991	NA,C	NA,T	NA,1	NA,inf	NA,inf	NA,0.743552	0.000129103	0.000129208
2	chr2:217962847:T:C	217962847	NA,C	NA,T	NA,1	NA,-inf	NA,inf	NA,0.742509	0.00012902	0.000129125
2	chr2:218704884:T:C	218704884	NA,C	NA,T	NA,1	NA,-inf	NA,inf	NA,0.732834	0.000129013	0.000129113
2	chr2:217937237:A:T	217937237	NA,T	NA,A	NA,1	NA,inf	NA,inf	NA,0.728427	0.000128933	0.000129033
2	chr2:217877570:G:A	217877570	NA,A	NA,G	NA,1	NA,inf	NA,inf	NA,0.733899	0.000128842	0.000128945
2	chr2:218503143:C:T	218503143	NA,T	NA,C	NA,1	NA,-inf	NA,inf	NA,0.751799	0.000128675	0.000128779
2	chr2:218346704:T:C	218346704	NA,C	NA,T	NA,1	NA,inf	NA,inf	NA,0.71449	0.000128646	0.000128744
2	chr2:218958953:A:C	218958953	NA,C	NA,A	NA,1	NA,-inf	NA,inf	NA,0.734405	0.000128438	0.000128545
2	chr2:218703696:A:G	218703696	NA,G	NA,A	NA,1	NA,-inf	NA,inf	NA,0.728996	0.00012824	0.000128339
2	chr2:217853316:G:A	217853316	NA,A	NA,G	NA,1	NA,inf	NA,inf	NA,0.732396	0.000128142	0.000128245
2	chr2:218846046:G:A	218846046	NA,A	NA,G	NA,1	NA,-inf	NA,inf	NA,0.719061	0.000127949	0.00012805
2	chr2:218549936:T:A	218549936	NA,A	NA,T	NA,1	NA,-inf	NA,inf	NA,0.746174	0.000127755	0.000127857
2	chr2:219030258:T:C	219030258	NA,C	NA,T	NA,1	NA,inf	NA,inf	NA,0.729539	0.000127751	0.000127855
2	chr2:218688780:T:C	218688780	NA,C	NA,T	NA,1	NA,-inf	NA,inf	NA,0.726038	0.000127622	0.000127721
2	chr2:219158100:G:A	219158100	NA,A	NA,G	NA,1	NA,inf	NA,inf	NA,0.720789	0.000127341	0.000127443
2	chr2:217988708:C:T	217988708	NA,T	NA,C	NA,1	NA,inf	NA,inf	NA,0.730381	0.000127296	0.000127401
2	chr2:218697952:G:A	218697952	A,A	G,G	1,1	-inf,-inf	inf,inf	3.27159,0.191813	0.000127152	0.000128489
2	chr2:217913837:C:T	217913837	NA,T	NA,C	NA,1	NA,inf	NA,inf	NA,0.728776	0.000126984	0.000127091
2	chr2:217909129:C:A	217909129	A,A	C,C	1,1	-inf,-inf	inf,inf	0.850978,1.3023	0.000126817	0.000126947
2	chr2:218676388:C:T	218676388	NA,T	NA,C	NA,1	NA,-inf	NA,inf	NA,0.721812	0.000126774	0.000126872
2	chr2:218712961:G:A	218712961	NA,A	NA,G	NA,1	NA,-inf	NA,inf	NA,0.744575	0.000126711	0.000126807
2	chr2:218333414:C:T	218333414	NA,T	NA,C	NA,1	NA,inf	NA,inf	NA,0.772269	0.000126697	0.000126807
2	chr2:217901976:G:A	217901976	NA,A	NA,G	NA,1	NA,inf	NA,inf	NA,0.724447	0.000126554	0.000126656
2	chr2:218654092:G:A	218654092	A,NA	G,NA	1,NA	-inf,NA	inf,NA	0.887092,NA	0.000126488	0.000126567
2	chr2:218449850:A:T	218449850	T,T	A,A	1,1	-inf,-inf	inf,inf	1.82641,0.505947	0.000126369	0.000126526
2	chr2:218674076:A:C	218674076	C,C	A,A	1,1	-inf,-inf	inf,inf	3.26287,0.226728	0.000126318	0.000127674
2	chr2:217984437:AG:A	217984437	NA,A	NA,AG	NA,1	NA,inf	NA,inf	NA,0.728584	0.000126246	0.000126345
2	chr2:218571119:C:A	218571119	NA,A	NA,C	NA,1	NA,-inf	NA,inf	NA,0.713425	0.000126232	0.000126328
2	chr2:219172252:AC:A	219172252	NA,A	NA,AC	NA,1	NA,-inf	NA,inf	NA,0.720911	0.000126225	0.000126324
2	chr2:219144943:G:A	219144943	A,A	G,G	1,1	inf,-inf	inf,inf	1.68839,0.00997388	0.00012583	0.000125894
2	chr2:218036816:T:G	218036816	G,G	T,T	1,1	inf,inf	inf,inf	2.52556,0.696437	0.000125311	0.000126318
2	chr2:218688212:A:T	218688212	NA,T	NA,A	NA,1	NA,-inf	NA,inf	NA,0.713681	0.000125166	0.000125262
2	chr2:218395961:G:A	218395961	NA,A	NA,G	NA,1	NA,-inf	NA,inf	NA,0.711582	0.000125121	0.000125223
2	chr2:218575810:A:G	218575810	NA,G	NA,A	NA,1	NA,-inf	NA,inf	NA,0.706352	0.000124829	0.000124924
2	chr2:218590448:G:A	218590448	NA,A	NA,G	NA,1	NA,-inf	NA,inf	NA,0.706352	0.000124829	0.000124924
2	chr2:218574116:A:C	218574116	NA,C	NA,A	NA,1	NA,-inf	NA,inf	NA,0.706352	0.000124829	0.000124924
2	chr2:218585366:C:T	218585366	NA,T	NA,C	NA,1	NA,-inf	NA,inf	NA,0.706352	0.000124829	0.000124924
2	chr2:217923820:G:A	217923820	A,A	G,G	1,1	-inf,-inf	inf,inf	1.38588,0.361329	0.000124695	0.000124772
2	chr2:218498611:G:A	218498611	NA,A	NA,G	NA,1	NA,-inf	NA,inf	NA,0.727286	0.000124621	0.00012472
2	chr2:218176219:G:A	218176219	A,A	G,G	1,1	inf,-inf	inf,inf	1.43234,1.01931	0.000124399	0.0001246
2	chr2:218798166:C:A	218798166	A,A	C,C	1,1	-inf,-inf	inf,inf	2.33426,0.778266	0.000124347	0.000124852
2	chr2:217964742:A:G	217964742	NA,G	NA,A	NA,1	NA,inf	NA,inf	NA,0.715494	0.000124144	0.000124244
2	chr2:218766915:ATG:A	218766915	NA,A	NA,ATG	NA,1	NA,-inf	NA,inf	NA,0.724018	0.000123916	0.000124015
2	chr2:219143383:C:A	219143383	A,NA	C,NA	1,NA	-inf,NA	inf,NA	1.02038,NA	0.000123873	0.000123972
2	chr2:218766919:AGTGTT:A	218766919	NA,A	NA,AGTGTT	NA,1	NA,-inf	NA,inf	NA,0.723189	0.000123755	0.000123854
2	chr2:218535596:C:T	218535596	NA,T	NA,C	NA,1	NA,inf	NA,inf	NA,0.702211	0.000123595	0.000123688
2	chr2:218587191:A:G	218587191	NA,G	NA,A	NA,1	NA,-inf	NA,inf	NA,0.699772	0.00012355	0.000123644
2	chr2:218074245:C:G	218074245	G,G	C,C	1,1	inf,inf	inf,inf	2.67289,0.687086	0.00012328	0.000124598
2	chr2:218708688:T:C	218708688	NA,C	NA,T	NA,1	NA,-inf	NA,inf	NA,0.704008	0.000123168	0.000123263
2	chr2:217806550:G:A	217806550	NA,A	NA,G	NA,1	NA,-inf	NA,inf	NA,0.708899	0.000123145	0.000123248
2	chr2:217977522:A:G	217977522	NA,G	NA,A	NA,1	NA,inf	NA,inf	NA,0.70675	0.000122904	0.000123006
2	chr2:219135222:G:A	219135222	NA,A	NA,G	NA,1	NA,inf	NA,inf	NA,0.702265	0.000122824	0.000122923
2	chr2:218290042:G:A	218290042	A,A	G,G	1,1	inf,-inf	inf,inf	0.048431,1.68172	0.000122812	0.000122894
2	chr2:218579179:A:G	218579179	NA,G	NA,A	NA,1	NA,inf	NA,inf	NA,0.690506	0.000122511	0.000122606
2	chr2:218795252:T:C	218795252	NA,C	NA,T	NA,1	NA,-inf	NA,inf	NA,0.680577	0.000121849	0.000121944
2	chr2:219157454:C:T	219157454	T,T	C,C	1,1	inf,inf	inf,inf	1.83559,0.124726	0.000121818	0.000121969
2	chr2:217865803:G:T	217865803	NA,T	NA,G	NA,1	NA,-inf	NA,inf	NA,0.698544	0.000121531	0.000121631
2	chr2:218071823:G:A	218071823	A,A	G,G	1,1	inf,inf	inf,inf	2.68057,0.669463	0.000121482	0.00012278
2	chr2:217780428:A:G	217780428	NA,G	NA,A	NA,1	NA,inf	NA,inf	NA,0.70089	0.000121428	0.000121528
2	chr2:218751155:CTCATGTTTGGCTCTG:C	218751155	C,C	CTCATGTTTGGCTCTG,CTCATGTTTGGCTCTG	1,1	-inf,-inf	inf,inf	3.01714,0.365466	0.00012128	0.000122241
2	chr2:218800992:T:A	218800992	A,A	T,T	1,1	-inf,-inf	inf,inf	2.71813,0.393746	0.000121143	0.000121739
2	chr2:218526597:A:AT	218526597	AT,NA	A,NA	1,NA	inf,NA	inf,NA	1.09732,NA	0.000121086	0.0001212
2	chr2:219044011:CCTTCTGCGCA:C	219044011	C,C	CCTTCTGCGCA,CCTTCTGCGCA	1,1	-inf,inf	inf,inf	1.3969,0.0327365	0.000121031	0.000121067
2	chr2:218187776:T:C	218187776	NA,C	NA,T	NA,1	NA,-inf	NA,inf	NA,0.709623	0.000121029	0.000121123
2	chr2:218377383:T:C	218377383	NA,C	NA,T	NA,1	NA,inf	NA,inf	NA,0.672423	0.000120983	0.000121075
2	chr2:219057920:A:G	219057920	NA,G	NA,A	NA,1	NA,-inf	NA,inf	NA,0.704037	0.000120929	0.000121029
2	chr2:218467582:T:C	218467582	NA,C	NA,T	NA,1	NA,-inf	NA,inf	NA,0.684739	0.000120685	0.000120777
2	chr2:218808526:C:T	218808526	NA,T	NA,C	NA,1	NA,inf	NA,inf	NA,0.70821	0.000120607	0.000120701
2	chr2:218412181:C:T	218412181	NA,T	NA,C	NA,1	NA,-inf	NA,inf	NA,0.680978	0.000120329	0.000120425
2	chr2:217929789:A:G	217929789	NA,G	NA,A	NA,1	NA,inf	NA,inf	NA,0.695791	0.000120319	0.000120418
2	chr2:218712650:A:G	218712650	NA,G	NA,A	NA,1	NA,-inf	NA,inf	NA,0.68847	0.000120117	0.000120211
2	chr2:218439681:G:A	218439681	NA,A	NA,G	NA,1	NA,-inf	NA,inf	NA,0.70641	0.000119985	0.000120082
2	chr2:218845421:C:T	218845421	NA,T	NA,C	NA,1	NA,-inf	NA,inf	NA,0.685848	0.000119559	0.000119656
2	chr2:217917987:A:T	217917987	NA,T	NA,A	NA,1	NA,-inf	NA,inf	NA,0.676311	0.000119475	0.000119571
2	chr2:217856120:G:A	217856120	NA,A	NA,G	NA,1	NA,inf	NA,inf	NA,0.695287	0.000119449	0.000119548
2	chr2:218176150:C:T	218176150	T,T	C,C	1,1	inf,-inf	inf,inf	1.30267,1.11701	0.000119444	0.000119631
2	chr2:218342529:G:A	218342529	NA,A	NA,G	NA,1	NA,inf	NA,inf	NA,0.717099	0.000119325	0.00011942
2	chr2:218417319:A:G	218417319	NA,G	NA,A	NA,1	NA,inf	NA,inf	NA,0.700018	0.000119293	0.000119392
2	chr2:218689144:G:A	218689144	NA,A	NA,G	NA,1	NA,inf	NA,inf	NA,0.674209	0.000119235	0.000119328
2	chr2:218708308:A:T	218708308	NA,T	NA,A	NA,1	NA,-inf	NA,inf	NA,0.682526	0.000119114	0.000119206
2	chr2:218436498:C:T	218436498	NA,T	NA,C	NA,1	NA,-inf	NA,inf	NA,0.700944	0.000118986	0.000119082
2	chr2:218067983:T:C	218067983	C,C	T,T	1,1	inf,inf	inf,inf	2.30599,0.96557	0.000118925	0.000119785
2	chr2:219024636:G:A	219024636	NA,A	NA,G	NA,1	NA,-inf	NA,inf	NA,0.676345	0.000118878	0.000118974
2	chr2:218696533:T:G	218696533	NA,G	NA,T	NA,1	NA,inf	NA,inf	NA,0.672145	0.000118853	0.000118945
2	chr2:217821221:G:A	217821221	NA,A	NA,G	NA,1	NA,-inf	NA,inf	NA,0.688496	0.000118814	0.000118911
2	chr2:217983359:C:T	217983359	T,NA	C,NA	1,NA	inf,NA	inf,NA	0.98298,NA	0.000118626	0.000118718
2	chr2:219012623:C:T	219012623	NA,T	NA,C	NA,1	NA,inf	NA,inf	NA,0.678332	0.000118557	0.000118653
2	chr2:217780526:C:T	217780526	NA,T	NA,C	NA,1	NA,inf	NA,inf	NA,0.685457	0.000118556	0.000118653
2	chr2:218271961:A:G	218271961	NA,G	NA,A	NA,1	NA,inf	NA,inf	NA,0.686174	0.000118505	0.000118602
2	chr2:218692932:C:T	218692932	NA,T	NA,C	NA,1	NA,inf	NA,inf	NA,0.67021	0.000118494	0.000118586
2	chr2:217997807:G:A	217997807	NA,A	NA,G	NA,1	NA,inf	NA,inf	NA,0.679597	0.000118439	0.000118537
2	chr2:217901921:G:A	217901921	NA,A	NA,G	NA,1	NA,inf	NA,inf	NA,0.681872	0.000118421	0.000118517
2	chr2:219122663:T:C	219122663	NA,C	NA,T	NA,1	NA,-inf	NA,inf	NA,0.688089	0.000118396	0.000118492
2	chr2:218348807:G:A	218348807	NA,A	NA,G	NA,1	NA,inf	NA,inf	NA,0.660608	0.000118106	0.000118197
2	chr2:218775897:T:C	218775897	C,C	T,T	1,1	-inf,-inf	inf,inf	3.0645,0.288652	0.000117889	0.000118886
2	chr2:219123119:C:G	219123119	NA,G	NA,C	NA,1	NA,-inf	NA,inf	NA,0.676834	0.000117811	0.000117904
2	chr2:217815847:G:A	217815847	A,A	G,G	1,1	-inf,-inf	inf,inf	0.773648,1.37114	0.000117632	0.00011776
2	chr2:218713321:A:C	218713321	NA,C	NA,A	NA,1	NA,-inf	NA,inf	NA,0.67406	0.000117475	0.000117566
2	chr2:218128115:T:C	218128115	NA,C	NA,T	NA,1	NA,-inf	NA,inf	NA,0.630683	0.000117434	0.000117523
2	chr2:218711069:C:T	218711069	NA,T	NA,C	NA,1	NA,-inf	NA,inf	NA,0.673418	0.000117433	0.000117523
2	chr2:218707365:G:A	218707365	NA,A	NA,G	NA,1	NA,-inf	NA,inf	NA,0.67323	0.000117421	0.000117512
2	chr2:217781393:A:C	217781393	NA,C	NA,A	NA,1	NA,inf	NA,inf	NA,0.678805	0.00011734	0.000117436
2	chr2:217929612:C:T	217929612	NA,T	NA,C	NA,1	NA,inf	NA,inf	NA,0.667338	0.000117208	0.000117304
2	chr2:217798375:G:A	217798375	A,NA	G,NA	1,NA	inf,NA	inf,NA	1.0959,NA	0.000117083	0.000117208
2	chr2:218285017:G:A	218285017	A,A	G,G	1,1	inf,inf	inf,inf	4.79116,1.19303	0.000116975	0.000388794
2	chr2:219024987:A:G	219024987	NA,G	NA,A	NA,1	NA,-inf	NA,inf	NA,0.678398	0.000116974	0.000117069
2	chr2:218967793:C:A	218967793	NA,A	NA,C	NA,1	NA,-inf	NA,inf	NA,0.686841	0.000116963	0.000117063
2	chr2:219130315:C:T	219130315	NA,T	NA,C	NA,1	NA,inf	NA,inf	NA,0.670753	0.000116939	0.000117034
2	chr2:219088874:G:A	219088874	A,A	G,G	1,1	inf,-inf	inf,inf	1.66037,0.0779869	0.000116778	0.000116841
2	chr2:219130763:C:T	219130763	NA,T	NA,C	NA,1	NA,inf	NA,inf	NA,0.669423	0.0001167	0.000116794
2	chr2:218715724:C:T	218715724	NA,T	NA,C	NA,1	NA,-inf	NA,inf	NA,0.669953	0.000116697	0.000116788
2	chr2:219048036:A:G	219048036	G,G	A,A	1,1	-inf,inf	inf,inf	1.3795,0.0478551	0.000116678	0.000116712
2	chr2:218311996:T:C	218311996	NA,C	NA,T	NA,1	NA,-inf	NA,inf	NA,0.689012	0.000116676	0.000116774
2	chr2:218521947:A:G	218521947	NA,G	NA,A	NA,1	NA,-inf	NA,inf	NA,0.662114	0.000116502	0.000116591
2	chr2:218295047:G:A	218295047	A,A	G,G	1,1	inf,-inf	inf,inf	4.65162,1.2863	0.000116343	0.000344486
2	chr2:218470258:G:A	218470258	A,NA	G,NA	1,NA	inf,NA	inf,NA	1.15609,NA	0.000116331	0.000116466
2	chr2:218751958:A:G	218751958	G,G	A,A	1,1	-inf,-inf	inf,inf	3.01576,0.333293	0.000116316	0.000117241
2	chr2:218041921:T:C	218041921	NA,C	NA,T	NA,1	NA,inf	NA,inf	NA,0.65283	0.000116301	0.000116395
2	chr2:218706025:G:A	218706025	NA,A	NA,G	NA,1	NA,-inf	NA,inf	NA,0.666862	0.000116254	0.000116344
2	chr2:218817469:T:A	218817469	NA,A	NA,T	NA,1	NA,inf	NA,inf	NA,0.675979	0.000116251	0.00011635
2	chr2:218039384:G:T	218039384	NA,T	NA,G	NA,1	NA,inf	NA,inf	NA,0.652508	0.000116243	0.000116337
2	chr2:217788867:G:A	217788867	A,A	G,G	1,1	inf,-inf	inf,inf	0.401524,1.55545	0.000116061	0.000116162
2	chr2:217814160:G:A	217814160	A,A	G,G	1,1	-inf,-inf	inf,inf	1.22202,0.95997	0.000116058	0.000116186
2	chr2:219041979:A:G	219041979	G,G	A,A	1,1	-inf,inf	inf,inf	1.36982,0.0661997	0.000115956	0.000115991
2	chr2:218573627:TTTTC:T	218573627	T,NA	TTTTC,NA	1,NA	inf,NA	inf,NA	1.12208,NA	0.00011595	0.000116072
2	chr2:219172722:G:A	219172722	A,A	G,G	1,1	inf,inf	inf,inf	1.19439,0.124532	0.000115948	0.00011598
2	chr2:218597864:A:AAG	218597864	NA,AAG	NA,A	NA,1	NA,inf	NA,inf	NA,0.655494	0.00011587	0.000115961
2	chr2:217981845:C:A	217981845	NA,A	NA,C	NA,1	NA,inf	NA,inf	NA,0.672801	0.000115785	0.000115876
2	chr2:218050276:C:T	218050276	NA,T	NA,C	NA,1	NA,inf	NA,inf	NA,0.649213	0.000115656	0.000115749
2	chr2:218715323:A:G	218715323	NA,G	NA,A	NA,1	NA,-inf	NA,inf	NA,0.663009	0.000115456	0.000115546
2	chr2:218211680:T:C	218211680	C,C	T,T	1,1	inf,inf	inf,inf	1.77851,0.339425	0.000115221	0.000115346
2	chr2:218554568:G:A	218554568	NA,A	NA,G	NA,1	NA,-inf	NA,inf	NA,0.679401	0.000115094	0.000115187
2	chr2:219010330:C:T	219010330	T,T	C,C	1,1	inf,-inf	inf,inf	1.83658,0.0751821	0.000114879	0.00011499
2	chr2:218395928:C:A	218395928	A,A	C,C	1,1	-inf,inf	inf,inf	3.75053,1.25662	0.000114867	0.000139151
2	chr2:218213392:C:T	218213392	T,T	C,C	1,1	inf,inf	inf,inf	1.71918,0.42041	0.00011478	0.000114901
2	chr2:218290796:G:A	218290796	A,A	G,G	1,1	-inf,-inf	inf,inf	0.0936242,1.67624	0.000114703	0.000114786
2	chr2:218012205:C:T	218012205	NA,T	NA,C	NA,1	NA,inf	NA,inf	NA,0.654393	0.000114421	0.000114505
2	chr2:218002158:C:A	218002158	NA,A	NA,C	NA,1	NA,-inf	NA,inf	NA,0.663664	0.000114404	0.000114499
2	chr2:218769999:G:A	218769999	A,A	G,G	1,1	-inf,-inf	inf,inf	2.84042,0.498697	0.000114297	0.000115108
2	chr2:218514840:C:T	218514840	NA,T	NA,C	NA,1	NA,-inf	NA,inf	NA,0.674425	0.000114274	0.000114367
2	chr2:218711400:C:G	218711400	NA,G	NA,C	NA,1	NA,-inf	NA,inf	NA,0.665184	0.000114257	0.000114349
2	chr2:218407551:A:G	218407551	NA,G	NA,A	NA,1	NA,inf	NA,inf	NA,0.653066	0.000113951	0.000114045
2	chr2:217877756:C:T	217877756	NA,T	NA,C	NA,1	NA,inf	NA,inf	NA,0.649892	0.000113823	0.000113913
2	chr2:218824867:G:C	218824867	NA,C	NA,G	NA,1	NA,inf	NA,inf	NA,0.644109	0.000113698	0.000113784
2	chr2:218453840:C:T	218453840	NA,T	NA,C	NA,1	NA,-inf	NA,inf	NA,0.64437	0.000113345	0.000113432
2	chr2:218178603:C:T	218178603	NA,T	NA,C	NA,1	NA,-inf	NA,inf	NA,0.645761	0.00011325	0.000113341
2	chr2:218765943:A:G	218765943	G,G	A,A	1,1	-inf,-inf	inf,inf	2.81142,0.516953	0.000113075	0.00011386
2	chr2:218838961:C:A	218838961	NA,A	NA,C	NA,1	NA,-inf	NA,inf	NA,0.652005	0.000113013	0.000113101
2	chr2:218435502:C:T	218435502	NA,T	NA,C	NA,1	NA,inf	NA,inf	NA,0.64151	0.000112503	0.000112589
2	chr2:218062403:C:G	218062403	NA,G	NA,C	NA,1	NA,-inf	NA,inf	NA,0.683776	0.000112502	0.000112596
2	chr2:218952474:C:G	218952474	NA,G	NA,C	NA,1	NA,-inf	NA,inf	NA,0.649273	0.000112476	0.000112568
2	chr2:218545510:C:T	218545510	NA,T	NA,C	NA,1	NA,inf	NA,inf	NA,0.634847	0.000112346	0.000112433
2	chr2:218330987:A:G	218330987	NA,G	NA,A	NA,1	NA,-inf	NA,inf	NA,0.638065	0.000112227	0.000112318
2	chr2:217888117:A:C	217888117	NA,C	NA,A	NA,1	NA,inf	NA,inf	NA,0.638232	0.000112151	0.00011224
2	chr2:218465480:T:C	218465480	NA,C	NA,T	NA,1	NA,inf	NA,inf	NA,0.637371	0.000112134	0.000112219
2	chr2:217985595:C:G	217985595	NA,G	NA,C	NA,1	NA,inf	NA,inf	NA,0.646874	0.00011209	0.000112183
2	chr2:217966822:G:C	217966822	NA,C	NA,G	NA,1	NA,inf	NA,inf	NA,0.650552	0.000112083	0.000112171
2	chr2:218868044:G:A	218868044	NA,A	NA,G	NA,1	NA,-inf	NA,inf	NA,0.66123	0.000112055	0.000112141
2	chr2:217861086:A:G	217861086	NA,G	NA,A	NA,1	NA,inf	NA,inf	NA,0.65333	0.000112053	0.000112146
2	chr2:218636410:G:A	218636410	A,A	G,G	1,1	inf,-inf	inf,inf	3.48283,0.0094953	0.000112029	0.000113849
2	chr2:218468170:G:A	218468170	NA,A	NA,G	NA,1	NA,-inf	NA,inf	NA,0.636338	0.000111935	0.000112021
2	chr2:219007020:G:A	219007020	NA,A	NA,G	NA,1	NA,inf	NA,inf	NA,0.638666	0.000111926	0.000112015
2	chr2:218270431:A:T	218270431	NA,T	NA,A	NA,1	NA,-inf	NA,inf	NA,0.662685	0.000111714	0.000111811
2	chr2:218605262:A:G	218605262	NA,G	NA,A	NA,1	NA,inf	NA,inf	NA,0.63174	0.000111704	0.000111791
2	chr2:218912434:CAT:C	218912434	NA,C	NA,CAT	NA,1	NA,-inf	NA,inf	NA,0.644332	0.000111631	0.000111721
2	chr2:217973297:C:T	217973297	NA,T	NA,C	NA,1	NA,-inf	NA,inf	NA,0.64325	0.000111347	0.000111438
2	chr2:217802284:T:C	217802284	NA,C	NA,T	NA,1	NA,-inf	NA,inf	NA,0.643668	0.000110973	0.000111065
2	chr2:217861461:T:C	217861461	NA,C	NA,T	NA,1	NA,inf	NA,inf	NA,0.643484	0.000110968	0.000111056
2	chr2:219041344:C:A	219041344	A,A	C,C	1,1	-inf,inf	inf,inf	1.34672,0.0755501	0.000110865	0.000110898
2	chr2:218398900:T:A	218398900	A,NA	T,NA	1,NA	inf,NA	inf,NA	1.28563,NA	0.000110761	0.000110951
2	chr2:218454934:A:G	218454934	NA,G	NA,A	NA,1	NA,-inf	NA,inf	NA,0.629205	0.000110735	0.00011082
2	chr2:218451698:T:C	218451698	NA,C	NA,T	NA,1	NA,-inf	NA,inf	NA,0.629205	0.000110735	0.00011082
2	chr2:219041843:C:T	219041843	T,T	C,C	1,1	-inf,inf	inf,inf	1.35008,0.0537284	0.000110696	0.00011073
2	chr2:217794989:G:A	217794989	A,A	G,G	1,1	inf,-inf	inf,inf	1.21274,0.881889	0.000110599	0.000110719
2	chr2:217925114:T:G	217925114	G,NA	T,NA	1,NA	-inf,NA	inf,NA	0.978082,NA	0.000110553	0.000110651
2	chr2:218470650:C:A	218470650	NA,A	NA,C	NA,1	NA,-inf	NA,inf	NA,0.627771	0.000110499	0.000110583
2	chr2:218763460:G:A	218763460	A,A	G,G	1,1	-inf,-inf	inf,inf	2.78844,0.525224	0.00011043	0.00011119
2	chr2:218423596:G:A	218423596	NA,A	NA,G	NA,1	NA,-inf	NA,inf	NA,0.625253	0.000110316	0.000110404
2	chr2:218375525:G:A	218375525	NA,A	NA,G	NA,1	NA,inf	NA,inf	NA,0.680857	0.000110296	0.000110385
2	chr2:218741206:G:A	218741206	A,A	G,G	1,1	-inf,-inf	inf,inf	2.79077,0.521988	0.000110251	0.000111011
2	chr2:218180708:G:C	218180708	NA,C	NA,G	NA,1	NA,inf	NA,inf	NA,0.643264	0.000110239	0.000110332
2	chr2:218293810:C:T	218293810	T,NA	C,NA	1,NA	-inf,NA	inf,NA	0.657082,NA	0.000110231	0.000110287
2	chr2:218759826:A:T	218759826	T,T	A,A	1,1	-inf,-inf	inf,inf	2.74894,0.561793	0.000110128	0.000110869
2	chr2:219129131:G:A	219129131	NA,A	NA,G	NA,1	NA,inf	NA,inf	NA,0.630847	0.000109916	0.000110005
2	chr2:217988706:C:T	217988706	NA,T	NA,C	NA,1	NA,inf	NA,inf	NA,0.634588	0.000109813	0.000109904
2	chr2:218754827:C:T	218754827	T,T	C,C	1,1	-inf,-inf	inf,inf	2.76264,0.545803	0.000109753	0.000110497
2	chr2:219170383:C:T	219170383	T,T	C,C	1,1	inf,inf	inf,inf	1.15819,0.149546	0.000109447	0.000109477
2	chr2:218726272:G:A	218726272	NA,A	NA,G	NA,1	NA,-inf	NA,inf	NA,0.643361	0.000109423	0.000109511
2	chr2:218494122:T:A	218494122	NA,A	NA,T	NA,1	NA,-inf	NA,inf	NA,0.621185	0.000109416	0.0001095
2	chr2:218765484:T:C	218765484	C,C	T,T	1,1	-inf,-inf	inf,inf	2.75111,0.539364	0.000109304	0.000110027
2	chr2:218398435:C:T	218398435	NA,T	NA,C	NA,1	NA,inf	NA,inf	NA,0.624236	0.000109178	0.000109267
2	chr2:218159710:CA:C	218159710	C,C	CA,CA	1,1	-inf,-inf	inf,inf	1.28766,1.06008	0.000109177	0.000109311
2	chr2:218405650:G:A	218405650	NA,A	NA,G	NA,1	NA,inf	NA,inf	NA,0.625268	0.000109171	0.000109261
2	chr2:218681472:T:A	218681472	NA,A	NA,T	NA,1	NA,-inf	NA,inf	NA,0.624605	0.000109041	0.000109125
2	chr2:218022162:G:A	218022162	NA,A	NA,G	NA,1	NA,inf	NA,inf	NA,0.610108	0.000109025	0.000109113
2	chr2:218928141:C:T	218928141	NA,T	NA,C	NA,1	NA,inf	NA,inf	NA,0.633688	0.000109013	0.000109103
2	chr2:218226776:T:C	218226776	NA,C	NA,T	NA,1	NA,inf	NA,inf	NA,0.616498	0.00010891	0.000108996
2	chr2:217781189:T:C	217781189	NA,C	NA,T	NA,1	NA,inf	NA,inf	NA,0.629679	0.000108885	0.000108974
2	chr2:218038314:T:TA	218038314	TA,TA	T,T	1,1	inf,inf	inf,inf	2.36256,0.750977	0.000108789	0.000109584
2	chr2:218735742:G:A	218735742	NA,A	NA,G	NA,1	NA,inf	NA,inf	NA,0.614681	0.000108783	0.000108868
2	chr2:218391312:C:T	218391312	NA,T	NA,C	NA,1	NA,inf	NA,inf	NA,0.608336	0.000108607	0.00010869
2	chr2:218540199:C:G	218540199	G,NA	C,NA	1,NA	-inf,NA	inf,NA	1.45624,NA	0.000108561	0.000108788
2	chr2:218676773:T:C	218676773	NA,C	NA,T	NA,1	NA,-inf	NA,inf	NA,0.621501	0.000108553	0.000108637
2	chr2:218740809:C:T	218740809	NA,T	NA,C	NA,1	NA,-inf	NA,inf	NA,0.630411	0.000108396	0.000108484
2	chr2:219050877:G:T	219050877	T,T	G,G	1,1	-inf,inf	inf,inf	1.34756,0.048692	0.000108395	0.000108428
2	chr2:217981732:C:G	217981732	G,G	C,C	1,1	inf,inf	inf,inf	1.73941,0.768504	0.000108292	0.000108548
2	chr2:219140229:T:G	219140229	NA,G	NA,T	NA,1	NA,inf	NA,inf	NA,0.623954	0.000108129	0.000108215
2	chr2:218034950:T:G	218034950	G,G	T,T	1,1	inf,inf	inf,inf	2.48442,0.635977	0.000108054	0.000108897
2	chr2:218081450:G:A	218081450	NA,A	NA,G	NA,1	NA,inf	NA,inf	NA,0.632944	0.000107989	0.000108074
2	chr2:217848819:G:T	217848819	NA,T	NA,G	NA,1	NA,inf	NA,inf	NA,0.622109	0.000107983	0.000108072
2	chr2:218383067:C:T	218383067	NA,T	NA,C	NA,1	NA,inf	NA,inf	NA,0.651152	0.000107967	0.000108053
2	chr2:217896835:A:G	217896835	NA,G	NA,A	NA,1	NA,-inf	NA,inf	NA,0.623489	0.000107802	0.00010789
2	chr2:218407600:T:C	218407600	NA,C	NA,T	NA,1	NA,-inf	NA,inf	NA,0.640351	0.000107684	0.000107775
2	chr2:218385502:T:C	218385502	NA,C	NA,T	NA,1	NA,inf	NA,inf	NA,0.602076	0.000107643	0.000107726
2	chr2:218001297:G:A	218001297	NA,A	NA,G	NA,1	NA,inf	NA,inf	NA,0.616338	0.000107503	0.000107592
2	chr2:218473815:C:T	218473815	NA,T	NA,C	NA,1	NA,-inf	NA,inf	NA,0.609844	0.000107477	0.000107559
2	chr2:217918473:C:A	217918473	A,A	C,C	1,1	-inf,-inf	inf,inf	1.29846,0.535111	0.000107474	0.000107562
2	chr2:218544585:A:G	218544585	NA,G	NA,A	NA,1	NA,-inf	NA,inf	NA,0.609236	0.000107433	0.000107515
2	chr2:218769092:C:T	218769092	T,T	C,C	1,1	-inf,-inf	inf,inf	2.79438,0.498368	0.000107417	0.000108159
2	chr2:217909034:G:T	217909034	NA,T	NA,G	NA,1	NA,-inf	NA,inf	NA,0.625978	0.000107416	0.000107501
2	chr2:217982507:G:A	217982507	NA,A	NA,G	NA,1	NA,inf	NA,inf	NA,0.617846	0.000107358	0.000107446
2	chr2:218825121:G:A	218825121	NA,A	NA,G	NA,1	NA,inf	NA,inf	NA,0.606598	0.000107274	0.000107356
2	chr2:218741329:C:T	218741329	T,T	C,C	1,1	-inf,-inf	inf,inf	2.75256,0.538303	0.000107199	0.000107922
2	chr2:219015064:G:A	219015064	NA,A	NA,G	NA,1	NA,-inf	NA,inf	NA,0.611723	0.000107177	0.000107264
2	chr2:218419197:G:T	218419197	NA,T	NA,G	NA,1	NA,-inf	NA,inf	NA,0.605181	0.000107088	0.000107173
2	chr2:218176330:T:C	218176330	NA,C	NA,T	NA,1	NA,inf	NA,inf	NA,0.618235	0.000107084	0.000107172
2	chr2:218333177:T:G	218333177	NA,G	NA,T	NA,1	NA,-inf	NA,inf	NA,0.63156	0.000106996	0.000107084
2	chr2:218939180:C:T	218939180	T,NA	C,NA	1,NA	-inf,NA	inf,NA	0.744131,NA	0.000106869	0.000106934
2	chr2:217820418:A:G	217820418	NA,G	NA,A	NA,1	NA,inf	NA,inf	NA,0.611011	0.000106869	0.000106955
2	chr2:218755798:T:C	218755798	C,C	T,T	1,1	-inf,-inf	inf,inf	2.75207,0.535592	0.000106772	0.000107491
2	chr2:218439407:G:A	218439407	NA,A	NA,G	NA,1	NA,inf	NA,inf	NA,0.606105	0.00010672	0.000106804
2	chr2:218773816:A:G	218773816	G,G	A,A	1,1	-inf,-inf	inf,inf	2.77301,0.515191	0.000106709	0.000107438
2	chr2:218756535:C:T	218756535	T,T	C,C	1,1	-inf,-inf	inf,inf	2.74776,0.538948	0.000106678	0.000107394
2	chr2:218440324:C:T	218440324	NA,T	NA,C	NA,1	NA,-inf	NA,inf	NA,0.628448	0.000106651	0.000106737
2	chr2:219133156:C:A	219133156	NA,A	NA,C	NA,1	NA,inf	NA,inf	NA,0.609415	0.000106417	0.000106504
2	chr2:218660549:A:G	218660549	NA,G	NA,A	NA,1	NA,-inf	NA,inf	NA,0.584585	0.000106323	0.000106406
2	chr2:217779138:C:T	217779138	NA,T	NA,C	NA,1	NA,inf	NA,inf	NA,0.614103	0.000106313	0.0001064
2	chr2:218766780:A:G	218766780	G,G	A,A	1,1	-inf,-inf	inf,inf	2.75018,0.53418	0.000106254	0.000106969
2	chr2:218892491:G:GC	218892491	GC,NA	G,NA	1,NA	-inf,NA	inf,NA	0.975867,NA	0.000106251	0.000106352
2	chr2:218426763:G:A	218426763	A,NA	G,NA	1,NA	inf,NA	inf,NA	0.984946,NA	0.000106237	0.000106332
2	chr2:218866837:T:C	218866837	NA,C	NA,T	NA,1	NA,-inf	NA,inf	NA,0.599299	0.000106178	0.000106261
2	chr2:218747487:T:G	218747487	NA,G	NA,T	NA,1	NA,-inf	NA,inf	NA,0.622998	0.000106143	0.000106228
2	chr2:218038559:G:A	218038559	A,A	G,G	1,1	inf,inf	inf,inf	2.33155,0.757082	0.00010609	0.000106844
2	chr2:218382250:TG:T	218382250	NA,T	NA,TG	NA,1	NA,-inf	NA,inf	NA,0.634166	0.000106041	0.000106133
2	chr2:218766496:G:A	218766496	A,A	G,G	1,1	-inf,-inf	inf,inf	2.77264,0.510436	0.000106028	0.000106751
2	chr2:218943406:A:G	218943406	NA,G	NA,A	NA,1	NA,-inf	NA,inf	NA,0.610018	0.000106	0.000106087
2	chr2:218768828:C:T	218768828	NA,T	NA,C	NA,1	NA,-inf	NA,inf	NA,0.621838	0.000105965	0.000106051
2	chr2:218950617:G:T	218950617	NA,T	NA,G	NA,1	NA,-inf	NA,inf	NA,0.609694	0.000105949	0.000106036
2	chr2:218091333:C:T	218091333	T,T	C,C	1,1	inf,inf	inf,inf	0.0860091,1.60058	0.000105887	0.000105935
2	chr2:218298113:C:T	218298113	T,T	C,C	1,1	inf,-inf	inf,inf	4.61669,1.24403	0.000105814	0.000302952
2	chr2:218938822:C:T	218938822	NA,T	NA,C	NA,1	NA,-inf	NA,inf	NA,0.608407	0.000105746	0.000105832
2	chr2:218431783:C:T	218431783	NA,T	NA,C	NA,1	NA,inf	NA,inf	NA,0.599703	0.000105707	0.000105791
2	chr2:218295898:T:C	218295898	C,C	T,T	1,1	inf,-inf	inf,inf	4.6141,1.24441	0.000105669	0.000301823
2	chr2:218430015:G:C	218430015	NA,C	NA,G	NA,1	NA,inf	NA,inf	NA,0.599648	0.000105667	0.00010575
2	chr2:218730987:T:C	218730987	C,C	T,T	1,1	-inf,-inf	inf,inf	2.7329,0.546582	0.000105605	0.000106309
2	chr2:218556264:T:C	218556264	NA,C	NA,T	NA,1	NA,-inf	NA,inf	NA,0.597519	0.000105548	0.000105629
2	chr2:218430995:G:A	218430995	NA,A	NA,G	NA,1	NA,inf	NA,inf	NA,0.610694	0.000105536	0.00010562
2	chr2:218545416:T:G	218545416	NA,G	NA,T	NA,1	NA,-inf	NA,inf	NA,0.596807	0.000105435	0.000105515
2	chr2:218925260:G:C	218925260	NA,C	NA,G	NA,1	NA,-inf	NA,inf	NA,0.606396	0.000105426	0.000105512
2	chr2:218755043:T:C	218755043	C,C	T,T	1,1	-inf,-inf	inf,inf	2.72742,0.550462	0.000105425	0.000106125
2	chr2:218762327:G:C	218762327	C,C	G,G	1,1	-inf,-inf	inf,inf	2.73441,0.542812	0.000105357	0.000106059
2	chr2:218119881:G:A	218119881	A,A	G,G	1,1	-inf,-inf	inf,inf	3.93492,1.05452	0.000105314	0.000131763
2	chr2:217957436:G:A	217957436	NA,A	NA,G	NA,1	NA,inf	NA,inf	NA,0.612951	0.000105265	0.000105348
2	chr2:218893487:G:C	218893487	NA,C	NA,G	NA,1	NA,inf	NA,inf	NA,0.606455	0.000105087	0.000105173
2	chr2:219007098:A:C	219007098	NA,C	NA,A	NA,1	NA,inf	NA,inf	NA,0.595996	0.00010494	0.000105023
2	chr2:218669683:A:G	218669683	NA,G	NA,A	NA,1	NA,-inf	NA,inf	NA,0.575493	0.000104863	0.000104945
2	chr2:218629131:G:A	218629131	NA,A	NA,G	NA,1	NA,inf	NA,inf	NA,0.590029	0.000104861	0.000104943
2	chr2:217982713:TA:T	217982713	NA,T	NA,TA	NA,1	NA,inf	NA,inf	NA,0.603954	0.000104661	0.000104745
2	chr2:218912162:G:A	218912162	NA,A	NA,G	NA,1	NA,-inf	NA,inf	NA,0.600985	0.000104607	0.000104692
2	chr2:218727599:G:A	218727599	A,A	G,G	1,1	-inf,-inf	inf,inf	2.75463,0.515511	0.000104501	0.000105205
2	chr2:218775402:T:C	218775402	C,C	T,T	1,1	-inf,-inf	inf,inf	2.72236,0.546475	0.000104478	0.000105168
2	chr2:218735712:A:G	218735712	G,G	A,A	1,1	-inf,-inf	inf,inf	2.74338,0.528424	0.000104434	0.000105135
2	chr2:218744439:T:G	218744439	G,G	T,T	1,1	-inf,-inf	inf,inf	2.73735,0.533369	0.000104375	0.000105072
2	chr2:218641533:C:T	218641533	NA,T	NA,C	NA,1	NA,-inf	NA,inf	NA,0.571263	0.000104199	0.00010428
2	chr2:219025880:G:T	219025880	NA,T	NA,G	NA,1	NA,inf	NA,inf	NA,0.594669	0.000104147	0.000104232
2	chr2:218911397:C:T	218911397	NA,T	NA,C	NA,1	NA,-inf	NA,inf	NA,0.597967	0.000104131	0.000104216
2	chr2:218915195:A:G	218915195	NA,G	NA,A	NA,1	NA,-inf	NA,inf	NA,0.597422	0.000104047	0.000104132
2	chr2:218157854:A:C	218157854	C,C	A,A	1,1	-inf,-inf	inf,inf	1.26157,1.05275	0.000104016	0.000104142
2	chr2:217784112:G:A	217784112	NA,A	NA,G	NA,1	NA,inf	NA,inf	NA,0.599433	0.000104014	0.000104099
2	chr2:217783817:C:T	217783817	NA,T	NA,C	NA,1	NA,inf	NA,inf	NA,0.599433	0.000104014	0.000104099
2	chr2:218533388:C:G	218533388	G,NA	C,NA	1,NA	-inf,NA	inf,NA	1.45868,NA	0.000103984	0.000104211
2	chr2:217783100:G:A	217783100	NA,A	NA,G	NA,1	NA,inf	NA,inf	NA,0.599202	0.000103978	0.000104063
2	chr2:218079162:C:G	218079162	NA,G	NA,C	NA,1	NA,-inf	NA,inf	NA,0.60731	0.00010396	0.000104044
2	chr2:218159992:TGAAC:T	218159992	T,T	TGAAC,TGAAC	1,1	-inf,-inf	inf,inf	1.25397,1.05881	0.000103815	0.00010394
2	chr2:218079774:G:A	218079774	NA,A	NA,G	NA,1	NA,inf	NA,inf	NA,0.59566	0.000103812	0.000103897
2	chr2:217784509:G:A	217784509	NA,A	NA,G	NA,1	NA,inf	NA,inf	NA,0.59684	0.000103748	0.000103833
2	chr2:217872017:G:A	217872017	NA,A	NA,G	NA,1	NA,-inf	NA,inf	NA,0.595747	0.000103741	0.000103826
2	chr2:219053055:T:A	219053055	NA,A	NA,T	NA,1	NA,-inf	NA,inf	NA,0.605478	0.000103731	0.000103813
2	chr2:217997327:C:T	217997327	NA,T	NA,C	NA,1	NA,-inf	NA,inf	NA,0.59843	0.000103674	0.000103759
2	chr2:219109130:G:GC	219109130	NA,GC	NA,G	NA,1	NA,-inf	NA,inf	NA,0.575248	0.000103639	0.000103722
2	chr2:218690569:A:G	218690569	NA,G	NA,A	NA,1	NA,-inf	NA,inf	NA,0.574633	0.000103581	0.000103665
2	chr2:218994105:T:G	218994105	NA,G	NA,T	NA,1	NA,-inf	NA,inf	NA,0.593655	0.000103469	0.000103554
2	chr2:218772180:T:C	218772180	C,C	T,T	1,1	-inf,-inf	inf,inf	2.75475,0.509789	0.000103449	0.000104147
2	chr2:218756186:C:T	218756186	T,T	C,C	1,1	-inf,-inf	inf,inf	2.73552,0.528689	0.000103448	0.000104138
2	chr2:218278910:G:GA	218278910	NA,GA	NA,G	NA,1	NA,-inf	NA,inf	NA,0.601931	0.000102956	0.000103042
2	chr2:218806875:A:G	218806875	G,G	A,A	1,1	-inf,-inf	inf,inf	2.1798,0.762906	0.000102925	0.000103283
2	chr2:218703045:G:A	218703045	NA,A	NA,G	NA,1	NA,-inf	NA,inf	NA,0.573838	0.000102883	0.000102966
2	chr2:218768026:A:C	218768026	C,C	A,A	1,1	-inf,-inf	inf,inf	2.76404,0.495048	0.000102845	0.000103542
2	chr2:217959806:C:T	217959806	T,T	C,C	1,1	inf,inf	inf,inf	0.471432,1.51771	0.000102842	0.000102943
2	chr2:218331523:C:T	218331523	NA,T	NA,C	NA,1	NA,-inf	NA,inf	NA,0.606453	0.000102825	0.000102912
2	chr2:217806075:G:A	217806075	NA,A	NA,G	NA,1	NA,-inf	NA,inf	NA,0.592586	0.000102779	0.000102864
2	chr2:218767885:TA:T	218767885	T,T	TA,TA	1,1	-inf,-inf	inf,inf	2.73419,0.525782	0.000102751	0.000103437
2	chr2:219161085:C:G	219161085	NA,G	NA,C	NA,1	NA,inf	NA,inf	NA,0.581071	0.000102729	0.000102811
2	chr2:218456981:GAAAAAGA:G	218456981	NA,G	NA,GAAAAAGA	NA,1	NA,inf	NA,inf	NA,0.57552	0.00010272	0.0001028
2	chr2:218732462:T:C	218732462	C,C	T,T	1,1	-inf,-inf	inf,inf	2.7302,0.527354	0.000102477	0.000103159
2	chr2:217984091:C:T	217984091	NA,T	NA,C	NA,1	NA,-inf	NA,inf	NA,0.605456	0.000102373	0.000102453
2	chr2:219039065:T:C	219039065	C,C	T,T	1,1	-inf,inf	inf,inf	1.31705,0.0222237	0.000102364	0.000102395
2	chr2:217776687:A:T	217776687	NA,T	NA,A	NA,1	NA,inf	NA,inf	NA,0.584634	0.000102346	0.000102429
2	chr2:218407422:A:G	218407422	G,G	A,A	1,1	-inf,inf	inf,inf	3.68358,0.25753	0.000102318	0.000105995
2	chr2:218718418:G:A	218718418	NA,A	NA,G	NA,1	NA,-inf	NA,inf	NA,0.574276	0.000102315	0.000102397
2	chr2:218050928:T:C	218050928	NA,C	NA,T	NA,1	NA,inf	NA,inf	NA,0.586477	0.000102283	0.000102366
2	chr2:217969559:C:T	217969559	T,NA	C,NA	1,NA	inf,NA	inf,NA	0.859102,NA	0.000102224	0.000102307
2	chr2:218512383:A:T	218512383	NA,T	NA,A	NA,1	NA,-inf	NA,inf	NA,0.576153	0.000102224	0.000102303
2	chr2:217761091:C:A	217761091	NA,A	NA,C	NA,1	NA,-inf	NA,inf	NA,0.584248	0.00010218	0.000102264
2	chr2:217875999:G:A	217875999	NA,A	NA,G	NA,1	NA,inf	NA,inf	NA,0.577474	0.000102108	0.000102189
2	chr2:218282001:G:A	218282001	A,A	G,G	1,1	-inf,-inf	inf,inf	0.159236,1.61344	0.000102061	0.00010214
2	chr2:218902816:G:A	218902816	NA,A	NA,G	NA,1	NA,-inf	NA,inf	NA,0.580239	0.000102054	0.000102138
2	chr2:218632691:GGT:G	218632691	NA,G	NA,GGT	NA,1	NA,-inf	NA,inf	NA,0.601179	0.000102046	0.000102125
2	chr2:219154655:A:G	219154655	NA,G	NA,A	NA,1	NA,inf	NA,inf	NA,0.581124	0.000102004	0.000102087
2	chr2:218159998:G:A	218159998	A,A	G,G	1,1	-inf,-inf	inf,inf	1.23332,1.06462	0.00010186	0.000101982
2	chr2:218368978:T:A	218368978	NA,A	NA,T	NA,1	NA,inf	NA,inf	NA,0.63212	0.000101814	0.000101905
2	chr2:218767565:C:T	218767565	T,T	C,C	1,1	-inf,-inf	inf,inf	2.74281,0.510277	0.000101726	0.000102409
2	chr2:217851622:C:T	217851622	T,NA	C,NA	1,NA	inf,NA	inf,NA	0.869107,NA	0.000101724	0.0001018
2	chr2:218740395:G:A	218740395	A,A	G,G	1,1	-inf,-inf	inf,inf	2.70515,0.543683	0.000101562	0.000102227
2	chr2:218579388:T:C	218579388	NA,C	NA,T	NA,1	NA,-inf	NA,inf	NA,0.595094	0.000101424	0.000101506
2	chr2:217860501:T:C	217860501	NA,C	NA,T	NA,1	NA,inf	NA,inf	NA,0.582783	0.000101339	0.00010142
2	chr2:218933247:T:A	218933247	NA,A	NA,T	NA,1	NA,-inf	NA,inf	NA,0.579255	0.000101261	0.000101344
2	chr2:218675618:G:A	218675618	NA,A	NA,G	NA,1	NA,-inf	NA,inf	NA,0.563075	0.000101253	0.000101334
2	chr2:218070350:G:A	218070350	NA,A	NA,G	NA,1	NA,inf	NA,inf	NA,0.574734	0.000101092	0.000101175
2	chr2:219000580:G:T	219000580	NA,T	NA,G	NA,1	NA,inf	NA,inf	NA,0.579363	0.000101087	0.00010117
2	chr2:218913125:G:A	218913125	NA,A	NA,G	NA,1	NA,-inf	NA,inf	NA,0.577355	0.000101079	0.000101161
2	chr2:218459700:AGTG:A	218459700	A,NA	AGTG,NA	1,NA	-inf,NA	inf,NA	2.44776,NA	0.000101052	0.000102488
2	chr2:217823847:G:A	217823847	NA,A	NA,G	NA,1	NA,-inf	NA,inf	NA,0.572858	0.000101004	0.000101086
2	chr2:219146815:A:T	219146815	T,NA	A,NA	1,NA	-inf,NA	inf,NA	0.736282,NA	0.000100998	0.000101061
2	chr2:218342794:T:C	218342794	NA,C	NA,T	NA,1	NA,-inf	NA,inf	NA,0.619232	0.000100996	0.000101083
2	chr2:218081816:G:A	218081816	NA,A	NA,G	NA,1	NA,-inf	NA,inf	NA,0.586985	0.000100914	0.000100996
2	chr2:218772063:T:C	218772063	C,C	T,T	1,1	-inf,-inf	inf,inf	2.73689,0.508201	0.000100877	0.00010155
2	chr2:218040672:A:G	218040672	G,G	A,A	1,1	inf,inf	inf,inf	2.36243,0.699281	0.000100685	0.000101416
2	chr2:218691020:G:C	218691020	NA,C	NA,G	NA,1	NA,-inf	NA,inf	NA,0.558738	0.000100594	0.000100674
2	chr2:218280404:G:A	218280404	NA,A	NA,G	NA,1	NA,-inf	NA,inf	NA,0.585674	0.000100547	0.000100631
2	chr2:218761000:A:C	218761000	C,C	A,A	1,1	-inf,-inf	inf,inf	2.71582,0.525254	0.000100508	0.000101169
2	chr2:218775139:T:C	218775139	C,C	T,T	1,1	-inf,-inf	inf,inf	2.73977,0.50241	0.000100477	0.000101148
2	chr2:217791202:A:C	217791202	C,NA	A,NA	1,NA	inf,NA	inf,NA	1.00678,NA	0.000100457	0.000100564
2	chr2:218447115:C:T	218447115	NA,T	NA,C	NA,1	NA,inf	NA,inf	NA,0.565447	0.000100446	0.000100526
2	chr2:218730463:A:G	218730463	G,G	A,A	1,1	-inf,-inf	inf,inf	2.70003,0.541852	0.000100445	0.000101101
2	chr2:218467958:G:A	218467958	NA,A	NA,G	NA,1	NA,-inf	NA,inf	NA,0.592938	0.000100411	0.000100489
2	chr2:218541060:C:A	218541060	NA,A	NA,C	NA,1	NA,-inf	NA,inf	NA,0.581151	0.000100273	0.000100353
2	chr2:218767999:C:G	218767999	G,G	C,C	1,1	-inf,-inf	inf,inf	2.73427,0.505242	0.000100209	0.000100877
2	chr2:218803500:T:C	218803500	NA,C	NA,T	NA,1	NA,inf	NA,inf	NA,0.561902	0.000100173	0.000100253
2	chr2:219086176:T:C	219086176	NA,C	NA,T	NA,1	NA,-inf	NA,inf	NA,0.572072	9.98757e-05	9.99571e-05
2	chr2:218618052:A:C	218618052	NA,C	NA,A	NA,1	NA,-inf	NA,inf	NA,0.542726	9.98414e-05	9.99197e-05
2	chr2:218741815:C:A	218741815	A,A	C,C	1,1	-inf,-inf	inf,inf	2.71724,0.518912	9.97677e-05	0.000100425
2	chr2:219007374:T:G	219007374	NA,G	NA,T	NA,1	NA,inf	NA,inf	NA,0.568831	9.97404e-05	9.98215e-05
2	chr2:218039157:G:A	218039157	A,A	G,G	1,1	inf,inf	inf,inf	2.27244,0.765184	9.96902e-05	0.000100369
2	chr2:218555144:T:G	218555144	NA,G	NA,T	NA,1	NA,-inf	NA,inf	NA,0.587299	9.96726e-05	9.97503e-05
2	chr2:218765787:C:T	218765787	T,T	C,C	1,1	-inf,-inf	inf,inf	2.71146,0.523776	9.96379e-05	0.000100293
2	chr2:218575513:C:T	218575513	NA,T	NA,C	NA,1	NA,-inf	NA,inf	NA,0.586867	9.96127e-05	9.96902e-05
2	chr2:218991633:G:A	218991633	NA,A	NA,G	NA,1	NA,inf	NA,inf	NA,0.56269	9.9576e-05	9.96529e-05
2	chr2:218652931:C:T	218652931	NA,T	NA,C	NA,1	NA,-inf	NA,inf	NA,0.540625	9.95046e-05	9.95827e-05
2	chr2:217997173:CTG:C	217997173	NA,C	NA,CTG	NA,1	NA,inf	NA,inf	NA,0.56862	9.94676e-05	9.95499e-05
2	chr2:218723974:A:G	218723974	G,G	A,A	1,1	-inf,-inf	inf,inf	2.72381,0.510265	9.93918e-05	0.00010005
2	chr2:218702320:A:G	218702320	NA,G	NA,A	NA,1	NA,-inf	NA,inf	NA,0.550446	9.9362e-05	9.94414e-05
2	chr2:218418638:C:T	218418638	NA,T	NA,C	NA,1	NA,-inf	NA,inf	NA,0.579078	9.93306e-05	9.94148e-05
2	chr2:217950972:T:C	217950972	C,NA	T,NA	1,NA	-inf,NA	inf,NA	0.721856,NA	9.92796e-05	9.93433e-05
2	chr2:217818946:G:A	217818946	NA,A	NA,G	NA,1	NA,-inf	NA,inf	NA,0.563642	9.92126e-05	9.92938e-05
2	chr2:218672501:G:A	218672501	A,A	G,G	1,1	-inf,-inf	inf,inf	3.10149,0.21332	9.90909e-05	0.00010007
2	chr2:219006241:C:T	219006241	NA,T	NA,C	NA,1	NA,inf	NA,inf	NA,0.556193	9.89579e-05	9.90365e-05
2	chr2:218213393:G:A	218213393	NA,A	NA,G	NA,1	NA,-inf	NA,inf	NA,0.549815	9.88628e-05	9.89372e-05
2	chr2:218763468:A:G	218763468	G,G	A,A	1,1	-inf,-inf	inf,inf	2.70531,0.523655	9.88497e-05	9.94968e-05
2	chr2:218514513:ACCT:A	218514513	NA,A	NA,ACCT	NA,1	NA,inf	NA,inf	NA,0.554196	9.88298e-05	9.89085e-05
2	chr2:218764580:T:C	218764580	C,C	T,T	1,1	-inf,-inf	inf,inf	2.63076,0.587941	9.88245e-05	9.94388e-05
2	chr2:218069935:G:A	218069935	A,A	G,G	1,1	inf,inf	inf,inf	2.64891,0.544205	9.86986e-05	9.97101e-05
2	chr2:218745053:G:A	218745053	A,A	G,G	1,1	-inf,-inf	inf,inf	2.70536,0.521889	9.86601e-05	9.93056e-05
2	chr2:218584761:C:A	218584761	NA,A	NA,C	NA,1	NA,-inf	NA,inf	NA,0.579831	9.85987e-05	9.86755e-05
2	chr2:217884968:C:T	217884968	NA,T	NA,C	NA,1	NA,-inf	NA,inf	NA,0.558746	9.85253e-05	9.86061e-05
2	chr2:218094097:G:A	218094097	A,A	G,G	1,1	-inf,-inf	inf,inf	3.74242,1.09796	9.85231e-05	0.000117511
2	chr2:218722568:A:G	218722568	G,G	A,A	1,1	-inf,-inf	inf,inf	2.70802,0.518275	9.84651e-05	9.9111e-05
2	chr2:218517896:T:G	218517896	NA,G	NA,T	NA,1	NA,-inf	NA,inf	NA,0.578996	9.84556e-05	9.85324e-05
2	chr2:217965762:G:A	217965762	NA,A	NA,G	NA,1	NA,-inf	NA,inf	NA,0.576457	9.84301e-05	9.85059e-05
2	chr2:218700250:C:A	218700250	NA,A	NA,C	NA,1	NA,-inf	NA,inf	NA,0.571084	9.83309e-05	9.84102e-05
2	chr2:218715019:AAGTT:A	218715019	NA,A	NA,AAGTT	NA,1	NA,-inf	NA,inf	NA,0.543682	9.82459e-05	9.83246e-05
2	chr2:217789580:G:A	217789580	NA,A	NA,G	NA,1	NA,inf	NA,inf	NA,0.559916	9.82428e-05	9.83231e-05
2	chr2:218056448:G:A	218056448	NA,A	NA,G	NA,1	NA,-inf	NA,inf	NA,0.566801	9.81549e-05	9.82341e-05
2	chr2:218774996:C:T	218774996	T,T	C,C	1,1	-inf,-inf	inf,inf	2.72876,0.49447	9.81521e-05	9.8803e-05
2	chr2:218086522:C:T	218086522	T,T	C,C	1,1	-inf,-inf	inf,inf	2.36969,1.45192	9.8117e-05	0.000100257
2	chr2:218372614:G:T	218372614	T,T	G,G	1,1	inf,inf	inf,inf	4.60607,1.18948	9.80858e-05	0.000249763
2	chr2:219156568:T:C	219156568	NA,C	NA,T	NA,1	NA,inf	NA,inf	NA,0.5545	9.80578e-05	9.81373e-05
2	chr2:217997329:G:A	217997329	NA,A	NA,G	NA,1	NA,-inf	NA,inf	NA,0.563381	9.80015e-05	9.80823e-05
2	chr2:219068179:T:C	219068179	NA,C	NA,T	NA,1	NA,inf	NA,inf	NA,0.557373	9.79145e-05	9.79929e-05
2	chr2:218716606:G:A	218716606	NA,A	NA,G	NA,1	NA,-inf	NA,inf	NA,0.541213	9.78955e-05	9.79739e-05
2	chr2:218733318:A:T	218733318	T,T	A,A	1,1	-inf,-inf	inf,inf	2.71428,0.507514	9.78663e-05	9.85105e-05
2	chr2:218028061:G:A	218028061	NA,A	NA,G	NA,1	NA,-inf	NA,inf	NA,0.52417	9.78125e-05	9.78876e-05
2	chr2:218724452:T:C	218724452	C,C	T,T	1,1	-inf,-inf	inf,inf	2.71372,0.50705	9.77064e-05	9.83496e-05
2	chr2:217935123:G:C	217935123	C,C	G,G	1,1	-inf,-inf	inf,inf	0.524984,1.25738	9.76999e-05	9.77759e-05
2	chr2:217749830:T:C	217749830	NA,C	NA,T	NA,1	NA,-inf	NA,inf	NA,0.552992	9.76946e-05	9.77749e-05
2	chr2:218758367:A:G	218758367	G,G	A,A	1,1	-inf,-inf	inf,inf	2.7084,0.511513	9.7675e-05	9.83153e-05
2	chr2:218771461:G:C	218771461	C,C	G,G	1,1	-inf,-inf	inf,inf	2.72795,0.493745	9.767e-05	9.83193e-05
2	chr2:218459594:G:T	218459594	T,NA	G,NA	1,NA	inf,NA	inf,NA	1.11025,NA	9.76535e-05	9.77828e-05
2	chr2:218674228:TA:T	218674228	NA,T	NA,TA	NA,1	NA,-inf	NA,inf	NA,0.538554	9.76193e-05	9.76974e-05
2	chr2:218102860:T:G	218102860	NA,G	NA,T	NA,1	NA,-inf	NA,inf	NA,0.564805	9.76141e-05	9.76869e-05
2	chr2:218341231:T:C	218341231	C,C	T,T	1,1	-inf,-inf	inf,inf	0.00598171,1.64373	9.76045e-05	9.76698e-05
2	chr2:219116355:A:G	219116355	G,G	A,A	1,1	-inf,-inf	inf,inf	1.27671,0.119659	9.75991e-05	9.7629e-05
2	chr2:218647982:A:C	218647982	NA,C	NA,A	NA,1	NA,-inf	NA,inf	NA,0.544607	9.75899e-05	9.76652e-05
2	chr2:218942054:C:A	218942054	NA,A	NA,C	NA,1	NA,inf	NA,inf	NA,0.560195	9.75836e-05	9.76639e-05
2	chr2:218748526:G:A	218748526	A,A	G,G	1,1	-inf,-inf	inf,inf	2.67179,0.54478	9.75665e-05	9.81912e-05
2	chr2:218869713:C:T	218869713	NA,T	NA,C	NA,1	NA,-inf	NA,inf	NA,0.55307	9.73959e-05	9.74752e-05
2	chr2:218208295:C:T	218208295	T,T	C,C	1,1	-inf,inf	inf,inf	6.09111,0.232517	9.73622e-05	0.00105212
2	chr2:218312172:C:A	218312172	A,A	C,C	1,1	inf,-inf	inf,inf	4.52968,1.23601	9.73247e-05	0.000258505
2	chr2:218660306:G:A	218660306	NA,A	NA,G	NA,1	NA,-inf	NA,inf	NA,0.525991	9.72473e-05	9.73237e-05
2	chr2:219116353:T:C	219116353	C,C	T,T	1,1	-inf,-inf	inf,inf	1.27463,0.122378	9.72269e-05	9.72568e-05
2	chr2:218798025:CAG:C	218798025	NA,C	NA,CAG	NA,1	NA,-inf	NA,inf	NA,0.560962	9.72164e-05	9.72965e-05
2	chr2:217819365:G:A	217819365	NA,A	NA,G	NA,1	NA,inf	NA,inf	NA,0.541983	9.71891e-05	9.72669e-05
2	chr2:217965692:G:A	217965692	NA,A	NA,G	NA,1	NA,inf	NA,inf	NA,0.550658	9.71629e-05	9.72434e-05
2	chr2:217889010:T:A	217889010	NA,A	NA,T	NA,1	NA,-inf	NA,inf	NA,0.55653	9.71599e-05	9.72402e-05
2	chr2:217860951:G:A	217860951	NA,A	NA,G	NA,1	NA,inf	NA,inf	NA,0.553593	9.71261e-05	9.72038e-05
2	chr2:218770765:C:T	218770765	T,T	C,C	1,1	-inf,-inf	inf,inf	2.71956,0.495813	9.71006e-05	9.77412e-05
2	chr2:217937440:C:T	217937440	NA,T	NA,C	NA,1	NA,-inf	NA,inf	NA,0.551715	9.70949e-05	9.71731e-05
2	chr2:218030197:G:A	218030197	NA,A	NA,G	NA,1	NA,-inf	NA,inf	NA,0.519127	9.70747e-05	9.71494e-05
2	chr2:217976616:C:T	217976616	NA,T	NA,C	NA,1	NA,-inf	NA,inf	NA,0.549965	9.69938e-05	9.70733e-05
2	chr2:218410459:G:A	218410459	NA,A	NA,G	NA,1	NA,-inf	NA,inf	NA,0.555889	9.69468e-05	9.70249e-05
2	chr2:218188138:A:G	218188138	NA,G	NA,A	NA,1	NA,-inf	NA,inf	NA,0.560068	9.69389e-05	9.70195e-05
2	chr2:218761344:C:T	218761344	T,T	C,C	1,1	-inf,-inf	inf,inf	2.68833,0.525149	9.69279e-05	9.75556e-05
2	chr2:218522903:T:A	218522903	A,NA	T,NA	1,NA	inf,NA	inf,NA	1.073,NA	9.69268e-05	9.70293e-05
2	chr2:218924520:C:T	218924520	NA,T	NA,C	NA,1	NA,-inf	NA,inf	NA,0.533344	9.69183e-05	9.69944e-05
2	chr2:217811082:A:C	217811082	NA,C	NA,A	NA,1	NA,-inf	NA,inf	NA,0.545382	9.68397e-05	9.69201e-05
2	chr2:217872547:T:C	217872547	NA,C	NA,T	NA,1	NA,inf	NA,inf	NA,0.538282	9.67915e-05	9.68684e-05
2	chr2:217887059:C:G	217887059	NA,G	NA,C	NA,1	NA,inf	NA,inf	NA,0.54517	9.66948e-05	9.6772e-05
2	chr2:218744717:T:C	218744717	C,C	T,T	1,1	-inf,-inf	inf,inf	2.69556,0.515744	9.6607e-05	9.72353e-05
2	chr2:218582400:A:G	218582400	NA,G	NA,A	NA,1	NA,-inf	NA,inf	NA,0.565032	9.65318e-05	9.66071e-05
2	chr2:218768544:T:G	218768544	NA,G	NA,T	NA,1	NA,-inf	NA,inf	NA,0.532332	9.65264e-05	9.66039e-05
2	chr2:219023787:C:T	219023787	NA,T	NA,C	NA,1	NA,-inf	NA,inf	NA,0.550816	9.64228e-05	9.65032e-05
2	chr2:218639255:G:A	218639255	NA,A	NA,G	NA,1	NA,-inf	NA,inf	NA,0.519346	9.63012e-05	9.63769e-05
2	chr2:219153567:C:T	219153567	NA,T	NA,C	NA,1	NA,inf	NA,inf	NA,0.536972	9.62848e-05	9.6362e-05
2	chr2:218194696:A:G	218194696	NA,G	NA,A	NA,1	NA,-inf	NA,inf	NA,0.547899	9.62109e-05	9.62855e-05
2	chr2:218994063:G:A	218994063	NA,A	NA,G	NA,1	NA,inf	NA,inf	NA,0.542897	9.61912e-05	9.62697e-05
2	chr2:217982098:G:T	217982098	T,T	G,G	1,1	inf,inf	inf,inf	1.74747,0.689083	9.61421e-05	9.63707e-05
2	chr2:218422556:G:T	218422556	NA,T	NA,G	NA,1	NA,inf	NA,inf	NA,0.548258	9.60648e-05	9.61455e-05
2	chr2:218793894:A:T	218793894	T,T	A,A	1,1	-inf,-inf	inf,inf	2.20261,0.623862	9.60449e-05	9.63416e-05
2	chr2:218778594:C:T	218778594	T,T	C,C	1,1	-inf,-inf	inf,inf	2.70867,0.496168	9.59355e-05	9.65635e-05
2	chr2:219061063:T:C	219061063	NA,C	NA,T	NA,1	NA,inf	NA,inf	NA,0.542648	9.58472e-05	9.5924e-05
2	chr2:218718915:A:G	218718915	NA,G	NA,A	NA,1	NA,-inf	NA,inf	NA,0.529105	9.57268e-05	9.58039e-05
2	chr2:218407766:T:C	218407766	NA,C	NA,T	NA,1	NA,-inf	NA,inf	NA,0.55186	9.56616e-05	9.57358e-05
2	chr2:217996435:G:T	217996435	NA,T	NA,G	NA,1	NA,inf	NA,inf	NA,0.537736	9.55698e-05	9.56488e-05
2	chr2:217996436:G:C	217996436	NA,C	NA,G	NA,1	NA,inf	NA,inf	NA,0.537736	9.55698e-05	9.56488e-05
2	chr2:219174654:C:T	219174654	NA,T	NA,C	NA,1	NA,inf	NA,inf	NA,0.536526	9.55262e-05	9.56034e-05
2	chr2:218625708:C:T	218625708	NA,T	NA,C	NA,1	NA,inf	NA,inf	NA,0.55465	9.53837e-05	9.54606e-05
2	chr2:217731441:G:A	217731441	NA,A	NA,G	NA,1	NA,-inf	NA,inf	NA,0.52907	9.52815e-05	9.53583e-05
2	chr2:218224893:C:G	218224893	NA,G	NA,C	NA,1	NA,-inf	NA,inf	NA,0.524001	9.52084e-05	9.52803e-05
2	chr2:218507304:T:G	218507304	NA,G	NA,T	NA,1	NA,-inf	NA,inf	NA,0.557576	9.51723e-05	9.52556e-05
2	chr2:218888425:C:T	218888425	NA,T	NA,C	NA,1	NA,-inf	NA,inf	NA,0.536426	9.51654e-05	9.52429e-05
2	chr2:218992283:G:A	218992283	NA,A	NA,G	NA,1	NA,inf	NA,inf	NA,0.535264	9.51595e-05	9.52371e-05
2	chr2:219142669:A:G	219142669	NA,G	NA,A	NA,1	NA,inf	NA,inf	NA,0.532775	9.50831e-05	9.51606e-05
2	chr2:218707053:A:AC	218707053	NA,AC	NA,A	NA,1	NA,-inf	NA,inf	NA,0.521011	9.50591e-05	9.51352e-05
2	chr2:218529883:C:T	218529883	NA,T	NA,C	NA,1	NA,-inf	NA,inf	NA,0.554322	9.50566e-05	9.51309e-05
2	chr2:218263372:G:C	218263372	C,C	G,G	1,1	inf,-inf	inf,inf	0.0198555,1.55471	9.50402e-05	9.51054e-05
2	chr2:217896719:C:T	217896719	NA,T	NA,C	NA,1	NA,-inf	NA,inf	NA,0.537383	9.49678e-05	9.50461e-05
2	chr2:218392703:T:C	218392703	C,C	T,T	1,1	inf,inf	inf,inf	0.60325,1.3296	9.48833e-05	9.4974e-05
2	chr2:218021006:TTAGA:T	218021006	NA,T	NA,TTAGA	NA,1	NA,-inf	NA,inf	NA,0.508075	9.48833e-05	9.49569e-05
2	chr2:218708283:T:C	218708283	NA,C	NA,T	NA,1	NA,inf	NA,inf	NA,0.549878	9.48249e-05	9.49013e-05
2	chr2:217844910:A:T	217844910	NA,T	NA,A	NA,1	NA,inf	NA,inf	NA,0.538933	9.47866e-05	9.48644e-05
2	chr2:218134532:G:A	218134532	A,A	G,G	1,1	-inf,-inf	inf,inf	3.9298,0.994971	9.47402e-05	0.000118542
2	chr2:218717885:G:A	218717885	NA,A	NA,G	NA,1	NA,-inf	NA,inf	NA,0.521587	9.47034e-05	9.47796e-05
2	chr2:218768458:T:C	218768458	C,C	T,T	1,1	-inf,-inf	inf,inf	2.7167,0.480888	9.46772e-05	9.5302e-05
2	chr2:218989440:G:A	218989440	NA,A	NA,G	NA,1	NA,-inf	NA,inf	NA,0.535742	9.46137e-05	9.46912e-05
2	chr2:217753258:T:G	217753258	NA,G	NA,T	NA,1	NA,inf	NA,inf	NA,0.531016	9.45579e-05	9.46348e-05
2	chr2:218930464:G:A	218930464	NA,A	NA,G	NA,1	NA,-inf	NA,inf	NA,0.531465	9.44846e-05	9.45617e-05
2	chr2:218407831:A:G	218407831	G,NA	A,NA	1,NA	inf,NA	inf,NA	0.916459,NA	9.42987e-05	9.43853e-05
2	chr2:218483277:A:C	218483277	NA,C	NA,A	NA,1	NA,-inf	NA,inf	NA,0.543228	9.41548e-05	9.42313e-05
2	chr2:218048646:A:G	218048646	G,G	A,A	1,1	inf,inf	inf,inf	2.37018,0.642076	9.40997e-05	9.4779e-05
2	chr2:219159335:T:C	219159335	C,NA	T,NA	1,NA	-inf,NA	inf,NA	0.69902,NA	9.4096e-05	9.41554e-05
2	chr2:217859449:C:T	217859449	NA,T	NA,C	NA,1	NA,inf	NA,inf	NA,0.530158	9.40737e-05	9.41489e-05
2	chr2:217862125:C:A	217862125	NA,A	NA,C	NA,1	NA,inf	NA,inf	NA,0.530779	9.402e-05	9.40952e-05
2	chr2:218161391:A:G	218161391	NA,G	NA,A	NA,1	NA,-inf	NA,inf	NA,0.549683	9.38773e-05	9.39573e-05
2	chr2:218838667:G:A	218838667	NA,A	NA,G	NA,1	NA,-inf	NA,inf	NA,0.5277	9.38308e-05	9.39035e-05
2	chr2:218039699:C:G	218039699	G,NA	C,NA	1,NA	inf,NA	inf,NA	1.17289,NA	9.37083e-05	9.38495e-05
2	chr2:219068359:C:T	219068359	NA,T	NA,C	NA,1	NA,-inf	NA,inf	NA,0.527624	9.36758e-05	9.37521e-05
2	chr2:218007249:C:T	218007249	NA,T	NA,C	NA,1	NA,inf	NA,inf	NA,0.524486	9.36024e-05	9.36796e-05
2	chr2:218948013:C:G	218948013	NA,G	NA,C	NA,1	NA,inf	NA,inf	NA,0.516823	9.36011e-05	9.36726e-05
2	chr2:217969097:C:T	217969097	NA,T	NA,C	NA,1	NA,-inf	NA,inf	NA,0.525478	9.35436e-05	9.36203e-05
2	chr2:218766713:A:G	218766713	G,G	A,A	1,1	-inf,-inf	inf,inf	2.72389,0.463886	9.33254e-05	9.39453e-05
2	chr2:219148939:A:G	219148939	NA,G	NA,A	NA,1	NA,inf	NA,inf	NA,0.519936	9.32534e-05	9.33291e-05
2	chr2:218770777:TTTTTGCAGTG:T	218770777	T,T	TTTTTGCAGTG,TTTTTGCAGTG	1,1	-inf,-inf	inf,inf	2.68865,0.49559	9.32142e-05	9.3818e-05
2	chr2:217861099:T:A	217861099	NA,A	NA,T	NA,1	NA,inf	NA,inf	NA,0.524357	9.3152e-05	9.32266e-05
2	chr2:218768476:A:G	218768476	NA,G	NA,A	NA,1	NA,-inf	NA,inf	NA,0.507715	9.31431e-05	9.3218e-05
2	chr2:217992163:A:T	217992163	NA,T	NA,A	NA,1	NA,-inf	NA,inf	NA,0.517196	9.30803e-05	9.31567e-05
2	chr2:217920859:C:T	217920859	NA,T	NA,C	NA,1	NA,inf	NA,inf	NA,0.513988	9.30584e-05	9.31332e-05
2	chr2:217860105:C:T	217860105	NA,T	NA,C	NA,1	NA,inf	NA,inf	NA,0.517828	9.30434e-05	9.31198e-05
2	chr2:218612600:C:T	218612600	NA,T	NA,C	NA,1	NA,-inf	NA,inf	NA,0.540227	9.29623e-05	9.30436e-05
2	chr2:218653492:G:A	218653492	NA,A	NA,G	NA,1	NA,-inf	NA,inf	NA,0.494803	9.29427e-05	9.30159e-05
2	chr2:218988804:C:T	218988804	NA,T	NA,C	NA,1	NA,-inf	NA,inf	NA,0.522168	9.28012e-05	9.28771e-05
2	chr2:218008079:C:T	218008079	NA,T	NA,C	NA,1	NA,inf	NA,inf	NA,0.513269	9.27933e-05	9.28627e-05
2	chr2:219142782:T:C	219142782	NA,C	NA,T	NA,1	NA,inf	NA,inf	NA,0.516466	9.27782e-05	9.28539e-05
2	chr2:217748980:C:T	217748980	NA,T	NA,C	NA,1	NA,-inf	NA,inf	NA,0.516489	9.27087e-05	9.27849e-05
2	chr2:218399184:G:C	218399184	NA,C	NA,G	NA,1	NA,-inf	NA,inf	NA,0.514749	9.26674e-05	9.27416e-05
2	chr2:218467935:T:C	218467935	NA,C	NA,T	NA,1	NA,inf	NA,inf	NA,0.533727	9.25941e-05	9.26689e-05
2	chr2:218709943:C:T	218709943	NA,T	NA,C	NA,1	NA,-inf	NA,inf	NA,0.502467	9.25546e-05	9.26289e-05
2	chr2:218858656:A:G	218858656	NA,G	NA,A	NA,1	NA,-inf	NA,inf	NA,0.505366	9.25531e-05	9.26272e-05
2	chr2:219172835:G:A	219172835	A,NA	G,NA	1,NA	-inf,NA	inf,NA	0.833078,NA	9.25356e-05	9.26074e-05
2	chr2:219122222:T:C	219122222	C,C	T,T	1,1	-inf,-inf	inf,inf	1.14224,0.285348	9.25335e-05	9.25611e-05
2	chr2:217900009:G:A	217900009	NA,A	NA,G	NA,1	NA,inf	NA,inf	NA,0.520285	9.25219e-05	9.25969e-05
2	chr2:217922644:C:T	217922644	NA,T	NA,C	NA,1	NA,inf	NA,inf	NA,0.513973	9.24769e-05	9.25514e-05
2	chr2:218601986:T:C	218601986	NA,C	NA,T	NA,1	NA,-inf	NA,inf	NA,0.491114	9.24492e-05	9.25219e-05
2	chr2:217746492:G:A	217746492	NA,A	NA,G	NA,1	NA,-inf	NA,inf	NA,0.514428	9.24473e-05	9.25235e-05
2	chr2:218840334:C:A	218840334	NA,A	NA,C	NA,1	NA,-inf	NA,inf	NA,0.516276	9.23397e-05	9.24113e-05
2	chr2:218511305:C:T	218511305	NA,T	NA,C	NA,1	NA,-inf	NA,inf	NA,0.529126	9.23018e-05	9.23767e-05
2	chr2:218479979:C:G	218479979	NA,G	NA,C	NA,1	NA,-inf	NA,inf	NA,0.533277	9.22878e-05	9.23599e-05
2	chr2:218795332:G:A	218795332	NA,A	NA,G	NA,1	NA,inf	NA,inf	NA,0.504503	9.22845e-05	9.23573e-05
2	chr2:218552789:G:A	218552789	NA,A	NA,G	NA,1	NA,inf	NA,inf	NA,0.506356	9.22372e-05	9.23108e-05
2	chr2:218022161:A:T	218022161	NA,T	NA,A	NA,1	NA,inf	NA,inf	NA,0.497169	9.2194e-05	9.22688e-05
2	chr2:219154118:A:G	219154118	NA,G	NA,A	NA,1	NA,inf	NA,inf	NA,0.511403	9.21783e-05	9.22531e-05
2	chr2:218148611:G:A	218148611	A,A	G,G	1,1	-inf,-inf	inf,inf	3.88074,1.00747	9.21779e-05	0.000114108
2	chr2:218930615:CA:C	218930615	NA,C	NA,CA	NA,1	NA,inf	NA,inf	NA,0.518367	9.216e-05	9.22371e-05
2	chr2:217948483:G:A	217948483	NA,A	NA,G	NA,1	NA,-inf	NA,inf	NA,0.507827	9.21537e-05	9.22298e-05
2	chr2:218704166:G:T	218704166	NA,T	NA,G	NA,1	NA,-inf	NA,inf	NA,0.509836	9.2148e-05	9.22201e-05
2	chr2:219147408:C:T	219147408	NA,T	NA,C	NA,1	NA,-inf	NA,inf	NA,0.518694	9.2126e-05	9.22014e-05
2	chr2:217974682:C:G	217974682	NA,G	NA,C	NA,1	NA,inf	NA,inf	NA,0.513418	9.20719e-05	9.21473e-05
2	chr2:219026092:C:T	219026092	NA,T	NA,C	NA,1	NA,-inf	NA,inf	NA,0.493575	9.20589e-05	9.21325e-05
2	chr2:217915591:C:T	217915591	NA,T	NA,C	NA,1	NA,-inf	NA,inf	NA,0.518271	9.20431e-05	9.21196e-05
2	chr2:217933213:C:G	217933213	NA,G	NA,C	NA,1	NA,-inf	NA,inf	NA,0.514686	9.20321e-05	9.21103e-05
2	chr2:217974853:CCTG:C	217974853	NA,C	NA,CCTG	NA,1	NA,inf	NA,inf	NA,0.512543	9.19584e-05	9.20338e-05
2	chr2:218274067:G:A	218274067	NA,A	NA,G	NA,1	NA,inf	NA,inf	NA,0.500863	9.19583e-05	9.20327e-05
2	chr2:218189714:AG:A	218189714	A,A	AG,AG	1,1	-inf,inf	inf,inf	6.14817,0.24158	9.19269e-05	0.00116504
2	chr2:218676864:A:G	218676864	NA,G	NA,A	NA,1	NA,-inf	NA,inf	NA,0.497196	9.18312e-05	9.19048e-05
2	chr2:218167142:G:A	218167142	NA,A	NA,G	NA,1	NA,inf	NA,inf	NA,0.500525	9.17813e-05	9.1855e-05
2	chr2:218329513:T:C	218329513	NA,C	NA,T	NA,1	NA,-inf	NA,inf	NA,0.520237	9.15465e-05	9.16226e-05
2	chr2:218768494:C:T	218768494	NA,T	NA,C	NA,1	NA,-inf	NA,inf	NA,0.495474	9.15328e-05	9.16064e-05
2	chr2:219147395:T:A	219147395	NA,A	NA,T	NA,1	NA,-inf	NA,inf	NA,0.513993	9.15187e-05	9.15937e-05
2	chr2:217754469:T:C	217754469	NA,C	NA,T	NA,1	NA,-inf	NA,inf	NA,0.508905	9.15143e-05	9.15895e-05
2	chr2:218223298:G:A	218223298	NA,A	NA,G	NA,1	NA,-inf	NA,inf	NA,0.489572	9.15126e-05	9.15871e-05
2	chr2:217840304:C:T	217840304	NA,T	NA,C	NA,1	NA,inf	NA,inf	NA,0.512214	9.15014e-05	9.15762e-05
```
