## Supplementary material for "Characterization of shared and ancestry-specific signals driving complex traits using multi-ancestry fine-mapping": susiex_nc2.cs80.snp

```
BP	SNP	PIP(CS1)	LogBF(CS1,Pop1)	LogBF(CS1,Pop2)	PIP(CS2)	LogBF(CS2,Pop1)	LogBF(CS2,Pop2)
217729520	chr2:217729520:T:C	2.98588e-07	-1.87103e-10	0.553337	0.000358844	-1.87103e-10	0.539182
217729643	chr2:217729643:T:G	6.14014e-08	-1.87103e-10	-1.02829	7.45324e-05	-1.87103e-10	-1.03247
217729848	chr2:217729848:G:A	2.3159e-07	-1.87103e-10	0.299243	0.000278405	-1.87103e-10	0.285372
217730855	chr2:217730855:G:A	6.5942e-08	-1.87103e-10	-0.956951	8.00401e-05	-1.87103e-10	-0.961177
217731044	chr2:217731044:G:T	5.66149e-08	-1.87103e-10	-1.10945	6.89502e-05	-1.87103e-10	-1.11032
217731393	chr2:217731393:T:G	2.87318e-08	-1.187	-0.600721	4.04408e-05	-1.047	-0.596863
217731441	chr2:217731441:G:A	7.68261e-08	-1.87103e-10	-0.804182	9.52815e-05	-1.87103e-10	-0.786869
217732096	chr2:217732096:G:C	1.51646e-07	-1.87103e-10	-0.124179	0.000185181	-1.87103e-10	-0.122373
217732468	chr2:217732468:C:T	1.30472e-08	-1.63953	-0.937623	1.7277e-05	-1.54851	-0.945819
217732855	chr2:217732855:G:C	1.51775e-07	-1.87103e-10	-0.123325	0.000185324	-1.87103e-10	-0.121601
217733109	chr2:217733109:G:A	6.87121e-08	-1.87103e-10	-0.915801	8.38989e-05	-1.87103e-10	-0.914092
217733338	chr2:217733338:G:A	5.81484e-08	-1.87103e-10	-1.08273	7.06954e-05	-1.87103e-10	-1.08532
217733479	chr2:217733479:T:A	1.99714e-08	-1.33402	-0.817407	2.47909e-05	-1.32098	-0.812248
217733515	chr2:217733515:C:G	1.37519e-07	-1.87103e-10	-0.221966	0.00016792	-1.87103e-10	-0.220218
217733688	chr2:217733688:G:A	5.63439e-08	-1.87103e-10	-1.11425	6.85485e-05	-1.87103e-10	-1.11616
217733778	chr2:217733778:A:G	5.75521e-08	-1.87103e-10	-1.09304	7.00887e-05	-1.87103e-10	-1.09394
217734011	chr2:217734011:C:G	2.06926e-08	-1.32399	-0.79196	2.56885e-05	-1.31109	-0.786574
217734226	chr2:217734226:G:A	1.17378e-08	-1.51247	-1.17044	1.64879e-05	-1.37471	-1.16636
217735032	chr2:217735032:T:G	5.63329e-08	-1.87103e-10	-1.11445	6.84502e-05	-1.87103e-10	-1.1176
217735497	chr2:217735497:C:T	1.03994e-07	-0.967173	0.465782	0.000148625	-0.816274	0.473996
217735739	chr2:217735739:T:C	2.14443e-08	-1.04361	-1.03666	2.65707e-05	-1.02257	-1.04132
217736180	chr2:217736180:C:T	5.98071e-08	-1.87103e-10	-1.0546	7.29643e-05	-1.87103e-10	-1.05374
217736328	chr2:217736328:T:TA	7.76396e-09	-1.81441	-1.28183	9.50746e-06	-1.81087	-1.28075
217736335	chr2:217736335:C:T	4.69243e-08	-1.87103e-10	-1.29719	5.72061e-05	-1.87103e-10	-1.29704
217736528	chr2:217736528:C:T	6.3076e-08	-1.00139	-3.15521e-10	7.12087e-05	-1.07809	-3.15521e-10
217736581	chr2:217736581:T:C	1.69944e-07	-1.87103e-10	-0.0102575	0.000204341	-1.87103e-10	-0.0239147
217736829	chr2:217736829:A:G	1.47947e-08	-1.14699	-1.30447	2.06542e-05	-1.0115	-1.30428
217736962	chr2:217736962:G:A	5.26805e-08	-1.87103e-10	-1.18148	6.42569e-05	-1.87103e-10	-1.18082
217737042	chr2:217737042:G:C	5.56056e-08	-1.87103e-10	-1.12744	6.78417e-05	-1.87103e-10	-1.12653
217737216	chr2:217737216:T:C	4.73262e-08	-1.87103e-10	-1.28866	5.76441e-05	-1.87103e-10	-1.28942
217737359	chr2:217737359:A:G	5.99295e-08	-1.87103e-10	-1.05256	7.33769e-05	-1.87103e-10	-1.0481
217737374	chr2:217737374:G:T	1.69229e-08	-1.01295	-1.30411	2.39005e-05	-0.865944	-1.30386
217737410	chr2:217737410:T:C	1.75719e-08	-1.14153	-1.13789	2.47735e-05	-0.999744	-1.13419
217737411	chr2:217737411:G:A	5.36701e-08	-1.16287	-3.15521e-10	7.05403e-05	-1.08752	-3.15521e-10
217737428	chr2:217737428:G:A	7.96264e-09	-1.78333	-1.28763	9.83792e-06	-1.77013	-1.28733
217737646	chr2:217737646:G:A	5.93696e-08	-1.87103e-10	-1.06194	7.26906e-05	-1.87103e-10	-1.05749
217737683	chr2:217737683:C:T	7.81023e-09	-1.79363	-1.29666	9.63133e-06	-1.7822	-1.29649
217737848	chr2:217737848:T:C	5.99008e-08	-1.87103e-10	-1.05304	7.28195e-05	-1.87103e-10	-1.05572
217737894	chr2:217737894:C:A	1.46738e-08	-1.61055	-0.849114	1.95389e-05	-1.51361	-0.857691
217737918	chr2:217737918:A:T	1.6929e-08	-1.3162	-1.00051	2.36169e-05	-1.18723	-0.994514
217738074	chr2:217738074:C:A	1.17494e-08	-1.53037	-1.15155	1.59444e-05	-1.42377	-1.15082
217738268	chr2:217738268:C:T	5.53415e-08	-1.87103e-10	-1.1322	6.79144e-05	-1.87103e-10	-1.12546
217738810	chr2:217738810:T:C	5.64773e-08	-1.87103e-10	-1.11189	6.93648e-05	-1.87103e-10	-1.10432
217738821	chr2:217738821:T:G	5.69571e-08	-1.87103e-10	-1.10343	6.99655e-05	-1.87103e-10	-1.0957
217739076	chr2:217739076:G:C	1.43781e-08	-1.17894	-1.30108	1.99892e-05	-1.04681	-1.3017
217739633	chr2:217739633:G:A	1.05719e-08	-1.79981	-0.987717	1.29122e-05	-1.8045	-0.981031
217740264	chr2:217740264:C:T	9.92949e-09	-1.69365	-1.15657	1.12564e-05	-1.75556	-1.16721
217740487	chr2:217740487:C:T	6.74609e-08	-1.87103e-10	-0.934178	8.20647e-05	-1.87103e-10	-0.936197
217740670	chr2:217740670:C:T	4.83901e-08	-1.87103e-10	-1.26643	5.88363e-05	-1.87103e-10	-1.26895
217740775	chr2:217740775:G:A	1.33678e-08	-1.35197	-1.2009	1.84416e-05	-1.22849	-1.20061
217740806	chr2:217740806:G:A	1.47081e-08	-1.60821	-0.849114	1.96065e-05	-1.51015	-0.857691
217740989	chr2:217740989:G:A	1.38927e-08	-1.32188	-1.19248	1.92449e-05	-1.19428	-1.19218
217741118	chr2:217741118:T:C	1.34742e-08	-1.36679	-1.17816	1.85615e-05	-1.24481	-1.1778
217741215	chr2:217741215:T:G	4.66328e-08	-1.87103e-10	-1.30342	5.68341e-05	-1.87103e-10	-1.30357
217741226	chr2:217741226:AG:A	6.07325e-08	-1.87103e-10	-1.03925	7.37966e-05	-1.87103e-10	-1.04239
217741281	chr2:217741281:G:A	2.69887e-08	-1.0619	-0.788413	3.81869e-05	-0.915355	-0.785856
217741380	chr2:217741380:C:A	5.0843e-08	-1.87103e-10	-1.21698	6.22638e-05	-1.87103e-10	-1.21232
217741504	chr2:217741504:A:T	1.35071e-08	-1.26415	-1.27836	1.87688e-05	-1.13471	-1.2768
217741972	chr2:217741972:AG:A	6.74493e-08	-1.87103e-10	-0.93435	8.20504e-05	-1.87103e-10	-0.936371
217741993	chr2:217741993:G:A	4.71793e-08	-1.87103e-10	-1.29177	5.75065e-05	-1.87103e-10	-1.29181
217742237	chr2:217742237:G:A	6.07229e-08	-1.87103e-10	-1.03941	7.37854e-05	-1.87103e-10	-1.04254
217742512	chr2:217742512:G:A	1.4177e-07	-1.87103e-10	-0.19152	0.000170985	-1.87103e-10	-0.202126
217742887	chr2:217742887:G:A	1.871e-07	-1.87103e-10	0.0859182	0.000229004	-1.87103e-10	0.0900335
217743402	chr2:217743402:C:T	6.37187e-08	-1.87103e-10	-0.991249	7.75137e-05	-1.87103e-10	-0.993251
217743583	chr2:217743583:T:C	5.10607e-08	-1.87103e-10	-1.21271	6.27339e-05	-1.87103e-10	-1.2048
217744010	chr2:217744010:A:G	7.71584e-09	-1.81772	-1.28473	9.41573e-06	-1.81321	-1.28811
217744040	chr2:217744040:C:A	2.4601e-08	-1.30182	-0.641116	3.42465e-05	-1.17292	-0.637198
217744379	chr2:217744379:A:G	4.66471e-08	-1.87103e-10	-1.30312	5.68755e-05	-1.87103e-10	-1.30284
217744771	chr2:217744771:A:C	1.62666e-07	-1.87103e-10	-0.0540299	0.000199064	-1.87103e-10	-0.0500802
217745212	chr2:217745212:C:A	5.73666e-08	-1.87103e-10	-1.09626	7.0448e-05	-1.87103e-10	-1.08883
217745530	chr2:217745530:G:A	2.3801e-08	-1.17628	-0.799719	3.34327e-05	-1.0373	-0.796873
217745861	chr2:217745861:C:A	3.52131e-08	-1.58431	-3.15521e-10	4.63366e-05	-1.50777	-3.15521e-10
217745996	chr2:217745996:C:A	7.04024e-08	-1.87103e-10	-0.891499	8.60529e-05	-1.87103e-10	-0.888743
217746270	chr2:217746270:C:T	1.21456e-08	-1.71235	-0.936402	1.36483e-05	-1.77198	-0.958112
217746492	chr2:217746492:G:A	7.61755e-08	-1.87103e-10	-0.812686	9.24473e-05	-1.87103e-10	-0.817066
217746743	chr2:217746743:C:T	5.06148e-08	-1.87103e-10	-1.22148	6.17369e-05	-1.87103e-10	-1.22082
217746760	chr2:217746760:G:T	1.45891e-08	-1.40545	-1.05999	2.08932e-05	-1.2498	-1.05448
217747195	chr2:217747195:G:A	1.68921e-07	-1.87103e-10	-0.016295	0.000202905	-1.87103e-10	-0.0309665
217747285	chr2:217747285:G:A	1.43029e-08	-1.49283	-0.992433	1.93513e-05	-1.38045	-1.0005
217747395	chr2:217747395:G:T	1.54187e-08	-1.14743	-1.26272	2.15106e-05	-1.0123	-1.26286
217747734	chr2:217747734:G:A	1.21348e-08	-1.51717	-1.13248	1.65081e-05	-1.40816	-1.13169
217747798	chr2:217747798:A:G	6.11121e-08	-1.87103e-10	-1.03302	7.42894e-05	-1.87103e-10	-1.03574
217747811	chr2:217747811:T:C	5.47545e-08	-1.87103e-10	-1.14287	6.74178e-05	-1.87103e-10	-1.1328
217747911	chr2:217747911:G:A	4.66435e-08	-1.87103e-10	-1.30319	5.68683e-05	-1.87103e-10	-1.30297
217748301	chr2:217748301:C:T	1.21418e-08	-1.52855	-1.12053	1.64878e-05	-1.42137	-1.11971
217748422	chr2:217748422:T:C	5.42642e-08	-1.87103e-10	-1.15186	6.66002e-05	-1.87103e-10	-1.145
217748428	chr2:217748428:A:G	1.59894e-07	-1.87103e-10	-0.071218	0.000195407	-1.87103e-10	-0.0686216
217748744	chr2:217748744:C:T	3.59374e-08	-1.56395	-3.15521e-10	4.28668e-05	-1.58561	-3.15521e-10
217748980	chr2:217748980:C:T	7.62524e-08	-1.87103e-10	-0.811678	9.27087e-05	-1.87103e-10	-0.814243
217749275	chr2:217749275:G:A	2.64807e-08	-1.0917	-0.777615	3.7245e-05	-0.951575	-0.774611
217749682	chr2:217749682:T:C	1.58374e-07	-1.87103e-10	-0.0807647	0.000193539	-1.87103e-10	-0.0782264
217749830	chr2:217749830:T:C	8.03544e-08	-1.87103e-10	-0.75928	9.76946e-05	-1.87103e-10	-0.761858
217750009	chr2:217750009:G:T	4.84977e-08	-1.87103e-10	-1.26421	5.91442e-05	-1.87103e-10	-1.26373
217750029	chr2:217750029:T:C	4.67715e-08	-1.87103e-10	-1.30045	5.70358e-05	-1.87103e-10	-1.30003
217750788	chr2:217750788:G:A	3.12476e-08	-0.924813	-0.778972	4.41136e-05	-0.780037	-0.776901
217750868	chr2:217750868:C:T	1.53256e-08	-1.12205	-1.29415	2.03474e-05	-1.03649	-1.29426
217751144	chr2:217751144:C:T	6.73906e-08	-1.87103e-10	-0.93522	8.23016e-05	-1.87103e-10	-0.933314
217751319	chr2:217751319:G:A	4.6582e-08	-1.87103e-10	-1.30451	5.67895e-05	-1.87103e-10	-1.30435
217751752	chr2:217751752:A:G	4.80174e-08	-1.87103e-10	-1.27416	5.85334e-05	-1.87103e-10	-1.27411
217752556	chr2:217752556:GT:G	1.74652e-08	-1.05708	-1.22844	1.9534e-05	-1.14092	-1.23063
217752899	chr2:217752899:G:A	2.35919e-08	-1.17328	-0.811542	2.83341e-05	-1.19455	-0.805095
217752903	chr2:217752903:G:C	1.62289e-08	-1.47414	-0.884792	1.96811e-05	-1.48459	-0.87945
217753258	chr2:217753258:T:G	7.68996e-08	-1.87103e-10	-0.803226	9.45579e-05	-1.87103e-10	-0.794492
217753430	chr2:217753430:G:A	7.12242e-08	-1.87103e-10	-0.879894	8.73993e-05	-1.87103e-10	-0.873217
217753851	chr2:217753851:T:C	1.99647e-08	-0.991751	-1.16001	2.1779e-05	-1.10095	-1.16181
217754092	chr2:217754092:T:C	1.07056e-08	-1.52177	-1.2532	1.30441e-05	-1.52623	-1.24914
217754183	chr2:217754183:A:C	1.29508e-08	-1.51209	-1.07248	1.68227e-05	-1.44314	-1.07783
217754469	chr2:217754469:T:C	7.52247e-08	-1.87103e-10	-0.825247	9.15143e-05	-1.87103e-10	-0.827209
217754556	chr2:217754556:A:T	6.72091e-08	-1.87103e-10	-0.937918	8.25431e-05	-1.87103e-10	-0.930384
217755178	chr2:217755178:C:G	1.67733e-08	-1.08932	-1.23662	2.0771e-05	-1.07541	-1.23473
217755438	chr2:217755438:G:A	1.99921e-08	-0.943518	-1.20687	2.44523e-05	-0.939833	-1.20715
217755463	chr2:217755463:G:A	2.96569e-08	-0.509804	-1.24623	3.61612e-05	-0.512345	-1.24337
217755546	chr2:217755546:T:C	4.72077e-08	-1.87103e-10	-1.29117	5.76168e-05	-1.87103e-10	-1.28989
217755679	chr2:217755679:CTT:C	1.31543e-08	-1.77557	-0.793411	1.68647e-05	-1.73266	-0.785824
217755778	chr2:217755778:C:T	1.71669e-07	-1.87103e-10	-0.00015691	0.000206856	-1.87103e-10	-0.0116825
217755829	chr2:217755829:C:T	2.04159e-08	-0.838353	-1.29106	2.5196e-05	-0.825636	-1.29138
217755975	chr2:217755975:A:G	4.89366e-08	-1.87103e-10	-1.2552	5.96275e-05	-1.87103e-10	-1.25559
217756076	chr2:217756076:T:C	4.8141e-08	-1.87103e-10	-1.27159	5.87362e-05	-1.87103e-10	-1.27065
217756083	chr2:217756083:C:G	1.65319e-07	-1.87103e-10	-0.0378493	0.000199249	-1.87103e-10	-0.0491472
217756249	chr2:217756249:A:G	4.71713e-08	-1.87103e-10	-1.29194	5.74199e-05	-1.87103e-10	-1.29331
217756393	chr2:217756393:T:C	4.81265e-08	-1.27189	-3.15521e-10	5.4838e-05	-1.33932	-3.15521e-10
217756535	chr2:217756535:C:T	2.99423e-08	-1.74645	-3.15521e-10	3.4974e-05	-1.7891	-3.15521e-10
217756664	chr2:217756664:C:T	3.03426e-08	-1.73318	-3.15521e-10	3.52721e-05	-1.78061	-3.15521e-10
217757302	chr2:217757302:C:T	1.34105e-08	-1.72997	-0.819717	1.73869e-05	-1.67654	-0.811453
217757393	chr2:217757393:A:G	9.14865e-09	-1.66331	-1.26881	1.18391e-05	-1.60209	-1.2702
217757494	chr2:217757494:A:C	4.677e-08	-1.87103e-10	-1.30048	5.70277e-05	-1.87103e-10	-1.30017
217757569	chr2:217757569:T:C	1.52728e-08	-1.17621	-1.24344	1.68785e-05	-1.2735	-1.24417
217757724	chr2:217757724:T:C	4.7877e-08	-1.87103e-10	-1.27709	5.84612e-05	-1.87103e-10	-1.27534
217757789	chr2:217757789:A:G	4.87239e-08	-1.87103e-10	-1.25956	5.92568e-05	-1.87103e-10	-1.26182
217757987	chr2:217757987:A:AT	1.56657e-07	-1.87103e-10	-0.0916651	0.00018855	-1.87103e-10	-0.104342
217758165	chr2:217758165:C:T	1.07912e-08	-1.58984	-1.17715	1.38593e-05	-1.53367	-1.18108
217759335	chr2:217759335:A:G	2.99538e-08	-1.74607	-3.15521e-10	3.49683e-05	-1.78926	-3.15521e-10
217759456	chr2:217759456:G:A	2.98747e-08	-1.74871	-3.15521e-10	3.49154e-05	-1.79078	-3.15521e-10
217759667	chr2:217759667:C:T	1.19019e-08	-1.59188	-1.07714	1.52581e-05	-1.53643	-1.08216
217759720	chr2:217759720:T:A	2.96733e-08	-1.75548	-3.15521e-10	3.47385e-05	-1.79586	-3.15521e-10
217759921	chr2:217759921:A:G	7.76306e-09	-1.79168	-1.30468	9.29234e-06	-1.80986	-1.30465
217760115	chr2:217760115:T:C	4.66404e-08	-1.87103e-10	-1.30326	5.68279e-05	-1.87103e-10	-1.30368
217760572	chr2:217760572:T:C	2.92306e-08	-0.47397	-1.29654	3.56849e-05	-0.473736	-1.29524
217760756	chr2:217760756:A:C	3.88156e-08	-1.4869	-3.15521e-10	4.31587e-05	-1.57882	-3.15521e-10
217760858	chr2:217760858:T:C	1.24778e-08	-1.60903	-1.01275	1.59504e-05	-1.5558	-1.01843
217761064	chr2:217761064:A:G	7.75078e-09	-1.7952	-1.30273	9.25607e-06	-1.81525	-1.30318
217761091	chr2:217761091:C:A	8.40613e-08	-1.87103e-10	-0.714181	0.00010218	-1.87103e-10	-0.716969
217761113	chr2:217761113:C:T	3.0067e-08	-1.7423	-3.15521e-10	3.50564e-05	-1.78675	-3.15521e-10
217761161	chr2:217761161:C:A	3.06733e-08	-1.72233	-3.15521e-10	3.85233e-05	-1.69244	-3.15521e-10
217761416	chr2:217761416:T:C	3.7215e-07	-1.87103e-10	0.773572	0.000459772	-1.87103e-10	0.787027
217761505	chr2:217761505:T:C	5.02199e-08	-1.87103e-10	-1.22931	6.11915e-05	-1.87103e-10	-1.2297
217761691	chr2:217761691:G:T	7.92839e-09	-1.77713	-1.29815	1.0041e-05	-1.74011	-1.29692
217761752	chr2:217761752:G:A	1.98004e-08	-1.3339	-0.82612	2.2057e-05	-1.42282	-0.827255
217762024	chr2:217762024:C:T	4.67901e-08	-1.87103e-10	-1.30005	5.69934e-05	-1.87103e-10	-1.30077
217762214	chr2:217762214:G:T	3.19456e-07	-1.87103e-10	0.620894	0.00038578	-1.87103e-10	0.611564
217763071	chr2:217763071:C:T	1.05712e-08	-1.48894	-1.29866	1.21462e-05	-1.54759	-1.2991
217763095	chr2:217763095:A:G	1.47901e-08	-1.21082	-1.24095	1.6377e-05	-1.30628	-1.24155
217763148	chr2:217763148:A:T	5.92185e-08	-1.87103e-10	-1.06449	7.21123e-05	-1.87103e-10	-1.06548
217763162	chr2:217763162:G:A	2.27777e-08	-1.2027	-0.817243	2.51079e-05	-1.30311	-0.817415
217763397	chr2:217763397:C:A	7.7734e-09	-1.79928	-1.29574	9.72687e-06	-1.77397	-1.29484
217763740	chr2:217763740:C:T	6.86445e-08	-1.87103e-10	-0.916785	8.31821e-05	-1.87103e-10	-0.922673
217763869	chr2:217763869:G:A	1.08246e-08	-1.65163	-1.11227	1.37657e-05	-1.60437	-1.11716
217764055	chr2:217764055:T:C	6.22367e-08	-1.01478	-3.15521e-10	6.10663e-05	-1.23174	-3.15521e-10
217764094	chr2:217764094:C:T	6.34541e-08	-0.99541	-3.15521e-10	8.09336e-05	-0.950076	-3.15521e-10
217764212	chr2:217764212:C:T	7.20052e-08	-1.87103e-10	-0.868988	8.85859e-05	-1.87103e-10	-0.859732
217764234	chr2:217764234:C:T	1.14289e-08	-1.62447	-1.08512	1.46006e-05	-1.57258	-1.09007
217764324	chr2:217764324:A:T	1.10193e-08	-1.72591	-1.02017	1.28808e-05	-1.76523	-1.02274
217764436	chr2:217764436:G:A	5.66258e-08	-1.87103e-10	-1.10926	6.94697e-05	-1.87103e-10	-1.10281
217764740	chr2:217764740:G:A	8.47903e-09	-1.71213	-1.296	9.7409e-06	-1.77036	-1.29701
217764823	chr2:217764823:A:C	8.67023e-09	-1.7012	-1.28463	9.92918e-06	-1.7621	-1.28613
217764957	chr2:217764957:A:G	8.46866e-09	-1.71601	-1.29335	9.73936e-06	-1.77302	-1.29451
217765109	chr2:217765109:A:C	8.41024e-09	-1.72457	-1.29171	9.69986e-06	-1.77865	-1.29294
217765531	chr2:217765531:T:TCAAA	8.40094e-09	-1.72158	-1.2958	9.68404e-06	-1.7764	-1.29683
217765629	chr2:217765629:T:A	5.67587e-08	-1.87103e-10	-1.10692	6.90116e-05	-1.87103e-10	-1.10943
217765876	chr2:217765876:C:T	8.51669e-09	-1.71707	-1.28663	9.80339e-06	-1.77288	-1.28809
217766049	chr2:217766049:C:T	4.76652e-08	-1.87103e-10	-1.28153	5.80017e-05	-1.87103e-10	-1.28323
217766376	chr2:217766376:T:G	8.75241e-09	-1.75072	-1.22567	1.0192e-05	-1.79354	-1.22857
217766753	chr2:217766753:C:T	2.95255e-08	-1.76047	-3.15521e-10	3.46402e-05	-1.79869	-3.15521e-10
217766818	chr2:217766818:C:T	2.95558e-08	-1.75945	-3.15521e-10	3.46628e-05	-1.79804	-3.15521e-10
217766916	chr2:217766916:A:G	5.4357e-08	-1.87103e-10	-1.15015	6.61966e-05	-1.87103e-10	-1.15108
217767110	chr2:217767110:G:A	1.7576e-07	-1.87103e-10	0.0233913	0.000212168	-1.87103e-10	0.0136756
217767310	chr2:217767310:G:A	2.92103e-08	-1.77121	-3.15521e-10	3.44336e-05	-1.80467	-3.15521e-10
217767387	chr2:217767387:G:A	8.42631e-09	-1.72339	-1.29098	9.7389e-06	-1.77806	-1.28951
217767476	chr2:217767476:A:C	8.36659e-09	-1.72385	-1.29763	9.67038e-06	-1.77809	-1.29655
217767774	chr2:217767774:A:C	4.76635e-08	-1.87103e-10	-1.28156	5.83516e-05	-1.87103e-10	-1.27722
217767919	chr2:217767919:T:A	5.23331e-08	-1.87103e-10	-1.1881	6.41903e-05	-1.87103e-10	-1.18185
217768067	chr2:217768067:T:C	5.47815e-08	-1.87103e-10	-1.14237	6.67293e-05	-1.87103e-10	-1.14306
217768126	chr2:217768126:A:C	1.59572e-08	-1.12315	-1.25267	1.74922e-05	-1.22885	-1.2531
217768557	chr2:217768557:C:T	5.81784e-08	-1.87103e-10	-1.08221	7.07727e-05	-1.87103e-10	-1.08423
217768682	chr2:217768682:G:A	1.52067e-07	-1.87103e-10	-0.121406	0.000188287	-1.87103e-10	-0.105736
217768760	chr2:217768760:C:T	3.37583e-08	-0.717439	-0.90906	4.21011e-05	-0.707794	-0.895837
217769274	chr2:217769274:C:T	9.34271e-09	-1.71498	-1.19614	1.08189e-05	-1.76936	-1.19305
217769296	chr2:217769296:T:C	1.72454e-08	-1.63296	-0.66522	2.02566e-05	-1.6716	-0.663624
217769898	chr2:217769898:C:T	1.08496e-08	-1.66908	-1.09252	1.25684e-05	-1.71773	-1.09478
217769916	chr2:217769916:A:G	8.40482e-09	-1.71217	-1.30475	9.68206e-06	-1.76883	-1.3046
217770023	chr2:217770023:A:C	2.96085e-08	-1.75766	-3.15521e-10	3.4692e-05	-1.7972	-3.15521e-10
217770269	chr2:217770269:A:G	2.38047e-08	-1.07284	-0.902998	2.60004e-05	-1.18245	-0.90314
217770715	chr2:217770715:C:T	3.0078e-08	-1.74193	-3.15521e-10	3.50277e-05	-1.78757	-3.15521e-10
217770974	chr2:217770974:C:A	5.58848e-08	-1.87103e-10	-1.12243	6.80624e-05	-1.87103e-10	-1.12328
217771117	chr2:217771117:C:T	1.1937e-08	-1.80416	-0.861926	1.42859e-05	-1.81598	-0.868447
217771311	chr2:217771311:T:C	9.91876e-09	-1.80969	-1.04161	1.19355e-05	-1.81754	-1.04664
217771436	chr2:217771436:T:C	2.95638e-08	-1.75918	-3.15521e-10	3.4663e-05	-1.79803	-3.15521e-10
217771554	chr2:217771554:C:G	1.01427e-08	-1.66286	-1.16612	1.17263e-05	-1.71418	-1.1677
217771625	chr2:217771625:A:G	1.02532e-08	-1.62563	-1.1925	1.17848e-05	-1.68297	-1.19392
217771721	chr2:217771721:T:C	2.92616e-08	-0.830242	-0.939209	3.13076e-05	-0.961174	-0.938668
217771813	chr2:217771813:T:C	5.27695e-08	-1.87103e-10	-1.17979	6.4548e-05	-1.87103e-10	-1.1763
217771973	chr2:217771973:G:T	1.05063e-08	-1.56307	-1.23068	1.19056e-05	-1.63225	-1.23444
217772157	chr2:217772157:T:C	4.71311e-08	-1.87103e-10	-1.29279	5.73811e-05	-1.87103e-10	-1.29399
217772468	chr2:217772468:G:A	3.70188e-08	-1.5343	-3.15521e-10	4.71463e-05	-1.49045	-3.15521e-10
217772484	chr2:217772484:A:G	1.03061e-08	-1.80573	-1.00725	1.27581e-05	-1.78668	-1.01086
217772595	chr2:217772595:C:T	4.70282e-08	-1.87103e-10	-1.29498	5.72364e-05	-1.87103e-10	-1.29651
217772648	chr2:217772648:G:T	1.0892e-08	-1.46103	-1.29667	1.21462e-05	-1.54942	-1.29727
217772655	chr2:217772655:G:A	1.35841e-08	-1.23518	-1.30164	1.47637e-05	-1.35016	-1.30137
217772713	chr2:217772713:C:A	1.50078e-08	-1.39674	-1.04042	1.65719e-05	-1.49326	-1.04274
217772714	chr2:217772714:AGC:A	2.95467e-08	-0.993815	-0.76594	3.21269e-05	-1.11907	-0.754938
217772890	chr2:217772890:T:C	1.43827e-08	-1.30807	-1.17163	1.85318e-05	-1.25212	-1.1721
217772902	chr2:217772902:C:T	5.19005e-08	-1.87103e-10	-1.1964	6.30905e-05	-1.87103e-10	-1.19913
217772973	chr2:217772973:T:G	1.29742e-08	-1.33444	-1.24833	1.67198e-05	-1.28231	-1.2448
217773185	chr2:217773185:C:G	1.90429e-08	-0.913087	-1.28594	2.07292e-05	-1.02508	-1.28708
217773371	chr2:217773371:G:A	5.88697e-08	-1.0704	-3.15521e-10	5.85515e-05	-1.2738	-3.15521e-10
217773453	chr2:217773453:T:C	8.03095e-09	-1.75788	-1.30455	9.49118e-06	-1.78907	-1.30428
217774056	chr2:217774056:T:TA	1.90263e-08	-1.43927	-0.76063	2.42541e-05	-1.3885	-0.766617
217774071	chr2:217774071:T:A	1.74226e-08	-1.27783	-1.01013	2.32759e-05	-1.19371	-1.00258
217774183	chr2:217774183:G:A	2.00915e-08	-1.38982	-0.755614	2.56927e-05	-1.33585	-0.761646
217774436	chr2:217774436:C:T	2.37719e-08	-0.673072	-1.30415	2.54456e-05	-0.802775	-1.30439
217774596	chr2:217774596:C:T	1.92232e-08	-1.39094	-0.79867	2.45858e-05	-1.33716	-0.804378
217774753	chr2:217774753:T:G	1.90862e-08	-1.39612	-0.800646	2.44032e-05	-1.34265	-0.806342
217774852	chr2:217774852:T:A	1.91336e-08	-1.39561	-0.79867	2.44639e-05	-1.34213	-0.804378
217774906	chr2:217774906:C:A	1.80924e-08	-1.40239	-0.847842	2.314e-05	-1.34902	-0.853122
217774980	chr2:217774980:A:G	2.88565e-07	-1.87103e-10	0.519193	0.000354122	-1.87103e-10	0.525938
217775171	chr2:217775171:G:A	1.59119e-08	-1.40416	-0.974506	2.04063e-05	-1.34993	-0.977928
217775275	chr2:217775275:A:G	1.13504e-08	-1.67911	-1.03736	1.43772e-05	-1.64005	-1.03801
217775322	chr2:217775322:T:C	2.21382e-08	-0.74812	-1.3003	2.26235e-05	-0.923602	-1.30111
217775334	chr2:217775334:A:T	4.65655e-08	-1.87103e-10	-1.30487	5.6761e-05	-1.87103e-10	-1.30485
217775343	chr2:217775343:T:G	4.88664e-08	-1.87103e-10	-1.25664	5.94498e-05	-1.87103e-10	-1.25857
217775389	chr2:217775389:G:GA	1.97923e-08	-0.855783	-1.30465	2.14471e-05	-0.973568	-1.30455
217775433	chr2:217775433:G:C	1.81789e-08	-1.32366	-0.921804	1.95345e-05	-1.44265	-0.928871
217775440	chr2:217775440:G:A	9.84081e-09	-1.60562	-1.25357	1.14121e-05	-1.6521	-1.25692
217775509	chr2:217775509:G:A	9.33255e-09	-1.61638	-1.29583	1.08485e-05	-1.66247	-1.29721
217776070	chr2:217776070:A:C	1.7846e-07	-1.87103e-10	0.038636	0.000215444	-1.87103e-10	0.0289947
217776114	chr2:217776114:A:C	3.65262e-08	-1.5477	-3.15521e-10	4.05733e-05	-1.6406	-3.15521e-10
217776120	chr2:217776120:T:G	3.64953e-08	-1.54854	-3.15521e-10	4.05391e-05	-1.64144	-3.15521e-10
217776498	chr2:217776498:A:G	1.14884e-08	-1.61893	-1.08546	1.45428e-05	-1.57944	-1.08717
217776687	chr2:217776687:A:T	8.31132e-08	-1.87103e-10	-0.725523	0.000102346	-1.87103e-10	-0.715347
217776787	chr2:217776787:A:G	7.00987e-08	-1.87103e-10	-0.895822	8.49367e-05	-1.87103e-10	-0.901798
217777255	chr2:217777255:A:G	1.12271e-08	-1.64722	-1.08018	1.41713e-05	-1.61068	-1.08181
217777279	chr2:217777279:A:G	1.1075e-08	-1.655	-1.08604	1.39765e-05	-1.61871	-1.08762
217777284	chr2:217777284:T:C	1.11938e-08	-1.65333	-1.07703	1.4122e-05	-1.61732	-1.07865
217777327	chr2:217777327:A:G	4.93317e-08	-1.87103e-10	-1.24716	6.00217e-05	-1.87103e-10	-1.249
217777503	chr2:217777503:A:G	5.34977e-08	-1.16609	-3.15521e-10	5.38937e-05	-1.35669	-3.15521e-10
217777748	chr2:217777748:G:A	5.12353e-08	-1.87103e-10	-1.2093	6.22621e-05	-1.87103e-10	-1.21235
217777950	chr2:217777950:A:T	5.12353e-08	-1.87103e-10	-1.2093	6.22621e-05	-1.87103e-10	-1.21235
217778143	chr2:217778143:T:G	5.19281e-08	-1.87103e-10	-1.19587	6.30937e-05	-1.87103e-10	-1.19908
217778169	chr2:217778169:G:T	5.13696e-08	-1.87103e-10	-1.20668	6.24229e-05	-1.87103e-10	-1.20977
217778226	chr2:217778226:C:T	5.2266e-08	-1.87103e-10	-1.18938	6.34983e-05	-1.87103e-10	-1.19269
217778277	chr2:217778277:G:A	5.18288e-08	-1.87103e-10	-1.19778	6.29752e-05	-1.87103e-10	-1.20096
217778666	chr2:217778666:G:A	5.99376e-08	-1.87103e-10	-1.05242	7.28403e-05	-1.87103e-10	-1.05544
217778718	chr2:217778718:G:A	1.19984e-08	-1.35991	-1.30104	1.3803e-05	-1.41888	-1.29993
217779138	chr2:217779138:C:T	8.70073e-08	-1.87103e-10	-0.679734	0.000106313	-1.87103e-10	-0.677322
217779258	chr2:217779258:A:C	6.19648e-08	-1.01916	-3.15521e-10	6.10074e-05	-1.23271	-3.15521e-10
217779442	chr2:217779442:A:G	3.38915e-06	-1.87103e-10	2.98261	0.00432031	-1.87103e-10	3.02738
217779496	chr2:217779496:T:C	4.75972e-08	-1.87103e-10	-1.28295	5.80519e-05	-1.87103e-10	-1.28237
217779623	chr2:217779623:TC:T	6.03801e-08	-1.04507	-3.15521e-10	5.97991e-05	-1.25271	-3.15521e-10
217780138	chr2:217780138:C:T	1.56133e-08	-1.11318	-1.28442	1.73022e-05	-1.21071	-1.28216
217780257	chr2:217780257:A:G	4.64076e-08	-0.889664	-0.418598	5.25027e-05	-0.959905	-0.422935
217780348	chr2:217780348:T:C	2.99902e-08	-1.01649	-0.728363	3.69858e-05	-1.00219	-0.730977
217780428	chr2:217780428:A:G	9.93372e-08	-1.87103e-10	-0.547207	0.000121428	-1.87103e-10	-0.54438
217780495	chr2:217780495:C:T	3.76476e-08	-0.875817	-0.641641	3.63174e-05	-1.10746	-0.643945
217780526	chr2:217780526:C:T	9.69935e-08	-1.87103e-10	-0.571082	0.000118556	-1.87103e-10	-0.568318
217780842	chr2:217780842:A:G	1.33024e-08	-1.26674	-1.29104	1.72141e-05	-1.20912	-1.28885
217781189	chr2:217781189:T:C	8.90922e-08	-1.87103e-10	-0.656055	0.000108885	-1.87103e-10	-0.653417
217781245	chr2:217781245:G:A	1.0802e-07	-1.87103e-10	-0.463409	0.000132061	-1.87103e-10	-0.460438
217781393	chr2:217781393:A:C	9.60106e-08	-1.87103e-10	-0.581268	0.00011734	-1.87103e-10	-0.578626
217781985	chr2:217781985:C:T	1.25059e-06	-1.87103e-10	1.98564	0.00158163	-1.87103e-10	2.02251
217782640	chr2:217782640:A:G	2.43344e-07	-1.87103e-10	0.34875	0.00029357	-1.87103e-10	0.33841
217783028	chr2:217783028:T:A	1.35783e-08	-1.26497	-1.27229	1.75652e-05	-1.20817	-1.26961
217783100	chr2:217783100:G:A	8.51012e-08	-1.87103e-10	-0.701885	0.000103978	-1.87103e-10	-0.699524
217783171	chr2:217783171:T:G	4.94903e-08	-1.87103e-10	-1.24395	6.02248e-05	-1.87103e-10	-1.24562
217783734	chr2:217783734:A:G	8.30728e-09	-1.74592	-1.28267	9.80952e-06	-1.77912	-1.28123
217783817	chr2:217783817:C:T	8.51301e-08	-1.87103e-10	-0.701545	0.000104014	-1.87103e-10	-0.699177
217783958	chr2:217783958:T:G	1.25227e-08	-1.48254	-1.13564	1.38978e-05	-1.58956	-1.12241
217783962	chr2:217783962:T:C	6.16565e-08	-1.02415	-3.15521e-10	6.08787e-05	-1.23482	-3.15521e-10
217784112	chr2:217784112:G:A	8.51301e-08	-1.87103e-10	-0.701545	0.000104014	-1.87103e-10	-0.699177
217784509	chr2:217784509:G:A	8.47711e-08	-1.87103e-10	-0.705772	0.000103748	-1.87103e-10	-0.701735
217784576	chr2:217784576:T:C	4.65659e-08	-1.87103e-10	-1.30486	5.67597e-05	-1.87103e-10	-1.30488
217784592	chr2:217784592:C:T	5.33696e-08	-1.87103e-10	-1.16849	6.48652e-05	-1.87103e-10	-1.17139
217784726	chr2:217784726:G:T	6.35403e-08	-0.994052	-3.15521e-10	6.25936e-05	-1.20704	-3.15521e-10
217784764	chr2:217784764:T:G	3.07586e-08	-1.00624	-0.713315	3.78618e-05	-0.992277	-0.717487
217784853	chr2:217784853:C:T	7.65012e-09	-1.80844	-1.30257	9.45524e-06	-1.7946	-1.30254
217785206	chr2:217785206:G:C	2.30155e-07	-1.87103e-10	0.293027	0.000277776	-1.87103e-10	0.283111
217785326	chr2:217785326:T:C	3.57705e-08	-1.5686	-3.15521e-10	4.16535e-05	-1.61432	-3.15521e-10
217785511	chr2:217785511:C:T	4.75376e-08	-1.87103e-10	-1.28421	5.79128e-05	-1.87103e-10	-1.28477
217785889	chr2:217785889:A:G	3.80151e-08	-1.0218	-0.485943	4.32536e-05	-1.08804	-0.488582
217785971	chr2:217785971:G:T	5.27806e-08	-0.889755	-0.289827	5.11751e-05	-1.11861	-0.289846
217786113	chr2:217786113:C:T	2.20866e-07	-1.87103e-10	0.251829	0.000266397	-1.87103e-10	0.241284
217786490	chr2:217786490:A:G	4.30705e-08	-0.869141	-0.513748	4.1668e-05	-1.10058	-0.513393
217786504	chr2:217786504:C:T	1.4107e-07	-1.87103e-10	-0.196472	0.000173136	-1.87103e-10	-0.189629
217786606	chr2:217786606:G:A	1.52813e-07	-0.995864	0.879352	0.000171665	-1.07863	0.880465
217786721	chr2:217786721:T:C	2.95673e-08	-1.05995	-0.699108	3.6237e-05	-1.05223	-0.701394
217786853	chr2:217786853:G:A	3.59165e-08	-1.56453	-3.15521e-10	4.27807e-05	-1.58762	-3.15521e-10
217787076	chr2:217787076:T:TACAGAGTGCTGATTGGTGCATCCACAAACCCTGAGCAAGGC	1.69222e-07	-1.87103e-10	-0.0145153	0.000204541	-1.87103e-10	-0.0229345
217787161	chr2:217787161:A:G	3.81965e-08	-0.887391	-0.615591	3.70431e-05	-1.1162	-0.615427
217787610	chr2:217787610:G:A	1.13796e-08	-1.41308	-1.30083	1.18201e-05	-1.5732	-1.3007
217787798	chr2:217787798:G:A	2.18468e-07	-1.87103e-10	0.240913	0.00026348	-1.87103e-10	0.230273
217788031	chr2:217788031:G:A	7.86869e-09	-1.78544	-1.2974	9.81751e-06	-1.76214	-1.2974
217788202	chr2:217788202:C:G	3.06967e-08	-1.72157	-3.15521e-10	3.6817e-05	-1.73775	-3.15521e-10
217788224	chr2:217788224:T:C	1.82548e-07	-0.95223	1.01352	0.000204844	-1.03651	1.01505
217788633	chr2:217788633:T:C	4.8684e-08	-1.87103e-10	-1.26038	5.93726e-05	-1.87103e-10	-1.25987
217788867	chr2:217788867:G:A	1.00864e-07	-1.45852	0.926567	0.000116061	-1.51558	0.925987
217789134	chr2:217789134:T:C	2.0491e-08	-1.42419	-0.701545	2.50945e-05	-1.43057	-0.690488
217789281	chr2:217789281:T:G	4.71045e-08	-1.87103e-10	-1.29336	5.72603e-05	-1.87103e-10	-1.2961
217789365	chr2:217789365:C:T	1.79088e-08	-1.12237	-1.13806	1.98522e-05	-1.22383	-1.13156
217789436	chr2:217789436:A:T	6.94777e-08	-0.904721	-3.15521e-10	6.79118e-05	-1.12549	-3.15521e-10
217789580	chr2:217789580:G:A	8.02386e-08	-1.87103e-10	-0.760722	9.82428e-05	-1.87103e-10	-0.756262
217789847	chr2:217789847:G:A	1.46006e-08	-1.53201	-0.932652	1.67676e-05	-1.60162	-0.922634
217789897	chr2:217789897:T:C	7.74155e-09	-1.80377	-1.29536	9.37592e-06	-1.81124	-1.29432
217789937	chr2:217789937:G:A	8.49094e-09	-1.81528	-1.19145	1.04267e-05	-1.81262	-1.18671
217789963	chr2:217789963:A:T	8.84785e-07	-1.87103e-10	1.63962	0.0011108	-1.87103e-10	1.66913
217790307	chr2:217790307:C:T	5.04131e-08	-1.87103e-10	-1.22548	6.1704e-05	-1.87103e-10	-1.22136
217790385	chr2:217790385:G:A	3.41977e-08	-1.61357	-3.15521e-10	4.20328e-05	-1.60525	-3.15521e-10
217790880	chr2:217790880:G:C	7.61819e-09	-1.81181	-1.30337	9.23564e-06	-1.81666	-1.30398
217791202	chr2:217791202:A:C	1.06664e-07	-0.476038	-3.15521e-10	0.000100457	-0.733972	-3.15521e-10
217791563	chr2:217791563:A:G	1.01654e-08	-1.67364	-1.15309	1.201e-05	-1.71312	-1.14484
217791733	chr2:217791733:C:A	9.48299e-09	-1.68299	-1.21324	1.12913e-05	-1.71022	-1.20946
217792054	chr2:217792054:G:A	2.06632e-07	-1.87103e-10	0.185213	0.000254589	-1.87103e-10	0.195948
217792089	chr2:217792089:G:A	5.58413e-08	-1.87103e-10	-1.12321	6.82852e-05	-1.87103e-10	-1.12001
217792118	chr2:217792118:C:G	4.69326e-08	-1.87103e-10	-1.29701	5.72186e-05	-1.87103e-10	-1.29683
217792777	chr2:217792777:C:A	7.86876e-09	-1.81771	-1.26512	9.69417e-06	-1.81131	-1.26087
217792855	chr2:217792855:T:C	1.49535e-08	-1.73997	-0.700808	1.78659e-05	-1.76094	-0.699869
217793005	chr2:217793005:T:C	1.56298e-08	-1.11557	-1.28098	1.80038e-05	-1.1713	-1.28182
217793127	chr2:217793127:T:G	2.64288e-08	-1.3435	-0.527772	3.33882e-05	-1.31917	-0.516338
217793329	chr2:217793329:T:C	1.20034e-08	-1.60091	-1.05963	1.35935e-05	-1.6894	-1.04471
217793612	chr2:217793612:C:T	1.65471e-07	-1.87103e-10	-0.0369292	0.000203693	-1.87103e-10	-0.0270905
217793690	chr2:217793690:T:C	3.64915e-08	-1.52476	-0.0238864	4.59181e-05	-1.50592	-0.0109306
217794261	chr2:217794261:G:A	2.04735e-08	-1.50572	-0.620877	2.35301e-05	-1.56102	-0.624403
217794347	chr2:217794347:T:C	3.71339e-08	-1.51529	-0.0159047	4.66485e-05	-1.49595	-0.00511173
217794393	chr2:217794393:A:G	6.84456e-07	-1.87103e-10	1.3829	0.000857057	-1.87103e-10	1.4098
217794608	chr2:217794608:C:T	3.92374e-08	-0.667296	-0.808801	4.69473e-05	-0.694987	-0.799691
217794989	chr2:217794989:G:A	1.20294e-07	-0.0991167	-0.25667	0.000110599	-0.384096	-0.253697
217795056	chr2:217795056:T:G	4.71954e-08	-1.87103e-10	-1.29143	5.75268e-05	-1.87103e-10	-1.29145
217795156	chr2:217795156:C:A	4.9074e-08	-1.87103e-10	-1.2524	5.98483e-05	-1.87103e-10	-1.25189
217795347	chr2:217795347:T:A	1.03767e-08	-1.69187	-1.11429	1.20851e-05	-1.74343	-1.1083
217795377	chr2:217795377:G:A	5.47914e-08	-1.87103e-10	-1.14219	6.72441e-05	-1.87103e-10	-1.13538
217795506	chr2:217795506:G:A	4.98132e-08	-1.87103e-10	-1.23745	6.07629e-05	-1.87103e-10	-1.23673
217795560	chr2:217795560:G:GT	4.65734e-08	-1.87103e-10	-1.3047	5.67636e-05	-1.87103e-10	-1.30481
217795982	chr2:217795982:G:A	5.01417e-08	-1.87103e-10	-1.23087	6.11727e-05	-1.87103e-10	-1.23
217795984	chr2:217795984:G:A	4.86601e-08	-1.87103e-10	-1.26087	5.93509e-05	-1.87103e-10	-1.26024
217796231	chr2:217796231:C:T	2.49888e-08	-0.843186	-1.08411	3.04025e-05	-0.839437	-1.08974
217796274	chr2:217796274:A:G	3.47576e-08	-1.59733	-3.15521e-10	4.57893e-05	-1.51965	-3.15521e-10
217796422	chr2:217796422:C:T	1.57705e-07	-0.0849992	-3.15521e-10	0.000144108	-0.373139	-3.15521e-10
217796874	chr2:217796874:G:A	9.95896e-09	-1.80978	-1.03748	1.21425e-05	-1.79918	-1.04781
217796925	chr2:217796925:G:C	5.14511e-08	-1.87103e-10	-1.20509	6.2523e-05	-1.87103e-10	-1.20817
217796933	chr2:217796933:C:T	1.6946e-07	-0.0131124	-3.15521e-10	0.000153873	-0.30758	-3.15521e-10
217797001	chr2:217797001:T:C	1.47272e-07	-1.87103e-10	-0.153448	0.000182085	-1.87103e-10	-0.139231
217797401	chr2:217797401:C:T	3.39509e-08	-1.62081	-3.15521e-10	3.96055e-05	-1.66474	-3.15521e-10
217797692	chr2:217797692:A:T	1.27354e-08	-1.30158	-1.29976	1.41464e-05	-1.39369	-1.30055
217798056	chr2:217798056:C:T	5.82489e-08	-1.87103e-10	-1.081	7.09462e-05	-1.87103e-10	-1.08178
217798247	chr2:217798247:C:G	1.29797e-07	-1.87103e-10	-0.279756	0.000155155	-1.87103e-10	-0.299281
217798375	chr2:217798375:G:A	1.25468e-07	-0.313675	-3.15521e-10	0.000117083	-0.580823	-3.15521e-10
217798862	chr2:217798862:C:T	6.8824e-08	-0.914173	-3.15521e-10	8.27226e-05	-0.928212	-3.15521e-10
217799256	chr2:217799256:G:A	1.09041e-07	-0.172005	-0.281999	0.000133597	-0.169405	-0.27947
217799910	chr2:217799910:T:G	3.00372e-08	-0.842107	-0.901181	3.17205e-05	-0.996123	-0.89062
217800095	chr2:217800095:G:C	5.8121e-08	-1.87103e-10	-1.0832	6.98746e-05	-1.87103e-10	-1.097
217800273	chr2:217800273:G:A	4.59774e-07	-1.87103e-10	0.985008	0.000550028	-1.87103e-10	0.966264
217800334	chr2:217800334:G:C	1.17409e-07	-1.87103e-10	-0.380063	0.000142528	-1.87103e-10	-0.384164
217800498	chr2:217800498:C:G	4.65732e-08	-1.87103e-10	-1.3047	5.67623e-05	-1.87103e-10	-1.30483
217800522	chr2:217800522:A:G	4.72349e-08	-1.87103e-10	-1.29059	5.7638e-05	-1.87103e-10	-1.28952
217800749	chr2:217800749:A:G	5.77186e-08	-1.87103e-10	-1.09015	7.02788e-05	-1.87103e-10	-1.09123
217801286	chr2:217801286:G:A	7.32554e-08	-1.87103e-10	-0.851774	9.05895e-05	-1.87103e-10	-0.837367
217801700	chr2:217801700:G:A	7.04194e-08	-1.87103e-10	-0.891257	8.64582e-05	-1.87103e-10	-0.884044
217801730	chr2:217801730:C:T	4.67796e-08	-1.87103e-10	-1.30028	5.71416e-05	-1.87103e-10	-1.29817
217802052	chr2:217802052:A:G	1.47243e-07	-1.87103e-10	-0.153641	0.000180578	-1.87103e-10	-0.147542
217802166	chr2:217802166:G:A	1.90459e-07	0.298463	-0.194753	0.000165979	-0.0628152	-0.169027
217802284	chr2:217802284:T:C	9.22344e-08	-1.87103e-10	-0.621394	0.000110973	-1.87103e-10	-0.634421
217802649	chr2:217802649:T:C	2.32726e-08	-0.902417	-1.09603	2.41313e-05	-1.06208	-1.09812
217803113	chr2:217803113:G:A	2.27956e-08	-0.747427	-1.27173	2.31217e-05	-0.932105	-1.27083
217804300	chr2:217804300:C:T	2.38998e-07	-1.87103e-10	0.33073	0.000293842	-1.87103e-10	0.339338
217804835	chr2:217804835:A:G	2.75226e-08	-1.7947	-0.0360222	3.28413e-05	-1.81526	-0.0367584
217805017	chr2:217805017:T:C	4.88315e-08	-1.87103e-10	-1.25735	5.9851e-05	-1.87103e-10	-1.25185
217805294	chr2:217805294:G:A	1.81535e-07	-1.87103e-10	0.055722	0.000224141	-1.87103e-10	0.0685687
217806048	chr2:217806048:C:T	2.15711e-08	-0.782898	-1.29147	2.22087e-05	-0.951428	-1.29179
217806075	chr2:217806075:G:A	8.53701e-08	-1.87103e-10	-0.698731	0.000102779	-1.87103e-10	-0.711128
217806162	chr2:217806162:G:A	5.07647e-08	-1.87103e-10	-1.21853	6.23141e-05	-1.87103e-10	-1.21152
217806222	chr2:217806222:T:G	1.96871e-08	-0.894897	-1.27086	2.04585e-05	-1.05359	-1.27172
217806268	chr2:217806268:G:A	9.20938e-09	-1.63445	-1.29105	1.20655e-05	-1.56405	-1.2893
217806550	chr2:217806550:G:A	1.03095e-07	-1.87103e-10	-0.510073	0.000123145	-1.87103e-10	-0.530341
217806626	chr2:217806626:A:G	8.80189e-09	-1.71089	-1.25987	1.05094e-05	-1.73536	-1.25607
217806876	chr2:217806876:T:C	5.81498e-08	-1.0827	-3.15521e-10	6.81986e-05	-1.12128	-3.15521e-10
217806880	chr2:217806880:A:G	5.03612e-08	-1.87103e-10	-1.2265	6.18923e-05	-1.87103e-10	-1.21831
217807196	chr2:217807196:G:A	7.01384e-08	-1.87103e-10	-0.895256	8.41602e-05	-1.87103e-10	-0.910982
217807483	chr2:217807483:G:A	7.46242e-08	-0.833262	-3.15521e-10	8.0119e-05	-0.960192	-3.15521e-10
217808049	chr2:217808049:G:C	4.7313e-08	-1.87103e-10	-1.28894	5.79171e-05	-1.87103e-10	-1.28469
217808059	chr2:217808059:A:G	3.61743e-08	-0.395732	-1.16165	3.64574e-05	-0.59504	-1.15252
217808125	chr2:217808125:G:A	2.82181e-08	-1.80576	-3.15521e-10	3.44594e-05	-1.80392	-3.15521e-10
217808424	chr2:217808424:T:C	5.7101e-08	-0.052862	-1.04804	4.78101e-05	-0.419837	-1.05663
217809087	chr2:217809087:G:A	1.06192e-07	-1.87103e-10	-0.480481	0.00013015	-1.87103e-10	-0.475013
217809133	chr2:217809133:C:T	6.78519e-08	-1.87103e-10	-0.9284	8.34483e-05	-1.87103e-10	-0.919477
217809134	chr2:217809134:G:A	6.61119e-08	-1.77929	0.824913	7.93277e-05	-1.80365	0.833534
217809761	chr2:217809761:C:T	1.34071e-08	-1.66668	-0.883267	1.76889e-05	-1.58098	-0.889788
217809791	chr2:217809791:A:T	5.87945e-08	-1.7932	0.721525	7.09604e-05	-1.81145	0.72987
217810503	chr2:217810503:A:T	1.1843e-07	-0.371404	-3.15521e-10	0.000131102	-0.467728	-3.15521e-10
217810660	chr2:217810660:C:T	5.81939e-08	-1.79976	0.71781	7.04751e-05	-1.81457	0.726124
217810810	chr2:217810810:T:C	1.65526e-08	-1.07533	-1.26385	1.71131e-05	-1.24053	-1.26333
217810858	chr2:217810858:T:C	5.78885e-08	-1.87103e-10	-1.08721	6.99987e-05	-1.87103e-10	-1.09523
217811082	chr2:217811082:A:C	8.03656e-08	-1.87103e-10	-0.759141	9.68397e-05	-1.87103e-10	-0.770647
217811103	chr2:217811103:T:C	1.79303e-07	-1.87103e-10	0.0433492	0.000218174	-1.87103e-10	0.0415882
217811111	chr2:217811111:T:C	5.89136e-08	-1.87103e-10	-1.06965	7.12104e-05	-1.87103e-10	-1.07807
217811280	chr2:217811280:GT:G	7.11534e-08	-1.87103e-10	-0.880889	8.64115e-05	-1.87103e-10	-0.884584
217811598	chr2:217811598:C:T	3.02041e-08	-0.962706	-0.775041	4.35977e-05	-0.797908	-0.770793
217811981	chr2:217811981:C:T	9.69866e-08	-0.460792	-0.110362	8.83533e-05	-0.782211	-0.0801502
217812167	chr2:217812167:C:T	3.1639e-08	-1.3963	-0.295037	3.56529e-05	-1.48859	-0.281284
217812223	chr2:217812223:G:T	1.39934e-07	-1.87103e-10	-0.204557	0.000171833	-1.87103e-10	-0.197182
217812247	chr2:217812247:A:C	4.67659e-08	-1.87103e-10	-1.30057	5.69641e-05	-1.87103e-10	-1.30128
217812863	chr2:217812863:G:A	1.46624e-08	-1.47547	-0.984972	1.9598e-05	-1.38002	-0.988262
217812899	chr2:217812899:A:G	3.36542e-08	-0.546811	-1.08278	2.9311e-05	-0.866967	-1.09877
217812936	chr2:217812936:G:A	9.31988e-09	-1.69394	-1.21963	1.06542e-05	-1.75929	-1.21846
217812988	chr2:217812988:G:A	1.44516e-08	-1.48995	-0.984972	1.92773e-05	-1.39652	-0.988262
217813077	chr2:217813077:A:G	2.94049e-08	-1.76456	-3.15521e-10	3.58816e-05	-1.76348	-3.15521e-10
217813387	chr2:217813387:T:G	4.93789e-08	-1.87103e-10	-1.2462	6.06796e-05	-1.87103e-10	-1.2381
217814160	chr2:217814160:G:A	1.2784e-07	-0.157615	-0.137331	0.000116058	-0.479368	-0.110244
217814302	chr2:217814302:C:CT	4.7547e-08	-1.87103e-10	-1.28401	5.80364e-05	-1.87103e-10	-1.28263
217814303	chr2:217814303:A:ATAGGTGGCACCAGGTG	4.75698e-08	-1.87103e-10	-1.28353	5.80651e-05	-1.87103e-10	-1.28214
217814515	chr2:217814515:G:A	1.76449e-07	-1.87103e-10	0.0273082	0.000214611	-1.87103e-10	0.0251209
217814876	chr2:217814876:T:C	2.12164e-08	-1.81156	-0.279391	2.63248e-05	-1.80232	-0.270878
217815317	chr2:217815317:G:C	5.73967e-08	-1.87103e-10	-1.09574	6.95594e-05	-1.87103e-10	-1.10152
217815338	chr2:217815338:T:G	5.32101e-08	-1.87103e-10	-1.17148	6.5421e-05	-1.87103e-10	-1.16286
217815847	chr2:217815847:G:A	1.27835e-07	-0.888511	0.593523	0.000117632	-1.19109	0.614945
217815868	chr2:217815868:A:G	1.66424e-08	-1.1333	-1.20047	1.58474e-05	-1.36882	-1.21188
217816455	chr2:217816455:G:T	4.67046e-08	-1.87103e-10	-1.30188	5.69201e-05	-1.87103e-10	-1.30206
217816782	chr2:217816782:G:C	1.37757e-07	-1.87103e-10	-0.220233	0.000168674	-1.87103e-10	-0.215738
217817525	chr2:217817525:C:A	3.71197e-08	-1.81578	0.284199	4.54921e-05	-1.81454	0.288373
217817532	chr2:217817532:C:T	6.92729e-08	-0.907673	-3.15521e-10	7.99994e-05	-0.961685	-3.15521e-10
217817652	chr2:217817652:C:T	1.08692e-07	-1.87103e-10	-0.457207	0.000133808	-1.87103e-10	-0.447298
217817774	chr2:217817774:C:T	2.21587e-07	-1.87103e-10	0.255087	0.000268022	-1.87103e-10	0.247366
217818048	chr2:217818048:A:G	1.38542e-08	-1.40079	-1.11634	1.41167e-05	-1.57325	-1.1231
217818416	chr2:217818416:G:A	3.97489e-08	-1.81693	0.353788	4.88968e-05	-1.81248	0.358492
217818431	chr2:217818431:A:G	2.17112e-08	-1.39957	-0.66833	2.36782e-05	-1.50813	-0.671018
217818480	chr2:217818480:C:T	4.68562e-08	-1.87103e-10	-1.29864	5.71247e-05	-1.87103e-10	-1.29847
217818534	chr2:217818534:A:G	1.03781e-08	-1.66546	-1.14057	1.14235e-05	-1.76068	-1.14735
217818645	chr2:217818645:C:T	1.14938e-08	-1.41224	-1.29168	1.14579e-05	-1.61621	-1.28881
217818673	chr2:217818673:C:T	4.65945e-08	-1.87103e-10	-1.30424	5.68097e-05	-1.87103e-10	-1.304
217818946	chr2:217818946:G:A	8.119e-08	-1.87103e-10	-0.748935	9.92126e-05	-1.87103e-10	-0.74644
217819184	chr2:217819184:T:C	1.18963e-08	-1.60002	-1.06948	1.293e-05	-1.72107	-1.06308
217819365	chr2:217819365:G:A	7.77483e-08	-1.87103e-10	-0.79225	9.71891e-05	-1.87103e-10	-0.767046
217819536	chr2:217819536:T:C	3.66887e-08	-1.81722	0.273958	4.51519e-05	-1.81169	0.278018
217819777	chr2:217819777:G:C	1.32614e-07	-1.87103e-10	-0.258281	0.000162334	-1.87103e-10	-0.254049
217819928	chr2:217819928:G:C	1.16694e-07	-1.87103e-10	-0.386173	0.000144031	-1.87103e-10	-0.373679
217820396	chr2:217820396:T:C	3.13286e-07	-1.87103e-10	0.60139	0.000378791	-1.87103e-10	0.593281
217820418	chr2:217820418:A:G	8.67518e-08	-1.87103e-10	-0.682675	0.000106869	-1.87103e-10	-0.672104
217820904	chr2:217820904:T:C	1.49938e-08	-1.56838	-0.86971	1.63755e-05	-1.68489	-0.863028
217820941	chr2:217820941:T:C	2.38827e-08	-0.700222	-1.27235	2.40955e-05	-0.885977	-1.2757
217821136	chr2:217821136:CAT:C	1.71569e-07	-1.87103e-10	-0.000739018	0.000211475	-1.87103e-10	0.0104021
217821221	chr2:217821221:G:A	9.77875e-08	-1.87103e-10	-0.56293	0.000118814	-1.87103e-10	-0.56615
217821315	chr2:217821315:G:A	8.68063e-09	-1.81723	-1.1674	1.06745e-05	-1.80645	-1.16939
217821439	chr2:217821439:C:T	5.03518e-08	-1.22669	-3.15521e-10	5.29025e-05	-1.37525	-3.15521e-10
217821806	chr2:217821806:G:T	1.71913e-07	-1.87103e-10	0.00126287	0.000211886	-1.87103e-10	0.0123429
217822003	chr2:217822003:C:G	5.94822e-08	-1.87103e-10	-1.06005	7.29304e-05	-1.87103e-10	-1.0542
217822038	chr2:217822038:G:T	6.07528e-08	-1.87103e-10	-1.03891	7.37412e-05	-1.87103e-10	-1.04314
217822658	chr2:217822658:G:A	3.37492e-08	-1.81751	0.19074	4.14009e-05	-1.81366	0.193257
217822806	chr2:217822806:A:G	6.25411e-08	-1.87103e-10	-1.0099	7.58748e-05	-1.87103e-10	-1.01462
217822988	chr2:217822988:G:A	8.2026e-09	-1.8163	-1.22497	9.9834e-06	-1.81594	-1.22684
217823029	chr2:217823029:G:A	1.46892e-07	-1.87103e-10	-0.156026	0.000178779	-1.87103e-10	-0.157555
217823420	chr2:217823420:C:T	6.26415e-08	-0.444201	-0.564098	4.77772e-05	-0.880647	-0.59651
217823847	chr2:217823847:G:A	8.20801e-08	-1.87103e-10	-0.738031	0.000101004	-1.87103e-10	-0.728548
217823873	chr2:217823873:T:G	1.78916e-08	-1.23056	-1.03083	1.7655e-05	-1.44852	-1.02417
217824160	chr2:217824160:C:G	3.05546e-08	-1.81776	0.0915491	3.7623e-05	-1.81169	0.0956019
217824465	chr2:217824465:T:C	2.15676e-07	-1.87103e-10	0.228051	0.000262712	-1.87103e-10	0.227354
217824831	chr2:217824831:G:C	5.00015e-08	-1.87103e-10	-1.23367	6.07178e-05	-1.87103e-10	-1.23747
217825045	chr2:217825045:C:T	4.80705e-08	-1.87103e-10	-1.27306	5.85115e-05	-1.87103e-10	-1.27448
217825764	chr2:217825764:T:C	3.12938e-08	-1.3108	-0.39151	3.01029e-05	-1.55197	-0.38711
217826598	chr2:217826598:G:C	4.70442e-08	-1.87103e-10	-1.29464	5.73327e-05	-1.87103e-10	-1.29483
217826604	chr2:217826604:T:C	1.41394e-08	-1.74305	-0.753708	1.65148e-05	-1.79252	-0.746932
217826619	chr2:217826619:C:T	4.6647e-08	-1.87103e-10	-1.30312	5.69007e-05	-1.87103e-10	-1.3024
217826642	chr2:217826642:T:C	6.90506e-08	-1.87103e-10	-0.910886	8.45051e-05	-1.87103e-10	-0.906893
217826651	chr2:217826651:G:A	5.10111e-08	-1.63807	0.424389	6.04593e-05	-1.69428	0.452548
217826910	chr2:217826910:T:C	7.95982e-08	-0.384411	-0.384323	7.08875e-05	-0.708326	-0.374285
217827036	chr2:217827036:C:T	1.83719e-08	-1.71903	-0.515869	2.10306e-05	-1.79177	-0.505963
217827268	chr2:217827268:C:T	6.69824e-08	-1.87103e-10	-0.941296	8.07366e-05	-1.87103e-10	-0.952513
217827354	chr2:217827354:T:C	5.22294e-08	-1.87103e-10	-1.19008	6.30482e-05	-1.87103e-10	-1.19981
217827629	chr2:217827629:A:G	6.33743e-08	-1.87103e-10	-0.996669	7.78659e-05	-1.87103e-10	-0.988716
217828602	chr2:217828602:T:G	4.69459e-08	-1.87103e-10	-1.29673	5.72263e-05	-1.87103e-10	-1.29669
217828629	chr2:217828629:G:A	4.97144e-08	-1.87103e-10	-1.23943	6.06056e-05	-1.87103e-10	-1.23932
217828827	chr2:217828827:G:A	1.56219e-08	-1.65809	-0.738957	1.72781e-05	-1.7669	-0.727364
217828910	chr2:217828910:G:A	4.68559e-08	-1.87103e-10	-1.29865	5.71067e-05	-1.87103e-10	-1.29878
217828958	chr2:217828958:G:A	5.33706e-08	-1.87103e-10	-1.16847	6.53685e-05	-1.87103e-10	-1.16366
217829430	chr2:217829430:G:A	1.35066e-08	-1.81551	-0.727036	1.69916e-05	-1.80026	-0.710726
217829469	chr2:217829469:T:C	1.45366e-08	-1.81698	-0.652075	1.82463e-05	-1.80486	-0.634879
217829573	chr2:217829573:C:T	1.17932e-08	-1.76003	-0.918169	1.51838e-05	-1.71601	-0.907466
217829787	chr2:217829787:CT:C	9.07463e-09	-1.65856	-1.28168	1.06716e-05	-1.69645	-1.27966
217829828	chr2:217829828:A:G	3.90646e-08	-1.55429	0.0737777	4.24142e-05	-1.68908	0.09286
217829894	chr2:217829894:C:T	3.03291e-07	-1.87103e-10	0.568966	0.000374076	-1.87103e-10	0.580753
217829968	chr2:217829968:A:G	1.19277e-08	-1.80842	-0.858445	1.47473e-05	-1.81417	-0.83848
217830239	chr2:217830239:C:G	1.17947e-08	-1.48274	-1.19534	1.31553e-05	-1.57421	-1.19268
217830379	chr2:217830379:G:A	8.42507e-09	-1.81421	-1.20031	1.02962e-05	-1.81734	-1.19459
217830831	chr2:217830831:C:T	5.41774e-08	-1.87103e-10	-1.15346	6.61727e-05	-1.87103e-10	-1.15144
217830963	chr2:217830963:T:C	1.40315e-08	-1.61005	-0.89437	1.60211e-05	-1.68405	-0.885745
217831125	chr2:217831125:C:A	2.39202e-08	-1.80715	-0.163858	3.0421e-05	-1.79341	-0.135165
217831196	chr2:217831196:G:A	6.27714e-08	-1.87103e-10	-1.00623	7.66321e-05	-1.87103e-10	-1.00469
217831492	chr2:217831492:A:G	4.80292e-08	-1.87103e-10	-1.27392	5.86328e-05	-1.87103e-10	-1.27241
217832226	chr2:217832226:G:A	1.1203e-08	-1.81583	-0.913711	1.37762e-05	-1.81004	-0.910725
217832516	chr2:217832516:C:T	5.20942e-08	-1.87103e-10	-1.19267	6.42733e-05	-1.87103e-10	-1.18056
217832628	chr2:217832628:C:G	4.89235e-08	-1.87103e-10	-1.25547	5.92457e-05	-1.87103e-10	-1.26201
217832762	chr2:217832762:G:A	6.10066e-08	-1.87103e-10	-1.03474	7.52517e-05	-1.87103e-10	-1.02287
217833219	chr2:217833219:C:T	6.29064e-08	-1.87103e-10	-1.00408	7.65541e-05	-1.87103e-10	-1.00571
217833529	chr2:217833529:T:C	6.41856e-08	-1.87103e-10	-0.983948	7.85766e-05	-1.87103e-10	-0.979631
217833600	chr2:217833600:A:G	2.31809e-08	-1.81741	-0.184987	2.96984e-05	-1.8076	-0.145011
217833655	chr2:217833655:C:T	4.89293e-08	-1.87103e-10	-1.25535	5.98543e-05	-1.87103e-10	-1.25179
217833898	chr2:217833898:T:C	8.30763e-09	-1.80624	-1.22231	1.00637e-05	-1.81625	-1.21853
217834511	chr2:217834511:C:T	5.77429e-08	-1.87103e-10	-1.08973	7.11553e-05	-1.87103e-10	-1.07884
217834703	chr2:217834703:AG:A	4.68184e-08	-1.87103e-10	-1.29945	5.71203e-05	-1.87103e-10	-1.29855
217834782	chr2:217834782:G:A	8.82241e-09	-1.8071	-1.16133	1.07257e-05	-1.81665	-1.15441
217834843	chr2:217834843:T:C	4.82254e-08	-1.87103e-10	-1.26984	5.86355e-05	-1.87103e-10	-1.27236
217835541	chr2:217835541:T:G	1.04429e-07	-0.497217	-3.15521e-10	0.00014066	-0.397358	-3.15521e-10
217836688	chr2:217836688:C:T	5.26129e-08	-1.87103e-10	-1.18276	6.43e-05	-1.87103e-10	-1.18014
217838154	chr2:217838154:C:T	1.35262e-07	-1.87103e-10	-0.238512	0.000170582	-1.87103e-10	-0.204491
217838380	chr2:217838380:G:A	6.59013e-08	-1.87103e-10	-0.957568	8.05839e-05	-1.87103e-10	-0.954406
217839017	chr2:217839017:G:A	2.28281e-07	-1.87103e-10	0.28485	0.000290017	-1.87103e-10	0.326234
217839104	chr2:217839104:G:A	5.67078e-08	-1.87103e-10	-1.10782	7.02155e-05	-1.87103e-10	-1.09214
217839145	chr2:217839145:G:A	6.23753e-08	-1.01256	-3.15521e-10	6.29465e-05	-1.20142	-3.15521e-10
217839378	chr2:217839378:T:C	2.88283e-08	-1.40593	-0.378439	3.5405e-05	-1.41161	-0.36524
217839516	chr2:217839516:T:C	7.26768e-08	-0.859704	-3.15521e-10	9.13812e-05	-0.828665	-3.15521e-10
217839753	chr2:217839753:A:C	7.82714e-09	-1.81536	-1.27277	9.66451e-06	-1.80166	-1.27359
217839757	chr2:217839757:A:G	1.5571e-08	-1.39549	-1.00483	1.77481e-05	-1.45867	-1.00876
217839951	chr2:217839951:G:A	1.65021e-08	-1.05484	-1.2874	1.99824e-05	-1.06137	-1.28749
217840171	chr2:217840171:T:G	7.668e-09	-1.81551	-1.29316	9.30641e-06	-1.81743	-1.29558
217840221	chr2:217840221:C:T	4.65654e-08	-1.87103e-10	-1.30487	5.67792e-05	-1.87103e-10	-1.30454
217840255	chr2:217840255:T:G	1.82864e-08	-0.934881	-1.30469	2.11592e-05	-0.987172	-1.30446
217840304	chr2:217840304:C:T	7.47751e-08	-1.87103e-10	-0.831241	9.15014e-05	-1.87103e-10	-0.827351
217840372	chr2:217840372:T:C	1.10458e-08	-1.81595	-0.927729	1.34338e-05	-1.81581	-0.930119
217840771	chr2:217840771:G:C	8.6262e-09	-1.77663	-1.21429	1.05533e-05	-1.78047	-1.2068
217840925	chr2:217840925:C:T	2.49703e-08	-0.652143	-1.27589	3.11003e-05	-0.630194	-1.27629
217841264	chr2:217841264:C:T	2.23289e-08	-0.866753	-1.17309	2.82509e-05	-0.835987	-1.16659
217841437	chr2:217841437:C:T	5.94878e-08	-1.87103e-10	-1.05995	7.25885e-05	-1.87103e-10	-1.0589
217841444	chr2:217841444:C:A	2.5327e-08	-0.71401	-1.19985	3.17833e-05	-0.688635	-1.19613
217841923	chr2:217841923:A:G	5.63356e-08	-1.87103e-10	-1.1144	6.86583e-05	-1.87103e-10	-1.11456
217842000	chr2:217842000:G:T	3.97711e-08	-0.253948	-1.20864	4.56155e-05	-0.317231	-1.20623
217842134	chr2:217842134:T:C	1.74454e-08	-0.990643	-1.29601	2.198e-05	-0.958769	-1.2948
217842148	chr2:217842148:C:T	5.6675e-08	-1.87103e-10	-1.10839	6.94531e-05	-1.87103e-10	-1.10305
217842253	chr2:217842253:G:C	5.61464e-08	-1.87103e-10	-1.11776	6.84295e-05	-1.87103e-10	-1.1179
217842360	chr2:217842360:A:AC	1.76585e-08	-0.980327	-1.29418	2.226e-05	-0.948043	-1.29287
217842490	chr2:217842490:T:C	2.65509e-08	-0.667564	-1.1991	3.34749e-05	-0.637662	-1.19525
217842614	chr2:217842614:G:C	5.44253e-08	-1.87103e-10	-1.1489	6.63305e-05	-1.87103e-10	-1.14906
217842703	chr2:217842703:C:A	1.02623e-08	-1.60651	-1.21074	1.21488e-05	-1.63824	-1.20824
217842707	chr2:217842707:C:T	5.47062e-08	-1.87103e-10	-1.14375	6.66767e-05	-1.87103e-10	-1.14385
217843030	chr2:217843030:T:G	4.25374e-08	-0.221496	-1.17385	5.26318e-05	-0.210765	-1.16962
217843176	chr2:217843176:G:A	1.26535e-08	-1.56801	-1.03978	1.49702e-05	-1.6011	-1.03655
217843366	chr2:217843366:T:C	2.81674e-08	-0.517877	-1.28968	3.55331e-05	-0.485022	-1.28822
217843430	chr2:217843430:T:G	5.79647e-08	-1.87103e-10	-1.08589	7.06335e-05	-1.87103e-10	-1.0862
217843491	chr2:217843491:G:C	2.10921e-08	-0.792049	-1.30478	2.66364e-05	-0.756561	-1.30487
217843709	chr2:217843709:A:G	2.64588e-08	-0.616133	-1.254	3.18234e-05	-0.632405	-1.2511
217843780	chr2:217843780:A:G	2.12035e-08	-0.789911	-1.30165	2.67531e-05	-0.754637	-1.30242
217843801	chr2:217843801:G:A	4.34594e-08	-0.120719	-1.25318	4.97202e-05	-0.186107	-1.25119
217843892	chr2:217843892:T:G	5.88963e-08	-1.87103e-10	-1.06995	7.17878e-05	-1.87103e-10	-1.06999
217844422	chr2:217844422:C:T	2.73889e-08	-0.540576	-1.29501	3.17733e-05	-0.589135	-1.29594
217844492	chr2:217844492:T:C	2.51901e-08	-0.656655	-1.26262	3.03567e-05	-0.670826	-1.25986
217844739	chr2:217844739:C:T	4.31671e-08	-0.102402	-1.27825	4.93641e-05	-0.167745	-1.27674
217844910	chr2:217844910:A:T	7.7805e-08	-1.87103e-10	-0.791521	9.47866e-05	-1.87103e-10	-0.792077
217844976	chr2:217844976:G:T	1.03675e-08	-1.52904	-1.27801	1.23108e-05	-1.55655	-1.27668
217845030	chr2:217845030:G:A	4.13564e-08	-0.149499	-1.274	4.73364e-05	-0.214043	-1.27238
217845657	chr2:217845657:C:T	4.16717e-08	-0.142191	-1.27371	4.77273e-05	-0.206114	-1.27209
217845908	chr2:217845908:G:A	4.11336e-08	-0.159404	-1.2695	4.70503e-05	-0.224698	-1.26779
217846000	chr2:217846000:A:C	4.10092e-08	-0.159652	-1.27228	4.69763e-05	-0.223446	-1.27061
217846004	chr2:217846004:C:T	3.93301e-08	-0.201996	-1.27174	4.50937e-05	-0.264898	-1.27006
217846007	chr2:217846007:A:T	4.00361e-08	-0.184237	-1.27171	4.58915e-05	-0.247392	-1.27003
217846201	chr2:217846201:T:C	2.37507e-08	-0.718356	-1.25976	2.86263e-05	-0.732479	-1.2569
217846495	chr2:217846495:G:T	5.89351e-08	-1.87103e-10	-1.06929	7.30522e-05	-1.87103e-10	-1.05253
217846709	chr2:217846709:A:G	7.06454e-08	-1.87103e-10	-0.888054	8.62602e-05	-1.87103e-10	-0.886337
217846717	chr2:217846717:A:G	2.4069e-08	-0.714321	-1.25048	2.90252e-05	-0.728273	-1.24727
217846888	chr2:217846888:T:C	2.41575e-08	-0.712442	-1.24869	2.9138e-05	-0.726228	-1.24543
217847015	chr2:217847015:C:A	3.03885e-08	-0.435747	-1.29591	3.32946e-05	-0.543344	-1.29496
217847095	chr2:217847095:G:C	2.8919e-08	-0.508781	-1.27244	3.18576e-05	-0.611743	-1.27069
217847379	chr2:217847379:A:G	2.40842e-08	-0.7641	-1.20007	2.91198e-05	-0.776339	-1.19595
217847567	chr2:217847567:G:A	9.35094e-09	-1.64568	-1.26457	1.10834e-05	-1.67539	-1.26286
217847583	chr2:217847583:C:T	3.92037e-08	-0.184532	-1.29242	4.47624e-05	-0.250939	-1.2914
217847883	chr2:217847883:G:A	4.05007e-08	-0.232363	-1.21204	4.63544e-05	-0.297936	-1.20945
217848003	chr2:217848003:A:G	4.09752e-08	-0.216529	-1.21623	4.6882e-05	-0.282313	-1.21376
217848195	chr2:217848195:C:T	1.38523e-08	-1.21975	-1.29752	1.74264e-05	-1.1889	-1.29682
217848213	chr2:217848213:C:T	4.37219e-08	-0.116088	-1.25179	4.98805e-05	-0.184315	-1.24976
217848559	chr2:217848559:G:A	3.29909e-08	-0.421772	-1.22772	3.81771e-05	-0.471732	-1.22974
217848819	chr2:217848819:G:T	8.88987e-08	-1.87103e-10	-0.658229	0.000107983	-1.87103e-10	-0.661733
217848972	chr2:217848972:C:T	5.6804e-08	-1.87103e-10	-1.10612	7.03662e-05	-1.87103e-10	-1.08999
217849201	chr2:217849201:A:G	2.07514e-08	-0.875438	-1.23768	2.49368e-05	-0.888674	-1.23869
217849478	chr2:217849478:T:G	1.31829e-08	-1.32684	-1.23996	1.42141e-05	-1.45252	-1.23695
217849495	chr2:217849495:T:C	9.41551e-09	-1.63865	-1.26472	1.10176e-05	-1.68076	-1.26345
217849555	chr2:217849555:C:T	6.00143e-08	-1.87103e-10	-1.05114	7.43172e-05	-1.87103e-10	-1.03536
217849607	chr2:217849607:A:T	2.05108e-08	-0.953946	-1.17083	1.83393e-05	-1.26468	-1.16998
217849685	chr2:217849685:C:T	3.97537e-08	-1.46302	-3.15521e-10	4.50939e-05	-1.53496	-3.15521e-10
217849773	chr2:217849773:C:T	1.43472e-08	-1.29516	-1.187	1.48521e-05	-1.46673	-1.17883
217849775	chr2:217849775:G:A	6.29946e-08	-1.87103e-10	-1.00268	7.82543e-05	-1.87103e-10	-0.983742
217850122	chr2:217850122:G:A	8.54426e-09	-1.81763	-1.18284	1.0494e-05	-1.81279	-1.18011
217850128	chr2:217850128:T:A	7.58879e-09	-1.81744	-1.30162	9.36435e-06	-1.80546	-1.30134
217850348	chr2:217850348:A:G	8.86427e-09	-1.72768	-1.23602	1.05266e-05	-1.7481	-1.24169
217850381	chr2:217850381:T:C	7.22007e-08	-1.87103e-10	-0.866277	8.9232e-05	-1.87103e-10	-0.852465
217850930	chr2:217850930:A:G	6.19016e-08	-1.87103e-10	-1.02018	7.59103e-05	-1.87103e-10	-1.01415
217850949	chr2:217850949:C:T	5.90172e-08	-1.87103e-10	-1.0679	7.23596e-05	-1.87103e-10	-1.06206
217851139	chr2:217851139:CAT:C	2.60805e-08	-1.76994	-0.114605	3.16387e-05	-1.77318	-0.116147
217851256	chr2:217851256:A:C	4.66429e-08	-1.87103e-10	-1.30321	5.6915e-05	-1.87103e-10	-1.30215
217851622	chr2:217851622:C:T	7.64185e-08	-0.809501	-3.15521e-10	0.000101724	-0.721443	-3.15521e-10
217852152	chr2:217852152:A:C	1.38186e-08	-1.50699	-1.01272	1.55253e-05	-1.57773	-1.0235
217852330	chr2:217852330:A:G	1.36828e-08	-1.22837	-1.30121	1.5051e-05	-1.33154	-1.30072
217852474	chr2:217852474:C:T	6.44681e-08	-1.87103e-10	-0.979556	7.80275e-05	-1.87103e-10	-0.986644
217852674	chr2:217852674:T:G	4.68828e-08	-1.87103e-10	-1.29808	5.71103e-05	-1.87103e-10	-1.29872
217852717	chr2:217852717:A:G	4.99345e-08	-1.87103e-10	-1.23502	6.05878e-05	-1.87103e-10	-1.23961
217852838	chr2:217852838:C:T	4.71467e-08	-1.87103e-10	-1.29246	5.74687e-05	-1.87103e-10	-1.29246
217852915	chr2:217852915:T:A	1.0387e-08	-1.80928	-0.995896	1.24798e-05	-1.81774	-1.00185
217852922	chr2:217852922:A:G	1.69328e-08	-1.81221	-0.504269	2.05338e-05	-1.8097	-0.511936
217853108	chr2:217853108:A:G	4.9622e-08	-1.87103e-10	-1.24129	6.03018e-05	-1.87103e-10	-1.24434
217853114	chr2:217853114:C:T	6.40276e-08	-1.87103e-10	-0.986412	7.78735e-05	-1.87103e-10	-0.988619
217853235	chr2:217853235:T:G	5.67625e-08	-1.87103e-10	-1.10685	6.87254e-05	-1.87103e-10	-1.11359
217853316	chr2:217853316:G:A	1.03007e-07	-1.87103e-10	-0.510928	0.000128142	-1.87103e-10	-0.490569
217854409	chr2:217854409:A:G	1.82761e-08	-1.80875	-0.431377	2.22043e-05	-1.80579	-0.437627
217854577	chr2:217854577:T:A	1.56647e-08	-1.57808	-0.816241	1.77799e-05	-1.63658	-0.829059
217854607	chr2:217854607:A:C	1.65967e-08	-1.5491	-0.78742	1.87625e-05	-1.61105	-0.800794
217854865	chr2:217854865:C:T	1.66022e-08	-1.57983	-0.756357	1.8838e-05	-1.63806	-0.769763
217855320	chr2:217855320:G:A	5.6991e-08	-1.10283	-3.15521e-10	6.00896e-05	-1.24787	-3.15521e-10
217855364	chr2:217855364:A:G	1.27896e-08	-1.49112	-1.10597	1.44283e-05	-1.56207	-1.11245
217855545	chr2:217855545:G:A	1.68778e-08	-1.81537	-0.504357	2.04708e-05	-1.81365	-0.511055
217855596	chr2:217855596:G:A	1.61752e-08	-1.53806	-0.824188	1.82597e-05	-1.60218	-0.836828
217855607	chr2:217855607:G:A	1.05156e-07	-1.87103e-10	-0.490282	0.000130642	-1.87103e-10	-0.471245
217855671	chr2:217855671:G:A	1.18603e-08	-1.52695	-1.14558	1.34376e-05	-1.59441	-1.15124
217855747	chr2:217855747:T:C	5.78095e-08	-1.87103e-10	-1.08857	7.14336e-05	-1.87103e-10	-1.07494
217855918	chr2:217855918:G:A	1.54873e-08	-1.81749	-0.588215	1.87297e-05	-1.8178	-0.595791
217855948	chr2:217855948:T:C	1.90595e-08	-1.5144	-0.683761	2.14221e-05	-1.58091	-0.698373
217856120	chr2:217856120:G:A	9.91893e-08	-1.87103e-10	-0.548696	0.000119449	-1.87103e-10	-0.560817
217856518	chr2:217856518:T:C	1.91135e-08	-1.48298	-0.712352	2.14234e-05	-1.55243	-0.726792
217856671	chr2:217856671:G:A	1.79935e-08	-1.52887	-0.726851	2.02016e-05	-1.59754	-0.740401
217857081	chr2:217857081:G:A	6.28295e-08	-1.87103e-10	-1.0053	7.54046e-05	-1.87103e-10	-1.02084
217857111	chr2:217857111:A:C	2.09247e-08	-1.23049	-0.874304	2.32354e-05	-1.32983	-0.868198
217857770	chr2:217857770:G:C	4.98042e-08	-1.87103e-10	-1.23763	6.09834e-05	-1.87103e-10	-1.2331
217857803	chr2:217857803:G:A	2.23524e-07	0.263791	-3.15521e-10	0.000244871	0.157025	-3.15521e-10
217858030	chr2:217858030:G:A	6.22948e-08	-1.87103e-10	-1.01385	7.63891e-05	-1.87103e-10	-1.00786
217858049	chr2:217858049:T:C	4.82293e-08	-1.87103e-10	-1.26976	5.85251e-05	-1.87103e-10	-1.27425
217858182	chr2:217858182:A:G	4.2214e-08	-1.25683	-0.146142	4.48384e-05	-1.41222	-0.128415
217858341	chr2:217858341:A:G	2.07698e-08	-0.80806	-1.30417	1.7404e-05	-1.18389	-1.30312
217858361	chr2:217858361:A:C	2.0707e-08	-0.858538	-1.25671	1.76832e-05	-1.22073	-1.25035
217858415	chr2:217858415:G:A	7.04951e-08	-1.87103e-10	-0.890183	8.53847e-05	-1.87103e-10	-0.896537
217858529	chr2:217858529:G:A	3.33943e-08	-1.63734	-3.15521e-10	3.7607e-05	-1.71651	-3.15521e-10
217858732	chr2:217858732:A:G	7.89552e-09	-1.81739	-1.26204	9.60281e-06	-1.81388	-1.26777
217859449	chr2:217859449:C:T	7.52373e-08	-1.87103e-10	-0.825079	9.40737e-05	-1.87103e-10	-0.799627
217859767	chr2:217859767:A:G	5.34899e-08	-1.87103e-10	-1.16623	6.59289e-05	-1.87103e-10	-1.15513
217859922	chr2:217859922:T:C	6.02022e-08	-1.87103e-10	-1.04802	7.37429e-05	-1.87103e-10	-1.04312
217859979	chr2:217859979:G:A	4.67141e-08	-1.87103e-10	-1.30168	5.69135e-05	-1.87103e-10	-1.30217
217860105	chr2:217860105:C:T	7.63913e-08	-1.87103e-10	-0.809858	9.30434e-05	-1.87103e-10	-0.810639
217860472	chr2:217860472:A:G	4.68995e-08	-1.87103e-10	-1.29772	5.71708e-05	-1.87103e-10	-1.29766
217860501	chr2:217860501:T:C	8.1001e-08	-1.87103e-10	-0.751265	0.000101339	-1.87103e-10	-0.725238
217860773	chr2:217860773:A:G	4.81295e-08	-1.87103e-10	-1.27183	5.8883e-05	-1.87103e-10	-1.26815
217860951	chr2:217860951:G:A	7.77089e-08	-1.87103e-10	-0.792757	9.71261e-05	-1.87103e-10	-0.767695
217861086	chr2:217861086:A:G	9.29994e-08	-1.87103e-10	-0.613133	0.000112053	-1.87103e-10	-0.62473
217861099	chr2:217861099:T:A	7.4613e-08	-1.87103e-10	-0.833411	9.3152e-05	-1.87103e-10	-0.809472
217861302	chr2:217861302:G:A	1.67319e-08	-1.52436	-0.804048	1.84338e-05	-1.61614	-0.813384
217861303	chr2:217861303:T:C	1.57464e-08	-1.31303	-1.07608	1.46393e-05	-1.57585	-1.08414
217861461	chr2:217861461:T:C	8.84853e-08	-1.87103e-10	-0.66289	0.000110968	-1.87103e-10	-0.634467
217861980	chr2:217861980:T:C	7.30019e-08	-1.87103e-10	-0.855241	9.11489e-05	-1.87103e-10	-0.83121
217862002	chr2:217862002:G:A	6.58963e-08	-1.87103e-10	-0.957644	8.06974e-05	-1.87103e-10	-0.952998
217862010	chr2:217862010:T:C	7.30954e-08	-1.87103e-10	-0.853961	9.12686e-05	-1.87103e-10	-0.829898
217862125	chr2:217862125:C:A	7.52447e-08	-1.87103e-10	-0.82498	9.402e-05	-1.87103e-10	-0.800198
217862270	chr2:217862270:TG:T	4.70112e-08	-1.87103e-10	-1.29534	5.72716e-05	-1.87103e-10	-1.2959
217862911	chr2:217862911:G:A	9.03043e-09	-1.66854	-1.27658	1.11196e-05	-1.66146	-1.27354
217863287	chr2:217863287:A:G	2.78801e-08	-1.81781	-3.15521e-10	3.40071e-05	-1.81714	-3.15521e-10
217863633	chr2:217863633:C:T	3.16662e-07	-1.87103e-10	0.612108	0.000401207	-1.87103e-10	0.650772
217863839	chr2:217863839:A:G	8.5236e-09	-1.69801	-1.30487	1.02956e-05	-1.70711	-1.30488
217863980	chr2:217863980:C:T	4.65935e-08	-1.87103e-10	-1.30426	5.68188e-05	-1.87103e-10	-1.30384
217864355	chr2:217864355:A:G	2.97662e-08	-1.75235	-3.15521e-10	3.84681e-05	-1.69388	-3.15521e-10
217864998	chr2:217864998:G:A	4.7855e-08	-1.87103e-10	-1.27755	5.85212e-05	-1.87103e-10	-1.27432
217865060	chr2:217865060:G:A	5.77294e-08	-1.08996	-3.15521e-10	5.9774e-05	-1.25313	-3.15521e-10
217865142	chr2:217865142:C:A	7.63976e-09	-1.80786	-1.3045	9.22764e-06	-1.81755	-1.30396
217865803	chr2:217865803:G:T	9.97641e-08	-1.87103e-10	-0.542918	0.000121531	-1.87103e-10	-0.543537
217866446	chr2:217866446:A:G	4.74301e-08	-1.87103e-10	-1.28647	5.79042e-05	-1.87103e-10	-1.28491
217866520	chr2:217866520:T:C	5.16372e-08	-1.87103e-10	-1.20148	6.37349e-05	-1.87103e-10	-1.18897
217866654	chr2:217866654:T:G	5.50511e-07	-1.87103e-10	1.16512	0.000695272	-1.87103e-10	1.2006
217866655	chr2:217866655:C:A	5.54015e-07	-1.87103e-10	1.17147	0.000699724	-1.87103e-10	1.20698
217866983	chr2:217866983:A:C	6.53002e-07	-1.87103e-10	1.33585	0.000807723	-1.87103e-10	1.35051
217867192	chr2:217867192:A:G	1.31688e-08	-1.54986	-1.01802	1.53724e-05	-1.60485	-1.00628
217867340	chr2:217867340:A:G	5.30876e-08	-1.87103e-10	-1.17378	6.56253e-05	-1.87103e-10	-1.15974
217867682	chr2:217867682:G:C	1.22893e-08	-1.38383	-1.25317	1.36616e-05	-1.47653	-1.25258
217867745	chr2:217867745:G:A	4.66708e-08	-1.87103e-10	-1.30261	5.68812e-05	-1.87103e-10	-1.30274
217867801	chr2:217867801:T:C	9.87007e-09	-1.77876	-1.07746	1.17713e-05	-1.8099	-1.06814
217867897	chr2:217867897:A:G	1.21472e-08	-1.39903	-1.24959	1.35235e-05	-1.49032	-1.24896
217868128	chr2:217868128:A:G	9.98576e-09	-1.75097	-1.0936	1.17495e-05	-1.79526	-1.08463
217868141	chr2:217868141:A:G	9.92728e-09	-1.75356	-1.09688	1.16951e-05	-1.79657	-1.08797
217868403	chr2:217868403:A:G	2.05916e-08	-1.41153	-0.709308	2.3559e-05	-1.46473	-0.719464
217868405	chr2:217868405:TCA:T	4.67256e-08	-1.87103e-10	-1.30143	5.69612e-05	-1.87103e-10	-1.30133
217868736	chr2:217868736:G:A	4.19884e-08	-1.40833	-3.15521e-10	5.23746e-05	-1.38528	-3.15521e-10
217868944	chr2:217868944:G:A	1.31115e-08	-1.40608	-1.16616	1.46305e-05	-1.49536	-1.16524
217869242	chr2:217869242:G:A	6.74785e-08	-0.933917	-3.15521e-10	8.07037e-05	-0.95292	-3.15521e-10
217869565	chr2:217869565:G:A	3.04577e-08	-1.72939	-3.15521e-10	3.68691e-05	-1.73633	-3.15521e-10
217869644	chr2:217869644:C:T	4.66565e-08	-1.87103e-10	-1.30292	5.68751e-05	-1.87103e-10	-1.30285
217869930	chr2:217869930:G:A	5.06134e-08	-1.87103e-10	-1.22151	6.23103e-05	-1.87103e-10	-1.21158
217870080	chr2:217870080:AC:A	8.57636e-09	-1.70789	-1.28883	9.90295e-06	-1.76233	-1.28855
217870230	chr2:217870230:A:G	1.1064e-08	-1.43725	-1.30478	1.19666e-05	-1.5567	-1.30488
217870264	chr2:217870264:C:T	2.81668e-08	-1.80758	-3.15521e-10	3.59144e-05	-1.76257	-3.15521e-10
217870347	chr2:217870347:G:A	5.06269e-08	-1.87103e-10	-1.22124	6.19915e-05	-1.87103e-10	-1.21671
217871193	chr2:217871193:G:A	4.72509e-08	-1.87103e-10	-1.29025	5.74825e-05	-1.87103e-10	-1.29222
217871455	chr2:217871455:T:C	9.29278e-09	-1.76944	-1.14705	1.10018e-05	-1.80466	-1.14098
217871569	chr2:217871569:A:G	1.02868e-08	-1.76019	-1.05468	1.2169e-05	-1.79929	-1.04552
217871816	chr2:217871816:T:A	4.67515e-08	-1.87103e-10	-1.30088	5.69322e-05	-1.87103e-10	-1.30184
217872017	chr2:217872017:G:A	8.51079e-08	-1.87103e-10	-0.701807	0.000103741	-1.87103e-10	-0.701812
217872502	chr2:217872502:T:C	5.64804e-07	-1.87103e-10	1.19075	0.000698612	-1.87103e-10	1.20539
217872547	chr2:217872547:T:C	7.69231e-08	-1.87103e-10	-0.80292	9.67915e-05	-1.87103e-10	-0.771146
217872750	chr2:217872750:A:T	6.00691e-08	-1.87103e-10	-1.05023	7.38358e-05	-1.87103e-10	-1.04186
217872751	chr2:217872751:G:T	6.00031e-08	-1.87103e-10	-1.05133	7.37518e-05	-1.87103e-10	-1.043
217873106	chr2:217873106:C:T	5.36108e-08	-1.87103e-10	-1.16398	6.64681e-05	-1.87103e-10	-1.14698
217873751	chr2:217873751:A:G	4.66423e-08	-1.87103e-10	-1.30322	5.68453e-05	-1.87103e-10	-1.30337
217873772	chr2:217873772:G:C	5.05174e-08	-1.87103e-10	-1.22341	6.18825e-05	-1.87103e-10	-1.21847
217873855	chr2:217873855:G:A	5.49853e-08	-1.87103e-10	-1.13866	6.82195e-05	-1.87103e-10	-1.12097
217874312	chr2:217874312:C:T	8.04445e-09	-1.76537	-1.29537	1.01758e-05	-1.73031	-1.29339
217874402	chr2:217874402:A:G	1.09566e-08	-1.78153	-0.97025	1.31853e-05	-1.80857	-0.956027
217874605	chr2:217874605:T:C	4.65661e-08	-1.87103e-10	-1.30485	5.67702e-05	-1.87103e-10	-1.30469
217875222	chr2:217875222:G:A	5.51136e-08	-1.87103e-10	-1.13633	6.76771e-05	-1.87103e-10	-1.12896
217875273	chr2:217875273:T:C	5.47752e-08	-1.87103e-10	-1.14249	6.72509e-05	-1.87103e-10	-1.13527
217875368	chr2:217875368:G:C	2.30704e-07	-1.87103e-10	0.295407	0.000298452	-1.87103e-10	0.354903
217875763	chr2:217875763:C:T	6.34183e-08	-1.87103e-10	-0.995974	7.70477e-05	-1.87103e-10	-0.99928
217875999	chr2:217875999:G:A	8.09524e-08	-1.87103e-10	-0.751865	0.000102108	-1.87103e-10	-0.717677
217876225	chr2:217876225:A:G	1.63102e-07	-1.87103e-10	-0.051352	0.000209908	-1.87103e-10	0.0029667
217876606	chr2:217876606:A:G	3.97359e-08	-1.46347	-3.15521e-10	5.35825e-05	-1.36248	-3.15521e-10
217876623	chr2:217876623:C:T	1.79707e-07	-1.87103e-10	0.0456001	0.000231732	-1.87103e-10	0.101876
217876771	chr2:217876771:G:A	4.98362e-08	-1.87103e-10	-1.23699	6.13955e-05	-1.87103e-10	-1.22637
217876772	chr2:217876772:G:A	9.86344e-09	-1.58648	-1.27041	1.11061e-05	-1.66961	-1.2666
217877279	chr2:217877279:G:A	1.02387e-08	-1.57107	-1.24848	1.1515e-05	-1.65656	-1.2435
217877570	chr2:217877570:G:A	1.0306e-07	-1.87103e-10	-0.510414	0.000128842	-1.87103e-10	-0.485115
217877756	chr2:217877756:C:T	8.99383e-08	-1.87103e-10	-0.646602	0.000113823	-1.87103e-10	-0.609059
217877839	chr2:217877839:C:T	5.48024e-08	-1.87103e-10	-1.14199	6.64621e-05	-1.87103e-10	-1.14707
217878135	chr2:217878135:T:A	4.99069e-08	-1.87103e-10	-1.23557	6.14886e-05	-1.87103e-10	-1.22485
217878397	chr2:217878397:G:A	5.26552e-08	-1.87103e-10	-1.18196	6.48337e-05	-1.87103e-10	-1.17188
217878484	chr2:217878484:G:A	6.72414e-08	-1.87103e-10	-0.937438	8.14741e-05	-1.87103e-10	-0.943419
217878485	chr2:217878485:G:C	4.94842e-08	-1.87103e-10	-1.24407	6.04877e-05	-1.87103e-10	-1.24127
217878571	chr2:217878571:A:G	4.65657e-08	-1.87103e-10	-1.30486	5.67601e-05	-1.87103e-10	-1.30487
217878665	chr2:217878665:A:G	6.5104e-08	-1.87103e-10	-0.969741	7.90166e-05	-1.87103e-10	-0.974047
217879070	chr2:217879070:G:A	4.78756e-08	-1.87103e-10	-1.27712	5.85104e-05	-1.87103e-10	-1.2745
217879158	chr2:217879158:G:A	4.67419e-08	-1.87103e-10	-1.30109	5.70185e-05	-1.87103e-10	-1.30033
217879180	chr2:217879180:A:G	2.42659e-08	-0.679065	-1.27759	2.56137e-05	-0.822738	-1.27784
217879697	chr2:217879697:T:C	4.68112e-08	-1.87103e-10	-1.2996	5.7113e-05	-1.87103e-10	-1.29867
217879953	chr2:217879953:C:T	1.58708e-08	-1.80972	-0.571528	1.93491e-05	-1.81681	-0.564245
217880072	chr2:217880072:A:G	1.26226e-08	-1.63438	-0.975855	1.46751e-05	-1.66884	-0.988716
217880080	chr2:217880080:C:T	1.50255e-08	-1.39391	-1.04207	1.85548e-05	-1.37768	-1.0453
217880121	chr2:217880121:C:G	1.26028e-07	-1.87103e-10	-0.309221	0.000153452	-1.87103e-10	-0.310315
217880163	chr2:217880163:C:T	1.32287e-08	-1.77043	-0.792906	1.5999e-05	-1.78123	-0.789945
217880267	chr2:217880267:AT:A	4.72516e-08	-1.87103e-10	-1.29024	5.7724e-05	-1.87103e-10	-1.28803
217880411	chr2:217880411:C:T	9.49517e-09	-1.76496	-1.12998	1.10665e-05	-1.80611	-1.13368
217880631	chr2:217880631:TA:T	5.05973e-08	-1.87103e-10	-1.22183	6.18072e-05	-1.87103e-10	-1.21968
217880962	chr2:217880962:G:A	1.37241e-08	-1.22755	-1.29903	1.37933e-05	-1.42029	-1.29923
217881139	chr2:217881139:A:G	1.68398e-08	-1.79097	-0.531009	2.09958e-05	-1.76953	-0.529856
217881250	chr2:217881250:G:T	5.4594e-08	-1.87103e-10	-1.1458	6.64807e-05	-1.87103e-10	-1.14679
217882118	chr2:217882118:A:G	4.81188e-08	-1.87103e-10	-1.27205	5.91294e-05	-1.87103e-10	-1.26398
217882267	chr2:217882267:A:T	1.87699e-08	-1.48393	-0.729546	1.98388e-05	-1.62509	-0.730974
217882467	chr2:217882467:T:C	8.17791e-09	-1.74742	-1.29687	9.5598e-06	-1.78934	-1.29679
217882589	chr2:217882589:T:C	7.96604e-09	-1.76819	-1.30235	1.036e-05	-1.70158	-1.30418
217883105	chr2:217883105:T:C	1.09648e-08	-1.66523	-1.0858	1.26814e-05	-1.72907	-1.0745
217883272	chr2:217883272:T:C	4.97335e-08	-1.87103e-10	-1.23905	6.04975e-05	-1.87103e-10	-1.2411
217883555	chr2:217883555:G:A	1.00282e-08	-1.70596	-1.13436	1.17051e-05	-1.75913	-1.12455
217883805	chr2:217883805:G:A	6.16961e-08	-1.87103e-10	-1.02351	7.53579e-05	-1.87103e-10	-1.02146
217883962	chr2:217883962:T:C	1.05053e-08	-1.69181	-1.10204	1.2224e-05	-1.74911	-1.0912
217884018	chr2:217884018:C:T	5.95937e-08	-1.87103e-10	-1.05818	7.36949e-05	-1.87103e-10	-1.04377
217884313	chr2:217884313:G:A	9.7807e-09	-1.71294	-1.15238	1.14293e-05	-1.7644	-1.14312
217884413	chr2:217884413:C:A	5.03433e-08	-1.87103e-10	-1.22686	6.2121e-05	-1.87103e-10	-1.21462
217884656	chr2:217884656:G:A	9.79494e-09	-1.68893	-1.17494	1.13771e-05	-1.7457	-1.16641
217884903	chr2:217884903:T:C	9.88854e-09	-1.71299	-1.14136	1.15693e-05	-1.76363	-1.13172
217884968	chr2:217884968:C:T	8.0897e-08	-1.87103e-10	-0.752549	9.85253e-05	-1.87103e-10	-0.753392
217885330	chr2:217885330:C:T	5.61852e-08	-1.11707	-3.15521e-10	7.48672e-05	-1.02799	-3.15521e-10
217885413	chr2:217885413:A:G	9.86265e-09	-1.72878	-1.12819	1.15654e-05	-1.77563	-1.12006
217885516	chr2:217885516:G:A	1.14877e-08	-1.78569	-0.918761	1.39713e-05	-1.81093	-0.895774
217885636	chr2:217885636:G:A	9.85429e-09	-1.68398	-1.17384	1.14007e-05	-1.74341	-1.16662
217885654	chr2:217885654:C:T	9.39319e-09	-1.70344	-1.2023	1.09121e-05	-1.75782	-1.19602
217885980	chr2:217885980:C:T	9.77994e-09	-1.6796	-1.18579	1.13029e-05	-1.73943	-1.17922
217886011	chr2:217886011:T:A	1.00817e-08	-1.67937	-1.15563	1.16629e-05	-1.73916	-1.14814
217886094	chr2:217886094:T:C	1.00364e-08	-1.70601	-1.1335	1.16795e-05	-1.76025	-1.12562
217886616	chr2:217886616:G:A	6.45893e-08	-1.87103e-10	-0.977677	8.00019e-05	-1.87103e-10	-0.961655
217886810	chr2:217886810:T:C	5.29644e-08	-1.87103e-10	-1.17611	6.46304e-05	-1.87103e-10	-1.17502
217886992	chr2:217886992:C:G	6.5929e-07	-1.87103e-10	1.34544	0.000798418	-1.87103e-10	1.33893
217887005	chr2:217887005:C:T	5.0447e-08	-1.87103e-10	-1.2248	6.14388e-05	-1.87103e-10	-1.22566
217887059	chr2:217887059:C:G	7.72587e-08	-1.87103e-10	-0.798567	9.66948e-05	-1.87103e-10	-0.772145
217888117	chr2:217888117:A:C	8.90924e-08	-1.87103e-10	-0.656052	0.000112151	-1.87103e-10	-0.623858
217888233	chr2:217888233:A:G	5.91764e-08	-1.87103e-10	-1.0652	7.3642e-05	-1.87103e-10	-1.04449
217888913	chr2:217888913:C:T	1.98844e-08	-0.941037	-1.21475	1.93258e-05	-1.1666	-1.21566
217888970	chr2:217888970:C:A	5.12446e-08	-1.87103e-10	-1.20912	6.2491e-05	-1.87103e-10	-1.20868
217889010	chr2:217889010:T:A	8.03225e-08	-1.87103e-10	-0.759676	9.71599e-05	-1.87103e-10	-0.767347
217889057	chr2:217889057:A:G	3.25417e-08	-1.6632	-3.15521e-10	3.6953e-05	-1.73406	-3.15521e-10
217889170	chr2:217889170:T:A	3.35805e-08	-1.63178	-3.15521e-10	4.50085e-05	-1.53685	-3.15521e-10
217889603	chr2:217889603:T:C	1.02583e-08	-1.62192	-1.19573	1.14538e-05	-1.70427	-1.20111
217889952	chr2:217889952:G:A	4.79142e-08	-1.87103e-10	-1.27631	5.85394e-05	-1.87103e-10	-1.274
217890145	chr2:217890145:A:G	4.66756e-08	-1.87103e-10	-1.3025	5.69071e-05	-1.87103e-10	-1.30228
217890269	chr2:217890269:C:G	4.66268e-08	-1.87103e-10	-1.30355	5.68206e-05	-1.87103e-10	-1.30381
217890821	chr2:217890821:G:A	5.1591e-08	-1.87103e-10	-1.20238	6.31836e-05	-1.87103e-10	-1.19766
217891323	chr2:217891323:G:A	1.31848e-07	-1.87103e-10	-0.26408	0.000165618	-1.87103e-10	-0.23402
217891704	chr2:217891704:G:A	6.52747e-08	-1.87103e-10	-0.967123	8.06977e-05	-1.87103e-10	-0.952995
217891967	chr2:217891967:C:T	4.75822e-08	-1.87103e-10	-1.28327	5.77094e-05	-1.87103e-10	-1.28829
217892291	chr2:217892291:G:A	6.21039e-08	-1.87103e-10	-1.01692	7.6861e-05	-1.87103e-10	-1.00171
217892694	chr2:217892694:T:G	8.33509e-09	-1.76758	-1.25767	9.76826e-06	-1.80327	-1.2613
217892696	chr2:217892696:G:A	5.09595e-08	-1.87103e-10	-1.21469	6.23525e-05	-1.87103e-10	-1.2109
217893347	chr2:217893347:C:A	1.2955e-08	-1.62416	-0.960086	1.43634e-05	-1.7138	-0.965227
217893477	chr2:217893477:T:G	9.37706e-08	-0.604875	-3.15521e-10	0.000156007	-0.293804	-3.15521e-10
217894234	chr2:217894234:G:A	2.04717e-08	-0.830602	-1.29608	2.66919e-05	-0.761939	-1.29741
217894381	chr2:217894381:A:G	1.49145e-08	-1.60944	-0.833955	1.64126e-05	-1.6942	-0.851454
217894951	chr2:217894951:G:C	1.29952e-08	-1.33165	-1.2495	1.43798e-05	-1.43321	-1.24467
217895483	chr2:217895483:C:T	2.7904e-08	-1.81696	-3.15521e-10	3.5761e-05	-1.76685	-3.15521e-10
217895500	chr2:217895500:A:G	1.95994e-08	-0.967348	-1.20288	2.53034e-05	-0.911958	-1.20081
217895584	chr2:217895584:C:T	4.73244e-08	0.0143579	-1.30306	6.76816e-05	0.173689	-1.30258
217895966	chr2:217895966:T:A	4.84325e-08	-1.87103e-10	-1.26556	5.86379e-05	-1.87103e-10	-1.27232
217896096	chr2:217896096:G:A	1.86287e-07	-1.87103e-10	0.0815595	0.000232302	-1.87103e-10	0.104332
217896719	chr2:217896719:C:T	7.82453e-08	-1.87103e-10	-0.785877	9.49678e-05	-1.87103e-10	-0.790167
217896835	chr2:217896835:A:G	8.88155e-08	-1.87103e-10	-0.659165	0.000107802	-1.87103e-10	-0.663413
217896894	chr2:217896894:C:T	4.04813e-08	-1.44489	-3.15521e-10	5.18182e-05	-1.39596	-3.15521e-10
217896895	chr2:217896895:G:A	1.75428e-08	-1.48799	-0.793093	2.30192e-05	-1.38449	-0.822889
217897203	chr2:217897203:A:G	4.69373e-08	-1.87103e-10	-1.29691	5.74467e-05	-1.87103e-10	-1.29285
217897799	chr2:217897799:A:C	4.96225e-08	-1.87103e-10	-1.24128	6.04668e-05	-1.87103e-10	-1.24161
217897893	chr2:217897893:C:T	5.97172e-08	-1.05611	-3.15521e-10	6.60148e-05	-1.15383	-3.15521e-10
217897950	chr2:217897950:T:C	5.16893e-08	-1.87103e-10	-1.20048	6.29716e-05	-1.87103e-10	-1.20102
217897990	chr2:217897990:G:A	7.56212e-09	-1.81772	-1.30485	9.21943e-06	-1.8178	-1.30459
217898093	chr2:217898093:T:G	1.66591e-08	-1.03583	-1.29694	2.05602e-05	-1.02458	-1.29577
217898145	chr2:217898145:C:T	5.62799e-08	-1.87103e-10	-1.11539	6.74197e-05	-1.87103e-10	-1.13277
217898729	chr2:217898729:G:A	5.28846e-08	-1.87103e-10	-1.17761	6.43122e-05	-1.87103e-10	-1.17996
217899267	chr2:217899267:G:A	1.0618e-08	-1.56149	-1.22169	1.13359e-05	-1.689	-1.22673
217899278	chr2:217899278:G:A	4.80218e-08	-1.87103e-10	-1.27407	5.89768e-05	-1.87103e-10	-1.26656
217899951	chr2:217899951:G:A	4.81356e-08	-1.87103e-10	-1.2717	5.91297e-05	-1.87103e-10	-1.26397
217900009	chr2:217900009:G:A	7.50645e-08	-1.87103e-10	-0.827378	9.25219e-05	-1.87103e-10	-0.81626
217900090	chr2:217900090:T:C	4.9083e-08	-1.87103e-10	-1.25221	6.01522e-05	-1.87103e-10	-1.24683
217900134	chr2:217900134:G:A	1.46192e-07	-0.160806	-3.15521e-10	0.000180787	-0.146387	-3.15521e-10
217900550	chr2:217900550:T:C	6.49361e-08	-0.972323	-3.15521e-10	6.98769e-05	-1.09697	-3.15521e-10
217901389	chr2:217901389:T:C	3.27127e-08	-0.358353	-1.29961	3.94338e-05	-0.367781	-1.3013
217901815	chr2:217901815:C:T	5.01542e-08	-1.87103e-10	-1.23062	6.13104e-05	-1.87103e-10	-1.22776
217901921	chr2:217901921:G:A	9.58113e-08	-1.87103e-10	-0.583345	0.000118421	-1.87103e-10	-0.569458
217901976	chr2:217901976:G:A	1.02335e-07	-1.87103e-10	-0.517475	0.000126554	-1.87103e-10	-0.503039
217902058	chr2:217902058:G:A	5.75852e-08	-1.87103e-10	-1.09246	7.0423e-05	-1.87103e-10	-1.08918
217902206	chr2:217902206:T:C	4.65777e-08	-1.87103e-10	-1.30461	5.6765e-05	-1.87103e-10	-1.30479
217902727	chr2:217902727:G:A	4.9908e-08	-1.87103e-10	-1.23554	6.07678e-05	-1.87103e-10	-1.23664
217902933	chr2:217902933:G:A	4.65809e-08	-1.87103e-10	-1.30454	5.68098e-05	-1.87103e-10	-1.304
217903080	chr2:217903080:G:A	5.1103e-08	-1.87103e-10	-1.21188	6.24889e-05	-1.87103e-10	-1.20872
217903699	chr2:217903699:T:G	4.38555e-08	-1.04326	-0.321563	4.82401e-05	-1.19023	-0.27728
217903858	chr2:217903858:G:A	1.62682e-08	-1.80873	-0.547782	1.995e-05	-1.8126	-0.537871
217904103	chr2:217904103:G:A	5.45583e-08	-1.87103e-10	-1.14646	6.69956e-05	-1.87103e-10	-1.13908
217904124	chr2:217904124:C:G	2.95703e-08	-1.75896	-3.15521e-10	3.63914e-05	-1.74937	-3.15521e-10
217904714	chr2:217904714:C:T	3.65191e-08	-1.79966	0.251766	4.9552e-05	-1.76691	0.326232
217904777	chr2:217904777:T:C	5.08003e-08	-1.87103e-10	-1.21782	6.19347e-05	-1.87103e-10	-1.21762
217904786	chr2:217904786:C:T	5.18458e-08	-1.87103e-10	-1.19745	6.35816e-05	-1.87103e-10	-1.19138
217904886	chr2:217904886:C:A	4.76232e-08	-1.87103e-10	-1.28241	5.80972e-05	-1.87103e-10	-1.28159
217904958	chr2:217904958:G:A	3.32757e-08	-0.337303	-1.3036	4.17468e-05	-0.308993	-1.30309
217905238	chr2:217905238:C:T	1.7961e-07	-1.87103e-10	0.0450588	0.000222269	-1.87103e-10	0.0601831
217905280	chr2:217905280:G:A	5.12064e-08	-1.06932	-0.140545	5.73171e-05	-1.20266	-0.0924485
217905701	chr2:217905701:C:T	4.66596e-08	-1.87103e-10	-1.30285	5.67805e-05	-1.87103e-10	-1.30451
217905933	chr2:217905933:C:A	4.6581e-08	-1.87103e-10	-1.30453	5.68084e-05	-1.87103e-10	-1.30402
217906060	chr2:217906060:A:G	6.63961e-08	-1.20574	0.255655	7.59268e-05	-1.32306	0.309122
217906261	chr2:217906261:C:T	2.87643e-08	-1.65419	-0.132398	3.31051e-05	-1.72746	-0.116552
217906565	chr2:217906565:T:C	4.84216e-08	-1.87103e-10	-1.26578	5.84347e-05	-1.87103e-10	-1.2758
217906658	chr2:217906658:C:A	4.70441e-08	-1.87103e-10	-1.29464	5.73747e-05	-1.87103e-10	-1.2941
217906821	chr2:217906821:C:T	4.69199e-08	-1.1258	-0.171489	5.23851e-05	-1.25926	-0.12582
217906939	chr2:217906939:G:A	7.38981e-08	-1.87103e-10	-0.843039	8.93636e-05	-1.87103e-10	-0.850991
217907264	chr2:217907264:G:A	5.57104e-08	-1.87103e-10	-1.12556	6.74201e-05	-1.87103e-10	-1.13276
217907503	chr2:217907503:C:T	5.09784e-08	-1.87103e-10	-1.21432	6.18207e-05	-1.87103e-10	-1.21947
217907680	chr2:217907680:G:C	1.4472e-08	-1.24919	-1.22432	1.42033e-05	-1.46336	-1.22687
217907795	chr2:217907795:C:A	4.1281e-08	-0.885589	-0.539735	4.39741e-05	-1.03361	-0.526496
217907959	chr2:217907959:A:T	2.96496e-08	-0.683156	-1.07312	2.87777e-05	-0.919207	-1.0649
217907966	chr2:217907966:A:G	1.67608e-08	-1.12188	-1.2048	1.79603e-05	-1.25652	-1.19903
217908356	chr2:217908356:G:A	4.71678e-08	-1.87103e-10	-1.29201	5.76557e-05	-1.87103e-10	-1.28921
217908857	chr2:217908857:C:T	6.33352e-08	-1.87103e-10	-0.997285	7.61021e-05	-1.87103e-10	-1.01163
217909034	chr2:217909034:G:T	8.49851e-08	-1.87103e-10	-0.70325	0.000107416	-1.87103e-10	-0.666999
217909129	chr2:217909129:C:A	1.30299e-07	-0.77029	0.494394	0.000126817	-0.984796	0.483836
217909227	chr2:217909227:C:T	1.52862e-07	-0.190505	0.074315	0.000140839	-0.462722	0.0666337
217909489	chr2:217909489:G:A	5.03547e-08	-1.87103e-10	-1.22663	6.14249e-05	-1.87103e-10	-1.22589
217909553	chr2:217909553:C:A	5.96665e-08	-1.87103e-10	-1.05695	7.27404e-05	-1.87103e-10	-1.05681
217910185	chr2:217910185:G:A	2.29992e-08	-0.887538	-1.12273	2.29385e-05	-1.08575	-1.12514
217910331	chr2:217910331:T:C	1.7908e-08	-1.32777	-0.932707	1.84103e-05	-1.4728	-0.958001
217910385	chr2:217910385:A:G	3.84346e-08	-0.327299	-1.16947	2.28658e-05	-1.06186	-1.1522
217910576	chr2:217910576:G:C	6.18649e-08	-1.87103e-10	-1.02077	7.59085e-05	-1.87103e-10	-1.01418
217910622	chr2:217910622:G:A	5.29899e-08	-1.87103e-10	-1.17563	6.488e-05	-1.87103e-10	-1.17116
217910685	chr2:217910685:G:A	7.23162e-08	-1.87103e-10	-0.864678	8.88081e-05	-1.87103e-10	-0.857227
217910865	chr2:217910865:G:A	5.52623e-08	-1.87103e-10	-1.13364	6.58613e-05	-1.87103e-10	-1.15615
217912178	chr2:217912178:C:T	4.75604e-08	-1.87103e-10	-1.28373	5.7909e-05	-1.87103e-10	-1.28483
217912193	chr2:217912193:T:C	1.69576e-06	2.4105	-0.120347	0.00197491	2.39914	-0.154565
217912212	chr2:217912212:T:C	4.94218e-07	0.959166	0.0980832	0.000495651	0.744344	0.117824
217912362	chr2:217912362:G:A	6.53709e-08	-1.87103e-10	-0.965649	8.01731e-05	-1.87103e-10	-0.959517
217912453	chr2:217912453:GC:G	1.72445e-08	-1.72374	-0.574492	1.99831e-05	-1.79122	-0.557596
217912980	chr2:217912980:G:A	2.66994e-07	1.09728	-0.655777	0.000321787	1.07826	-0.648071
217913058	chr2:217913058:C:G	7.20648e-08	-1.87103e-10	-0.86816	8.86582e-05	-1.87103e-10	-0.858916
217913108	chr2:217913108:A:G	8.86466e-09	-1.76113	-1.20252	1.10519e-05	-1.73797	-1.20313
217913826	chr2:217913826:C:T	1.4609e-08	-1.70296	-0.761131	1.6709e-05	-1.77937	-0.748381
217913837	chr2:217913837:C:T	1.06941e-07	-1.87103e-10	-0.473453	0.000126984	-1.87103e-10	-0.499645
217914243	chr2:217914243:C:T	1.46213e-08	-1.17069	-1.29255	1.57648e-05	-1.29885	-1.28708
217914249	chr2:217914249:C:T	1.65305e-08	-1.05963	-1.28089	1.76282e-05	-1.2008	-1.27341
217914421	chr2:217914421:C:G	5.33121e-08	-0.528516	-0.641047	5.01844e-05	-0.776833	-0.651167
217914462	chr2:217914462:G:A	2.4428e-07	1.20537	-0.852779	0.000296515	1.19337	-0.844975
217915226	chr2:217915226:C:T	9.85466e-09	-1.69467	-1.16312	1.09123e-05	-1.78557	-1.16824
217915473	chr2:217915473:T:C	2.41463e-08	-1.67091	-0.290691	3.38878e-05	-1.52369	-0.296958
217915591	chr2:217915591:C:T	7.64994e-08	-1.87103e-10	-0.808444	9.20431e-05	-1.87103e-10	-0.821448
217915808	chr2:217915808:A:G	4.76507e-08	-1.87103e-10	-1.28183	5.84234e-05	-1.87103e-10	-1.27599
217916166	chr2:217916166:G:A	4.89472e-08	-1.87103e-10	-1.25498	5.90123e-05	-1.87103e-10	-1.26596
217916344	chr2:217916344:C:T	4.65692e-08	-1.87103e-10	-1.30479	5.67733e-05	-1.87103e-10	-1.30464
217916370	chr2:217916370:C:A	1.80503e-08	-1.81777	-0.434795	2.23985e-05	-1.80886	-0.425851
217916758	chr2:217916758:G:A	1.30928e-08	-1.79989	-0.773779	1.67321e-05	-1.74179	-0.784584
217917265	chr2:217917265:C:A	5.318e-07	2.11452	-0.983981	0.00056798	2.01486	-1.01648
217917331	chr2:217917331:C:T	1.46964e-08	-1.68873	-0.769396	1.73421e-05	-1.74242	-0.748154
217917700	chr2:217917700:G:A	8.47274e-09	-1.81774	-1.19113	1.04123e-05	-1.80475	-1.19597
217917817	chr2:217917817:T:C	1.74013e-07	1.1641	-1.1507	0.000177767	0.998114	-1.16134
217917972	chr2:217917972:G:A	1.49182e-07	-1.87103e-10	-0.140561	0.000184345	-1.87103e-10	-0.126898
217917987	chr2:217917987:A:T	9.61742e-08	-1.87103e-10	-0.579565	0.000119475	-1.87103e-10	-0.560601
217918247	chr2:217918247:C:T	4.38799e-08	-0.28535	-1.07892	4.64273e-05	-0.415094	-1.09072
217918300	chr2:217918300:G:A	5.58586e-08	-1.87103e-10	-1.1229	6.91029e-05	-1.87103e-10	-1.10811
217918315	chr2:217918315:G:C	5.05147e-08	-1.87103e-10	-1.22346	6.19184e-05	-1.87103e-10	-1.21789
217918366	chr2:217918366:C:T	4.65705e-08	-1.87103e-10	-1.30476	5.67792e-05	-1.87103e-10	-1.30453
217918473	chr2:217918473:C:A	8.80655e-08	0.080994	-0.74864	0.000107474	0.127354	-0.79381
217918676	chr2:217918676:C:T	3.34677e-08	-1.63515	-3.15521e-10	4.14671e-05	-1.6188	-3.15521e-10
217918883	chr2:217918883:G:A	6.39766e-08	-0.277781	-0.709428	5.80705e-05	-0.538489	-0.743558
217918885	chr2:217918885:A:G	6.63615e-08	-0.25097	-0.69964	6.00857e-05	-0.513842	-0.73409
217918936	chr2:217918936:G:A	1.75021e-08	-1.54417	-0.739233	1.99275e-05	-1.59592	-0.755686
217919028	chr2:217919028:A:G	3.60703e-08	-0.267145	-1.29311	3.38635e-05	-0.523957	-1.29741
217919051	chr2:217919051:C:T	8.17745e-08	-0.091136	-0.650626	7.28121e-05	-0.37096	-0.684862
217919483	chr2:217919483:C:T	2.95136e-08	-1.76087	-3.15521e-10	3.60476e-05	-1.75886	-3.15521e-10
217919502	chr2:217919502:T:C	6.09305e-08	-0.0749137	-0.961078	5.4488e-05	-0.35094	-0.994785
217919654	chr2:217919654:C:T	8.87444e-09	-1.76337	-1.19919	1.07424e-05	-1.78111	-1.1884
217919678	chr2:217919678:G:C	6.70101e-08	-0.164179	-0.776704	6.05286e-05	-0.432413	-0.808175
217919686	chr2:217919686:G:A	2.1391e-08	-0.837291	-1.24547	2.54333e-05	-0.869446	-1.2382
217919757	chr2:217919757:A:G	8.02889e-08	-0.121891	-0.638204	7.18398e-05	-0.396173	-0.673093
217919808	chr2:217919808:T:A	3.58224e-07	0.887567	-0.152134	0.000297442	0.52346	-0.171944
217920040	chr2:217920040:A:G	6.39589e-08	-1.87103e-10	-0.987486	7.86584e-05	-1.87103e-10	-0.97859
217920055	chr2:217920055:C:G	3.10709e-08	-0.669872	-1.03958	3.53451e-05	-0.726442	-1.0521
217920058	chr2:217920058:G:A	3.08865e-08	-0.675824	-1.03958	3.51499e-05	-0.73198	-1.0521
217920154	chr2:217920154:A:G	3.81344e-07	2.05204	-1.25406	0.000318478	1.6861	-1.26625
217920281	chr2:217920281:T:C	4.17428e-07	-1.87103e-10	0.888386	0.000486555	-1.87103e-10	0.843644
217920859	chr2:217920859:C:T	7.48347e-08	-1.87103e-10	-0.830445	9.30584e-05	-1.87103e-10	-0.810478
217920877	chr2:217920877:T:C	7.02369e-08	-1.87103e-10	-0.893852	8.7051e-05	-1.87103e-10	-0.877211
217920944	chr2:217920944:T:C	2.01388e-08	-1.38111	-0.761964	2.72214e-05	-1.30323	-0.736469
217921002	chr2:217921002:G:A	5.20826e-08	-1.87103e-10	-1.19289	6.3755e-05	-1.87103e-10	-1.18866
217921549	chr2:217921549:C:T	1.08083e-07	-1.87103e-10	-0.462829	0.000133203	-1.87103e-10	-0.45183
217921937	chr2:217921937:C:T	4.84235e-08	-1.87103e-10	-1.26574	5.91975e-05	-1.87103e-10	-1.26282
217922342	chr2:217922342:T:C	5.27631e-08	-1.87103e-10	-1.17992	6.46197e-05	-1.87103e-10	-1.17519
217922555	chr2:217922555:C:A	5.45145e-08	-1.87103e-10	-1.14726	6.75219e-05	-1.87103e-10	-1.13125
217922644	chr2:217922644:C:T	7.45151e-08	-1.87103e-10	-0.834724	9.24769e-05	-1.87103e-10	-0.816746
217922686	chr2:217922686:G:A	6.29535e-08	-1.87103e-10	-1.00333	7.78591e-05	-1.87103e-10	-0.988804
217922854	chr2:217922854:C:T	5.40444e-08	-1.87103e-10	-1.15592	6.62285e-05	-1.87103e-10	-1.15059
217922940	chr2:217922940:T:C	6.62316e-08	-1.87103e-10	-0.952569	8.21442e-05	-1.87103e-10	-0.935229
217922953	chr2:217922953:A:G	2.37087e-08	-0.679454	-1.30043	3.76842e-05	-0.418118	-1.29635
217922989	chr2:217922989:C:T	4.93602e-08	-1.24658	-3.15521e-10	6.50382e-05	-1.16873	-3.15521e-10
217923440	chr2:217923440:A:G	5.38589e-08	-1.87103e-10	-1.15936	6.59957e-05	-1.87103e-10	-1.15411
217923453	chr2:217923453:G:A	5.60307e-08	-1.11983	-3.15521e-10	6.82234e-05	-1.12092	-3.15521e-10
217923514	chr2:217923514:G:A	4.76748e-08	-1.28132	-3.15521e-10	6.18227e-05	-1.21943	-3.15521e-10
217923541	chr2:217923541:A:G	5.85512e-08	-1.07583	-3.15521e-10	7.11259e-05	-1.07925	-3.15521e-10
217923820	chr2:217923820:G:A	7.71737e-08	0.213144	-1.01281	0.000124695	0.508036	-1.02587
217923833	chr2:217923833:G:A	5.61686e-08	-1.11737	-3.15521e-10	6.79818e-05	-1.12446	-3.15521e-10
217923894	chr2:217923894:G:A	4.67807e-08	-1.87103e-10	-1.30026	5.71072e-05	-1.87103e-10	-1.29878
217923969	chr2:217923969:G:A	6.41865e-08	-1.87103e-10	-0.983933	7.90093e-05	-1.87103e-10	-0.974139
217924382	chr2:217924382:C:G	1.73277e-07	0.309084	-0.29992	0.000287859	0.626514	-0.307748
217924485	chr2:217924485:G:A	4.67098e-08	-1.87103e-10	-1.30177	5.69253e-05	-1.87103e-10	-1.30196
217924537	chr2:217924537:T:G	4.99181e-08	-1.87103e-10	-1.23534	6.11531e-05	-1.87103e-10	-1.23032
217924674	chr2:217924674:C:T	4.50927e-08	-0.100171	-1.23684	6.54373e-05	0.087298	-1.24991
217924707	chr2:217924707:T:C	3.72e-08	-0.611424	-0.917995	5.34806e-05	-0.429213	-0.935172
217924920	chr2:217924920:G:A	6.51853e-08	-1.87103e-10	-0.968493	8.02422e-05	-1.87103e-10	-0.958655
217924965	chr2:217924965:A:G	1.6113e-08	-1.19063	-1.17547	1.9434e-05	-1.20658	-1.1701
217925074	chr2:217925074:T:G	5.71373e-08	-1.87103e-10	-1.10027	7.11126e-05	-1.87103e-10	-1.07944
217925114	chr2:217925114:T:G	9.7371e-08	-0.567198	-3.15521e-10	0.000110553	-0.638206	-3.15521e-10
217925317	chr2:217925317:T:C	6.5401e-08	-1.87103e-10	-0.965189	8.05098e-05	-1.87103e-10	-0.955326
217925480	chr2:217925480:A:G	6.52073e-08	-1.87103e-10	-0.968155	8.0269e-05	-1.87103e-10	-0.958321
217925499	chr2:217925499:T:C	6.27122e-08	-1.87103e-10	-1.00717	7.74724e-05	-1.87103e-10	-0.993784
217925626	chr2:217925626:C:T	2.8619e-08	-0.96886	-0.822796	3.4561e-05	-0.998795	-0.802184
217925660	chr2:217925660:A:G	5.00576e-08	-1.87103e-10	-1.23255	6.11665e-05	-1.87103e-10	-1.23011
217925809	chr2:217925809:A:G	5.2877e-08	-1.87103e-10	-1.17776	6.51035e-05	-1.87103e-10	-1.16773
217926042	chr2:217926042:G:T	5.17189e-08	-1.1999	-3.15521e-10	6.31651e-05	-1.19795	-3.15521e-10
217926216	chr2:217926216:C:T	5.03171e-08	-1.87103e-10	-1.22738	6.15409e-05	-1.87103e-10	-1.224
217926562	chr2:217926562:C:T	4.68787e-08	-1.29816	-3.15521e-10	6.14815e-05	-1.22497	-3.15521e-10
217926675	chr2:217926675:A:G	4.28861e-08	-0.333218	-1.05396	6.21764e-05	-0.133334	-1.08039
217926695	chr2:217926695:T:C	1.96296e-08	-1.02262	-1.14607	2.39321e-05	-1.02839	-1.1401
217927051	chr2:217927051:G:C	1.93995e-08	-1.02513	-1.15535	2.39015e-05	-1.02036	-1.1494
217927283	chr2:217927283:T:A	6.53412e-08	-1.87103e-10	-0.966104	8.0822e-05	-1.87103e-10	-0.951456
217927394	chr2:217927394:C:T	5.65968e-08	-1.10977	-3.15521e-10	7.46796e-05	-1.0305	-3.15521e-10
217927637	chr2:217927637:G:T	5.96922e-08	-1.87103e-10	-1.05652	7.19466e-05	-1.87103e-10	-1.06778
217928241	chr2:217928241:G:A	6.31201e-08	-1.87103e-10	-1.00069	7.80538e-05	-1.87103e-10	-0.986307
217928630	chr2:217928630:A:G	1.09121e-07	-1.87103e-10	-0.453268	0.000136877	-1.87103e-10	-0.424625
217929120	chr2:217929120:A:AC	2.71706e-08	-0.619984	-1.22361	4.99625e-05	-0.212358	-1.22007
217929260	chr2:217929260:G:A	9.7062e-09	-1.5835	-1.28946	1.42203e-05	-1.40359	-1.28545
217929612	chr2:217929612:C:T	9.53859e-08	-1.87103e-10	-0.587796	0.000117208	-1.87103e-10	-0.579753
217929789	chr2:217929789:A:G	9.97123e-08	-1.87103e-10	-0.543437	0.000120319	-1.87103e-10	-0.553561
217929809	chr2:217929809:T:C	2.79608e-08	-1.81492	-3.15521e-10	3.41215e-05	-1.81378	-3.15521e-10
217929848	chr2:217929848:T:C	5.31123e-08	-1.87103e-10	-1.17332	6.5203e-05	-1.87103e-10	-1.1662
217929974	chr2:217929974:T:C	4.91578e-08	-1.87103e-10	-1.25069	5.99178e-05	-1.87103e-10	-1.25073
217930036	chr2:217930036:T:C	5.02777e-08	-1.87103e-10	-1.22816	6.17301e-05	-1.87103e-10	-1.22093
217930396	chr2:217930396:G:A	5.43994e-08	-1.87103e-10	-1.14937	6.70308e-05	-1.87103e-10	-1.13855
217930551	chr2:217930551:T:C	6.14466e-08	-1.87103e-10	-1.02756	7.46288e-05	-1.87103e-10	-1.03118
217930633	chr2:217930633:T:G	6.11364e-08	-0.511818	-0.520802	8.64362e-05	-0.33499	-0.549308
217930668	chr2:217930668:C:T	7.13302e-08	-1.87103e-10	-0.878407	8.51924e-05	-1.87103e-10	-0.898792
217930774	chr2:217930774:G:A	5.75232e-08	-1.87103e-10	-1.09354	6.87196e-05	-1.87103e-10	-1.11367
217930995	chr2:217930995:G:C	1.97943e-08	-1.40521	-0.755126	3.24483e-05	-1.11334	-0.750718
217931105	chr2:217931105:G:A	5.09654e-08	-1.87103e-10	-1.21458	6.30367e-05	-1.87103e-10	-1.19999
217931116	chr2:217931116:A:G	1.56608e-08	-1.10113	-1.29344	1.95712e-05	-1.07827	-1.29137
217931168	chr2:217931168:A:T	3.78209e-08	-0.270897	-1.24197	2.22824e-05	-1.01516	-1.22475
217931547	chr2:217931547:C:A	3.97492e-08	-1.46314	-3.15521e-10	4.2633e-05	-1.59108	-3.15521e-10
217931729	chr2:217931729:G:A	1.55831e-08	-1.38188	-1.01766	2.05593e-05	-1.27417	-1.04622
217932180	chr2:217932180:C:T	5.22706e-08	-1.87103e-10	-1.18929	6.30369e-05	-1.87103e-10	-1.19998
217932224	chr2:217932224:G:A	9.38021e-09	-1.78517	-1.12195	1.10957e-05	-1.81625	-1.1209
217932239	chr2:217932239:G:A	4.68384e-08	-1.87103e-10	-1.29902	5.7063e-05	-1.87103e-10	-1.29955
217932449	chr2:217932449:C:T	4.89635e-08	-1.87103e-10	-1.25465	5.97843e-05	-1.87103e-10	-1.25296
217932575	chr2:217932575:T:C	4.93404e-08	-1.87103e-10	-1.24698	5.94174e-05	-1.87103e-10	-1.25912
217932671	chr2:217932671:A:G	4.97155e-08	-1.87103e-10	-1.23941	6.07208e-05	-1.87103e-10	-1.23742
217933043	chr2:217933043:G:A	2.96016e-08	-1.28852	-0.469379	3.89443e-05	-1.16779	-0.513781
217933154	chr2:217933154:G:A	4.76266e-08	-1.87103e-10	-1.28233	5.8451e-05	-1.87103e-10	-1.27552
217933213	chr2:217933213:C:G	7.82112e-08	-1.87103e-10	-0.786314	9.20321e-05	-1.87103e-10	-0.821567
217933409	chr2:217933409:T:C	4.99252e-08	-1.87103e-10	-1.2352	6.09923e-05	-1.87103e-10	-1.23296
217933525	chr2:217933525:A:G	5.06676e-08	-1.87103e-10	-1.22044	6.19048e-05	-1.87103e-10	-1.21811
217933715	chr2:217933715:C:A	4.77e-08	-1.87103e-10	-1.2808	5.82188e-05	-1.87103e-10	-1.2795
217933913	chr2:217933913:T:A	5.07761e-08	-1.87103e-10	-1.2183	6.20409e-05	-1.87103e-10	-1.21591
217933922	chr2:217933922:C:T	4.07468e-08	-1.36956	-0.0687875	5.26677e-05	-1.25963	-0.120069
217934198	chr2:217934198:A:G	5.00676e-08	-1.87103e-10	-1.23235	6.11706e-05	-1.87103e-10	-1.23004
217934618	chr2:217934618:C:T	5.48955e-08	-1.87103e-10	-1.1403	6.75059e-05	-1.87103e-10	-1.13149
217934831	chr2:217934831:G:A	2.02626e-08	-0.917328	-1.21962	3.51345e-05	-0.572744	-1.21178
217935063	chr2:217935063:C:T	6.91947e-08	-1.87103e-10	-0.908802	8.10871e-05	-1.87103e-10	-0.948181
217935079	chr2:217935079:T:A	4.68743e-08	-1.87103e-10	-1.29826	5.71094e-05	-1.87103e-10	-1.29874
217935116	chr2:217935116:T:G	5.12093e-08	-1.87103e-10	-1.2098	6.25798e-05	-1.87103e-10	-1.20726
217935123	chr2:217935123:G:C	7.60865e-08	-1.27059	0.456737	9.76999e-05	-1.1498	0.387996
217935670	chr2:217935670:C:T	3.7806e-08	-0.258398	-1.25486	3.54648e-05	-0.511817	-1.26335
217935735	chr2:217935735:T:A	4.88213e-08	-1.87103e-10	-1.25756	5.87097e-05	-1.87103e-10	-1.2711
217936003	chr2:217936003:T:C	5.85396e-08	-1.87103e-10	-1.07602	7.29824e-05	-1.87103e-10	-1.05349
217936230	chr2:217936230:C:T	8.03215e-09	-1.80725	-1.25502	9.84215e-06	-1.79625	-1.26078
217936548	chr2:217936548:A:G	4.95093e-08	-1.87103e-10	-1.24357	6.05166e-05	-1.87103e-10	-1.24079
217936751	chr2:217936751:C:T	1.59647e-07	-1.87103e-10	-0.0727596	0.000196891	-1.87103e-10	-0.0610549
217936862	chr2:217936862:C:T	6.19809e-08	-0.579385	-0.439516	6.17036e-05	-0.807145	-0.414217
217937145	chr2:217937145:A:G	1.91398e-07	-1.87103e-10	0.108631	0.000229147	-1.87103e-10	0.0906585
217937153	chr2:217937153:T:C	2.04082e-07	-1.87103e-10	0.172793	0.00024418	-1.87103e-10	0.154199
217937237	chr2:217937237:A:T	1.00342e-07	-1.87103e-10	-0.537138	0.000128933	-1.87103e-10	-0.484412
217937302	chr2:217937302:C:T	4.68765e-08	-1.87103e-10	-1.29821	5.71576e-05	-1.87103e-10	-1.29789
217937440	chr2:217937440:C:T	7.82288e-08	-1.87103e-10	-0.786088	9.70949e-05	-1.87103e-10	-0.768016
217937958	chr2:217937958:A:G	3.94325e-06	-1.87103e-10	3.13403	0.00500161	-1.87103e-10	3.17381
217938148	chr2:217938148:C:G	5.97475e-08	-1.87103e-10	-1.0556	7.39062e-05	-1.87103e-10	-1.04091
217938412	chr2:217938412:C:T	2.29718e-06	-1.87103e-10	2.59371	0.00288025	-1.87103e-10	2.62193
217938413	chr2:217938413:G:A	6.15431e-08	-1.87103e-10	-1.02599	7.54502e-05	-1.87103e-10	-1.02023
217938606	chr2:217938606:T:C	8.49633e-09	-1.71596	-1.29013	1.01585e-05	-1.74101	-1.28439
217939258	chr2:217939258:TC:T	5.25518e-08	-1.87103e-10	-1.18393	6.41352e-05	-1.87103e-10	-1.18271
217939262	chr2:217939262:C:G	5.25255e-08	-1.87103e-10	-1.18443	6.41029e-05	-1.87103e-10	-1.18321
217939953	chr2:217939953:T:C	8.26376e-09	-1.74469	-1.28916	9.94186e-06	-1.76369	-1.28326
217939954	chr2:217939954:G:A	4.7195e-08	-1.87103e-10	-1.29144	5.7572e-05	-1.87103e-10	-1.29067
217940858	chr2:217940858:AC:A	2.66234e-06	2.74123	-3.15521e-10	0.00216356	2.33581	-3.15521e-10
217941438	chr2:217941438:T:G	1.36975e-08	-1.30398	-1.22453	1.34198e-05	-1.50614	-1.24084
217941724	chr2:217941724:C:T	5.67535e-07	-1.87103e-10	1.19558	0.000782928	-1.87103e-10	1.31934
217942025	chr2:217942025:A:C	8.84769e-09	-1.69583	-1.26974	1.02099e-05	-1.74131	-1.27903
217942059	chr2:217942059:T:C	1.25787e-07	-0.311135	-3.15521e-10	0.00019925	-0.0491432	-3.15521e-10
217942472	chr2:217942472:T:G	1.52952e-08	-1.65327	-0.764916	1.77992e-05	-1.67118	-0.793374
217942824	chr2:217942824:A:G	3.48205e-07	-1.69341	2.40047	0.000525183	-1.71185	2.63189
217943092	chr2:217943092:G:A	5.98777e-08	-1.87103e-10	-1.05342	7.30559e-05	-1.87103e-10	-1.05248
217943431	chr2:217943431:C:T	3.24639e-07	-1.87103e-10	0.636988	0.000440489	-1.87103e-10	0.744181
217943833	chr2:217943833:A:G	1.66219e-07	-1.87103e-10	-0.0324186	0.000203541	-1.87103e-10	-0.0278362
217944703	chr2:217944703:T:C	1.61136e-08	-1.21478	-1.15128	1.70698e-05	-1.35854	-1.14785
217945087	chr2:217945087:G:A	4.70735e-08	-1.87103e-10	-1.29402	5.73945e-05	-1.87103e-10	-1.29376
217945444	chr2:217945444:G:A	3.01947e-08	-1.73806	-3.15521e-10	3.49855e-05	-1.78877	-3.15521e-10
217945751	chr2:217945751:T:C	2.07095e-07	-1.50765	1.6951	0.000260561	-1.59743	1.81656
217945958	chr2:217945958:T:C	4.51026e-07	-1.87103e-10	0.965799	0.000611538	-1.87103e-10	1.07227
217946025	chr2:217946025:G:A	5.78402e-08	-1.87103e-10	-1.08804	7.13839e-05	-1.87103e-10	-1.07563
217946161	chr2:217946161:C:T	4.67595e-08	-1.87103e-10	-1.30071	5.68819e-05	-1.87103e-10	-1.30273
217946185	chr2:217946185:G:A	5.80086e-08	-1.81449	0.729352	7.2145e-05	-1.81772	0.75269
217946274	chr2:217946274:G:A	1.09617e-07	-1.87103e-10	-0.448733	0.000134127	-1.87103e-10	-0.44492
217946346	chr2:217946346:G:T	5.00825e-07	-1.87103e-10	1.07053	0.000680438	-1.87103e-10	1.17903
217946412	chr2:217946412:G:A	4.47467e-08	-1.81233	0.467625	5.54674e-05	-1.81768	0.489776
217946861	chr2:217946861:T:C	7.90021e-09	-1.77408	-1.30476	9.36354e-06	-1.8033	-1.30358
217946971	chr2:217946971:A:T	2.96624e-08	-1.75584	-3.15521e-10	3.47819e-05	-1.79461	-3.15521e-10
217947239	chr2:217947239:T:A	1.01502e-08	-1.63194	-1.1963	1.07616e-05	-1.76869	-1.19903
217947358	chr2:217947358:T:C	8.10883e-09	-1.80349	-1.24929	9.66008e-06	-1.81439	-1.26131
217947516	chr2:217947516:G:A	9.94926e-09	-1.61026	-1.23796	1.11728e-05	-1.68988	-1.24034
217948184	chr2:217948184:G:C	4.85384e-08	-1.87103e-10	-1.26337	5.92886e-05	-1.87103e-10	-1.26129
217948365	chr2:217948365:G:A	1.69632e-07	-1.87103e-10	-0.0120978	0.000210542	-1.87103e-10	0.00597888
217948483	chr2:217948483:G:A	7.60825e-08	-1.87103e-10	-0.813908	9.21537e-05	-1.87103e-10	-0.820247
217948535	chr2:217948535:C:T	4.67807e-08	-1.87103e-10	-1.30026	5.71127e-05	-1.87103e-10	-1.29868
217948543	chr2:217948543:G:A	5.18307e-08	-1.87103e-10	-1.19774	6.38305e-05	-1.87103e-10	-1.18747
217948552	chr2:217948552:G:A	2.79e-08	-1.8171	-3.15521e-10	3.40515e-05	-1.81583	-3.15521e-10
217948594	chr2:217948594:C:T	1.10792e-07	-1.87103e-10	-0.438075	0.000137496	-1.87103e-10	-0.420109
217948647	chr2:217948647:A:T	1.67471e-07	-1.87103e-10	-0.0249162	0.000205379	-1.87103e-10	-0.018849
217948669	chr2:217948669:C:T	6.4595e-08	-1.87103e-10	-0.977589	7.82549e-05	-1.87103e-10	-0.983733
217948865	chr2:217948865:G:A	7.14534e-08	-1.87103e-10	-0.87668	8.78815e-05	-1.87103e-10	-0.867716
217950205	chr2:217950205:T:C	9.56258e-07	-1.87103e-10	1.7173	0.00121734	-1.87103e-10	1.76072
217950298	chr2:217950298:G:A	7.10467e-07	-1.87103e-10	1.4202	0.000985281	-1.87103e-10	1.54922
217950420	chr2:217950420:T:G	1.4432e-06	-1.87103e-10	2.12889	0.00205663	-1.87103e-10	2.28512
217950518	chr2:217950518:G:A	3.82208e-08	-1.50235	-3.15521e-10	4.88486e-05	-1.45498	-3.15521e-10
217950547	chr2:217950547:G:A	1.35666e-08	-1.48464	-1.05347	1.57294e-05	-1.5102	-1.07798
217950582	chr2:217950582:C:T	6.14988e-08	-1.87103e-10	-1.02671	7.55456e-05	-1.87103e-10	-1.01897
217950972	chr2:217950972:T:C	6.37273e-08	-0.991114	-3.15521e-10	9.92796e-05	-0.745765	-3.15521e-10
217951030	chr2:217951030:G:A	1.58465e-07	-1.87103e-10	-0.0801909	0.000194217	-1.87103e-10	-0.0747282
217951283	chr2:217951283:C:T	4.94086e-08	-1.87103e-10	-1.2456	5.99682e-05	-1.87103e-10	-1.24989
217951355	chr2:217951355:C:T	4.18052e-08	-1.47264	0.0599376	5.82286e-05	-1.36562	0.0862955
217951475	chr2:217951475:A:G	1.72483e-07	-1.87103e-10	0.00457404	0.00021386	-1.87103e-10	0.0216147
217951477	chr2:217951477:T:C	5.10817e-08	-1.87103e-10	-1.2123	6.32517e-05	-1.87103e-10	-1.19658
217951969	chr2:217951969:C:T	5.86085e-08	-1.87103e-10	-1.07485	7.19242e-05	-1.87103e-10	-1.06809
217951979	chr2:217951979:C:T	1.19789e-07	0.114042	-0.474035	0.000204432	0.380204	-0.403675
217952067	chr2:217952067:C:T	5.74706e-08	-1.87103e-10	-1.09445	7.05087e-05	-1.87103e-10	-1.08797
217952453	chr2:217952453:G:A	4.71953e-08	-1.87103e-10	-1.29143	5.75839e-05	-1.87103e-10	-1.29046
217952743	chr2:217952743:C:T	1.23749e-07	-1.87103e-10	-0.327472	0.000153233	-1.87103e-10	-0.311745
217952813	chr2:217952813:C:G	5.86265e-08	-1.87103e-10	-1.07454	7.19464e-05	-1.87103e-10	-1.06778
217953061	chr2:217953061:G:A	4.81429e-08	-1.27155	-3.15521e-10	5.44568e-05	-1.3463	-3.15521e-10
217953353	chr2:217953353:A:G	1.2272e-06	-1.87103e-10	1.96677	0.00174665	-1.87103e-10	2.12175
217953453	chr2:217953453:A:T	6.10121e-08	-1.87103e-10	-1.03465	7.49155e-05	-1.87103e-10	-1.02734
217953529	chr2:217953529:G:A	2.65167e-07	-1.87103e-10	0.434634	0.000328678	-1.87103e-10	0.451374
217953705	chr2:217953705:G:A	2.79883e-07	-1.87103e-10	0.488646	0.000366666	-1.87103e-10	0.560746
217953710	chr2:217953710:G:A	5.06443e-08	-1.87103e-10	-1.2209	6.2026e-05	-1.87103e-10	-1.21615
217953734	chr2:217953734:G:A	5.09572e-08	-1.87103e-10	-1.21474	6.2709e-05	-1.87103e-10	-1.2052
217953745	chr2:217953745:C:T	1.51044e-08	-1.63509	-0.795645	1.74112e-05	-1.65494	-0.831651
217954109	chr2:217954109:C:G	1.89521e-07	-1.87103e-10	0.0987713	0.00023225	-1.87103e-10	0.104108
217954128	chr2:217954128:G:A	1.85077e-07	-1.87103e-10	0.0750465	0.00022667	-1.87103e-10	0.0797884
217954211	chr2:217954211:G:T	4.66535e-08	-1.87103e-10	-1.30298	5.69284e-05	-1.87103e-10	-1.30191
217954338	chr2:217954338:A:G	2.88901e-08	-1.78223	-3.15521e-10	3.68223e-05	-1.7376	-3.15521e-10
217954413	chr2:217954413:A:C	7.75541e-09	-1.80374	-1.2936	9.79996e-06	-1.76824	-1.29309
217954456	chr2:217954456:C:T	2.79679e-07	-1.87103e-10	0.487915	0.000346696	-1.87103e-10	0.504742
217954673	chr2:217954673:G:A	2.83916e-08	-1.81745	0.0178182	3.5858e-05	-1.81554	0.0513965
217954684	chr2:217954684:C:A	5.79073e-08	-1.87103e-10	-1.08688	7.10126e-05	-1.87103e-10	-1.08085
217954775	chr2:217954775:C:T	1.6327e-08	-1.51324	-0.839668	2.08895e-05	-1.53765	-0.766809
217954804	chr2:217954804:C:T	1.69201e-08	-1.59844	-0.718781	2.20163e-05	-1.61972	-0.632203
217955043	chr2:217955043:G:A	5.69837e-07	-1.87103e-10	1.19962	0.000720816	-1.87103e-10	1.23668
217955183	chr2:217955183:T:C	3.60315e-07	-1.87103e-10	0.741253	0.00045042	-1.87103e-10	0.766475
217955446	chr2:217955446:G:A	2.44245e-07	-1.87103e-10	0.352444	0.000303879	-1.87103e-10	0.372924
217955916	chr2:217955916:C:T	3.712e-07	-1.87103e-10	0.771014	0.000509055	-1.87103e-10	0.888852
217955976	chr2:217955976:G:A	2.89463e-08	-1.78028	-3.15521e-10	3.78961e-05	-1.70886	-3.15521e-10
217956284	chr2:217956284:T:C	3.50802e-07	-1.87103e-10	0.714495	0.000481449	-1.87103e-10	0.833095
217956474	chr2:217956474:C:T	4.68987e-07	-1.87103e-10	1.00485	0.000649183	-1.87103e-10	1.13201
217956555	chr2:217956555:T:C	6.87813e-08	-0.882014	-0.0327807	6.49513e-05	-1.12154	-0.0485252
217956661	chr2:217956661:G:A	5.39979e-08	-0.85419	-0.302591	5.04965e-05	-1.10805	-0.313751
217956998	chr2:217956998:C:T	1.5387e-08	-1.10733	-1.30487	1.8456e-05	-1.12605	-1.30227
217957136	chr2:217957136:G:A	1.29176e-07	-1.87103e-10	-0.284549	0.000160426	-1.87103e-10	-0.265873
217957285	chr2:217957285:G:A	1.51356e-08	-1.12977	-1.2989	1.79511e-05	-1.15202	-1.30404
217957347	chr2:217957347:G:A	4.81959e-08	-1.87103e-10	-1.27045	5.85825e-05	-1.87103e-10	-1.27327
217957385	chr2:217957385:C:T	5.04718e-08	-1.22431	-3.15521e-10	5.29242e-05	-1.37484	-3.15521e-10
217957428	chr2:217957428:G:C	5.91304e-08	-1.87103e-10	-1.06598	7.37209e-05	-1.87103e-10	-1.04342
217957436	chr2:217957436:G:A	8.39277e-08	-1.87103e-10	-0.715771	0.000105265	-1.87103e-10	-0.687228
217957516	chr2:217957516:T:C	4.04091e-08	-1.57818	0.131504	4.7528e-05	-1.70439	0.221999
217957694	chr2:217957694:A:G	1.04033e-08	-1.49908	-1.30452	1.09186e-05	-1.64895	-1.30429
217957893	chr2:217957893:A:G	8.22456e-07	-1.87103e-10	1.56657	0.00105313	-1.87103e-10	1.61582
217957967	chr2:217957967:T:A	1.03684e-08	-1.59649	-1.21047	1.12465e-05	-1.71806	-1.20558
217958151	chr2:217958151:C:T	9.40044e-09	-1.60301	-1.30196	1.01603e-05	-1.72269	-1.30252
217958841	chr2:217958841:C:G	8.50583e-09	-1.70895	-1.29602	9.57083e-06	-1.78492	-1.30006
217959768	chr2:217959768:T:C	5.04955e-08	-1.87103e-10	-1.22384	6.23023e-05	-1.87103e-10	-1.21171
217959806	chr2:217959806:C:T	1.00452e-07	-1.38455	0.848504	0.000102842	-1.56287	0.852361
217959871	chr2:217959871:G:A	6.46029e-08	-1.87103e-10	-0.977467	7.95744e-05	-1.87103e-10	-0.967012
217959988	chr2:217959988:A:G	1.53822e-08	-1.13131	-1.2812	1.86415e-05	-1.15398	-1.26433
217960099	chr2:217960099:C:T	6.6223e-08	-1.87103e-10	-0.952699	8.42483e-05	-1.87103e-10	-0.909936
217960161	chr2:217960161:C:T	6.09215e-08	-1.87103e-10	-1.03614	7.239e-05	-1.87103e-10	-1.06164
217960627	chr2:217960627:C:T	9.00674e-09	-1.651	-1.29675	9.95513e-06	-1.74789	-1.29773
217960747	chr2:217960747:T:G	1.50842e-08	-1.50583	-0.926254	2.24398e-05	-1.36902	-0.863848
217960766	chr2:217960766:C:T	1.87467e-08	-0.917474	-1.29723	2.28749e-05	-0.916453	-1.29721
217960767	chr2:217960767:A:G	1.14754e-08	-1.44104	-1.26448	1.57633e-05	-1.30612	-1.2799
217960884	chr2:217960884:G:C	1.38786e-08	-1.23053	-1.28485	1.67869e-05	-1.25398	-1.26913
217961476	chr2:217961476:G:T	5.54383e-08	-1.13046	-3.15521e-10	6.18887e-05	-1.21837	-3.15521e-10
217961677	chr2:217961677:A:G	5.32518e-08	-1.87103e-10	-1.17069	6.53574e-05	-1.87103e-10	-1.16383
217961868	chr2:217961868:T:C	2.65635e-08	-0.726079	-1.14011	3.09429e-05	-0.776544	-1.13502
217962081	chr2:217962081:C:A	5.72882e-08	-1.87103e-10	-1.09763	7.0286e-05	-1.87103e-10	-1.09113
217962126	chr2:217962126:T:C	1.07464e-08	-1.4991	-1.27206	1.46597e-05	-1.3728	-1.28581
217962214	chr2:217962214:C:T	1.86533e-08	-1.03754	-1.18216	2.30496e-05	-1.06004	-1.14602
217962303	chr2:217962303:C:T	1.10632e-08	-1.46964	-1.27246	1.51417e-05	-1.34011	-1.28614
217962796	chr2:217962796:T:C	6.91802e-08	-1.87103e-10	-0.909012	8.80731e-05	-1.87103e-10	-0.865537
217962825	chr2:217962825:A:G	8.85918e-09	-1.66159	-1.30268	9.84672e-06	-1.7534	-1.30316
217962847	chr2:217962847:T:C	1.0528e-07	-1.87103e-10	-0.489107	0.00012902	-1.87103e-10	-0.483738
217963055	chr2:217963055:G:A	9.03474e-09	-1.76071	-1.18394	1.17289e-05	-1.72795	-1.1537
217963190	chr2:217963190:T:C	9.73973e-09	-1.75238	-1.11713	1.27295e-05	-1.71957	-1.08022
217963312	chr2:217963312:G:T	1.97209e-08	-0.96204	-1.20201	2.40915e-05	-0.99342	-1.16843
217963408	chr2:217963408:G:A	2.4462e-08	-1.07501	-0.873598	3.07652e-05	-1.11083	-0.806493
217963560	chr2:217963560:C:T	4.65679e-08	-1.87103e-10	-1.30481	5.67733e-05	-1.87103e-10	-1.30464
217963711	chr2:217963711:C:T	9.55947e-09	-1.72851	-1.15969	1.30441e-05	-1.60183	-1.17354
217964742	chr2:217964742:A:G	1.00266e-07	-1.87103e-10	-0.5379	0.000124144	-1.87103e-10	-0.522262
217964800	chr2:217964800:G:A	1.45378e-07	-1.87103e-10	-0.166388	0.000176716	-1.87103e-10	-0.169163
217964804	chr2:217964804:G:C	3.11345e-08	-1.27688	-0.430534	4.91489e-05	-0.971008	-0.477842
217964955	chr2:217964955:G:A	4.07763e-08	-0.410706	-1.02692	8.91938e-05	0.174027	-1.02692
217965009	chr2:217965009:G:A	5.35505e-08	-1.87103e-10	-1.1651	6.49881e-05	-1.87103e-10	-1.1695
217965081	chr2:217965081:T:C	4.67423e-08	-1.87103e-10	-1.30108	5.69516e-05	-1.87103e-10	-1.3015
217965091	chr2:217965091:T:G	3.79258e-08	-0.951818	-0.558277	5.14867e-05	-0.83925	-0.563132
217965103	chr2:217965103:G:A	4.75373e-08	-1.87103e-10	-1.28421	5.87227e-05	-1.87103e-10	-1.27088
217965626	chr2:217965626:C:T	2.69494e-08	-1.53773	-0.314038	3.50349e-05	-1.47911	-0.308249
217965692	chr2:217965692:G:A	8.04965e-08	-1.87103e-10	-0.757512	9.71629e-05	-1.87103e-10	-0.767316
217965762	chr2:217965762:G:A	7.58473e-08	-1.87103e-10	-0.817004	9.84301e-05	-1.87103e-10	-0.754358
217965869	chr2:217965869:C:T	2.33903e-08	-1.55649	-0.436915	3.61575e-05	-1.31308	-0.442744
217965903	chr2:217965903:C:T	2.43244e-08	-1.53919	-0.415056	3.78459e-05	-1.28921	-0.420976
217965962	chr2:217965962:G:A	4.57684e-08	-1.33454	0.012409	7.7922e-05	-1.00185	0.0138526
217965999	chr2:217965999:G:A	5.51682e-08	-1.87103e-10	-1.13534	7.01191e-05	-1.87103e-10	-1.09351
217966611	chr2:217966611:C:T	5.14873e-08	-1.87103e-10	-1.20439	6.36866e-05	-1.87103e-10	-1.18973
217966791	chr2:217966791:G:C	5.42041e-08	-1.87103e-10	-1.15297	6.64523e-05	-1.87103e-10	-1.14722
217966822	chr2:217966822:G:C	8.82571e-08	-1.87103e-10	-0.665473	0.000112083	-1.87103e-10	-0.624465
217966933	chr2:217966933:C:G	5.79595e-08	-1.87103e-10	-1.08598	7.40926e-05	-1.87103e-10	-1.03839
217966982	chr2:217966982:T:C	5.33977e-08	-1.87103e-10	-1.16796	6.52948e-05	-1.87103e-10	-1.16479
217967102	chr2:217967102:G:A	4.91214e-08	-1.87103e-10	-1.25143	5.94091e-05	-1.87103e-10	-1.25926
217967228	chr2:217967228:G:A	6.22084e-08	-1.87103e-10	-1.01524	8.00561e-05	-1.87103e-10	-0.960977
217967753	chr2:217967753:A:G	1.10172e-07	-1.87103e-10	-0.443688	0.000134746	-1.87103e-10	-0.440311
217968153	chr2:217968153:T:G	2.40212e-07	-1.87103e-10	0.335793	0.000311324	-1.87103e-10	0.39713
217968428	chr2:217968428:C:G	1.37316e-08	-1.51432	-1.01171	1.80335e-05	-1.44515	-1.00632
217968686	chr2:217968686:T:G	5.61632e-08	-1.87103e-10	-1.11747	6.81558e-05	-1.87103e-10	-1.12191
217968801	chr2:217968801:CT:C	6.13985e-08	-1.87103e-10	-1.02834	7.89151e-05	-1.87103e-10	-0.975332
217969097	chr2:217969097:C:T	7.67261e-08	-1.87103e-10	-0.805484	9.35436e-05	-1.87103e-10	-0.805277
217969280	chr2:217969280:C:T	6.82197e-08	-1.87103e-10	-0.922993	8.80527e-05	-1.87103e-10	-0.865769
217969559	chr2:217969559:C:T	8.22856e-08	-0.73553	-3.15521e-10	0.000102224	-0.716534	-3.15521e-10
217969614	chr2:217969614:A:C	1.48928e-07	-1.87103e-10	-0.142264	0.000179193	-1.87103e-10	-0.155243
217969930	chr2:217969930:G:A	1.2154e-07	-1.87103e-10	-0.34548	0.000165715	-1.87103e-10	-0.233435
217970584	chr2:217970584:C:A	1.39311e-07	-1.87103e-10	-0.209018	0.000170546	-1.87103e-10	-0.204702
217970857	chr2:217970857:T:C	1.27263e-07	-1.87103e-10	-0.299471	0.000170357	-1.87103e-10	-0.205811
217971180	chr2:217971180:T:G	3.51946e-08	-1.58483	-3.15521e-10	4.68739e-05	-1.49624	-3.15521e-10
217972370	chr2:217972370:A:G	1.44136e-07	-1.87103e-10	-0.174971	0.000193982	-1.87103e-10	-0.075937
217972928	chr2:217972928:AG:A	1.89621e-07	-1.87103e-10	0.0992983	0.00025662	-1.87103e-10	0.203891
217973297	chr2:217973297:C:T	9.09783e-08	-1.87103e-10	-0.635106	0.000111347	-1.87103e-10	-0.631053
217973465	chr2:217973465:C:T	5.59392e-07	-1.87103e-10	1.18112	0.000681389	-1.87103e-10	1.18043
217973624	chr2:217973624:C:T	9.59265e-07	0.88735	0.833091	0.000428395	-0.172279	0.888619
217973668	chr2:217973668:G:T	1.61408e-07	-1.87103e-10	-0.0617897	0.000199198	-1.87103e-10	-0.0494056
217974399	chr2:217974399:A:G	3.51358e-08	-1.2824	-0.304103	4.52368e-05	-1.21521	-0.316586
217974593	chr2:217974593:A:G	1.58888e-07	-1.87103e-10	-0.0775266	0.000204154	-1.87103e-10	-0.0248283
217974682	chr2:217974682:C:G	7.54275e-08	-1.87103e-10	-0.822554	9.20719e-05	-1.87103e-10	-0.821135
217974853	chr2:217974853:CCTG:C	7.53347e-08	-1.87103e-10	-0.823785	9.19584e-05	-1.87103e-10	-0.822368
217975201	chr2:217975201:A:T	2.8739e-08	-1.78747	-3.15521e-10	3.707e-05	-1.7309	-3.15521e-10
217975352	chr2:217975352:T:C	4.65836e-08	-1.87103e-10	-1.30448	5.68446e-05	-1.87103e-10	-1.30338
217975442	chr2:217975442:C:T	5.95225e-07	-1.87103e-10	1.24321	0.000830147	-1.87103e-10	1.3779
217975534	chr2:217975534:A:G	1.41791e-07	-1.87103e-10	-0.191375	0.0001906	-1.87103e-10	-0.0935292
217975639	chr2:217975639:G:A	1.25825e-08	-1.36458	-1.24884	2.04032e-05	-1.06778	-1.26023
217976131	chr2:217976131:A:G	3.26995e-08	-1.65837	-3.15521e-10	3.56655e-05	-1.76952	-3.15521e-10
217976380	chr2:217976380:G:C	1.1283e-07	-1.87103e-10	-0.419842	0.000153106	-1.87103e-10	-0.312576
217976489	chr2:217976489:G:A	1.72106e-07	-1.87103e-10	0.00238671	0.000210844	-1.87103e-10	0.00741583
217976578	chr2:217976578:G:A	1.88733e-08	-1.53845	-0.669525	2.88695e-05	-1.30552	-0.675401
217976607	chr2:217976607:C:T	3.80876e-06	0.482501	2.61683	0.0019974	-0.472665	2.72856
217976616	chr2:217976616:C:T	7.9478e-08	-1.87103e-10	-0.770246	9.69938e-05	-1.87103e-10	-0.769058
217976628	chr2:217976628:G:A	5.59944e-08	-1.87103e-10	-1.12048	7.14214e-05	-1.87103e-10	-1.07511
217977111	chr2:217977111:C:T	1.42004e-07	-1.87103e-10	-0.189873	0.000173905	-1.87103e-10	-0.185196
217977400	chr2:217977400:C:A	6.9897e-08	-1.87103e-10	-0.898704	8.92212e-05	-1.87103e-10	-0.852586
217977484	chr2:217977484:C:G	1.03566e-08	-1.51025	-1.29785	1.60014e-05	-1.27079	-1.30024
217977522	chr2:217977522:A:G	1.01999e-07	-1.87103e-10	-0.520762	0.000122904	-1.87103e-10	-0.532298
217977836	chr2:217977836:T:C	5.53239e-08	-1.87103e-10	-1.13252	6.85179e-05	-1.87103e-10	-1.11661
217978039	chr2:217978039:G:A	5.47766e-08	-1.87103e-10	-1.14246	6.78101e-05	-1.87103e-10	-1.12699
217979101	chr2:217979101:C:A	1.21932e-07	-1.87103e-10	-0.342263	0.000149996	-1.87103e-10	-0.333094
217979157	chr2:217979157:A:T	1.13475e-08	-1.45843	-1.2583	1.82666e-05	-1.17712	-1.26151
217979292	chr2:217979292:A:T	6.9184e-08	-1.87103e-10	-0.908957	8.43812e-05	-1.87103e-10	-0.90836
217979296	chr2:217979296:T:C	6.92328e-08	-1.87103e-10	-0.908252	8.44396e-05	-1.87103e-10	-0.907668
217980311	chr2:217980311:T:C	1.01704e-07	0.748454	-1.27211	4.40901e-05	-0.301355	-1.25612
217980631	chr2:217980631:A:C	5.25579e-08	-1.87103e-10	-1.18381	6.26478e-05	-1.87103e-10	-1.20618
217980680	chr2:217980680:G:A	1.08658e-07	-1.87103e-10	-0.457525	0.000131697	-1.87103e-10	-0.4632
217980717	chr2:217980717:T:C	4.92167e-08	-1.24949	-3.15521e-10	6.40603e-05	-1.18388	-3.15521e-10
217980825	chr2:217980825:T:C	1.32815e-07	-0.256766	-3.15521e-10	0.00017368	-0.186491	-3.15521e-10
217981189	chr2:217981189:C:A	4.85215e-08	-1.87103e-10	-1.26372	5.96557e-05	-1.87103e-10	-1.25511
217981732	chr2:217981732:C:G	2.557e-07	0.801786	-0.403505	0.000108292	-0.256705	-0.402167
217981738	chr2:217981738:G:A	4.65801e-08	-1.87103e-10	-1.30455	5.67675e-05	-1.87103e-10	-1.30474
217981742	chr2:217981742:C:G	1.09415e-07	-1.87103e-10	-0.450576	0.000137344	-1.87103e-10	-0.421217
217981776	chr2:217981776:A:G	1.29463e-07	-1.87103e-10	-0.282332	0.000159421	-1.87103e-10	-0.272155
217981845	chr2:217981845:C:A	9.08208e-08	-1.87103e-10	-0.636838	0.000115785	-1.87103e-10	-0.591969
217982098	chr2:217982098:G:T	2.28565e-07	0.817645	-0.531549	9.61421e-05	-0.248007	-0.529871
217982244	chr2:217982244:A:G	4.69342e-08	-1.87103e-10	-1.29698	5.68656e-05	-1.87103e-10	-1.30301
217982295	chr2:217982295:A:G	5.96968e-08	-1.87103e-10	-1.05645	7.13577e-05	-1.87103e-10	-1.076
217982369	chr2:217982369:C:A	1.13281e-08	-1.41915	-1.29929	1.86189e-05	-1.11626	-1.30327
217982507	chr2:217982507:G:A	8.89432e-08	-1.87103e-10	-0.657729	0.000107358	-1.87103e-10	-0.66754
217982713	chr2:217982713:TA:T	8.36628e-08	-1.87103e-10	-0.718932	0.000104661	-1.87103e-10	-0.692975
217983359	chr2:217983359:C:T	9.15914e-08	-0.628389	-3.15521e-10	0.000118626	-0.567725	-3.15521e-10
217983862	chr2:217983862:T:A	6.48299e-08	-1.87103e-10	-0.973959	7.76561e-05	-1.87103e-10	-0.991415
217983887	chr2:217983887:G:A	2.85701e-08	-1.79336	-3.15521e-10	3.57879e-05	-1.76609	-3.15521e-10
217983999	chr2:217983999:A:G	5.32123e-07	-1.87103e-10	1.13115	0.000669566	-1.87103e-10	1.16293
217984027	chr2:217984027:C:T	5.10847e-07	-1.87103e-10	1.09034	0.000641959	-1.87103e-10	1.12082
217984091	chr2:217984091:C:T	7.96145e-08	-1.87103e-10	-0.76853	0.000102373	-1.87103e-10	-0.715078
217984437	chr2:217984437:AG:A	9.87453e-08	-1.87103e-10	-0.553183	0.000126246	-1.87103e-10	-0.505474
217984780	chr2:217984780:G:A	7.398e-08	-1.87103e-10	-0.841932	9.03196e-05	-1.87103e-10	-0.84035
217984820	chr2:217984820:T:A	4.96883e-08	-1.87103e-10	-1.23996	6.01063e-05	-1.87103e-10	-1.24759
217985006	chr2:217985006:C:T	4.88445e-08	-1.87103e-10	-1.25709	5.93923e-05	-1.87103e-10	-1.25954
217985595	chr2:217985595:C:G	9.29789e-08	-1.87103e-10	-0.613354	0.00011209	-1.87103e-10	-0.624405
217986618	chr2:217986618:G:A	5.58578e-08	-1.87103e-10	-1.12292	6.85518e-05	-1.87103e-10	-1.11612
217986751	chr2:217986751:ACACACACACACG:A	1.09901e-07	-1.87103e-10	-0.446144	0.000134453	-1.87103e-10	-0.442493
217986763	chr2:217986763:G:A	2.9822e-08	-1.75048	-3.15521e-10	3.66033e-05	-1.74357	-3.15521e-10
217986831	chr2:217986831:C:T	4.6569e-08	-1.87103e-10	-1.30479	5.67662e-05	-1.87103e-10	-1.30476
217986947	chr2:217986947:T:C	5.14128e-08	-1.87103e-10	-1.20584	6.52354e-05	-1.87103e-10	-1.1657
217986997	chr2:217986997:C:T	2.81453e-08	-1.80834	-3.15521e-10	3.60069e-05	-1.75999	-3.15521e-10
217987205	chr2:217987205:C:T	2.98626e-08	-1.74912	-3.15521e-10	3.75454e-05	-1.71815	-3.15521e-10
217987302	chr2:217987302:A:C	5.97138e-08	-1.87103e-10	-1.05616	7.74399e-05	-1.87103e-10	-0.994202
217987336	chr2:217987336:A:C	4.67122e-08	-1.87103e-10	-1.30172	5.68338e-05	-1.87103e-10	-1.30357
217987880	chr2:217987880:G:A	4.6604e-08	-1.87103e-10	-1.30404	5.67642e-05	-1.87103e-10	-1.3048
217988468	chr2:217988468:A:G	5.08209e-08	-1.87103e-10	-1.21742	6.4181e-05	-1.87103e-10	-1.182
217988507	chr2:217988507:G:A	4.65714e-08	-1.87103e-10	-1.30474	5.68171e-05	-1.87103e-10	-1.30387
217988593	chr2:217988593:T:C	6.71485e-08	-1.87103e-10	-0.93882	7.81716e-05	-1.87103e-10	-0.984799
217988668	chr2:217988668:G:A	2.57096e-07	1.68023	-1.27651	8.67433e-05	0.398264	-1.27901
217988706	chr2:217988706:C:T	9.07884e-08	-1.87103e-10	-0.637195	0.000109813	-1.87103e-10	-0.644928
217988708	chr2:217988708:C:T	1.05336e-07	-1.87103e-10	-0.48857	0.000127296	-1.87103e-10	-0.497193
217988909	chr2:217988909:G:A	5.04702e-08	-1.87103e-10	-1.22434	6.13368e-05	-1.87103e-10	-1.22732
217988994	chr2:217988994:G:C	1.15378e-07	-1.87103e-10	-0.397517	0.000141974	-1.87103e-10	-0.388061
217989955	chr2:217989955:G:A	4.99414e-08	-1.87103e-10	-1.23488	6.00597e-05	-1.87103e-10	-1.24837
217990070	chr2:217990070:C:T	3.66096e-08	-0.241876	-1.30354	1.82523e-05	-1.13468	-1.30474
217990546	chr2:217990546:T:C	4.77105e-08	-1.87103e-10	-1.28058	5.78249e-05	-1.87103e-10	-1.28629
217990570	chr2:217990570:T:C	4.65649e-08	-1.87103e-10	-1.30488	5.67817e-05	-1.87103e-10	-1.30449
217990599	chr2:217990599:C:A	2.02699e-07	-1.87103e-10	0.165998	0.000261205	-1.87103e-10	0.221601
217990729	chr2:217990729:C:T	4.71735e-08	-1.87103e-10	-1.29189	5.77931e-05	-1.87103e-10	-1.28684
217990827	chr2:217990827:G:A	4.67057e-08	-1.87103e-10	-1.30186	5.68306e-05	-1.87103e-10	-1.30363
217991052	chr2:217991052:T:C	3.0186e-08	-1.73835	-3.15521e-10	3.99662e-05	-1.65567	-3.15521e-10
217991258	chr2:217991258:A:G	4.76512e-08	-1.87103e-10	-1.28182	5.7699e-05	-1.87103e-10	-1.28846
217991320	chr2:217991320:C:CT	1.23164e-07	-1.87103e-10	-0.332206	0.000160631	-1.87103e-10	-0.264595
217991820	chr2:217991820:A:G	7.00392e-08	-1.87103e-10	-0.896671	8.49517e-05	-1.87103e-10	-0.901622
217991881	chr2:217991881:C:T	6.67948e-08	-1.87103e-10	-0.944101	8.23081e-05	-1.87103e-10	-0.933236
217991897	chr2:217991897:C:T	3.17956e-07	-1.87103e-10	0.616187	0.000385984	-1.87103e-10	0.612091
217992141	chr2:217992141:C:T	4.66987e-08	-1.87103e-10	-1.30201	5.70376e-05	-1.87103e-10	-1.29999
217992163	chr2:217992163:A:T	7.63703e-08	-1.87103e-10	-0.810133	9.30803e-05	-1.87103e-10	-0.810242
217993109	chr2:217993109:T:C	4.45434e-08	-0.111733	-1.23753	1.95137e-05	-1.11493	-1.25766
217993227	chr2:217993227:G:A	1.76201e-07	-1.87103e-10	0.0259012	0.000210122	-1.87103e-10	0.00398472
217993280	chr2:217993280:A:G	4.65715e-08	-1.87103e-10	-1.30474	5.68714e-05	-1.87103e-10	-1.30291
217993323	chr2:217993323:T:C	4.32423e-08	-1.27729	-0.101615	3.47549e-05	-1.65943	-0.135954
217993344	chr2:217993344:A:G	3.88332e-08	-1.06759	-0.418864	3.08285e-05	-1.537	-0.378263
217993554	chr2:217993554:C:T	1.64129e-07	-0.0450749	-3.15521e-10	0.000179455	-0.153781	-3.15521e-10
217993678	chr2:217993678:A:G	1.15795e-08	-1.66296	-1.03353	1.44348e-05	-1.63842	-1.03564
217994454	chr2:217994454:C:T	5.20319e-08	-1.87103e-10	-1.19387	6.32652e-05	-1.87103e-10	-1.19637
217994705	chr2:217994705:G:C	5.26466e-08	-0.0455385	-1.13659	3.52132e-05	-0.616492	-1.16579
217994755	chr2:217994755:C:T	5.26288e-08	0.0147262	-1.19719	3.47279e-05	-0.580213	-1.21595
217994856	chr2:217994856:T:C	6.43441e-08	-1.87103e-10	-0.981481	7.85449e-05	-1.87103e-10	-0.980035
217995478	chr2:217995478:T:C	1.03321e-08	-1.58728	-1.22319	1.12475e-05	-1.70106	-1.2225
217995883	chr2:217995883:C:G	3.88305e-08	-0.544806	-0.941714	3.39312e-05	-0.833318	-0.986053
217995971	chr2:217995971:G:A	8.43234e-09	-1.70877	-1.30488	9.45675e-06	-1.7921	-1.30488
217996304	chr2:217996304:G:A	8.18772e-09	-1.78896	-1.25413	1.00312e-05	-1.77882	-1.25918
217996364	chr2:217996364:G:A	4.76719e-08	-1.87103e-10	-1.28138	5.80134e-05	-1.87103e-10	-1.28303
217996384	chr2:217996384:C:T	5.07756e-08	-1.21831	-3.15521e-10	4.94921e-05	-1.44189	-3.15521e-10
217996408	chr2:217996408:C:A	5.92073e-08	0.165431	-1.23011	3.76301e-05	-0.466056	-1.24984
217996435	chr2:217996435:G:T	7.90874e-08	-1.87103e-10	-0.775173	9.55698e-05	-1.87103e-10	-0.783848
217996436	chr2:217996436:G:C	7.90874e-08	-1.87103e-10	-0.775173	9.55698e-05	-1.87103e-10	-0.783848
217996952	chr2:217996952:C:G	8.6045e-09	-1.78993	-1.20351	1.05271e-05	-1.77918	-1.21057
217997129	chr2:217997129:C:G	4.93544e-08	-1.87103e-10	-1.2467	5.97904e-05	-1.87103e-10	-1.25286
217997136	chr2:217997136:A:G	2.9826e-08	-1.75035	-3.15521e-10	3.83253e-05	-1.69759	-3.15521e-10
217997173	chr2:217997173:CTG:C	8.23651e-08	-1.87103e-10	-0.734564	9.94676e-05	-1.87103e-10	-0.743873
217997327	chr2:217997327:C:T	8.46941e-08	-1.87103e-10	-0.706681	0.000103674	-1.87103e-10	-0.702455
217997329	chr2:217997329:G:A	8.08642e-08	-1.87103e-10	-0.752955	9.80015e-05	-1.87103e-10	-0.758722
217997342	chr2:217997342:G:A	9.07173e-08	-0.637979	-3.15521e-10	7.55858e-05	-1.01844	-3.15521e-10
217997518	chr2:217997518:C:T	1.1453e-07	0.498738	-0.903628	6.80636e-05	-0.168845	-0.954418
217997807	chr2:217997807:G:A	9.73637e-08	-1.87103e-10	-0.567272	0.000118439	-1.87103e-10	-0.569304
217998474	chr2:217998474:C:T	9.01415e-09	-1.65365	-1.29328	9.38343e-06	-1.8109	-1.29386
218000052	chr2:218000052:A:C	3.42253e-08	-1.61276	-3.15521e-10	4.44019e-05	-1.55042	-3.15521e-10
218000279	chr2:218000279:T:C	7.15319e-08	-1.87103e-10	-0.875583	8.66836e-05	-1.87103e-10	-0.88144
218000676	chr2:218000676:C:T	4.65676e-08	-1.87103e-10	-1.30482	5.67629e-05	-1.87103e-10	-1.30482
218000969	chr2:218000969:C:T	5.88979e-08	-1.87103e-10	-1.06992	7.13228e-05	-1.87103e-10	-1.07649
218001083	chr2:218001083:G:A	1.02537e-08	-1.55253	-1.26555	9.53398e-06	-1.81766	-1.27119
218001157	chr2:218001157:A:T	5.21831e-08	-1.87103e-10	-1.19097	6.3299e-05	-1.87103e-10	-1.19583
218001166	chr2:218001166:AT:A	1.04933e-08	-1.54727	-1.24773	9.78344e-06	-1.81729	-1.24572
218001250	chr2:218001250:G:A	4.97912e-08	-1.87103e-10	-1.23789	6.03681e-05	-1.87103e-10	-1.24324
218001297	chr2:218001297:G:A	8.83827e-08	-1.87103e-10	-0.66405	0.000107503	-1.87103e-10	-0.666181
218001313	chr2:218001313:T:C	4.85789e-08	0.0108927	-1.27343	1.61505e-05	-1.27734	-1.28442
218001324	chr2:218001324:C:T	9.40676e-09	-1.62118	-1.28312	9.40104e-06	-1.81561	-1.28728
218001715	chr2:218001715:C:T	2.2939e-07	-1.87103e-10	0.289696	0.000281085	-1.87103e-10	0.294951
218001763	chr2:218001763:C:T	2.89855e-08	-1.77893	-3.15521e-10	3.47574e-05	-1.79531	-3.15521e-10
218002158	chr2:218002158:C:A	9.50161e-08	-1.87103e-10	-0.59168	0.000114404	-1.87103e-10	-0.603965
218002272	chr2:218002272:C:G	4.87634e-08	-1.87103e-10	-1.25875	5.95604e-05	-1.87103e-10	-1.25671
218002823	chr2:218002823:A:G	7.4561e-08	-1.87103e-10	-0.834109	9.02516e-05	-1.87103e-10	-0.841104
218003014	chr2:218003014:C:T	4.73399e-08	-0.0855458	-1.20283	3.0904e-05	-0.710274	-1.20255
218003270	chr2:218003270:A:G	4.93958e-08	-1.87103e-10	-1.24586	6.00534e-05	-1.87103e-10	-1.24847
218003306	chr2:218003306:C:A	2.78808e-08	-1.81779	-3.15521e-10	3.40623e-05	-1.81551	-3.15521e-10
218003437	chr2:218003437:G:A	1.68232e-07	-1.87103e-10	-0.0203841	0.000196518	-1.87103e-10	-0.0629509
218003853	chr2:218003853:T:A	5.78026e-08	-1.87103e-10	-1.08869	7.01628e-05	-1.87103e-10	-1.09289
218004016	chr2:218004016:T:C	4.67341e-08	-1.87103e-10	-1.30125	5.6894e-05	-1.87103e-10	-1.30251
218004156	chr2:218004156:C:T	2.76619e-08	-0.598307	-1.22736	1.4271e-05	-1.48766	-1.19782
218004347	chr2:218004347:A:G	2.74622e-08	-0.538086	-1.29483	1.32801e-05	-1.45523	-1.3022
218004405	chr2:218004405:G:C	2.36949e-08	-0.74044	-1.24003	1.27271e-05	-1.55604	-1.24393
218004665	chr2:218004665:A:G	2.72922e-08	-0.534267	-1.30486	1.33736e-05	-1.44834	-1.30207
218004761	chr2:218004761:AGCTCTGGG:A	4.73056e-08	-1.87103e-10	-1.2891	5.7822e-05	-1.87103e-10	-1.28634
218004792	chr2:218004792:G:C	4.7734e-08	-1.87103e-10	-1.28008	5.79645e-05	-1.87103e-10	-1.28387
218004819	chr2:218004819:T:C	3.25862e-08	-0.714181	-0.947658	1.72753e-05	-1.53867	-0.95576
218006035	chr2:218006035:A:G	4.86129e-08	-1.87103e-10	-1.26184	5.91313e-05	-1.87103e-10	-1.26394
218006108	chr2:218006108:G:A	4.72129e-08	-1.87103e-10	-1.29106	5.77038e-05	-1.87103e-10	-1.28838
218006194	chr2:218006194:C:T	6.9283e-08	-1.87103e-10	-0.907527	8.37123e-05	-1.87103e-10	-0.916319
218006258	chr2:218006258:A:G	5.26447e-08	-1.87103e-10	-1.18216	6.3974e-05	-1.87103e-10	-1.18523
218006938	chr2:218006938:A:G	2.99319e-08	-0.669893	-1.07691	1.55115e-05	-1.51741	-1.08471
218006939	chr2:218006939:A:T	3.08819e-08	-0.647531	-1.06803	1.58286e-05	-1.5059	-1.07598
218007245	chr2:218007245:T:C	4.86468e-08	-0.696512	-0.564629	2.59953e-05	-1.52029	-0.565501
218007249	chr2:218007249:C:T	7.71623e-08	-1.87103e-10	-0.799816	9.36024e-05	-1.87103e-10	-0.804648
218007290	chr2:218007290:T:G	4.87689e-08	-1.87103e-10	-1.25863	5.9208e-05	-1.87103e-10	-1.26265
218007474	chr2:218007474:CA:C	5.07646e-08	-1.87103e-10	-1.21853	6.34507e-05	-1.87103e-10	-1.19344
218007652	chr2:218007652:AACTGGCTCCCT:A	6.70103e-08	-1.87103e-10	-0.94088	8.92381e-05	-1.87103e-10	-0.852396
218008079	chr2:218008079:C:T	6.93989e-08	-1.87103e-10	-0.905855	9.27933e-05	-1.87103e-10	-0.81333
218008267	chr2:218008267:G:A	5.10455e-08	-1.87103e-10	-1.21301	6.27465e-05	-1.87103e-10	-1.2046
218008333	chr2:218008333:C:A	1.1829e-08	-1.78559	-0.889579	1.43362e-05	-1.78764	-0.893273
218008583	chr2:218008583:A:G	4.67282e-08	-1.87103e-10	-1.30138	5.69301e-05	-1.87103e-10	-1.30188
218009588	chr2:218009588:C:T	1.48953e-07	-0.142093	-3.15521e-10	5.10516e-05	-1.41087	-3.15521e-10
218009689	chr2:218009689:G:A	8.65889e-09	-1.80047	-1.18667	1.05021e-05	-1.81663	-1.17549
218010381	chr2:218010381:G:A	1.40309e-08	-1.3186	-1.18586	1.92392e-05	-1.20634	-1.18042
218010558	chr2:218010558:G:A	6.32226e-08	-1.87103e-10	-0.999065	7.65581e-05	-1.87103e-10	-1.00565
218010596	chr2:218010596:G:A	1.17376e-07	-0.380345	-3.15521e-10	0.000216767	0.0351172	-3.15521e-10
218010671	chr2:218010671:G:GC	5.77437e-08	0.210982	-1.30069	3.34526e-05	-0.533388	-1.30019
218011031	chr2:218011031:C:A	6.46493e-08	-1.87103e-10	-0.976749	7.82519e-05	-1.87103e-10	-0.983772
218011034	chr2:218011034:C:T	4.07161e-07	0.863483	-3.15521e-10	0.00040325	0.655851	-3.15521e-10
218011608	chr2:218011608:C:A	4.90714e-08	-1.87103e-10	-1.25245	5.99484e-05	-1.87103e-10	-1.25022
218011699	chr2:218011699:G:A	7.87795e-09	-1.80524	-1.27642	9.50207e-06	-1.81674	-1.27546
218011844	chr2:218011844:G:A	1.55919e-08	-1.18664	-1.21234	1.31112e-05	-1.58593	-1.1843
218012205	chr2:218012205:C:T	8.40667e-08	-1.87103e-10	-0.714116	0.000114421	-1.87103e-10	-0.603821
218012659	chr2:218012659:T:C	1.92325e-07	0.11346	-3.15521e-10	0.00028989	0.325796	-3.15521e-10
218012675	chr2:218012675:G:A	1.95071e-07	1.35883	-1.23119	3.13072e-05	-0.635287	-1.26457
218012994	chr2:218012994:C:T	1.65415e-08	-1.0356	-1.30425	1.10736e-05	-1.6347	-1.30444
218013107	chr2:218013107:T:A	4.78616e-08	-1.87103e-10	-1.27741	5.8362e-05	-1.87103e-10	-1.27704
218013352	chr2:218013352:A:C	5.23661e-08	-1.87103e-10	-1.18747	6.34168e-05	-1.87103e-10	-1.19398
218013558	chr2:218013558:C:G	5.72449e-08	-1.87103e-10	-1.09839	6.90849e-05	-1.87103e-10	-1.10837
218013616	chr2:218013616:C:T	5.63821e-08	-1.87103e-10	-1.11358	6.85642e-05	-1.87103e-10	-1.11593
218013711	chr2:218013711:T:C	5.05905e-08	-1.87103e-10	-1.22196	6.12997e-05	-1.87103e-10	-1.22793
218014507	chr2:218014507:T:C	5.91643e-08	-1.87103e-10	-1.06541	7.20622e-05	-1.87103e-10	-1.06618
218014659	chr2:218014659:C:T	6.45017e-08	-1.87103e-10	-0.979034	7.82365e-05	-1.87103e-10	-0.983969
218014824	chr2:218014824:C:A	3.61378e-08	-0.591304	-0.967084	1.20798e-05	-1.80802	-1.04415
218015030	chr2:218015030:A:G	4.88402e-08	-1.87103e-10	-1.25717	6.20604e-05	-1.87103e-10	-1.2156
218015082	chr2:218015082:T:G	2.20817e-08	-0.746102	-1.30488	1.16879e-05	-1.58027	-1.30488
218015611	chr2:218015611:G:A	8.85155e-09	-1.71097	-1.25417	9.63453e-06	-1.80253	-1.27582
218015746	chr2:218015746:G:A	4.0648e-08	-0.202993	-1.23778	1.01318e-05	-1.75318	-1.27485
218015972	chr2:218015972:T:C	4.65672e-08	-1.87103e-10	-1.30483	5.67662e-05	-1.87103e-10	-1.30476
218016229	chr2:218016229:A:G	1.36711e-08	-1.70034	-0.830105	1.47022e-05	-1.80862	-0.84709
218016434	chr2:218016434:G:A	1.74783e-07	-1.87103e-10	0.0178214	0.000213341	-1.87103e-10	0.0191865
218016710	chr2:218016710:C:T	1.77308e-07	-1.87103e-10	0.0321613	0.000216531	-1.87103e-10	0.0340276
218016756	chr2:218016756:C:T	1.90414e-08	-0.903508	-1.2956	1.10149e-05	-1.64848	-1.29598
218016895	chr2:218016895:A:G	1.07257e-08	-1.5456	-1.22748	9.74056e-06	-1.81179	-1.25562
218017140	chr2:218017140:GA:G	4.77328e-08	-1.28011	-3.15521e-10	5.09096e-05	-1.41365	-3.15521e-10
218017236	chr2:218017236:C:T	5.00564e-08	-1.87103e-10	-1.23258	6.13111e-05	-1.87103e-10	-1.22774
218017656	chr2:218017656:G:A	5.72283e-08	-0.820336	-0.278341	3.69898e-05	-1.61015	-0.122917
218018046	chr2:218018046:G:A	5.9535e-08	-1.05916	-3.15521e-10	5.36479e-05	-1.36126	-3.15521e-10
218018156	chr2:218018156:G:A	4.71111e-08	-1.87103e-10	-1.29322	5.74868e-05	-1.87103e-10	-1.29215
218018197	chr2:218018197:T:G	4.86082e-08	-1.87103e-10	-1.26193	5.94717e-05	-1.87103e-10	-1.2582
218018225	chr2:218018225:C:T	8.89773e-09	-1.65817	-1.30176	9.5925e-06	-1.78165	-1.30107
218018254	chr2:218018254:G:T	9.36757e-09	-1.62448	-1.284	9.93804e-06	-1.76482	-1.28252
218018463	chr2:218018463:C:T	9.65983e-09	-1.57304	-1.30471	1.0038e-05	-1.73296	-1.30437
218019046	chr2:218019046:C:T	5.26954e-08	-1.87103e-10	-1.1812	6.32148e-05	-1.87103e-10	-1.19717
218019176	chr2:218019176:T:A	5.25562e-08	-1.87103e-10	-1.18384	6.40036e-05	-1.87103e-10	-1.18477
218019194	chr2:218019194:G:T	2.49584e-08	-1.70397	-0.224552	2.55671e-05	-1.81757	-0.284827
218020508	chr2:218020508:A:G	1.56665e-08	-1.30435	-1.08986	1.28534e-05	-1.68397	-1.10613
218020541	chr2:218020541:G:A	5.78695e-08	-1.87103e-10	-1.08754	6.60426e-05	-1.87103e-10	-1.1534
218020554	chr2:218020554:G:C	6.07321e-08	-1.87103e-10	-1.03925	7.10311e-05	-1.87103e-10	-1.08059
218020777	chr2:218020777:G:C	6.45894e-08	-0.977677	-3.15521e-10	5.33504e-05	-1.36682	-3.15521e-10
218020944	chr2:218020944:C:A	1.06071e-07	0.776745	-1.25836	2.36614e-05	-0.942355	-1.23751
218020981	chr2:218020981:T:A	4.71265e-08	-1.87103e-10	-1.29289	5.70751e-05	-1.87103e-10	-1.29934
218021006	chr2:218021006:TTAGA:T	7.36188e-08	-1.87103e-10	-0.846826	9.48833e-05	-1.87103e-10	-0.791057
218021076	chr2:218021076:A:C	2.20155e-07	1.53982	-1.29122	1.8763e-05	-1.14733	-1.26448
218022000	chr2:218022000:G:A	9.44853e-09	-1.70678	-1.19308	1.02342e-05	-1.81194	-1.20603
218022016	chr2:218022016:G:A	9.22929e-07	2.94516	-1.26333	5.2491e-05	-0.113243	-1.26982
218022161	chr2:218022161:A:T	7.47762e-08	-1.87103e-10	-0.831227	9.2194e-05	-1.87103e-10	-0.819809
218022162	chr2:218022162:G:A	8.81219e-08	-1.87103e-10	-0.667005	0.000109025	-1.87103e-10	-0.652125
218022198	chr2:218022198:G:A	4.74675e-08	-1.87103e-10	-1.28568	5.78165e-05	-1.87103e-10	-1.28643
218022253	chr2:218022253:T:C	4.71056e-08	-1.87103e-10	-1.29334	5.71663e-05	-1.87103e-10	-1.29774
218022289	chr2:218022289:G:A	3.07082e-08	-1.7212	-3.15521e-10	3.44961e-05	-1.80286	-3.15521e-10
218023512	chr2:218023512:C:T	1.22479e-07	0.945502	-1.28329	1.89278e-05	-1.15045	-1.25262
218023902	chr2:218023902:C:CT	4.98592e-08	-1.87103e-10	-1.23652	6.06614e-05	-1.87103e-10	-1.2384
218023935	chr2:218023935:CAG:C	1.20511e-08	-1.59318	-1.06339	1.17246e-05	-1.81201	-1.07
218023942	chr2:218023942:T:A	3.02503e-07	1.84096	-1.2746	4.70062e-05	-0.218798	-1.27463
218024189	chr2:218024189:T:C	6.28606e-08	-1.87103e-10	-1.00481	7.70376e-05	-1.87103e-10	-0.999411
218024579	chr2:218024579:C:T	1.15664e-08	-1.4175	-1.28013	1.93877e-05	-1.10165	-1.27742
218024632	chr2:218024632:A:T	4.6616e-08	-1.87103e-10	-1.30378	5.6761e-05	-1.87103e-10	-1.30485
218024646	chr2:218024646:C:T	3.14215e-07	-1.87103e-10	0.60435	0.000436888	-1.87103e-10	0.735971
218024766	chr2:218024766:T:A	1.61114e-07	1.24075	-1.30437	2.1032e-05	-1.00352	-1.29414
218025295	chr2:218025295:G:C	1.61841e-07	1.24474	-1.30385	2.11168e-05	-1.00162	-1.29202
218025930	chr2:218025930:A:T	1.15522e-08	-1.44524	-1.25362	9.8046e-06	-1.80847	-1.25238
218026037	chr2:218026037:C:G	1.30807e-08	-1.3806	-1.19398	1.66466e-05	-1.31349	-1.21801
218026339	chr2:218026339:T:C	2.85566e-08	-1.79384	-3.15521e-10	3.44003e-05	-1.80564	-3.15521e-10
218026390	chr2:218026390:G:A	1.68613e-07	-1.87103e-10	-0.0181216	0.000224252	-1.87103e-10	0.0690672
218026596	chr2:218026596:T:C	1.07819e-08	-1.74174	-1.02612	1.2004e-05	-1.80001	-1.05845
218027043	chr2:218027043:T:A	4.7649e-08	-1.87103e-10	-1.28186	5.80231e-05	-1.87103e-10	-1.28286
218027292	chr2:218027292:C:T	3.12802e-08	-1.70274	-3.15521e-10	3.68792e-05	-1.73606	-3.15521e-10
218027798	chr2:218027798:G:T	4.87961e-08	-1.87103e-10	-1.25808	6.19451e-05	-1.87103e-10	-1.21746
218027905	chr2:218027905:T:C	5.93882e-08	-1.87103e-10	-1.06163	7.21296e-05	-1.87103e-10	-1.06524
218028026	chr2:218028026:T:C	8.53518e-09	-1.69868	-1.30285	1.51227e-05	-1.32413	-1.30338
218028061	chr2:218028061:G:A	7.51704e-08	-1.87103e-10	-0.825969	9.78125e-05	-1.87103e-10	-0.760653
218028260	chr2:218028260:C:G	4.75107e-08	-1.87103e-10	-1.28477	5.93166e-05	-1.87103e-10	-1.26082
218028310	chr2:218028310:G:A	1.86805e-08	-1.07528	-1.14297	2.4301e-05	-0.980332	-1.17286
218028365	chr2:218028365:G:A	5.27219e-08	-1.87103e-10	-1.1807	6.63545e-05	-1.87103e-10	-1.14869
218028914	chr2:218028914:G:A	5.16933e-08	-1.87103e-10	-1.2004	6.34464e-05	-1.87103e-10	-1.19351
218029061	chr2:218029061:A:G	9.9588e-08	0.718086	-1.26277	1.70313e-05	-1.28728	-1.22137
218029123	chr2:218029123:G:A	8.36927e-09	-1.80571	-1.21545	1.21298e-05	-1.5908	-1.25724
218029341	chr2:218029341:T:C	1.25784e-07	-0.311158	-3.15521e-10	8.67482e-05	-0.880695	-3.15521e-10
218029404	chr2:218029404:C:T	1.29388e-08	-1.28823	-1.29726	9.67414e-06	-1.77748	-1.29677
218029591	chr2:218029591:A:G	5.86025e-07	1.84864	-0.621006	8.61165e-05	-0.285807	-0.602197
218029736	chr2:218029736:T:C	1.32937e-08	-1.25603	-1.30241	9.71e-06	-1.76844	-1.30211
218029746	chr2:218029746:C:T	6.02689e-07	1.86806	-0.612382	8.81487e-05	-0.271208	-0.593472
218029973	chr2:218029973:T:C	5.79983e-07	1.84751	-0.630241	8.56092e-05	-0.284944	-0.608968
218030197	chr2:218030197:G:A	7.4637e-08	-1.87103e-10	-0.83309	9.70747e-05	-1.87103e-10	-0.768224
218030441	chr2:218030441:C:T	7.75782e-09	-1.79503	-1.302	1.20214e-05	-1.55299	-1.30402
218030470	chr2:218030470:G:A	5.16235e-08	-1.87103e-10	-1.20175	6.31012e-05	-1.87103e-10	-1.19896
218030588	chr2:218030588:C:T	4.91502e-08	-1.87103e-10	-1.25085	6.02011e-05	-1.87103e-10	-1.24601
218030736	chr2:218030736:G:A	3.10692e-08	-1.70951	-3.15521e-10	4.53961e-05	-1.52828	-3.15521e-10
218030864	chr2:218030864:T:C	5.11513e-08	-1.87103e-10	-1.21094	6.36317e-05	-1.87103e-10	-1.19059
218030886	chr2:218030886:A:C	3.36565e-08	-1.62952	-3.15521e-10	3.44811e-05	-1.80329	-3.15521e-10
218030888	chr2:218030888:C:T	4.70494e-08	-1.87103e-10	-1.29453	5.70869e-05	-1.87103e-10	-1.29913
218030945	chr2:218030945:G:A	5.00583e-08	-1.23254	-3.15521e-10	8.13442e-05	-0.945015	-3.15521e-10
218030976	chr2:218030976:G:C	4.79645e-08	-1.87103e-10	-1.27526	5.84244e-05	-1.87103e-10	-1.27597
218031061	chr2:218031061:TGA:T	5.08687e-08	-1.87103e-10	-1.21648	6.23509e-05	-1.87103e-10	-1.21093
218031089	chr2:218031089:TGA:T	4.78825e-08	-1.87103e-10	-1.27698	5.84545e-05	-1.87103e-10	-1.27546
218031281	chr2:218031281:GTA:G	3.05022e-08	-1.72793	-3.15521e-10	4.39957e-05	-1.55961	-3.15521e-10
218031703	chr2:218031703:AAG:A	5.47599e-08	-1.87103e-10	-1.14277	6.61073e-05	-1.87103e-10	-1.15243
218031768	chr2:218031768:A:C	8.90002e-09	-1.81049	-1.14918	1.215e-05	-1.74166	-1.10472
218032294	chr2:218032294:C:T	7.70365e-09	-1.80065	-1.30338	1.18015e-05	-1.57258	-1.3029
218032646	chr2:218032646:G:A	4.18784e-07	-1.87103e-10	0.891629	0.000589081	-1.87103e-10	1.03486
218032914	chr2:218032914:G:A	4.81961e-08	-1.87103e-10	-1.27045	5.86596e-05	-1.87103e-10	-1.27195
218033116	chr2:218033116:G:A	5.16583e-08	-1.87103e-10	-1.20108	6.32263e-05	-1.87103e-10	-1.19698
218033200	chr2:218033200:C:T	4.68779e-08	-1.87103e-10	-1.29818	5.71093e-05	-1.87103e-10	-1.29874
218033284	chr2:218033284:C:T	4.9054e-08	-1.87103e-10	-1.25281	5.91936e-05	-1.87103e-10	-1.26289
218033765	chr2:218033765:A:G	4.69605e-08	-1.87103e-10	-1.29642	5.72051e-05	-1.87103e-10	-1.29706
218033784	chr2:218033784:G:A	7.68235e-09	-1.81287	-1.29393	1.1155e-05	-1.62739	-1.30443
218033788	chr2:218033788:C:T	7.44567e-08	-1.87103e-10	-0.835509	8.65429e-05	-1.87103e-10	-0.883065
218033813	chr2:218033813:C:T	4.68603e-08	-1.87103e-10	-1.29856	5.68771e-05	-1.87103e-10	-1.30281
218034226	chr2:218034226:G:A	4.6577e-08	-1.87103e-10	-1.30462	5.67683e-05	-1.87103e-10	-1.30473
218034323	chr2:218034323:G:A	4.85192e-08	-1.87103e-10	-1.26377	5.94094e-05	-1.87103e-10	-1.25925
218034343	chr2:218034343:A:G	1.21995e-07	0.888923	-1.23067	1.88548e-05	-1.23368	-1.17326
218034500	chr2:218034500:C:A	4.77381e-08	-1.87103e-10	-1.28	5.90713e-05	-1.87103e-10	-1.26496
218034575	chr2:218034575:G:T	1.61801e-07	-1.87103e-10	-0.0593595	0.000215651	-1.87103e-10	0.0299582
218034910	chr2:218034910:G:C	1.4118e-07	1.09226	-1.28794	1.83544e-05	-1.13121	-1.30262
218034950	chr2:218034950:T:G	8.4338e-07	2.22735	-0.635663	0.000108054	-0.043486	-0.617591
218035058	chr2:218035058:C:T	7.99617e-09	-1.80251	-1.26426	1.17751e-05	-1.58707	-1.29064
218035138	chr2:218035138:G:A	4.72431e-08	-1.87103e-10	-1.29042	5.75543e-05	-1.87103e-10	-1.29098
218035332	chr2:218035332:G:A	4.70152e-08	-1.87103e-10	-1.29526	5.73666e-05	-1.87103e-10	-1.29424
218035475	chr2:218035475:G:A	5.42952e-08	-1.87103e-10	-1.15129	6.65945e-05	-1.87103e-10	-1.14508
218035493	chr2:218035493:G:A	6.6252e-08	-1.87103e-10	-0.95226	8.18757e-05	-1.87103e-10	-0.938502
218035571	chr2:218035571:C:T	1.34047e-07	1.04496	-1.2925	1.8625e-05	-1.15661	-1.26259
218035612	chr2:218035612:C:T	5.53123e-08	-1.87103e-10	-1.13273	6.66259e-05	-1.87103e-10	-1.14461
218035770	chr2:218035770:C:T	1.58958e-07	-1.87103e-10	-0.0770881	0.00021851	-1.87103e-10	0.0431291
218035836	chr2:218035836:A:C	1.02311e-07	0.750679	-1.26839	1.70071e-05	-1.28125	-1.22882
218036165	chr2:218036165:A:C	4.74442e-08	-1.87103e-10	-1.28617	5.7794e-05	-1.87103e-10	-1.28682
218036184	chr2:218036184:G:A	4.66095e-08	-1.87103e-10	-1.30392	5.68122e-05	-1.87103e-10	-1.30395
218036321	chr2:218036321:T:G	4.672e-08	-1.87103e-10	-1.30156	5.69262e-05	-1.87103e-10	-1.30195
218036816	chr2:218036816:T:G	1.00665e-06	2.3097	-0.541042	0.000125311	0.00977638	-0.522681
218036868	chr2:218036868:G:A	3.14853e-08	-1.69621	-3.15521e-10	3.50502e-05	-1.78692	-3.15521e-10
218037259	chr2:218037259:G:A	1.54202e-08	-1.12471	-1.28534	2.06293e-05	-1.05363	-1.26336
218037349	chr2:218037349:C:T	3.99968e-08	-1.45693	-3.15521e-10	4.17913e-05	-1.61102	-3.15521e-10
218037422	chr2:218037422:T:G	9.62785e-08	0.684551	-1.26303	1.65899e-05	-1.314	-1.22091
218037474	chr2:218037474:A:G	4.68471e-08	-1.87103e-10	-1.29884	5.75925e-05	-1.87103e-10	-1.29031
218037743	chr2:218037743:T:C	1.54804e-07	-1.87103e-10	-0.103566	0.000212407	-1.87103e-10	0.0148
218037934	chr2:218037934:G:GA	4.65668e-08	-1.87103e-10	-1.30484	5.67621e-05	-1.87103e-10	-1.30484
218037940	chr2:218037940:AAC:A	4.69726e-08	-1.87103e-10	-1.29616	5.72511e-05	-1.87103e-10	-1.29626
218038314	chr2:218038314:T:TA	7.94442e-07	1.98613	-0.454213	0.000108789	-0.218546	-0.435746
218038504	chr2:218038504:T:C	1.33887e-07	-1.87103e-10	-0.248732	0.000182267	-1.87103e-10	-0.138232
218038559	chr2:218038559:G:A	7.5385e-07	1.92471	-0.445248	0.00010609	-0.257404	-0.422012
218038676	chr2:218038676:G:C	5.06527e-08	-1.87103e-10	-1.22073	6.19739e-05	-1.87103e-10	-1.21699
218038700	chr2:218038700:T:C	4.67737e-08	-1.87103e-10	-1.30041	5.6988e-05	-1.87103e-10	-1.30086
218038988	chr2:218038988:A:G	4.85286e-08	-1.87103e-10	-1.26357	5.93396e-05	-1.87103e-10	-1.26043
218039157	chr2:218039157:G:A	6.7897e-07	1.80716	-0.432312	9.96902e-05	-0.332706	-0.408931
218039248	chr2:218039248:T:C	4.68302e-08	-1.87103e-10	-1.2992	5.70532e-05	-1.87103e-10	-1.29972
218039298	chr2:218039298:T:C	1.5329e-07	-1.87103e-10	-0.113396	0.000186876	-1.87103e-10	-0.113258
218039328	chr2:218039328:G:A	1.85115e-07	-1.87103e-10	0.075252	0.000247812	-1.87103e-10	0.168965
218039377	chr2:218039377:T:C	2.95131e-08	-0.698298	-1.0626	3.86866e-05	-0.592826	-1.09539
218039384	chr2:218039384:G:T	9.39016e-08	-1.87103e-10	-0.603479	0.000116243	-1.87103e-10	-0.588023
218039699	chr2:218039699:C:G	1.41187e-07	-0.19564	-3.15521e-10	9.37083e-05	-0.803517	-3.15521e-10
218039862	chr2:218039862:C:G	5.44014e-08	-1.87103e-10	-1.14934	6.55679e-05	-1.87103e-10	-1.16062
218039970	chr2:218039970:T:C	1.08282e-07	-0.460989	-3.15521e-10	7.72718e-05	-0.996376	-3.15521e-10
218040003	chr2:218040003:CCTT:C	3.0417e-07	1.87274	-1.30088	2.77744e-05	-0.724555	-1.29504
218040009	chr2:218040009:G:A	4.6696e-08	-1.87103e-10	-1.30207	5.68994e-05	-1.87103e-10	-1.30242
218040062	chr2:218040062:G:A	1.97013e-08	-1.16791	-0.997129	2.51552e-05	-1.08154	-1.0371
218040672	chr2:218040672:A:G	7.31422e-07	1.98595	-0.536685	0.000100685	-0.216809	-0.514898
218040793	chr2:218040793:C:T	2.94569e-08	-1.7628	-3.15521e-10	3.4752e-05	-1.79547	-3.15521e-10
218040871	chr2:218040871:G:A	9.63125e-09	-1.78214	-1.09857	1.13254e-05	-1.78903	-1.12763
218040922	chr2:218040922:T:C	3.15933e-08	-0.671375	-1.02141	4.13496e-05	-0.564761	-1.05688
218041363	chr2:218041363:G:C	1.69759e-08	-1.24741	-1.06653	2.16871e-05	-1.16512	-1.10187
218041415	chr2:218041415:G:A	1.50794e-08	-1.37086	-1.06154	1.78485e-05	-1.36465	-1.09713
218041573	chr2:218041573:G:A	1.81346e-08	-1.22421	-1.02369	2.31279e-05	-1.14036	-1.06231
218041576	chr2:218041576:A:G	4.65851e-08	-1.87103e-10	-1.30445	5.67971e-05	-1.87103e-10	-1.30422
218041646	chr2:218041646:G:A	5.66016e-08	-1.87103e-10	-1.10969	6.94874e-05	-1.87103e-10	-1.10256
218041697	chr2:218041697:G:A	2.94723e-08	-0.699277	-1.063	3.86359e-05	-0.593858	-1.09567
218041714	chr2:218041714:T:G	4.92503e-08	-1.87103e-10	-1.24881	6.02307e-05	-1.87103e-10	-1.24552
218041921	chr2:218041921:T:C	9.39502e-08	-1.87103e-10	-0.602961	0.000116301	-1.87103e-10	-0.587526
218042265	chr2:218042265:G:A	6.62491e-08	0.278812	-1.23112	1.43679e-05	-1.50114	-1.17757
218042340	chr2:218042340:A:G	4.66086e-08	-1.87103e-10	-1.30394	5.67971e-05	-1.87103e-10	-1.30422
218042439	chr2:218042439:A:T	1.85993e-07	1.37816	-1.29818	2.08739e-05	-1.01426	-1.29095
218042523	chr2:218042523:A:C	4.65793e-08	-1.87103e-10	-1.30457	5.67687e-05	-1.87103e-10	-1.30472
218042658	chr2:218042658:T:G	1.53729e-07	-1.87103e-10	-0.110538	0.000211016	-1.87103e-10	0.00822871
218042701	chr2:218042701:G:GC	6.36874e-08	0.232795	-1.22453	1.4211e-05	-1.52081	-1.16887
218042826	chr2:218042826:G:A	1.57778e-07	-1.87103e-10	-0.0845397	0.000192209	-1.87103e-10	-0.0851193
218042871	chr2:218042871:A:G	2.88838e-08	-1.78245	-3.15521e-10	3.64285e-05	-1.74835	-3.15521e-10
218043295	chr2:218043295:C:T	1.86453e-08	-1.17794	-1.04219	2.3877e-05	-1.09134	-1.07945
218043547	chr2:218043547:G:A	4.65765e-08	-1.87103e-10	-1.30463	5.67663e-05	-1.87103e-10	-1.30476
218043668	chr2:218043668:T:C	4.65671e-08	-1.87103e-10	-1.30483	5.67599e-05	-1.87103e-10	-1.30488
218043839	chr2:218043839:G:C	8.48714e-08	0.513494	-1.21808	1.63817e-05	-1.38671	-1.16083
218043920	chr2:218043920:G:C	4.79528e-08	-1.87103e-10	-1.27551	5.86723e-05	-1.87103e-10	-1.27174
218044026	chr2:218044026:C:T	4.81913e-08	-1.87103e-10	-1.27055	5.89121e-05	-1.87103e-10	-1.26766
218044552	chr2:218044552:C:G	1.09663e-07	-1.87103e-10	-0.448317	0.000134347	-1.87103e-10	-0.443277
218045016	chr2:218045016:CA:C	4.83115e-08	-1.87103e-10	-1.26806	5.8897e-05	-1.87103e-10	-1.26792
218045306	chr2:218045306:A:G	4.6565e-08	-1.87103e-10	-1.30488	5.67724e-05	-1.87103e-10	-1.30465
218045341	chr2:218045341:C:G	4.35516e-08	-1.37178	-3.15521e-10	7.16584e-05	-1.07179	-3.15521e-10
218045367	chr2:218045367:A:G	4.6583e-08	-1.87103e-10	-1.30449	5.68325e-05	-1.87103e-10	-1.3036
218045600	chr2:218045600:C:G	1.05484e-07	-1.87103e-10	-0.487166	0.000129172	-1.87103e-10	-0.482562
218045607	chr2:218045607:A:C	4.65719e-08	-1.87103e-10	-1.30473	5.67673e-05	-1.87103e-10	-1.30474
218045768	chr2:218045768:A:G	2.21451e-08	-1.13937	-0.908742	2.88626e-05	-1.07053	-0.91063
218046014	chr2:218046014:G:C	3.31346e-08	-1.64515	-3.15521e-10	3.71353e-05	-1.72914	-3.15521e-10
218046294	chr2:218046294:CCTGT:C	5.12443e-08	-1.87103e-10	-1.20912	6.2619e-05	-1.87103e-10	-1.20664
218046428	chr2:218046428:T:C	4.67716e-08	-1.87103e-10	-1.30045	5.70779e-05	-1.87103e-10	-1.29929
218046710	chr2:218046710:T:C	4.66279e-08	-1.87103e-10	-1.30353	5.78374e-05	-1.87103e-10	-1.28607
218047093	chr2:218047093:T:A	2.30689e-08	-1.14266	-0.864577	3.00829e-05	-1.07327	-0.866475
218047257	chr2:218047257:A:G	4.65874e-08	-1.87103e-10	-1.3044	5.67743e-05	-1.87103e-10	-1.30462
218047681	chr2:218047681:G:A	6.61065e-08	-1.87103e-10	-0.954459	8.12137e-05	-1.87103e-10	-0.94662
218047701	chr2:218047701:C:T	4.10168e-08	-1.43174	-3.15521e-10	3.42607e-05	-1.80971	-3.15521e-10
218047923	chr2:218047923:T:C	2.80115e-08	-1.81311	-3.15521e-10	3.58529e-05	-1.76428	-3.15521e-10
218048167	chr2:218048167:G:A	4.67639e-08	-1.87103e-10	-1.30062	5.70672e-05	-1.87103e-10	-1.29948
218048240	chr2:218048240:T:G	5.42201e-08	-1.87103e-10	-1.15267	6.63187e-05	-1.87103e-10	-1.14923
218048522	chr2:218048522:C:G	4.65963e-08	-1.87103e-10	-1.30421	5.67975e-05	-1.87103e-10	-1.30421
218048563	chr2:218048563:T:C	4.67677e-08	-1.87103e-10	-1.30053	5.70725e-05	-1.87103e-10	-1.29938
218048646	chr2:218048646:A:G	6.79341e-07	2.00081	-0.625415	9.40997e-05	-0.195021	-0.604329
218049099	chr2:218049099:C:T	4.67668e-08	-1.87103e-10	-1.30055	5.70713e-05	-1.87103e-10	-1.2994
218049586	chr2:218049586:A:G	4.67629e-08	-1.87103e-10	-1.30064	5.71484e-05	-1.87103e-10	-1.29805
218049656	chr2:218049656:G:A	1.13906e-07	-1.87103e-10	-0.410351	0.000151708	-1.87103e-10	-0.321747
218049678	chr2:218049678:T:C	4.78813e-08	-1.87103e-10	-1.277	6.04627e-05	-1.87103e-10	-1.24168
218050101	chr2:218050101:A:G	8.2723e-08	0.541713	-1.27194	1.57025e-05	-1.35495	-1.23493
218050263	chr2:218050263:C:T	2.48078e-07	1.66055	-1.29253	2.52502e-05	-0.843719	-1.27115
218050276	chr2:218050276:C:T	9.34223e-08	-1.87103e-10	-0.608596	0.000115656	-1.87103e-10	-0.593085
218050523	chr2:218050523:A:T	2.2047e-08	-1.14888	-0.90367	2.87724e-05	-1.08139	-0.902902
218050907	chr2:218050907:G:A	1.05439e-07	-1.87103e-10	-0.487595	0.00012916	-1.87103e-10	-0.482651
218050928	chr2:218050928:T:C	8.29532e-08	-1.87103e-10	-0.72745	0.000102283	-1.87103e-10	-0.715965
218050935	chr2:218050935:G:A	1.3722e-07	-1.87103e-10	-0.22414	0.000187083	-1.87103e-10	-0.11215
218051162	chr2:218051162:T:C	5.63806e-08	-1.87103e-10	-1.1136	6.92163e-05	-1.87103e-10	-1.10647
218051424	chr2:218051424:G:C	6.05528e-08	-1.87103e-10	-1.04221	7.441e-05	-1.87103e-10	-1.03411
218051585	chr2:218051585:A:C	1.12329e-07	-1.87103e-10	-0.424298	0.000147434	-1.87103e-10	-0.350324
218051703	chr2:218051703:T:G	5.59959e-08	-1.87103e-10	-1.12045	6.87366e-05	-1.87103e-10	-1.11342
218051758	chr2:218051758:A:T	4.72036e-08	-1.87103e-10	-1.29126	5.71099e-05	-1.87103e-10	-1.29873
218052075	chr2:218052075:C:T	1.05809e-07	-1.87103e-10	-0.484094	0.000129619	-1.87103e-10	-0.479109
218052692	chr2:218052692:T:A	4.6953e-08	-1.87103e-10	-1.29658	5.72998e-05	-1.87103e-10	-1.29541
218052826	chr2:218052826:G:C	4.66231e-08	-1.87103e-10	-1.30363	5.68105e-05	-1.87103e-10	-1.30398
218052981	chr2:218052981:C:T	4.86374e-08	-1.87103e-10	-1.26133	5.94813e-05	-1.87103e-10	-1.25804
218053059	chr2:218053059:A:G	4.68224e-08	-1.87103e-10	-1.29936	5.76288e-05	-1.87103e-10	-1.28968
218053530	chr2:218053530:A:G	1.87785e-08	-1.38431	-0.828699	2.40832e-05	-1.33499	-0.827202
218053640	chr2:218053640:A:G	2.03276e-08	-1.21238	-0.921369	2.64627e-05	-1.147	-0.920972
218053798	chr2:218053798:G:A	4.74451e-08	-1.87103e-10	-1.28615	5.78173e-05	-1.87103e-10	-1.28642
218053925	chr2:218053925:C:G	4.67754e-08	-1.87103e-10	-1.30037	5.71541e-05	-1.87103e-10	-1.29795
218054423	chr2:218054423:C:T	4.74222e-08	-1.87103e-10	-1.28664	5.79592e-05	-1.87103e-10	-1.28396
218054631	chr2:218054631:T:C	2.13002e-08	-1.14291	-0.944101	2.76847e-05	-1.07947	-0.943354
218054730	chr2:218054730:A:G	2.26308e-08	-1.11437	-0.912048	2.94555e-05	-1.04959	-0.911231
218054952	chr2:218054952:C:T	9.2382e-09	-1.69698	-1.2254	9.88733e-06	-1.81212	-1.24034
218055123	chr2:218055123:A:G	4.69402e-08	-1.87103e-10	-1.29685	5.73065e-05	-1.87103e-10	-1.29529
218055256	chr2:218055256:G:A	4.67748e-08	-1.87103e-10	-1.30038	5.70132e-05	-1.87103e-10	-1.30042
218055517	chr2:218055517:G:A	3.31644e-08	-1.64425	-3.15521e-10	3.88184e-05	-1.68481	-3.15521e-10
218056137	chr2:218056137:A:G	1.13217e-07	-1.87103e-10	-0.416421	0.000138707	-1.87103e-10	-0.411341
218056227	chr2:218056227:TTG:T	6.42203e-08	-1.87103e-10	-0.983407	7.70542e-05	-1.87103e-10	-0.999196
218056336	chr2:218056336:A:G	1.56285e-07	-1.87103e-10	-0.0940467	0.000214512	-1.87103e-10	0.024659
218056375	chr2:218056375:T:C	4.71541e-08	-1.87103e-10	-1.2923	5.75891e-05	-1.87103e-10	-1.29037
218056378	chr2:218056378:A:G	4.69377e-08	-1.87103e-10	-1.2969	5.7303e-05	-1.87103e-10	-1.29535
218056379	chr2:218056379:T:C	4.85367e-08	-1.87103e-10	-1.26341	5.92253e-05	-1.87103e-10	-1.26236
218056448	chr2:218056448:G:A	7.91762e-08	-1.87103e-10	-0.77405	9.81549e-05	-1.87103e-10	-0.757158
218056508	chr2:218056508:G:A	2.88218e-07	1.81716	-1.29917	2.70361e-05	-0.763685	-1.28285
218056628	chr2:218056628:T:C	4.86729e-08	-1.87103e-10	-1.2606	5.95261e-05	-1.87103e-10	-1.25729
218056903	chr2:218056903:T:A	4.6639e-08	-1.87103e-10	-1.30329	5.67599e-05	-1.87103e-10	-1.30488
218056914	chr2:218056914:C:T	4.65877e-08	-1.87103e-10	-1.30439	5.67865e-05	-1.87103e-10	-1.30441
218057092	chr2:218057092:AAAG:A	4.68946e-08	-1.87103e-10	-1.29782	5.72471e-05	-1.87103e-10	-1.29633
218057095	chr2:218057095:G:A	2.15029e-08	-1.25005	-0.827487	2.78034e-05	-1.1898	-0.828746
218057470	chr2:218057470:T:G	4.67471e-08	-1.87103e-10	-1.30097	5.69795e-05	-1.87103e-10	-1.30101
218057585	chr2:218057585:GATACAAT:G	5.61495e-08	-1.87103e-10	-1.11771	6.89267e-05	-1.87103e-10	-1.11066
218057628	chr2:218057628:C:T	1.10427e-07	-1.87103e-10	-0.441374	0.000135281	-1.87103e-10	-0.436352
218057724	chr2:218057724:C:T	1.15501e-07	-1.87103e-10	-0.396443	0.000141514	-1.87103e-10	-0.391308
218058171	chr2:218058171:A:G	9.76096e-08	-0.56475	-3.15521e-10	7.13696e-05	-1.07583	-3.15521e-10
218058229	chr2:218058229:T:C	1.95484e-08	-1.23481	-0.938027	2.53392e-05	-1.18372	-0.927627
218058415	chr2:218058415:C:T	5.2895e-08	-1.87103e-10	-1.17742	6.49329e-05	-1.87103e-10	-1.17035
218058508	chr2:218058508:A:G	1.17265e-07	-1.87103e-10	-0.381289	0.000145446	-1.87103e-10	-0.3639
218058557	chr2:218058557:T:C	1.80422e-08	-1.278	-0.975007	2.33156e-05	-1.22945	-0.965139
218058723	chr2:218058723:G:A	4.66392e-08	-1.87103e-10	-1.30328	5.74966e-05	-1.87103e-10	-1.29198
218058883	chr2:218058883:G:A	3.19964e-07	1.81251	-1.19003	3.10953e-05	-0.77165	-1.135
218058954	chr2:218058954:G:A	4.65754e-08	-1.87103e-10	-1.30465	5.67827e-05	-1.87103e-10	-1.30447
218059024	chr2:218059024:G:A	4.71837e-08	-1.87103e-10	-1.29168	5.67709e-05	-1.87103e-10	-1.30468
218059199	chr2:218059199:A:G	4.67388e-08	-1.87103e-10	-1.30115	5.69696e-05	-1.87103e-10	-1.30119
218059372	chr2:218059372:C:T	8.519e-09	-1.79792	-1.20551	1.08612e-05	-1.74939	-1.20911
218059426	chr2:218059426:A:G	3.93687e-08	-0.940866	-0.53189	5.10105e-05	-0.903274	-0.508399
218059557	chr2:218059557:A:G	4.82469e-08	-1.87103e-10	-1.2694	6.19691e-05	-1.87103e-10	-1.21707
218059758	chr2:218059758:C:T	4.84476e-08	-1.87103e-10	-1.26524	5.9121e-05	-1.87103e-10	-1.26412
218059835	chr2:218059835:A:C	3.28012e-08	-1.20153	-0.453726	4.20642e-05	-1.16028	-0.444228
218059846	chr2:218059846:A:G	3.37874e-07	1.82715	-1.1502	3.27638e-05	-0.767293	-1.08709
218060009	chr2:218060009:C:G	4.70424e-08	-1.87103e-10	-1.29468	5.75535e-05	-1.87103e-10	-1.29099
218060043	chr2:218060043:G:A	7.11217e-08	-1.87103e-10	-0.881335	8.27065e-05	-1.87103e-10	-0.928407
218060265	chr2:218060265:G:C	4.68079e-08	-1.87103e-10	-1.29967	5.71552e-05	-1.87103e-10	-1.29794
218060426	chr2:218060426:G:A	8.02901e-08	0.464709	-1.22479	1.58418e-05	-1.4115	-1.16955
218060492	chr2:218060492:A:G	3.77488e-08	-1.20457	-0.310199	4.92452e-05	-1.16668	-0.28021
218060560	chr2:218060560:G:A	1.05789e-07	-0.00697185	-0.477306	0.000136284	0.0272041	-0.456169
218060648	chr2:218060648:G:A	4.66025e-08	-1.87103e-10	-1.30407	5.6823e-05	-1.87103e-10	-1.30376
218060803	chr2:218060803:G:C	3.25834e-07	0.64066	-3.15521e-10	0.000204085	-0.02517	-3.15521e-10
218060808	chr2:218060808:C:T	4.74837e-08	-1.87103e-10	-1.28534	5.80173e-05	-1.87103e-10	-1.28296
218060849	chr2:218060849:T:C	4.04183e-08	-1.23304	-0.213406	5.28488e-05	-1.19531	-0.180961
218060860	chr2:218060860:G:A	4.67476e-08	-1.87103e-10	-1.30096	5.69802e-05	-1.87103e-10	-1.301
218060885	chr2:218060885:C:T	3.29021e-08	-1.65219	-3.15521e-10	3.85225e-05	-1.69246	-3.15521e-10
218061023	chr2:218061023:C:A	4.67502e-08	-1.87103e-10	-1.30091	5.71238e-05	-1.87103e-10	-1.29848
218061409	chr2:218061409:C:T	4.68031e-08	-1.87103e-10	-1.29978	5.72044e-05	-1.87103e-10	-1.29707
218061467	chr2:218061467:A:G	4.67476e-08	-1.87103e-10	-1.30096	5.69802e-05	-1.87103e-10	-1.301
218061856	chr2:218061856:C:T	4.68733e-08	-1.87103e-10	-1.29828	5.71431e-05	-1.87103e-10	-1.29815
218062123	chr2:218062123:G:A	5.36738e-08	-1.87103e-10	-1.1628	6.48774e-05	-1.87103e-10	-1.17121
218062136	chr2:218062136:A:G	1.86709e-08	-0.93528	-1.28348	2.14494e-05	-0.988887	-1.28912
218062142	chr2:218062142:G:A	1.56067e-07	0.996686	-1.09213	1.8948e-05	-1.42297	-0.979031
218062389	chr2:218062389:G:A	4.14499e-07	-1.87103e-10	0.881343	0.000591281	-1.87103e-10	1.03859
218062403	chr2:218062403:C:G	9.38862e-08	-1.87103e-10	-0.603643	0.000112502	-1.87103e-10	-0.620734
218062876	chr2:218062876:A:G	4.80771e-08	-1.87103e-10	-1.27292	5.99684e-05	-1.87103e-10	-1.24989
218063066	chr2:218063066:C:T	2.86147e-08	-1.7918	-3.15521e-10	3.7079e-05	-1.73065	-3.15521e-10
218063416	chr2:218063416:A:G	4.68258e-08	-1.87103e-10	-1.29929	5.70639e-05	-1.87103e-10	-1.29953
218063738	chr2:218063738:C:T	5.47279e-08	-1.87103e-10	-1.14335	6.66115e-05	-1.87103e-10	-1.14483
218063850	chr2:218063850:A:G	9.56435e-09	-1.60516	-1.28252	9.48669e-06	-1.81205	-1.28176
218063987	chr2:218063987:T:C	1.78128e-06	2.85351	-0.514151	0.000154373	0.207535	-0.511868
218064173	chr2:218064173:G:A	4.68092e-08	-1.87103e-10	-1.29965	5.70442e-05	-1.87103e-10	-1.29988
218064194	chr2:218064194:G:A	2.92188e-08	-1.77091	-3.15521e-10	3.47881e-05	-1.79443	-3.15521e-10
218064274	chr2:218064274:A:G	4.67064e-08	-1.87103e-10	-1.30185	5.68942e-05	-1.87103e-10	-1.30251
218064478	chr2:218064478:C:T	5.58804e-08	-1.87103e-10	-1.12251	6.76299e-05	-1.87103e-10	-1.12965
218064535	chr2:218064535:G:GC	5.58804e-08	-1.87103e-10	-1.12251	6.76299e-05	-1.87103e-10	-1.12965
218064583	chr2:218064583:G:C	9.02852e-09	-1.81632	-1.12902	1.04696e-05	-1.80796	-1.18727
218064772	chr2:218064772:A:AC	4.65688e-08	-1.87103e-10	-1.3048	5.67631e-05	-1.87103e-10	-1.30482
218064932	chr2:218064932:C:G	5.12221e-08	-1.87103e-10	-1.20956	6.28059e-05	-1.87103e-10	-1.20366
218065008	chr2:218065008:C:T	1.53556e-08	-1.5024	-0.911845	2.06944e-05	-1.39933	-0.914514
218065252	chr2:218065252:T:A	3.42251e-06	2.39257	0.599832	0.000380972	-0.0633902	0.66241
218065388	chr2:218065388:C:T	4.70616e-08	-1.87103e-10	-1.29427	5.72155e-05	-1.87103e-10	-1.29688
218065397	chr2:218065397:G:A	9.00173e-09	-1.81388	-1.13443	1.03776e-05	-1.81239	-1.19167
218065447	chr2:218065447:G:A	5.5956e-08	-1.87103e-10	-1.12116	6.83288e-05	-1.87103e-10	-1.11937
218065602	chr2:218065602:G:A	4.67766e-08	-1.87103e-10	-1.30034	5.70704e-05	-1.87103e-10	-1.29942
218065638	chr2:218065638:G:A	6.00099e-06	2.63428	0.919676	0.000646095	0.104077	1.02316
218065664	chr2:218065664:C:T	2.6468e-06	3.21319	-0.477814	0.000207506	0.443234	-0.451776
218065942	chr2:218065942:C:T	5.12638e-08	-1.87103e-10	-1.20874	6.28485e-05	-1.87103e-10	-1.20298
218065947	chr2:218065947:G:A	6.80538e-06	2.72984	0.949901	0.000696352	0.147114	1.05504
218066043	chr2:218066043:C:T	5.47074e-08	-1.87103e-10	-1.14373	6.68e-05	-1.87103e-10	-1.142
218066332	chr2:218066332:T:C	8.63893e-08	0.469131	-1.15599	1.99214e-05	-1.28543	-1.06648
218066386	chr2:218066386:G:A	4.57248e-06	2.69935	0.582732	0.000467184	0.123351	0.679666
218066679	chr2:218066679:C:T	4.99903e-08	-1.87103e-10	-1.2339	6.11967e-05	-1.87103e-10	-1.22961
218066712	chr2:218066712:T:C	1.6933e-06	3.01192	-0.723215	0.000139252	0.293965	-0.701386
218066816	chr2:218066816:T:A	4.6978e-08	-1.87103e-10	-1.29605	5.6766e-05	-1.87103e-10	-1.30477
218066822	chr2:218066822:T:A	4.69535e-08	-1.87103e-10	-1.29657	5.71144e-05	-1.87103e-10	-1.29865
218066826	chr2:218066826:G:A	5.81893e-06	2.84641	0.67673	0.000567823	0.221318	0.776787
218066863	chr2:218066863:C:A	4.69971e-08	-1.87103e-10	-1.29564	5.67637e-05	-1.87103e-10	-1.30481
218067003	chr2:218067003:C:T	4.67355e-08	-1.87103e-10	-1.30122	5.68918e-05	-1.87103e-10	-1.30255
218067019	chr2:218067019:G:A	6.10089e-08	-1.87103e-10	-1.03471	7.83489e-05	-1.87103e-10	-0.982533
218067022	chr2:218067022:A:T	8.26635e-09	-1.77971	-1.25382	9.45764e-06	-1.8148	-1.28208
218067060	chr2:218067060:G:A	4.68926e-08	-1.87103e-10	-1.29787	5.72714e-05	-1.87103e-10	-1.2959
218067093	chr2:218067093:TC:T	6.2059e-07	1.28494	-3.15521e-10	8.35774e-05	-0.917931	-3.15521e-10
218067095	chr2:218067095:C:T	4.78992e-08	-1.87103e-10	-1.27663	5.86341e-05	-1.87103e-10	-1.27239
218067243	chr2:218067243:C:A	4.93898e-06	2.17129	1.1879	0.000621	-0.209616	1.29724
218067679	chr2:218067679:T:C	4.81698e-08	-1.87103e-10	-1.27099	5.89142e-05	-1.87103e-10	-1.26762
218067983	chr2:218067983:T:C	8.60093e-07	1.87244	-0.261127	0.000118925	-0.488393	-0.0768172
218069415	chr2:218069415:G:A	4.73606e-08	-1.87103e-10	-1.28794	5.79189e-05	-1.87103e-10	-1.28466
218069462	chr2:218069462:G:A	2.44563e-06	2.2086	0.447728	0.000298674	-0.190404	0.546052
218069536	chr2:218069536:T:G	6.64154e-08	-1.87103e-10	-0.949797	8.10903e-05	-1.87103e-10	-0.948141
218069620	chr2:218069620:T:C	4.65769e-08	-1.87103e-10	-1.30462	5.67841e-05	-1.87103e-10	-1.30445
218069636	chr2:218069636:C:T	1.23419e-07	-0.330144	-3.15521e-10	6.34318e-05	-1.19374	-3.15521e-10
218069639	chr2:218069639:G:A	1.9502e-06	2.06706	0.362894	0.0002504	-0.279255	0.45861
218069644	chr2:218069644:C:T	2.30979e-06	2.107	0.492187	0.000293522	-0.253639	0.591885
218069648	chr2:218069648:G:A	2.24999e-06	2.11454	0.45841	0.000284696	-0.249518	0.557235
218069663	chr2:218069663:C:G	3.94787e-06	2.0046	1.13061	0.000546172	-0.319784	1.27901
218069710	chr2:218069710:G:A	6.1259e-08	-1.87103e-10	-1.03062	7.1853e-05	-1.87103e-10	-1.06908
218069738	chr2:218069738:C:T	2.76999e-06	2.13949	0.641381	0.000348449	-0.234924	0.74471
218069752	chr2:218069752:A:G	6.68397e-08	0.257099	-1.20053	1.66455e-05	-1.39766	-1.13391
218069790	chr2:218069790:G:A	1.95636e-06	2.01709	0.416025	0.000256141	-0.311318	0.513342
218069910	chr2:218069910:G:A	2.17926e-06	2.11597	0.425039	0.000274858	-0.250204	0.522755
218069935	chr2:218069935:G:A	1.01158e-06	2.54676	-0.773219	9.86986e-05	0.000371435	-0.752005
218070023	chr2:218070023:A:C	4.74738e-08	-1.87103e-10	-1.28555	5.79965e-05	-1.87103e-10	-1.28332
218070102	chr2:218070102:C:T	4.75318e-08	-1.87103e-10	-1.28433	5.81482e-05	-1.87103e-10	-1.28071
218070107	chr2:218070107:T:C	4.68015e-08	-1.87103e-10	-1.29981	5.68755e-05	-1.87103e-10	-1.30284
218070225	chr2:218070225:G:A	4.73586e-08	-1.87103e-10	-1.28798	5.79177e-05	-1.87103e-10	-1.28468
218070279	chr2:218070279:T:C	4.66092e-08	-1.87103e-10	-1.30393	5.68074e-05	-1.87103e-10	-1.30404
218070350	chr2:218070350:G:A	8.27363e-08	-1.87103e-10	-0.730067	0.000101092	-1.87103e-10	-0.727671
218070576	chr2:218070576:T:C	2.41198e-08	-1.50451	-0.458183	3.33115e-05	-1.28445	-0.553351
218070975	chr2:218070975:T:C	1.60879e-07	-1.87103e-10	-0.065071	0.000218752	-1.87103e-10	0.0442318
218071106	chr2:218071106:C:T	5.8396e-08	-1.87103e-10	-1.07848	7.13282e-05	-1.87103e-10	-1.07641
218071118	chr2:218071118:T:C	7.07809e-08	0.353234	-1.23937	1.63136e-05	-1.36628	-1.18543
218071314	chr2:218071314:G:A	6.6474e-08	0.196651	-1.14557	1.76039e-05	-1.42331	-1.05228
218071374	chr2:218071374:G:T	2.89443e-08	-1.78035	-3.15521e-10	3.39908e-05	-1.81762	-3.15521e-10
218071823	chr2:218071823:G:A	1.29901e-06	2.60934	-0.585712	0.000121482	0.0162514	-0.560194
218071882	chr2:218071882:G:A	4.70378e-08	-1.87103e-10	-1.29478	5.73248e-05	-1.87103e-10	-1.29497
218072128	chr2:218072128:G:C	8.39826e-06	2.30073	1.58932	0.00114209	-0.138544	1.83546
218072259	chr2:218072259:G:A	5.48071e-08	-1.87103e-10	-1.14191	6.69382e-05	-1.87103e-10	-1.13993
218072434	chr2:218072434:T:C	4.6575e-08	-1.87103e-10	-1.30466	5.67895e-05	-1.87103e-10	-1.30435
218072730	chr2:218072730:G:A	4.89954e-08	-1.87103e-10	-1.254	6.19399e-05	-1.87103e-10	-1.21754
218073475	chr2:218073475:T:A	1.94037e-07	-1.87103e-10	0.122321	0.000265817	-1.87103e-10	0.239102
218073521	chr2:218073521:T:C	1.53436e-08	-1.30895	-1.10608	2.3026e-05	-1.03769	-1.16939
218073973	chr2:218073973:G:A	4.66213e-08	-1.87103e-10	-1.30367	5.67658e-05	-1.87103e-10	-1.30477
218074245	chr2:218074245:C:G	1.31807e-06	2.59556	-0.55736	0.00012328	0.00276368	-0.532007
218074543	chr2:218074543:G:T	6.67289e-07	2.12764	-0.770145	7.35854e-05	-0.294453	-0.750805
218074633	chr2:218074633:C:T	5.459e-08	-1.87103e-10	-1.14587	6.66538e-05	-1.87103e-10	-1.14419
218075536	chr2:218075536:C:T	1.53076e-06	2.63235	-0.444562	0.000147677	0.0690303	-0.417708
218075695	chr2:218075695:C:T	4.42437e-08	-1.80505	0.449038	6.62777e-05	-1.72341	0.573562
218075899	chr2:218075899:A:T	1.07049e-07	-1.87103e-10	-0.472439	0.000140306	-1.87103e-10	-0.399878
218076013	chr2:218076013:C:G	4.67118e-08	-1.87103e-10	-1.30173	5.70014e-05	-1.87103e-10	-1.30063
218077009	chr2:218077009:G:A	6.67663e-08	-1.87103e-10	-0.944528	7.96542e-05	-1.87103e-10	-0.96601
218077556	chr2:218077556:A:T	1.39555e-08	-1.73967	-0.770185	1.95938e-05	-1.60936	-0.759128
218077590	chr2:218077590:C:T	5.63424e-06	4.22159	-0.730701	4.09003e-05	-1.0813	-0.551271
218077827	chr2:218077827:T:C	5.09336e-08	-1.87103e-10	-1.2152	6.22883e-05	-1.87103e-10	-1.21193
218078253	chr2:218078253:T:C	3.29927e-06	3.51745	-0.56172	4.03233e-05	-1.29129	-0.355483
218079162	chr2:218079162:C:G	8.4509e-08	-1.87103e-10	-0.708868	0.00010396	-1.87103e-10	-0.699702
218079727	chr2:218079727:G:A	5.47535e-08	-1.87103e-10	-1.14288	6.59154e-05	-1.87103e-10	-1.15533
218079774	chr2:218079774:G:A	8.5227e-08	-1.87103e-10	-0.700408	0.000103812	-1.87103e-10	-0.701122
218079892	chr2:218079892:A:G	3.98454e-06	4.22474	-1.08029	2.7451e-05	-1.06932	-0.961983
218080085	chr2:218080085:G:A	7.20853e-06	4.33618	-0.598883	5.05023e-05	-1.0251	-0.39659
218080420	chr2:218080420:A:G	5.01925e-06	4.44248	-1.06717	3.01614e-05	-0.988842	-0.9483
218080894	chr2:218080894:C:T	7.38967e-08	-1.87103e-10	-0.843058	9.00141e-05	-1.87103e-10	-0.843739
218080951	chr2:218080951:T:C	7.72158e-07	2.67148	-1.16802	1.63615e-05	-1.39595	-1.15282
218081020	chr2:218081020:C:A	1.03269e-08	-1.77197	-1.03901	1.40947e-05	-1.665	-1.0329
218081075	chr2:218081075:C:T	4.87956e-08	-1.87103e-10	-1.25809	5.97096e-05	-1.87103e-10	-1.25421
218081199	chr2:218081199:C:G	2.8687e-08	-0.982534	-0.806748	3.0135e-05	-1.21386	-0.724156
218081450	chr2:218081450:G:A	8.56955e-08	-1.87103e-10	-0.694926	0.000107989	-1.87103e-10	-0.661679
218081816	chr2:218081816:G:A	8.20267e-08	-1.87103e-10	-0.738682	0.000100914	-1.87103e-10	-0.729432
218082007	chr2:218082007:T:G	2.95922e-07	-1.87103e-10	0.54437	0.000635726	-1.87103e-10	1.11106
218082380	chr2:218082380:C:CCTT	5.38388e-06	4.30933	-0.86389	3.64251e-05	-1.04147	-0.706979
218082398	chr2:218082398:G:T	2.35562e-08	-1.16709	-0.819248	2.55721e-05	-1.36158	-0.740625
218082462	chr2:218082462:C:T	4.78799e-08	-1.87103e-10	-1.27703	5.85448e-05	-1.87103e-10	-1.27391
218082651	chr2:218082651:T:G	2.90624e-07	-1.87103e-10	0.526306	0.000623065	-1.87103e-10	1.09095
218082792	chr2:218082792:A:T	5.22396e-07	2.37087	-1.25817	1.37092e-05	-1.48043	-1.24521
218084363	chr2:218084363:C:T	2.87488e-08	-1.78713	-3.15521e-10	3.41258e-05	-1.81365	-3.15521e-10
218084734	chr2:218084734:T:C	2.84656e-08	-1.79703	-3.15521e-10	3.63486e-05	-1.75055	-3.15521e-10
218084958	chr2:218084958:G:A	1.04256e-07	-0.49888	-3.15521e-10	6.66154e-05	-1.14477	-3.15521e-10
218085138	chr2:218085138:T:G	8.42804e-07	-1.87103e-10	1.59101	0.0021219	-1.87103e-10	2.31636
218085313	chr2:218085313:C:A	2.39693e-05	4.6151	0.323708	0.000148756	-0.97571	0.634312
218085426	chr2:218085426:T:C	2.84553e-08	-1.79739	-3.15521e-10	3.63227e-05	-1.75126	-3.15521e-10
218085507	chr2:218085507:A:C	2.85287e-08	-1.79482	-3.15521e-10	3.64841e-05	-1.74683	-3.15521e-10
218085572	chr2:218085572:T:C	3.70003e-08	-1.5348	-3.15521e-10	3.41316e-05	-1.81348	-3.15521e-10
218086081	chr2:218086081:A:G	7.5332e-07	-1.87103e-10	1.47876	0.00185939	-1.87103e-10	2.1843
218086522	chr2:218086522:C:T	2.14003e-06	2.05559	0.467262	9.8117e-05	-1.62031	0.862767
218087015	chr2:218087015:T:A	3.77468e-07	1.83919	-1.05143	1.39282e-05	-1.65846	-1.05132
218087023	chr2:218087023:C:G	1.68325e-07	-0.270466	0.250637	0.000178997	-0.730618	0.574284
218087379	chr2:218087379:G:A	4.73923e-08	-1.87103e-10	-1.28727	5.87353e-05	-1.87103e-10	-1.27066
218087510	chr2:218087510:G:A	4.21925e-07	2.04664	-1.14754	1.32446e-05	-1.61193	-1.14818
218088055	chr2:218088055:G:A	1.19365e-05	4.81669	-0.575053	6.3733e-05	-0.834879	-0.354124
218088329	chr2:218088329:G:A	5.1236e-08	-1.87103e-10	-1.20928	6.15713e-05	-1.87103e-10	-1.22351
218088472	chr2:218088472:A:G	5.06163e-08	-1.87103e-10	-1.22145	6.20714e-05	-1.87103e-10	-1.21542
218088552	chr2:218088552:G:A	1.79954e-08	-1.03221	-1.2234	1.50469e-05	-1.40747	-1.22506
218088558	chr2:218088558:T:C	3.60947e-07	-1.87103e-10	0.743004	0.000470494	-1.87103e-10	0.810079
218088656	chr2:218088656:C:T	1.59504e-07	0.914607	-0.988265	9.06428e-05	0.150892	-0.987669
218089425	chr2:218089425:C:T	7.08576e-07	-1.87103e-10	1.41753	0.00173515	-1.87103e-10	2.11515
218089993	chr2:218089993:A:G	2.38451e-07	-1.87103e-10	0.328437	0.000309371	-1.87103e-10	0.390837
218090839	chr2:218090839:T:C	3.3528e-07	-1.77125	2.44049	0.000888993	-1.72869	3.17507
218091086	chr2:218091086:T:C	1.14372e-05	1.84851	2.35039	0.00075989	-1.65718	2.94665
218091333	chr2:218091333:C:T	4.78258e-08	-1.79627	0.518112	0.000105887	-1.75958	1.07824
218092302	chr2:218092302:C:T	2.30643e-07	-1.87103e-10	0.295143	0.000310918	-1.87103e-10	0.395826
218092704	chr2:218092704:A:T	9.0999e-07	-1.87103e-10	1.66771	0.00231028	-1.87103e-10	2.40142
218093474	chr2:218093474:G:A	4.58632e-07	-1.87103e-10	0.982521	0.000600308	-1.87103e-10	1.05374
218093887	chr2:218093887:T:G	1.10382e-08	-1.6732	-1.07117	1.57822e-05	-1.52391	-1.06091
218094097	chr2:218094097:G:A	1.89896e-05	4.7689	-0.0629831	9.85231e-05	-0.933969	0.180556
218094682	chr2:218094682:T:A	3.00295e-08	-1.74355	-3.15521e-10	3.9252e-05	-1.6737	-3.15521e-10
218094861	chr2:218094861:A:G	8.25759e-07	-1.87103e-10	1.57058	0.00211828	-1.87103e-10	2.31466
218095408	chr2:218095408:T:C	9.59773e-06	2.46745	1.5561	0.000349095	-1.51141	2.02305
218095732	chr2:218095732:G:A	5.46783e-08	-1.87103e-10	-1.14426	6.72187e-05	-1.87103e-10	-1.13575
218095866	chr2:218095866:G:A	2.93036e-08	-1.76801	-3.15521e-10	3.80792e-05	-1.70404	-3.15521e-10
218095957	chr2:218095957:C:T	2.69617e-07	1.69534	-1.24406	1.12738e-05	-1.68732	-1.2339
218096102	chr2:218096102:A:G	4.60793e-07	1.77794	-0.790714	1.81042e-05	-1.66797	-0.779594
218096487	chr2:218096487:A:T	2.51384e-07	-1.65015	2.0314	0.000671172	-1.57406	2.73938
218097306	chr2:218097306:A:G	2.97071e-08	-1.75434	-3.15521e-10	3.88104e-05	-1.68502	-3.15521e-10
218097409	chr2:218097409:G:A	3.06336e-08	-1.72363	-3.15521e-10	4.05553e-05	-1.64104	-3.15521e-10
218097423	chr2:218097423:C:T	3.02234e-07	-1.87103e-10	0.565477	0.000417583	-1.87103e-10	0.69078
218097482	chr2:218097482:A:G	7.35383e-06	2.43071	1.32654	0.000267754	-1.52651	1.77288
218097610	chr2:218097610:G:A	4.88854e-08	-1.87103e-10	-1.25625	5.93488e-05	-1.87103e-10	-1.26027
218097790	chr2:218097790:G:A	3.67146e-06	-1.87103e-10	3.06262	0.0102737	-1.87103e-10	3.89363
218097977	chr2:218097977:T:C	6.53019e-08	-1.87103e-10	-0.966705	7.81458e-05	-1.87103e-10	-0.985128
218098126	chr2:218098126:T:C	5.91935e-07	-1.87103e-10	1.23767	0.00145806	-1.87103e-10	1.94116
218098550	chr2:218098550:T:C	3.08531e-08	-1.71649	-3.15521e-10	4.09165e-05	-1.63217	-3.15521e-10
218099038	chr2:218099038:C:G	2.32844e-07	-1.87103e-10	0.304642	0.000300756	-1.87103e-10	0.362595
218099445	chr2:218099445:AC:A	3.12971e-08	-1.7022	-3.15521e-10	4.17443e-05	-1.61214	-3.15521e-10
218099554	chr2:218099554:A:G	7.1197e-07	-1.87103e-10	1.42231	0.00179372	-1.87103e-10	2.14834
218100355	chr2:218100355:G:A	2.39395e-07	-1.87103e-10	0.332388	0.000309511	-1.87103e-10	0.39129
218100445	chr2:218100445:T:C	3.28956e-07	-1.87103e-10	0.650198	0.000455527	-1.87103e-10	0.777751
218100657	chr2:218100657:T:C	3.22132e-07	-1.87103e-10	0.629234	0.000445768	-1.87103e-10	0.756093
218100773	chr2:218100773:T:C	2.82759e-08	-1.80372	-3.15521e-10	3.50263e-05	-1.7876	-3.15521e-10
218100977	chr2:218100977:C:T	3.09516e-08	-1.7133	-3.15521e-10	4.11549e-05	-1.62636	-3.15521e-10
218101118	chr2:218101118:A:T	5.91926e-07	-1.87103e-10	1.23765	0.00145619	-1.87103e-10	1.93987
218101592	chr2:218101592:C:T	2.21487e-07	1.40057	-1.14594	1.16638e-05	-1.75584	-1.13137
218102278	chr2:218102278:A:C	3.46961e-07	-1.87103e-10	0.703485	0.000472123	-1.87103e-10	0.813534
218102860	chr2:218102860:T:G	7.27269e-08	-1.87103e-10	-0.859015	9.76141e-05	-1.87103e-10	-0.762682
218103209	chr2:218103209:A:C	5.9859e-07	-1.87103e-10	1.24885	0.000854848	-1.87103e-10	1.40722
218103805	chr2:218103805:G:A	4.72879e-08	-1.87103e-10	-1.28947	5.74869e-05	-1.87103e-10	-1.29215
218104013	chr2:218104013:C:T	3.30961e-07	-1.87103e-10	0.656276	0.000429371	-1.87103e-10	0.718617
218104198	chr2:218104198:T:C	8.37784e-06	2.00749	1.88013	0.000444609	-1.61758	2.37107
218104447	chr2:218104447:C:T	6.71515e-07	-1.87103e-10	1.36381	0.000953813	-1.87103e-10	1.51676
218104813	chr2:218104813:TGTG:T	5.02931e-07	1.94939	-0.874661	1.84175e-05	-1.59413	-0.836273
218105233	chr2:218105233:C:T	3.49254e-07	-1.87103e-10	0.710073	0.000453628	-1.87103e-10	0.773573
218105402	chr2:218105402:C:T	7.30994e-08	-1.87103e-10	-0.853907	8.72447e-05	-1.87103e-10	-0.874988
218106001	chr2:218106001:C:T	6.83723e-06	2.0146	1.66982	0.000355511	-1.61488	2.14473
218106013	chr2:218106013:A:G	6.81854e-07	2.16127	-0.782177	2.02213e-05	-1.5977	-0.739273
218106042	chr2:218106042:G:A	4.39458e-07	-1.87103e-10	0.939817	0.000621804	-1.87103e-10	1.08892
218106197	chr2:218106197:T:C	4.56374e-07	-1.87103e-10	0.977586	0.00108487	-1.87103e-10	1.64551
218106546	chr2:218106546:C:G	7.14967e-07	-1.87103e-10	1.42651	0.00101749	-1.87103e-10	1.58139
218106580	chr2:218106580:G:A	4.84397e-05	5.54882	0.0935327	0.000156114	-0.645218	0.352101
218106894	chr2:218106894:T:C	3.34147e-08	-1.63673	-3.15521e-10	4.53625e-05	-1.52902	-3.15521e-10
218106908	chr2:218106908:T:C	5.1267e-07	-1.87103e-10	1.09391	0.00123911	-1.87103e-10	1.77845
218106973	chr2:218106973:C:T	5.24814e-07	-1.87103e-10	1.11732	0.00127256	-1.87103e-10	1.80508
218107069	chr2:218107069:G:A	3.02498e-08	-1.73624	-3.15521e-10	3.41332e-05	-1.81344	-3.15521e-10
218107258	chr2:218107258:T:A	5.35883e-07	-1.87103e-10	1.13819	0.00130298	-1.87103e-10	1.8287
218107289	chr2:218107289:CT:C	4.74259e-08	-1.87103e-10	-1.28656	5.76803e-05	-1.87103e-10	-1.28879
218107453	chr2:218107453:C:T	4.36691e-08	-0.470093	-0.898992	3.55405e-05	-0.922405	-0.850628
218107611	chr2:218107611:C:T	7.8361e-07	-1.87103e-10	1.51818	0.00112103	-1.87103e-10	1.6783
218107668	chr2:218107668:C:T	5.73869e-06	2.37476	1.1345	0.000215292	-1.53642	1.56471
218107872	chr2:218107872:A:G	5.47407e-07	2.05804	-0.898578	1.75247e-05	-1.61913	-0.860958
218107987	chr2:218107987:T:G	4.94494e-08	-1.87103e-10	-1.24478	5.99527e-05	-1.87103e-10	-1.25015
218108000	chr2:218108000:G:T	3.8337e-07	-1.87103e-10	0.803273	0.000539907	-1.87103e-10	0.947693
218108331	chr2:218108331:G:C	5.4079e-07	-1.87103e-10	1.1473	0.00131652	-1.87103e-10	1.83904
218108540	chr2:218108540:T:C	5.8019e-07	2.11546	-0.897833	1.77343e-05	-1.60823	-0.85997
218108965	chr2:218108965:C:T	4.16382e-07	-1.87103e-10	0.885877	0.000588059	-1.87103e-10	1.03312
218109466	chr2:218109466:T:A	3.52702e-07	-1.87103e-10	0.719897	0.000457755	-1.87103e-10	0.782629
218109468	chr2:218109468:A:G	5.40455e-07	2.06864	-0.921953	1.71104e-05	-1.61873	-0.885287
218109522	chr2:218109522:G:A	9.66128e-09	-1.57611	-1.30149	1.41973e-05	-1.39052	-1.30013
218109820	chr2:218109820:G:A	2.02768e-07	-1.87103e-10	0.166338	0.000261416	-1.87103e-10	0.222407
218110226	chr2:218110226:A:G	2.67758e-07	0.444358	-3.15521e-10	0.000159101	-0.274165	-3.15521e-10
218110234	chr2:218110234:G:A	5.95273e-07	-1.87103e-10	1.24329	0.00146749	-1.87103e-10	1.94761
218110449	chr2:218110449:T:A	4.75869e-08	-1.87103e-10	-1.28317	5.90717e-05	-1.87103e-10	-1.26495
218110499	chr2:218110499:T:C	2.54275e-07	-1.87103e-10	0.392689	0.000339302	-1.87103e-10	0.483186
218110578	chr2:218110578:G:A	4.12519e-07	-1.87103e-10	0.876555	0.000582457	-1.87103e-10	1.02355
218110731	chr2:218110731:C:T	6.24946e-08	-1.87103e-10	-1.01065	8.22623e-05	-1.87103e-10	-0.933792
218110737	chr2:218110737:A:G	9.4113e-09	-1.60735	-1.29646	1.36946e-05	-1.43232	-1.29438
218111021	chr2:218111021:T:G	4.78538e-07	-1.87103e-10	1.02501	0.00114478	-1.87103e-10	1.69927
218111158	chr2:218111158:C:T	3.1937e-08	-1.68196	-3.15521e-10	4.27864e-05	-1.58748	-3.15521e-10
218111351	chr2:218111351:G:C	5.59908e-08	-1.87103e-10	-1.12054	6.85113e-05	-1.87103e-10	-1.11671
218111418	chr2:218111418:C:T	4.08929e-08	-1.43477	-3.15521e-10	5.30002e-05	-1.37341	-3.15521e-10
218111540	chr2:218111540:C:A	9.84759e-08	-0.555914	-3.15521e-10	6.3906e-05	-1.18629	-3.15521e-10
218111603	chr2:218111603:C:G	7.1783e-07	1.43051	-3.15521e-10	0.00750121	3.57911	-3.15521e-10
218112088	chr2:218112088:G:A	5.21952e-07	-1.87103e-10	1.11185	0.0012649	-1.87103e-10	1.79904
218112119	chr2:218112119:T:C	1.9546e-07	-1.87103e-10	0.129632	0.000246464	-1.87103e-10	0.163512
218112801	chr2:218112801:G:A	2.20531e-07	-1.87103e-10	0.250313	0.000281203	-1.87103e-10	0.295371
218112808	chr2:218112808:G:A	6.27587e-06	2.36921	1.22954	0.000240028	-1.53503	1.67208
218112830	chr2:218112830:A:G	1.74234e-06	2.31726	-3.15521e-10	9.09207e-05	-0.833717	-3.15521e-10
218113086	chr2:218113086:C:A	3.21312e-08	-1.6759	-3.15521e-10	4.31466e-05	-1.5791	-3.15521e-10
218113232	chr2:218113232:C:T	5.04052e-08	-1.87103e-10	-1.22563	6.14342e-05	-1.87103e-10	-1.22574
218113289	chr2:218113289:C:T	1.99198e-07	-1.87103e-10	0.148572	0.000256553	-1.87103e-10	0.203632
218113414	chr2:218113414:T:C	4.54981e-07	2.00819	-1.03366	1.49606e-05	-1.63283	-1.00546
218113434	chr2:218113434:C:A	3.20281e-08	-1.67911	-3.15521e-10	4.29714e-05	-1.58317	-3.15521e-10
218113570	chr2:218113570:TG:T	5.30151e-08	-1.87103e-10	-1.17515	6.45952e-05	-1.87103e-10	-1.17556
218113614	chr2:218113614:C:T	3.2087e-08	-1.67728	-3.15521e-10	4.30744e-05	-1.58078	-3.15521e-10
218113757	chr2:218113757:A:C	7.8539e-07	2.45677	-0.936315	1.8519e-05	-1.51443	-0.910475
218113825	chr2:218113825:C:T	5.1494e-07	-1.87103e-10	1.09832	0.00124574	-1.87103e-10	1.78378
218113941	chr2:218113941:C:T	4.79815e-07	2.0267	-0.999027	1.55782e-05	-1.62884	-0.968993
218113990	chr2:218113990:G:A	5.7614e-08	-1.87103e-10	-1.09196	7.01329e-05	-1.87103e-10	-1.09331
218114032	chr2:218114032:T:C	6.24395e-08	-1.87103e-10	-1.01153	7.48104e-05	-1.87103e-10	-1.02875
218114127	chr2:218114127:T:C	5.7736e-08	-1.87103e-10	-1.08985	7.0902e-05	-1.87103e-10	-1.08241
218114238	chr2:218114238:A:G	5.11698e-07	2.09253	-1.00052	1.57842e-05	-1.61399	-0.970701
218114301	chr2:218114301:C:A	5.02968e-07	-1.87103e-10	1.0748	0.00121272	-1.87103e-10	1.75691
218115460	chr2:218115460:T:C	4.85722e-07	2.03364	-0.993729	1.57589e-05	-1.62273	-0.963568
218115591	chr2:218115591:G:T	4.88181e-07	-1.87103e-10	1.04496	0.00117177	-1.87103e-10	1.72257
218117495	chr2:218117495:G:A	5.76275e-08	-1.87103e-10	-1.09173	7.0145e-05	-1.87103e-10	-1.09314
218117888	chr2:218117888:G:C	5.41844e-07	-1.87103e-10	1.14925	0.00131963	-1.87103e-10	1.8414
218118606	chr2:218118606:A:G	4.16349e-07	-1.87103e-10	0.885797	0.00097739	-1.87103e-10	1.54118
218118730	chr2:218118730:G:A	5.27598e-08	-0.375088	-0.804889	4.37375e-05	-0.822247	-0.743253
218119040	chr2:218119040:A:G	5.92919e-07	2.21074	-0.971409	1.63499e-05	-1.58017	-0.969312
218119669	chr2:218119669:C:A	5.60074e-08	-1.87103e-10	-1.12024	6.87411e-05	-1.87103e-10	-1.11336
218119755	chr2:218119755:G:A	5.58358e-07	2.1699	-0.990627	1.62861e-05	-1.59317	-0.96023
218119881	chr2:218119881:G:A	2.64521e-05	5.16873	-0.131364	0.000105314	-0.79677	0.110013
218119992	chr2:218119992:G:T	5.15622e-07	-1.87103e-10	1.09965	0.00124761	-1.87103e-10	1.78528
218120025	chr2:218120025:T:C	4.73976e-07	-1.87103e-10	1.01543	0.000672189	-1.87103e-10	1.16683
218120259	chr2:218120259:G:A	3.1025e-05	5.11285	0.0839763	0.000129323	-0.799575	0.318179
218120361	chr2:218120361:G:A	5.26821e-07	2.1357	-1.01456	1.57631e-05	-1.60075	-0.985284
218120406	chr2:218120406:G:A	5.71007e-08	-1.87103e-10	-1.10091	7.2711e-05	-1.87103e-10	-1.05721
218121071	chr2:218121071:AC:A	3.32703e-07	-1.87103e-10	0.661524	0.000431274	-1.87103e-10	0.723039
218121084	chr2:218121084:C:T	7.01996e-08	-1.87103e-10	-0.894383	8.53595e-05	-1.87103e-10	-0.896833
218121085	chr2:218121085:G:A	7.11234e-08	-1.87103e-10	-0.88131	8.49127e-05	-1.87103e-10	-0.902081
218121354	chr2:218121354:T:C	5.31961e-07	2.09396	-0.963112	1.64797e-05	-1.60997	-0.931603
218121852	chr2:218121852:G:A	4.99776e-08	-1.87103e-10	-1.23415	5.97506e-05	-1.87103e-10	-1.25353
218121914	chr2:218121914:C:T	6.03877e-07	-1.87103e-10	1.25764	0.000979877	-1.87103e-10	1.54372
218121927	chr2:218121927:G:A	4.67305e-07	-1.87103e-10	1.00126	0.00111471	-1.87103e-10	1.67264
218122229	chr2:218122229:T:C	3.13407e-08	-1.70081	-3.15521e-10	4.17693e-05	-1.61154	-3.15521e-10
218122602	chr2:218122602:C:T	4.64392e-07	1.99734	-1.00234	1.54818e-05	-1.63143	-0.972612
218123115	chr2:218123115:A:G	9.5997e-09	-1.58317	-1.30082	1.40877e-05	-1.39907	-1.29934
218123170	chr2:218123170:A:T	4.98626e-07	2.09842	-1.03229	1.53461e-05	-1.60882	-1.00402
218123340	chr2:218123340:C:T	5.02069e-07	-1.87103e-10	1.07301	0.00120976	-1.87103e-10	1.75447
218123816	chr2:218123816:C:T	3.13347e-08	-1.701	-3.15521e-10	4.12416e-05	-1.62426	-3.15521e-10
218124051	chr2:218124051:A:G	5.06042e-07	2.07375	-0.992857	1.59027e-05	-1.61466	-0.962561
218124090	chr2:218124090:G:A	9.52239e-09	-1.59304	-1.29904	1.39196e-05	-1.41315	-1.29726
218124839	chr2:218124839:TC:T	5.29251e-08	-1.87103e-10	-1.17685	6.4486e-05	-1.87103e-10	-1.17726
218124872	chr2:218124872:G:A	4.24933e-07	-1.87103e-10	0.906205	0.000600433	-1.87103e-10	1.05395
218125193	chr2:218125193:ATAGACT:A	3.02498e-08	-1.73624	-3.15521e-10	3.9482e-05	-1.66786	-3.15521e-10
218125569	chr2:218125569:G:A	4.71869e-07	2.03246	-1.02149	1.5283e-05	-1.62423	-0.992734
218125589	chr2:218125589:T:C	2.98125e-07	-1.87103e-10	0.551786	0.000385602	-1.87103e-10	0.6111
218125593	chr2:218125593:T:A	2.03358e-07	-1.87103e-10	0.169241	0.000262166	-1.87103e-10	0.225274
218125863	chr2:218125863:C:T	5.55877e-06	2.22002	1.25738	0.000237989	-1.57366	1.70217
218126174	chr2:218126174:C:T	2.01637e-07	-1.87103e-10	0.160742	0.000259769	-1.87103e-10	0.21609
218126282	chr2:218126282:G:A	5.30682e-07	2.14086	-1.01243	1.58145e-05	-1.59961	-0.983174
218126609	chr2:218126609:G:A	4.13576e-07	-1.87103e-10	0.879114	0.000969741	-1.87103e-10	1.53332
218126759	chr2:218126759:C:T	4.74117e-08	-1.87103e-10	-1.28686	5.76687e-05	-1.87103e-10	-1.28899
218128115	chr2:218128115:T:C	8.86692e-08	-1.87103e-10	-0.660814	0.000117434	-1.87103e-10	-0.577824
218128398	chr2:218128398:G:T	7.17098e-08	-1.87103e-10	-0.873098	8.5635e-05	-1.87103e-10	-0.893611
218129717	chr2:218129717:C:CA	6.17541e-07	2.26176	-0.981738	1.68287e-05	-1.5698	-0.950821
218130219	chr2:218130219:G:A	5.6467e-08	-0.328257	-0.783814	4.6523e-05	-0.782731	-0.721027
218130278	chr2:218130278:G:A	2.86837e-07	-1.87103e-10	0.513186	0.000370713	-1.87103e-10	0.571724
218130376	chr2:218130376:C:T	5.81383e-08	-1.87103e-10	-1.0829	7.0765e-05	-1.87103e-10	-1.08434
218130399	chr2:218130399:A:G	6.74751e-06	2.40426	1.26694	0.000251696	-1.5287	1.71321
218130812	chr2:218130812:C:A	5.82787e-08	-1.87103e-10	-1.08049	7.09372e-05	-1.87103e-10	-1.08191
218131053	chr2:218131053:T:C	6.79949e-08	-1.87103e-10	-0.926294	9.03779e-05	-1.87103e-10	-0.839705
218131403	chr2:218131403:C:T	5.3771e-07	-1.87103e-10	1.14159	0.00130856	-1.87103e-10	1.83298
218131556	chr2:218131556:G:A	1.2388e-07	-1.87103e-10	-0.326415	0.000159151	-1.87103e-10	-0.273853
218131830	chr2:218131830:C:T	1.27855e-07	-1.81296	1.51813	0.000287452	-1.81336	2.13071
218131887	chr2:218131887:CT:C	2.84406e-07	-1.87103e-10	0.504676	0.000367518	-1.87103e-10	0.563069
218132668	chr2:218132668:T:C	1.21949e-07	-1.87103e-10	-0.342125	0.00014412	-1.87103e-10	-0.373058
218132857	chr2:218132857:T:C	5.443e-07	2.15221	-0.998436	1.56997e-05	-1.59352	-0.996542
218134185	chr2:218134185:T:C	1.03739e-08	-1.56741	-1.23902	1.53613e-05	-1.37888	-1.23297
218134532	chr2:218134532:G:A	2.38043e-05	5.15744	-0.225541	9.47402e-05	-0.798472	0.00590547
218134564	chr2:218134564:T:C	4.9913e-08	-1.87103e-10	-1.23545	5.96751e-05	-1.87103e-10	-1.25479
218135470	chr2:218135470:A:G	2.09399e-07	-1.87103e-10	0.198515	0.000269863	-1.87103e-10	0.254211
218135522	chr2:218135522:G:A	1.29289e-07	-1.87103e-10	-0.283679	0.00015267	-1.87103e-10	-0.315423
218135557	chr2:218135557:C:T	5.82787e-08	-1.87103e-10	-1.08049	7.09372e-05	-1.87103e-10	-1.08191
218135587	chr2:218135587:C:T	3.76917e-07	2.04568	-1.25939	1.18946e-05	-1.61181	-1.2558
218135737	chr2:218135737:C:T	4.39364e-08	-1.36298	-3.15521e-10	4.34202e-05	-1.57278	-3.15521e-10
218135842	chr2:218135842:C:T	5.13664e-07	-1.87103e-10	1.09584	0.00124214	-1.87103e-10	1.78088
218136011	chr2:218136011:T:C	4.32708e-07	2.03823	-1.11389	1.356e-05	-1.6242	-1.11238
218136222	chr2:218136222:A:G	3.05114e-08	-1.72762	-3.15521e-10	4.03685e-05	-1.64566	-3.15521e-10
218136239	chr2:218136239:C:T	1.05684e-08	-1.51332	-1.27454	1.58914e-05	-1.30788	-1.27005
218136766	chr2:218136766:G:A	2.84421e-07	-1.87103e-10	0.504731	0.000367551	-1.87103e-10	0.563157
218136836	chr2:218136836:C:A	6.2387e-08	-1.87103e-10	-1.01237	8.20936e-05	-1.87103e-10	-0.935844
218136863	chr2:218136863:C:T	6.47361e-08	-1.87103e-10	-0.975408	8.55701e-05	-1.87103e-10	-0.894369
218137038	chr2:218137038:A:ACTTAATGC	5.76319e-08	-1.87103e-10	-1.09165	7.01508e-05	-1.87103e-10	-1.09306
218137314	chr2:218137314:A:G	4.4886e-07	-1.87103e-10	0.960985	0.000635565	-1.87103e-10	1.11081
218137477	chr2:218137477:C:T	3.0664e-07	-1.87103e-10	0.579947	0.000396723	-1.87103e-10	0.639533
218137653	chr2:218137653:T:C	5.0044e-07	2.05186	-0.982103	1.55137e-05	-1.62186	-0.98012
218137791	chr2:218137791:C:T	4.22681e-07	-1.87103e-10	0.900892	0.000597257	-1.87103e-10	1.04864
218138099	chr2:218138099:A:G	6.79326e-08	-1.87103e-10	-0.92721	9.02866e-05	-1.87103e-10	-0.840716
218138123	chr2:218138123:C:A	2.53145e-07	-1.87103e-10	0.388237	0.000326216	-1.87103e-10	0.443855
218138225	chr2:218138225:C:T	2.40621e-07	-1.87103e-10	0.337498	0.00030977	-1.87103e-10	0.392125
218138634	chr2:218138634:G:C	4.31461e-07	-1.87103e-10	0.921451	0.000610768	-1.87103e-10	1.07101
218138637	chr2:218138637:G:A	4.85446e-06	2.07661	1.26532	0.00023018	-1.61619	1.71135
218138647	chr2:218138647:T:G	5.19112e-07	-1.87103e-10	1.10639	0.00125733	-1.87103e-10	1.79304
218140282	chr2:218140282:A:G	4.84636e-08	-1.87103e-10	-1.26491	5.93828e-05	-1.87103e-10	-1.2597
218140487	chr2:218140487:A:G	6.39089e-06	2.18538	1.43152	0.000282558	-1.5913	1.89148
218140929	chr2:218140929:G:A	5.79412e-08	-1.87103e-10	-1.0863	7.05326e-05	-1.87103e-10	-1.08763
218140978	chr2:218140978:G:A	4.46838e-07	-1.87103e-10	0.956469	0.000632844	-1.87103e-10	1.10652
218141031	chr2:218141031:G:A	5.37689e-07	-1.87103e-10	1.14155	0.00130807	-1.87103e-10	1.8326
218141839	chr2:218141839:G:A	5.67919e-08	-1.87103e-10	-1.10633	6.91335e-05	-1.87103e-10	-1.10767
218142257	chr2:218142257:A:G	4.77322e-07	-1.87103e-10	1.02247	0.00114328	-1.87103e-10	1.69795
218142337	chr2:218142337:T:C	8.49564e-07	2.79597	-1.19697	1.50062e-05	-1.4426	-1.19265
218142763	chr2:218142763:C:A	4.8446e-07	-1.87103e-10	1.03731	0.00116271	-1.87103e-10	1.7148
218142848	chr2:218142848:G:A	7.36768e-08	-1.87103e-10	-0.846039	9.09113e-05	-1.87103e-10	-0.833821
218142884	chr2:218142884:C:T	4.80612e-07	-1.87103e-10	1.02933	0.00115218	-1.87103e-10	1.70571
218143029	chr2:218143029:T:G	8.21552e-07	2.75956	-1.19409	1.488e-05	-1.45386	-1.18983
218143669	chr2:218143669:A:G	1.08635e-06	3.12261	-1.27776	1.52731e-05	-1.34273	-1.27488
218143730	chr2:218143730:C:T	2.31323e-07	-1.87103e-10	0.29809	0.000297602	-1.87103e-10	0.352051
218144210	chr2:218144210:A:G	5.15219e-08	-1.87103e-10	-1.20372	6.49305e-05	-1.87103e-10	-1.17039
218144229	chr2:218144229:C:T	2.8682e-08	-1.78946	-3.15521e-10	3.39869e-05	-1.81773	-3.15521e-10
218144619	chr2:218144619:A:T	4.91865e-06	2.15062	1.20445	0.000218881	-1.59932	1.64415
218144840	chr2:218144840:G:T	4.20526e-07	-1.87103e-10	0.89578	0.000988932	-1.87103e-10	1.55292
218145112	chr2:218145112:G:A	9.12217e-09	-1.63733	-1.29769	1.06986e-05	-1.67483	-1.29876
218145423	chr2:218145423:C:T	6.40142e-07	2.05959	-0.743625	2.33955e-05	-1.6228	-0.56836
218145614	chr2:218145614:G:A	4.82158e-08	-1.87103e-10	-1.27004	6.04743e-05	-1.87103e-10	-1.24149
218145676	chr2:218145676:T:C	1.19525e-07	-1.87103e-10	-0.362201	0.000141326	-1.87103e-10	-0.392635
218146116	chr2:218146116:A:T	5.18415e-08	-1.87103e-10	-1.19754	6.28281e-05	-1.87103e-10	-1.2033
218146702	chr2:218146702:G:C	4.25747e-07	-1.87103e-10	0.908118	0.000602021	-1.87103e-10	1.05659
218146978	chr2:218146978:T:G	2.17783e-05	5.06424	-0.221301	9.13901e-05	-0.840881	0.0123134
218147246	chr2:218147246:G:A	5.49819e-08	-1.87103e-10	-1.13872	6.69479e-05	-1.87103e-10	-1.13979
218147336	chr2:218147336:A:G	4.21607e-07	-1.87103e-10	0.898348	0.000595928	-1.87103e-10	1.04642
218147356	chr2:218147356:C:T	7.74284e-07	-1.87103e-10	1.50621	0.00110454	-1.87103e-10	1.66348
218147826	chr2:218147826:C:T	2.81042e-08	-1.80981	-3.15521e-10	4.7907e-05	-1.47444	-3.15521e-10
218148450	chr2:218148450:A:G	3.02206e-08	-1.7372	-3.15521e-10	3.46154e-05	-1.79941	-3.15521e-10
218148611	chr2:218148611:G:A	2.19319e-05	5.05714	-0.207167	9.21779e-05	-0.847935	0.0279509
218149322	chr2:218149322:C:T	2.66857e-07	-1.87103e-10	0.440988	0.000503761	-1.87103e-10	0.878397
218149753	chr2:218149753:G:T	7.06728e-07	-1.87103e-10	1.41492	0.00100434	-1.87103e-10	1.56839
218149890	chr2:218149890:A:G	1.30362e-07	-1.87103e-10	-0.275412	0.00016982	-1.87103e-10	-0.208967
218149927	chr2:218149927:G:A	5.71262e-07	-1.87103e-10	1.20212	0.00140328	-1.87103e-10	1.90286
218150309	chr2:218150309:T:C	5.92237e-07	-1.87103e-10	1.23818	0.0014661	-1.87103e-10	1.94666
218151076	chr2:218151076:T:C	5.69401e-05	6.75632	-0.952294	7.68204e-05	-0.179668	-0.822567
218151177	chr2:218151177:A:G	3.50066e-08	-1.59019	-3.15521e-10	3.45252e-05	-1.80201	-3.15521e-10
218151640	chr2:218151640:C:T	5.70004e-08	-1.87103e-10	-1.10267	7.0356e-05	-1.87103e-10	-1.09014
218152625	chr2:218152625:T:C	4.24845e-08	-0.169618	-1.22697	2.69168e-05	-0.827946	-1.22301
218152739	chr2:218152739:A:G	4.26465e-06	3.6535	-0.441116	4.27036e-05	-1.19475	-0.394669
218153290	chr2:218153290:C:T	4.63594e-08	-0.0849388	-1.22436	2.88059e-05	-0.762571	-1.22055
218153746	chr2:218153746:T:A	6.05972e-07	-1.87103e-10	1.26111	0.00150449	-1.87103e-10	1.9725
218155148	chr2:218155148:T:C	6.85158e-05	6.24537	-0.256278	0.000130699	-0.4069	-0.063905
218155220	chr2:218155220:G:A	1.1064e-08	-1.81171	-0.930315	1.41296e-05	-1.81235	-0.883087
218156066	chr2:218156066:C:A	1.02853e-06	-1.87103e-10	1.79016	0.00150272	-1.87103e-10	1.97133
218156082	chr2:218156082:G:A	6.0611e-07	-1.87103e-10	1.26133	0.00150701	-1.87103e-10	1.97418
218156191	chr2:218156191:T:C	3.4064e-06	3.43807	-0.450388	3.93911e-05	-1.2664	-0.403763
218157082	chr2:218157082:A:G	2.01259e-07	-1.87103e-10	0.158866	0.000283451	-1.87103e-10	0.303334
218157854	chr2:218157854:A:C	1.25769e-07	-0.0997937	-0.211483	0.000104016	-0.778087	0.0789315
218157928	chr2:218157928:C:T	3.09852e-08	-1.71222	-3.15521e-10	3.4056e-05	-1.8157	-3.15521e-10
218158605	chr2:218158605:T:C	9.42011e-09	-1.81031	-1.09257	1.18658e-05	-1.81438	-1.05566
218158809	chr2:218158809:A:C	2.7881e-08	-1.81778	-3.15521e-10	4.17765e-05	-1.61137	-3.15521e-10
218159710	chr2:218159710:CA:C	1.33429e-07	-0.0520911	-0.200066	0.000109177	-0.742452	0.0917206
218159718	chr2:218159718:T:C	9.835e-07	-1.87103e-10	1.74539	0.00143525	-1.87103e-10	1.92539
218159992	chr2:218159992:TGAAC:T	1.25174e-07	-0.113896	-0.202122	0.000103815	-0.790596	0.0894976
218159998	chr2:218159998:G:A	1.21664e-07	-0.151355	-0.193107	0.00010186	-0.8198	0.0996938
218160333	chr2:218160333:T:G	7.20151e-07	1.43373	-3.15521e-10	7.1975e-05	-1.06739	-3.15521e-10
218160681	chr2:218160681:C:G	5.91711e-07	-1.87103e-10	1.23729	0.00146684	-1.87103e-10	1.94716
218161333	chr2:218161333:CTT:C	4.92572e-08	-1.87103e-10	-1.24867	5.92521e-05	-1.87103e-10	-1.2619
218161368	chr2:218161368:G:A	3.68387e-08	-0.258211	-1.28097	2.39622e-05	-0.892781	-1.27445
218161391	chr2:218161391:A:G	8.00222e-08	-1.87103e-10	-0.763423	9.38773e-05	-1.87103e-10	-0.801716
218161478	chr2:218161478:C:T	4.66876e-08	-1.87103e-10	-1.30225	5.70613e-05	-1.87103e-10	-1.29958
218161896	chr2:218161896:G:A	7.35388e-08	-0.57218	-0.275732	6.03607e-05	-1.10402	-0.139342
218162061	chr2:218162061:G:A	4.0187e-07	-1.87103e-10	0.850403	0.000599781	-1.87103e-10	1.05286
218162249	chr2:218162249:G:C	2.41705e-05	2.95057	1.99659	0.000505791	-1.4087	2.29112
218162779	chr2:218162779:G:C	2.22639e-06	-0.334099	2.89651	0.00281753	-0.923642	3.52355
218162840	chr2:218162840:A:G	1.01323e-06	-1.87103e-10	1.77517	0.00147983	-1.87103e-10	1.95598
218162990	chr2:218162990:G:T	1.01948e-06	-1.87103e-10	1.78133	0.00148898	-1.87103e-10	1.96214
218163310	chr2:218163310:C:A	6.68396e-07	-1.87103e-10	1.35915	0.00095712	-1.87103e-10	1.52022
218163411	chr2:218163411:C:T	4.97427e-08	-1.87103e-10	-1.23886	5.95221e-05	-1.87103e-10	-1.25736
218163752	chr2:218163752:C:T	4.67134e-08	-1.87103e-10	-1.3017	5.72447e-05	-1.87103e-10	-1.29637
218163863	chr2:218163863:C:T	7.04033e-08	-1.87103e-10	-0.891487	8.68211e-05	-1.87103e-10	-0.879855
218163866	chr2:218163866:A:G	8.96106e-07	-1.87103e-10	1.65233	0.00130405	-1.87103e-10	1.82953
218163924	chr2:218163924:T:A	9.03541e-07	-1.87103e-10	1.66059	0.00131519	-1.87103e-10	1.83803
218164187	chr2:218164187:G:A	1.00169e-07	-1.87103e-10	-0.538866	0.000135634	-1.87103e-10	-0.433748
218164209	chr2:218164209:G:A	2.79134e-08	-1.81662	-3.15521e-10	3.44538e-05	-1.80408	-3.15521e-10
218164385	chr2:218164385:C:G	2.56213e-07	-0.0408822	0.441165	0.000230131	-0.71274	0.807685
218164924	chr2:218164924:G:A	4.67362e-08	-1.87103e-10	-1.30121	5.72936e-05	-1.87103e-10	-1.29552
218165120	chr2:218165120:A:C	9.34019e-09	-1.80085	-1.11055	1.15965e-05	-1.81765	-1.07534
218165996	chr2:218165996:C:T	7.32616e-08	-1.87103e-10	-0.851691	9.12234e-05	-1.87103e-10	-0.830393
218166254	chr2:218166254:G:A	4.73559e-08	-1.87103e-10	-1.28804	5.77684e-05	-1.87103e-10	-1.28726
218166387	chr2:218166387:G:A	2.0219e-07	-1.87103e-10	0.16348	0.000266955	-1.87103e-10	0.243377
218166777	chr2:218166777:G:C	1.1346e-07	0.416713	-0.830986	6.65242e-05	-0.34252	-0.80362
218167142	chr2:218167142:G:A	7.37017e-08	-1.87103e-10	-0.845701	9.17813e-05	-1.87103e-10	-0.824296
218167634	chr2:218167634:C:T	4.42746e-07	0.947271	-3.15521e-10	0.000227366	0.0828577	-3.15521e-10
218167879	chr2:218167879:T:C	1.99848e-07	0.0227576	0.129073	0.000133852	-0.633963	0.186995
218168058	chr2:218168058:T:C	8.30352e-07	-1.87103e-10	1.57612	0.00232003	-1.87103e-10	2.40563
218168971	chr2:218168971:A:G	2.84973e-08	-1.79592	-3.15521e-10	6.90821e-05	-1.10841	-3.15521e-10
218169146	chr2:218169146:A:G	1.76176e-07	-1.87103e-10	0.0257583	0.000223849	-1.87103e-10	0.0672673
218169236	chr2:218169236:A:G	1.33222e-07	-1.87103e-10	-0.253707	0.000165615	-1.87103e-10	-0.234039
218169746	chr2:218169746:C:T	4.80496e-08	-1.87103e-10	-1.27349	5.8634e-05	-1.87103e-10	-1.27239
218171531	chr2:218171531:A:G	4.87192e-08	-1.87103e-10	-1.25965	5.9458e-05	-1.87103e-10	-1.25843
218172280	chr2:218172280:C:A	7.30598e-07	-1.87103e-10	1.44814	0.00199701	-1.87103e-10	2.2557
218172432	chr2:218172432:G:A	1.92515e-07	-1.87103e-10	0.114448	0.00023563	-1.87103e-10	0.118556
218172698	chr2:218172698:T:A	2.05873e-07	-1.87103e-10	0.181533	0.000254329	-1.87103e-10	0.194924
218172874	chr2:218172874:T:C	1.90159e-06	-1.09317	3.49789	0.00375089	-1.34445	4.23049
218173717	chr2:218173717:G:A	6.92915e-08	-1.87103e-10	-0.907404	8.52529e-05	-1.87103e-10	-0.898082
218174027	chr2:218174027:C:T	4.97584e-08	-1.87103e-10	-1.23855	6.07508e-05	-1.87103e-10	-1.23692
218174087	chr2:218174087:C:G	9.33782e-09	-1.78829	-1.12336	1.14482e-05	-1.817	-1.08887
218174095	chr2:218174095:A:T	1.43722e-07	0.302863	-0.480709	8.70978e-05	-0.431519	-0.445154
218174322	chr2:218174322:G:A	2.11612e-07	-1.87103e-10	0.209029	0.000261222	-1.87103e-10	0.221666
218174398	chr2:218174398:A:G	1.18818e-07	-1.87103e-10	-0.368137	0.000148794	-1.87103e-10	-0.34114
218175100	chr2:218175100:G:A	4.66415e-08	-1.87103e-10	-1.30324	5.67762e-05	-1.87103e-10	-1.30459
218175187	chr2:218175187:T:A	1.80469e-07	-1.87103e-10	0.049831	0.000238135	-1.87103e-10	0.129135
218175321	chr2:218175321:A:G	5.67644e-07	-1.87103e-10	1.19577	0.000807126	-1.87103e-10	1.34977
218175359	chr2:218175359:A:T	6.07775e-07	-1.87103e-10	1.26408	0.000865799	-1.87103e-10	1.41995
218175368	chr2:218175368:A:G	1.24958e-08	-1.79575	-0.824582	1.57455e-05	-1.8178	-0.76935
218175377	chr2:218175377:C:G	3.88074e-07	-1.87103e-10	0.815469	0.000590219	-1.87103e-10	1.03679
218175428	chr2:218175428:G:C	4.75062e-07	-1.14149	2.15921	0.000857488	-1.38732	2.79763
218175576	chr2:218175576:G:A	1.61935e-06	-1.87103e-10	2.24406	0.00491851	-1.87103e-10	3.15706
218175691	chr2:218175691:G:A	1.43723e-07	-1.87103e-10	-0.177842	0.000180051	-1.87103e-10	-0.150462
218175719	chr2:218175719:C:T	4.72968e-08	-1.87103e-10	-1.28928	5.76993e-05	-1.87103e-10	-1.28846
218175757	chr2:218175757:T:C	5.16146e-07	-1.87103e-10	1.10066	0.000670005	-1.87103e-10	1.16358
218175920	chr2:218175920:T:C	4.45993e-07	-1.87103e-10	0.954577	0.000576681	-1.87103e-10	1.01359
218176089	chr2:218176089:C:T	4.3791e-06	-1.87103e-10	3.23887	0.0148905	-1.87103e-10	4.26478
218176150	chr2:218176150:C:T	1.86593e-07	-0.0306393	0.113843	0.000119444	-0.725466	0.164609
218176201	chr2:218176201:A:G	6.98856e-08	-1.87103e-10	-0.898867	8.68289e-05	-1.87103e-10	-0.879765
218176219	chr2:218176219:G:A	2.01005e-07	0.210267	-0.0526611	0.000124399	-0.51565	-0.00455701
218176315	chr2:218176315:G:A	2.65321e-07	-1.87103e-10	0.435216	0.000401795	-1.87103e-10	0.652237
218176330	chr2:218176330:T:C	8.75598e-08	-1.87103e-10	-0.673404	0.000107084	-1.87103e-10	-0.670087
218176494	chr2:218176494:A:G	9.46923e-09	-1.7992	-1.09848	1.17619e-05	-1.81771	-1.06113
218176787	chr2:218176787:T:C	2.20565e-06	-1.87103e-10	2.55305	0.00694405	-1.87103e-10	3.50194
218177183	chr2:218177183:G:A	1.74746e-08	-1.07634	-1.20864	1.48765e-05	-1.43026	-1.21366
218177425	chr2:218177425:C:T	5.96999e-07	-1.87103e-10	1.24619	0.00147259	-1.87103e-10	1.95108
218177466	chr2:218177466:G:T	6.32899e-08	-1.87103e-10	-0.998001	7.7594e-05	-1.87103e-10	-0.992215
218177505	chr2:218177505:G:A	6.17626e-07	-1.87103e-10	1.28016	0.00153049	-1.87103e-10	1.98964
218177532	chr2:218177532:G:A	5.10122e-07	-1.87103e-10	1.08892	0.000660948	-1.87103e-10	1.14997
218177768	chr2:218177768:T:C	5.72028e-07	-1.87103e-10	1.20346	0.000887079	-1.87103e-10	1.44423
218177955	chr2:218177955:G:A	3.13199e-06	-1.87103e-10	2.9037	0.0102663	-1.87103e-10	3.89292
218178009	chr2:218178009:C:T	1.45052e-07	-1.87103e-10	-0.168638	0.000184356	-1.87103e-10	-0.126835
218178129	chr2:218178129:C:T	4.49132e-07	-1.87103e-10	0.961591	0.000633311	-1.87103e-10	1.10726
218178379	chr2:218178379:G:A	1.63393e-08	-1.18556	-1.16659	1.67949e-05	-1.44204	-1.08059
218178482	chr2:218178482:C:T	4.70691e-08	-1.87103e-10	-1.29411	5.72519e-05	-1.87103e-10	-1.29624
218178525	chr2:218178525:G:A	7.67616e-08	0.472551	-1.27757	4.15433e-05	-0.337869	-1.2791
218178603	chr2:218178603:C:T	9.10417e-08	-1.87103e-10	-0.634408	0.00011325	-1.87103e-10	-0.61411
218178727	chr2:218178727:C:A	3.47371e-08	-1.44932	-0.148596	5.27781e-05	-1.52948	0.151871
218178994	chr2:218178994:T:C	4.1107e-07	-1.87103e-10	0.873037	0.000575656	-1.87103e-10	1.01181
218179248	chr2:218179248:G:A	2.42403e-07	0.336556	0.00831812	0.000146651	-0.412895	0.0572497
218179774	chr2:218179774:G:C	4.65904e-08	-1.87103e-10	-1.30433	5.67633e-05	-1.87103e-10	-1.30482
218180244	chr2:218180244:G:A	4.70044e-07	-1.87103e-10	1.0071	0.000607678	-1.87103e-10	1.06594
218180385	chr2:218180385:G:A	3.52913e-08	-1.54118	-0.0409078	5.51013e-05	-1.61396	0.279432
218180478	chr2:218180478:C:T	5.00965e-07	-1.87103e-10	1.07081	0.000648285	-1.87103e-10	1.13063
218180708	chr2:218180708:G:C	9.28178e-08	-1.87103e-10	-0.615088	0.000110239	-1.87103e-10	-0.641051
218181695	chr2:218181695:G:A	4.77605e-08	-1.87103e-10	-1.27953	5.80216e-05	-1.87103e-10	-1.28289
218181714	chr2:218181714:T:C	1.22533e-05	5.50044	-1.23261	3.20603e-05	-0.690341	-1.18574
218181974	chr2:218181974:G:A	5.18185e-07	-1.87103e-10	1.10461	0.00073397	-1.87103e-10	1.25476
218182089	chr2:218182089:C:T	6.85304e-08	0.288586	-1.20703	2.82617e-05	-0.798703	-1.20349
218182833	chr2:218182833:A:T	4.79678e-07	-1.87103e-10	1.02739	0.000675823	-1.87103e-10	1.17223
218182956	chr2:218182956:C:T	4.81834e-08	-1.87103e-10	-1.27071	6.02837e-05	-1.87103e-10	-1.24464
218183059	chr2:218183059:G:A	0.00010715	5.98443	0.451829	0.000275204	-0.454388	0.728197
218183098	chr2:218183098:G:A	6.99852e-07	-1.87103e-10	1.40514	0.000908063	-1.87103e-10	1.46761
218184848	chr2:218184848:G:A	2.681e-06	-1.87103e-10	2.74822	0.00351101	-1.87103e-10	2.81995
218184965	chr2:218184965:G:A	4.7212e-08	-1.87103e-10	-1.29108	5.74302e-05	-1.87103e-10	-1.29313
218185418	chr2:218185418:G:A	1.22962e-08	-1.52237	-1.11406	1.47305e-05	-1.64133	-1.01245
218185695	chr2:218185695:C:T	4.09728e-07	-1.87103e-10	0.869768	0.00086643	-1.87103e-10	1.42068
218185906	chr2:218185906:A:G	6.52706e-08	-1.87103e-10	-0.967185	7.71574e-05	-1.87103e-10	-0.997857
218186068	chr2:218186068:C:T	1.61289e-07	-0.208249	0.145721	0.000152435	-0.761766	0.444801
218186472	chr2:218186472:G:T	5.00849e-08	-1.87103e-10	-1.23201	6.22385e-05	-1.87103e-10	-1.21273
218186591	chr2:218186591:G:A	1.32595e-05	5.46138	-1.11464	2.77695e-05	-0.945675	-1.07409
218186652	chr2:218186652:C:T	3.43651e-07	-1.87103e-10	0.6939	0.000514326	-1.87103e-10	0.899152
218187233	chr2:218187233:C:T	2.31822e-07	0.300242	-3.15521e-10	5.73346e-05	-1.2948	-3.15521e-10
218187535	chr2:218187535:G:A	5.45583e-08	-1.87103e-10	-1.14646	6.68686e-05	-1.87103e-10	-1.14097
218187603	chr2:218187603:T:A	4.78917e-07	0.089364	0.936436	0.00050391	-0.0875349	0.966228
218187776	chr2:218187776:T:C	9.37714e-08	-1.87103e-10	-0.604867	0.000121029	-1.87103e-10	-0.547676
218187823	chr2:218187823:G:A	0.00487295	10.9611	-0.707584	0.000285263	1.03013	-0.720419
218188138	chr2:218188138:A:G	8.06166e-08	-1.87103e-10	-0.756022	9.69389e-05	-1.87103e-10	-0.769624
218188418	chr2:218188418:G:T	0.000347141	8.75518	-1.14342	6.23822e-05	0.00953499	-1.21996
218188521	chr2:218188521:A:G	5.49546e-08	-1.87103e-10	-1.13922	6.7468e-05	-1.87103e-10	-1.13205
218188616	chr2:218188616:G:A	2.93227e-07	-1.87103e-10	0.535221	0.000435089	-1.87103e-10	0.731846
218189303	chr2:218189303:C:A	4.55697e-06	3.59923	-0.320548	0.00330775	2.97557	-0.215254
218189594	chr2:218189594:T:A	2.79841e-07	-1.87103e-10	0.488495	0.000414246	-1.87103e-10	0.682756
218189714	chr2:218189714:AG:A	0.00107321	9.8644	-1.12395	9.19269e-05	0.383571	-1.20628
218189797	chr2:218189797:C:T	1.24524e-06	-0.17061	2.15197	0.00162036	-0.370042	2.41674
218189827	chr2:218189827:C:T	2.78802e-07	-1.87103e-10	0.484775	0.000412627	-1.87103e-10	0.678839
218190803	chr2:218190803:T:C	5.25529e-08	-1.87103e-10	-1.18391	6.47975e-05	-1.87103e-10	-1.17244
218190845	chr2:218190845:A:G	1.96362e-07	-1.87103e-10	0.134232	0.000278077	-1.87103e-10	0.284194
218190956	chr2:218190956:T:C	4.77017e-08	-1.87103e-10	-1.28076	5.90548e-05	-1.87103e-10	-1.26524
218191110	chr2:218191110:C:A	1.11479e-06	-1.87103e-10	1.87069	0.00146029	-1.87103e-10	1.94269
218191582	chr2:218191582:C:A	5.50328e-08	-1.87103e-10	-1.1378	6.75839e-05	-1.87103e-10	-1.13034
218191762	chr2:218191762:A:G	4.7495e-08	-1.87103e-10	-1.2851	5.94567e-05	-1.87103e-10	-1.25846
218192032	chr2:218192032:G:A	3.86021e-05	6.54726	-1.13193	3.1509e-05	-0.751391	-1.14204
218192143	chr2:218192143:A:G	0.000118251	7.57611	-1.04128	4.44464e-05	-0.439655	-1.10977
218192363	chr2:218192363:A:G	4.74047e-08	-1.87103e-10	-1.28701	5.92822e-05	-1.87103e-10	-1.2614
218192615	chr2:218192615:A:G	7.83659e-05	7.2156	-1.09218	4.12611e-05	-0.520144	-1.10364
218193087	chr2:218193087:A:C	8.15339e-05	7.46322	-1.30017	3.5278e-05	-0.476151	-1.30429
218193261	chr2:218193261:T:C	8.21501e-05	7.25772	-1.08714	4.20994e-05	-0.504954	-1.09872
218193520	chr2:218193520:G:C	6.28714e-08	-1.87103e-10	-1.00463	7.53803e-05	-1.87103e-10	-1.02116
218193659	chr2:218193659:C:T	5.97175e-08	-1.87103e-10	-1.0561	7.3106e-05	-1.87103e-10	-1.05179
218194020	chr2:218194020:C:T	0.000125087	7.8295	-1.23847	4.17777e-05	-0.341054	-1.27029
218194335	chr2:218194335:G:A	7.77578e-05	7.19284	-1.07721	4.14673e-05	-0.529754	-1.08905
218194446	chr2:218194446:T:A	6.23135e-07	-1.87103e-10	1.28904	0.00100457	-1.87103e-10	1.56861
218194696	chr2:218194696:A:G	7.46562e-08	-1.87103e-10	-0.832833	9.62109e-05	-1.87103e-10	-0.777163
218194762	chr2:218194762:G:A	4.74104e-08	-1.87103e-10	-1.28688	5.85826e-05	-1.87103e-10	-1.27327
218196274	chr2:218196274:C:A	4.87513e-08	-1.87103e-10	-1.25899	6.0328e-05	-1.87103e-10	-1.24391
218196415	chr2:218196415:C:T	7.50891e-08	-1.87103e-10	-0.827051	9.03641e-05	-1.87103e-10	-0.839857
218196554	chr2:218196554:A:G	6.63054e-08	-1.87103e-10	-0.951455	8.37646e-05	-1.87103e-10	-0.915694
218196579	chr2:218196579:C:T	6.68252e-08	-1.87103e-10	-0.943646	8.44438e-05	-1.87103e-10	-0.907618
218197195	chr2:218197195:C:T	7.09863e-08	-1.87103e-10	-0.88324	8.52435e-05	-1.87103e-10	-0.898192
218197278	chr2:218197278:T:C	1.94071e-07	0.591794	-0.469296	0.00018261	0.252968	-0.389319
218197390	chr2:218197390:G:A	4.7921e-08	-1.87103e-10	-1.27617	5.93996e-05	-1.87103e-10	-1.25942
218198091	chr2:218198091:TCTTTCTTTCTTTC:T	2.92354e-08	-1.77035	-3.15521e-10	3.40835e-05	-1.81489	-3.15521e-10
218198627	chr2:218198627:A:G	5.96384e-08	-1.87103e-10	-1.05743	7.38857e-05	-1.87103e-10	-1.04119
218200166	chr2:218200166:G:A	4.77128e-08	-1.87103e-10	-1.28053	5.8492e-05	-1.87103e-10	-1.27482
218200925	chr2:218200925:T:C	2.82603e-06	2.8009	-3.15521e-10	0.00134858	1.8631	-3.15521e-10
218201240	chr2:218201240:C:G	4.65666e-08	-1.87103e-10	-1.30484	5.67911e-05	-1.87103e-10	-1.30433
218201761	chr2:218201761:G:A	5.63826e-08	-1.87103e-10	-1.11357	6.97763e-05	-1.87103e-10	-1.09841
218201763	chr2:218201763:T:C	5.60211e-08	-1.87103e-10	-1.12	6.94026e-05	-1.87103e-10	-1.10378
218201795	chr2:218201795:T:C	0.00409171	11.1907	-1.11193	0.000141039	0.795501	-1.19017
218202130	chr2:218202130:G:T	1.58178e-07	-1.87103e-10	-0.0820057	0.000210982	-1.87103e-10	0.00806833
218202243	chr2:218202243:C:T	4.66693e-08	-1.87103e-10	-1.30264	5.68857e-05	-1.87103e-10	-1.30266
218202319	chr2:218202319:G:A	4.88842e-08	-1.87103e-10	-1.25627	6.12043e-05	-1.87103e-10	-1.22949
218202488	chr2:218202488:G:A	6.21914e-08	-1.87103e-10	-1.01551	7.65351e-05	-1.87103e-10	-1.00596
218202581	chr2:218202581:C:T	4.671e-08	-1.87103e-10	-1.30177	5.73136e-05	-1.87103e-10	-1.29517
218202612	chr2:218202612:T:A	3.94889e-08	-0.206736	-1.26297	4.98117e-05	-0.205155	-1.2303
218202613	chr2:218202613:A:T	4.66548e-08	-1.87103e-10	-1.30295	5.71839e-05	-1.87103e-10	-1.29743
218203352	chr2:218203352:AT:A	3.96794e-05	6.65228	-1.20942	2.88143e-05	-0.764294	-1.21854
218203380	chr2:218203380:C:T	0.00380678	11.14	-1.13345	0.000134257	0.762634	-1.20658
218203392	chr2:218203392:G:A	2.04545e-08	-0.883576	-1.24395	2.0006e-05	-1.07283	-1.27484
218203443	chr2:218203443:C:T	6.10449e-08	-1.87103e-10	-1.03412	7.51016e-05	-1.87103e-10	-1.02486
218203679	chr2:218203679:A:G	2.68684e-07	1.24367	-0.795863	0.00030289	1.14461	-0.774942
218204414	chr2:218204414:G:A	4.14236e-05	6.66998	-1.1841	2.96493e-05	-0.759852	-1.19441
218204562	chr2:218204562:G:A	3.27561e-08	-1.65664	-3.15521e-10	3.43881e-05	-1.80599	-3.15521e-10
218204872	chr2:218204872:C:A	1.78837e-07	0.827325	-0.786574	0.00020644	0.751854	-0.765549
218205767	chr2:218205767:A:G	5.67646e-08	-1.87103e-10	-1.10681	6.98143e-05	-1.87103e-10	-1.09787
218205828	chr2:218205828:C:T	3.68835e-05	6.55867	-1.18888	2.83757e-05	-0.799196	-1.19898
218206786	chr2:218206786:C:T	5.14102e-08	-1.87103e-10	-1.20589	6.28868e-05	-1.87103e-10	-1.20237
218206941	chr2:218206941:T:A	3.82414e-07	-1.87103e-10	0.800779	0.000758608	-1.87103e-10	1.28778
218207066	chr2:218207066:G:A	4.94948e-08	-1.87103e-10	-1.24386	5.87413e-05	-1.87103e-10	-1.27056
218207591	chr2:218207591:T:C	6.64385e-07	0.783591	0.569545	0.000623457	0.422356	0.669219
218207784	chr2:218207784:G:T	7.27945e-07	0.792583	0.651916	0.000684034	0.430544	0.753759
218207820	chr2:218207820:C:A	2.49928e-07	-1.87103e-10	0.375446	0.00039212	-1.87103e-10	0.627864
218208168	chr2:218208168:T:A	6.13551e-08	-1.80939	0.780346	8.49215e-05	-1.80625	0.904269
218208295	chr2:218208295:C:T	0.000954852	9.76239	-1.1388	9.73622e-05	0.444608	-1.20988
218208450	chr2:218208450:C:T	7.33096e-08	-1.87103e-10	-0.851034	8.82759e-05	-1.87103e-10	-0.863237
218209022	chr2:218209022:A:G	0.00394541	11.137	-1.0947	0.000139028	0.767732	-1.17676
218209081	chr2:218209081:A:G	0.000868265	9.62573	-1.0972	7.10668e-05	0.104203	-1.18429
218209675	chr2:218209675:G:T	1.33134e-06	0.948745	1.09947	0.0012401	0.570952	1.20829
218209793	chr2:218209793:T:C	4.65722e-08	-1.87103e-10	-1.30472	5.70697e-05	-1.87103e-10	-1.29943
218211101	chr2:218211101:T:C	5.15152e-07	-1.87103e-10	1.09874	0.00105312	-1.87103e-10	1.61581
218211120	chr2:218211120:A:G	3.6591e-06	3.05925	-3.15521e-10	0.0011852	1.73396	-3.15521e-10
218211490	chr2:218211490:G:C	0.00683036	11.3075	-0.716337	0.000206757	0.845479	-0.857639
218211680	chr2:218211680:T:C	1.24868e-07	0.814129	-1.1326	0.000115221	0.447892	-1.04475
218212019	chr2:218212019:C:G	3.71574e-05	6.40171	-1.02452	3.394e-05	-0.847578	-0.971532
218212254	chr2:218212254:G:A	4.68205e-08	-1.87103e-10	-1.2994	5.71708e-05	-1.87103e-10	-1.29766
218212473	chr2:218212473:T:C	4.65663e-08	-1.87103e-10	-1.30485	5.68293e-05	-1.87103e-10	-1.30365
218212570	chr2:218212570:C:T	5.4124e-07	2.2087	-1.06056	0.000237853	1.18891	-1.06096
218213392	chr2:218213392:C:T	1.21394e-07	0.700254	-1.04694	0.00011478	0.341087	-0.941775
218213393	chr2:218213393:G:A	7.43685e-08	-1.87103e-10	-0.836694	9.88628e-05	-1.87103e-10	-0.749972
218213895	chr2:218213895:T:C	0.000132586	7.95384	-1.30458	4.29467e-05	-0.280057	-1.30369
218214555	chr2:218214555:A:G	6.22124e-08	-1.87103e-10	-1.01517	7.65869e-05	-1.87103e-10	-1.00528
218214790	chr2:218214790:G:A	0.004596	11.2949	-1.09994	0.000148761	0.839295	-1.18066
218215143	chr2:218215143:AAAGAAAGAAAGG:A	5.33115e-08	-1.87103e-10	-1.16958	6.76457e-05	-1.87103e-10	-1.12942
218215427	chr2:218215427:G:C	5.03061e-08	-1.87103e-10	-1.2276	6.18753e-05	-1.87103e-10	-1.21858
218215945	chr2:218215945:A:G	6.7283e-08	-1.87103e-10	-0.936819	8.83825e-05	-1.87103e-10	-0.862031
218215995	chr2:218215995:G:A	0.00461208	11.2972	-1.09872	0.000148779	0.83861	-1.17985
218216028	chr2:218216028:A:G	1.2475e-07	-1.87103e-10	-0.319415	0.000146152	-1.87103e-10	-0.359056
218216188	chr2:218216188:G:A	1.46489e-06	1.17826	0.965549	0.00135931	0.799017	1.07201
218216255	chr2:218216255:G:A	0.00436254	11.2401	-1.09724	0.000145149	0.81276	-1.1787
218216574	chr2:218216574:T:C	6.5486e-08	0.340555	-1.30445	2.44301e-05	-0.843179	-1.30471
218216699	chr2:218216699:C:T	1.17757e-07	-1.79893	1.42183	0.000180338	-1.70301	1.55413
218217152	chr2:218217152:G:A	5.14102e-08	-1.87103e-10	-1.20589	6.28868e-05	-1.87103e-10	-1.20237
218217396	chr2:218217396:G:T	3.56672e-05	6.62266	-1.2864	2.66712e-05	-0.775086	-1.28503
218217607	chr2:218217607:A:G	3.91501e-05	6.42899	-0.999558	3.44026e-05	-0.837236	-0.968338
218218245	chr2:218218245:T:G	5.31995e-07	-1.87103e-10	1.13091	0.000689392	-1.87103e-10	1.19211
218218423	chr2:218218423:C:T	6.62769e-08	-1.87103e-10	-0.951885	8.70319e-05	-1.87103e-10	-0.87743
218218595	chr2:218218595:G:T	2.00066e-06	3.60088	-1.14538	1.29435e-05	-1.56448	-1.21863
218218630	chr2:218218630:G:T	9.15833e-09	-1.81656	-1.1145	1.27626e-05	-1.77504	-1.02214
218219440	chr2:218219440:C:G	3.69945e-08	-1.53496	-3.15521e-10	3.64519e-05	-1.74771	-3.15521e-10
218220062	chr2:218220062:C:T	4.91624e-08	-1.87103e-10	-1.2506	6.09155e-05	-1.87103e-10	-1.23422
218220598	chr2:218220598:A:G	3.81491e-07	1.2998	-0.501443	0.000446345	1.26284	-0.50545
218221207	chr2:218221207:T:C	1.30773e-06	3.31709	-1.28676	0.00114637	2.99777	-1.29711
218222253	chr2:218222253:C:T	5.76593e-08	-1.87103e-10	-1.09117	7.14717e-05	-1.87103e-10	-1.0744
218222349	chr2:218222349:A:T	6.92012e-06	4.83726	-1.1408	1.80013e-05	-1.24223	-1.21103
218222677	chr2:218222677:C:T	1.24057e-06	3.26753	-1.28994	0.00108706	2.94667	-1.29914
218222862	chr2:218222862:C:T	7.34905e-08	-1.87103e-10	-0.84857	8.83996e-05	-1.87103e-10	-0.861837
218223273	chr2:218223273:T:C	1.31624e-06	-1.87103e-10	2.03681	0.00217168	-1.87103e-10	2.33955
218223298	chr2:218223298:G:A	7.45065e-08	-1.87103e-10	-0.83484	9.15126e-05	-1.87103e-10	-0.827228
218223445	chr2:218223445:A:G	4.75387e-08	-1.87103e-10	-1.28418	5.87776e-05	-1.87103e-10	-1.26994
218223449	chr2:218223449:G:GA	3.02605e-05	6.47278	-1.30091	2.49148e-05	-0.827093	-1.30115
218223779	chr2:218223779:G:A	4.65671e-08	-1.87103e-10	-1.30483	5.67618e-05	-1.87103e-10	-1.30484
218224347	chr2:218224347:A:G	4.07593e-08	-1.43804	-3.15521e-10	3.52919e-05	-1.78005	-3.15521e-10
218224893	chr2:218224893:C:G	7.18279e-08	-1.87103e-10	-0.871454	9.52084e-05	-1.87103e-10	-0.787636
218225516	chr2:218225516:A:G	3.0727e-08	-1.72058	-3.15521e-10	4.35298e-05	-1.57026	-3.15521e-10
218225564	chr2:218225564:G:A	1.45344e-08	-1.307	-1.1622	1.125e-05	-1.76208	-1.16126
218225642	chr2:218225642:T:C	4.16842e-07	1.38457	-0.497594	0.000481591	1.33491	-0.501524
218225695	chr2:218225695:GCTGGCCTTCCTTTTTTAT:G	1.72096e-06	2.30491	-3.15521e-10	0.000752225	1.27933	-3.15521e-10
218225699	chr2:218225699:G:A	4.65734e-08	-1.87103e-10	-1.3047	5.68189e-05	-1.87103e-10	-1.30384
218225728	chr2:218225728:T:C	4.9348e-08	-1.87103e-10	-1.24683	6.11753e-05	-1.87103e-10	-1.22996
218226249	chr2:218226249:A:G	6.62348e-08	-1.87103e-10	-0.952521	8.16184e-05	-1.87103e-10	-0.941651
218226404	chr2:218226404:C:T	4.81697e-08	-1.87103e-10	-1.271	5.79534e-05	-1.87103e-10	-1.28406
218226480	chr2:218226480:T:C	2.1815e-07	-1.87103e-10	0.239456	0.000312813	-1.87103e-10	0.401899
218226523	chr2:218226523:G:A	4.85929e-06	4.52138	-1.17846	1.60409e-05	-1.32961	-1.23896
218226776	chr2:218226776:T:C	8.53588e-08	-1.87103e-10	-0.698863	0.00010891	-1.87103e-10	-0.653181
218226837	chr2:218226837:T:G	1.0986e-07	-1.80053	1.35401	0.000167641	-1.70701	1.48513
218227064	chr2:218227064:G:A	3.06487e-07	-1.87103e-10	0.579447	0.000458498	-1.87103e-10	0.784251
218227162	chr2:218227162:T:C	1.12815e-06	-1.87103e-10	1.88261	0.00189634	-1.87103e-10	2.20398
218227282	chr2:218227282:AAG:A	7.33353e-08	-1.87103e-10	-0.850685	9.00817e-05	-1.87103e-10	-0.842988
218228018	chr2:218228018:A:T	8.87658e-08	-0.659725	-3.15521e-10	5.37731e-05	-1.35893	-3.15521e-10
218228276	chr2:218228276:G:A	5.05462e-06	4.51058	-1.12825	1.65681e-05	-1.33472	-1.20151
218229854	chr2:218229854:A:G	9.37945e-08	-0.60462	-3.15521e-10	6.21155e-05	-1.21471	-3.15521e-10
218229927	chr2:218229927:C:T	4.78821e-08	-1.87103e-10	-1.27698	5.93993e-05	-1.87103e-10	-1.25942
218230017	chr2:218230017:C:T	4.9491e-08	-1.87103e-10	-1.24393	6.1383e-05	-1.87103e-10	-1.22657
218230409	chr2:218230409:A:G	4.93788e-08	-1.87103e-10	-1.24621	6.2039e-05	-1.87103e-10	-1.21594
218230569	chr2:218230569:G:A	4.70048e-08	-1.87103e-10	-1.29548	5.78818e-05	-1.87103e-10	-1.2853
218230831	chr2:218230831:G:A	5.11627e-06	4.52609	-1.13163	1.65856e-05	-1.33109	-1.20408
218231498	chr2:218231498:C:T	6.21587e-08	-1.87103e-10	-1.01604	7.65197e-05	-1.87103e-10	-1.00616
218231503	chr2:218231503:A:G	4.84625e-08	-1.87103e-10	-1.26494	5.83545e-05	-1.87103e-10	-1.27717
218231610	chr2:218231610:G:C	4.34891e-07	1.45661	-0.527243	0.000498504	1.39891	-0.531006
218231900	chr2:218231900:TCAAGC:T	1.279e-07	-1.80032	1.50585	0.000195824	-1.70665	1.64016
218231908	chr2:218231908:AGCCTGGGCAACGTAGTGAG:A	1.16701e-07	-1.80307	1.41696	0.00017753	-1.71371	1.54915
218231927	chr2:218231927:G:A	3.88282e-05	5.42118	-3.15521e-10	0.000292463	0.334634	-3.15521e-10
218232718	chr2:218232718:T:C	5.13833e-07	1.61813	-0.521959	0.000581063	1.54717	-0.526016
218233015	chr2:218233015:G:A	4.81736e-06	4.47852	-1.14426	1.62191e-05	-1.34384	-1.21367
218233050	chr2:218233050:A:G	3.70964e-05	6.67468	-1.29913	2.67076e-05	-0.759332	-1.29942
218233092	chr2:218233092:T:C	4.73588e-08	-1.87103e-10	-1.28797	5.7902e-05	-1.87103e-10	-1.28495
218233137	chr2:218233137:C:CTGTA	2.08121e-07	-1.87103e-10	0.192393	0.000297714	-1.87103e-10	0.352429
218233268	chr2:218233268:G:A	6.68788e-08	-1.87103e-10	-0.942845	7.65607e-05	-1.87103e-10	-1.00562
218233395	chr2:218233395:A:G	1.04634e-08	-1.72108	-1.07676	1.17817e-05	-1.81695	-1.0602
218233444	chr2:218233444:T:G	2.80701e-07	-1.87103e-10	0.491565	0.000517355	-1.87103e-10	0.905024
218233537	chr2:218233537:C:T	4.7927e-08	-1.87103e-10	-1.27605	5.93826e-05	-1.87103e-10	-1.2597
218233891	chr2:218233891:A:C	5.73721e-08	-1.87103e-10	-1.09617	7.1102e-05	-1.87103e-10	-1.07959
218233949	chr2:218233949:A:G	1.07948e-06	3.12893	-1.29042	0.000950986	2.81322	-1.29942
218234030	chr2:218234030:A:G	4.16452e-05	6.14929	-0.658071	4.46989e-05	-0.927872	-0.615883
218234051	chr2:218234051:C:A	4.77265e-08	-1.87103e-10	-1.28024	5.90719e-05	-1.87103e-10	-1.26495
218234124	chr2:218234124:G:A	1.12056e-06	-1.87103e-10	1.87586	0.00188184	-1.87103e-10	2.1963
218235228	chr2:218235228:A:G	6.13845e-08	-1.87103e-10	-1.02857	7.55504e-05	-1.87103e-10	-1.0189
218235479	chr2:218235479:C:T	4.82517e-06	4.4522	-1.11632	1.64441e-05	-1.35146	-1.19227
218235937	chr2:218235937:GA:G	4.43299e-06	4.39333	-1.14223	1.58711e-05	-1.36706	-1.21215
218236683	chr2:218236683:C:T	6.8201e-08	-1.87103e-10	-0.923267	8.99567e-05	-1.87103e-10	-0.844376
218237136	chr2:218237136:A:T	3.44772e-07	1.26847	-0.57131	0.00040286	1.22997	-0.575087
218237609	chr2:218237609:C:T	3.0364e-05	6.47527	-1.29998	2.49965e-05	-0.825665	-1.2993
218237679	chr2:218237679:G:A	4.31606e-08	-1.3808	-3.15521e-10	4.21599e-05	-1.60224	-3.15521e-10
218239345	chr2:218239345:C:A	9.99883e-08	-1.87103e-10	-0.540673	0.000130614	-1.87103e-10	-0.471462
218239727	chr2:218239727:G:A	6.1679e-08	-1.87103e-10	-1.02378	8.02685e-05	-1.87103e-10	-0.958327
218239895	chr2:218239895:C:T	1.1224e-06	-1.87103e-10	1.8775	0.00188748	-1.87103e-10	2.1993
218240002	chr2:218240002:T:A	4.13018e-06	4.32942	-1.14907	1.55232e-05	-1.38405	-1.21732
218240104	chr2:218240104:G:A	3.94979e-06	4.27218	-1.13649	1.54481e-05	-1.39837	-1.20785
218240244	chr2:218240244:C:T	2.35203e-07	-1.87103e-10	0.314721	0.000345445	-1.87103e-10	0.501129
218240267	chr2:218240267:T:C	4.23121e-06	4.33601	-1.1315	1.57605e-05	-1.38213	-1.20406
218240674	chr2:218240674:G:A	1.18377e-06	-1.87103e-10	1.93073	0.00199271	-1.87103e-10	2.25354
218240772	chr2:218240772:A:C	1.07403e-06	-1.87103e-10	1.83345	0.00180049	-1.87103e-10	2.15211
218240899	chr2:218240899:AAAAG:A	4.66252e-08	-1.87103e-10	-1.30359	5.67962e-05	-1.87103e-10	-1.30423
218241107	chr2:218241107:C:T	2.48508e-07	-1.87103e-10	0.36975	0.000366085	-1.87103e-10	0.55916
218241413	chr2:218241413:G:A	7.11496e-08	-1.87103e-10	-0.880942	8.57145e-05	-1.87103e-10	-0.892683
218241449	chr2:218241449:G:A	3.19856e-07	0.622145	-3.15521e-10	0.000187024	-0.112469	-3.15521e-10
218242442	chr2:218242442:C:T	7.16712e-08	-0.873637	-3.15521e-10	0.000213963	0.0220963	-3.15521e-10
218242483	chr2:218242483:T:G	4.76206e-08	-1.87103e-10	-1.28246	5.89097e-05	-1.87103e-10	-1.2677
218242644	chr2:218242644:A:G	1.01036e-06	-1.87103e-10	1.77234	0.00222849	-1.87103e-10	2.36537
218243531	chr2:218243531:A:G	4.73858e-08	-1.87103e-10	-1.2874	5.7938e-05	-1.87103e-10	-1.28433
218243564	chr2:218243564:G:A	2.62901e-07	-1.87103e-10	0.426051	0.000388406	-1.87103e-10	0.618346
218243633	chr2:218243633:G:A	6.82153e-08	-1.87103e-10	-0.923058	8.36997e-05	-1.87103e-10	-0.916469
218244083	chr2:218244083:G:A	3.58979e-08	-1.56505	-3.15521e-10	3.59237e-05	-1.76231	-3.15521e-10
218244190	chr2:218244190:C:A	5.07065e-06	4.43695	-1.05145	1.72956e-05	-1.3546	-1.13866
218244310	chr2:218244310:A:G	5.41892e-06	4.52641	-1.07448	1.74144e-05	-1.32925	-1.15716
218244668	chr2:218244668:A:G	6.80391e-08	-1.87103e-10	-0.925643	8.9728e-05	-1.87103e-10	-0.846922
218245159	chr2:218245159:A:G	1.39454e-08	-1.37319	-1.13739	1.13038e-05	-1.78243	-1.13613
218245182	chr2:218245182:T:C	4.75814e-08	-1.87103e-10	-1.28328	5.88375e-05	-1.87103e-10	-1.26893
218245208	chr2:218245208:T:C	2.4092e-07	-1.87103e-10	0.33874	0.000436718	-1.87103e-10	0.735583
218245902	chr2:218245902:G:A	5.48719e-06	4.52428	-1.05983	1.75913e-05	-1.33084	-1.14546
218245998	chr2:218245998:G:A	3.16293e-05	6.51019	-1.29408	2.54482e-05	-0.814021	-1.29304
218246321	chr2:218246321:G:A	8.87851e-08	-1.8061	1.14659	0.000131071	-1.74753	1.27956
218246382	chr2:218246382:T:A	3.43401e-08	-1.60941	-3.15521e-10	5.12328e-05	-1.40732	-3.15521e-10
218246461	chr2:218246461:C:T	1.07938e-07	-1.79709	1.33292	0.00016536	-1.69873	1.46314
218246618	chr2:218246618:G:C	9.59407e-09	-1.81354	-1.07104	1.36307e-05	-1.76158	-0.969804
218246643	chr2:218246643:C:G	1.62028e-07	-1.87103e-10	-0.0579594	0.000216787	-1.87103e-10	0.0352092
218246660	chr2:218246660:G:A	4.6747e-08	-1.87103e-10	-1.30098	5.73941e-05	-1.87103e-10	-1.29376
218246707	chr2:218246707:A:C	2.07912e-07	-1.87103e-10	0.191387	0.000297449	-1.87103e-10	0.351538
218247191	chr2:218247191:A:G	4.76484e-08	-1.87103e-10	-1.28188	5.89468e-05	-1.87103e-10	-1.26707
218247590	chr2:218247590:G:A	4.61896e-07	1.42578	-0.436164	0.000532947	1.37504	-0.440321
218247620	chr2:218247620:C:T	2.58322e-07	-1.87103e-10	0.40848	0.000381294	-1.87103e-10	0.599867
218247643	chr2:218247643:C:T	5.72192e-08	-1.87103e-10	-1.09884	7.08739e-05	-1.87103e-10	-1.0828
218247875	chr2:218247875:G:A	4.82918e-08	-1.87103e-10	-1.26847	6.02748e-05	-1.87103e-10	-1.24479
218248233	chr2:218248233:T:C	3.65906e-05	6.65636	-1.29454	2.67374e-05	-0.764107	-1.29353
218248537	chr2:218248537:T:C	4.65671e-08	-1.87103e-10	-1.30483	5.67616e-05	-1.87103e-10	-1.30485
218248563	chr2:218248563:C:T	4.28007e-06	4.32098	-1.10498	1.6028e-05	-1.3879	-1.18147
218248739	chr2:218248739:G:A	3.02138e-08	-1.73743	-3.15521e-10	3.40442e-05	-1.81604	-3.15521e-10
218248815	chr2:218248815:T:G	1.15276e-06	3.17634	-1.27214	0.00100559	2.85639	-1.28677
218249361	chr2:218249361:C:T	4.83507e-08	-1.87103e-10	-1.26725	6.003e-05	-1.87103e-10	-1.24886
218249948	chr2:218249948:A:G	2.97319e-08	-1.7535	-3.15521e-10	5.21002e-05	-1.39054	-3.15521e-10
218249968	chr2:218249968:C:T	1.70425e-07	-1.87103e-10	-0.00743394	0.000211716	-1.87103e-10	0.0115401
218250498	chr2:218250498:C:T	1.7899e-07	-1.87103e-10	0.0416007	0.000253959	-1.87103e-10	0.193469
218250522	chr2:218250522:G:A	2.03287e-07	-1.8	1.96889	0.000314201	-1.70652	2.11285
218250640	chr2:218250640:A:G	1.28498e-06	-1.87103e-10	2.01277	0.00290832	-1.87103e-10	2.63162
218251075	chr2:218251075:G:A	5.59714e-07	1.57388	-0.392178	0.000645658	1.52236	-0.395799
218251151	chr2:218251151:C:T	5.57361e-08	-1.87103e-10	-1.1251	6.70744e-05	-1.87103e-10	-1.1379
218251198	chr2:218251198:TTTG:T	3.37739e-07	-1.87103e-10	0.676546	0.000636885	-1.87103e-10	1.11288
218251324	chr2:218251324:G:A	1.0455e-08	-1.80891	-0.989732	1.51879e-05	-1.7486	-0.874608
218251919	chr2:218251919:A:G	5.14881e-08	-1.87103e-10	-1.20438	6.10799e-05	-1.87103e-10	-1.23152
218251987	chr2:218251987:G:A	4.79549e-08	-1.87103e-10	-1.27546	5.94953e-05	-1.87103e-10	-1.25781
218252256	chr2:218252256:T:C	1.50159e-07	-1.87103e-10	-0.134029	0.000200322	-1.87103e-10	-0.0437803
218252434	chr2:218252434:A:G	4.96054e-08	-1.87103e-10	-1.24163	6.09705e-05	-1.87103e-10	-1.23332
218252643	chr2:218252643:T:C	1.00698e-07	-1.80057	1.26697	0.000153212	-1.70725	1.39537
218252759	chr2:218252759:G:A	2.81683e-05	6.39628	-1.29605	2.44451e-05	-0.852162	-1.29511
218252799	chr2:218252799:G:T	4.97709e-08	-1.87103e-10	-1.2383	6.17724e-05	-1.87103e-10	-1.22025
218252905	chr2:218252905:G:A	3.03057e-07	-1.87103e-10	0.568193	0.000564281	-1.87103e-10	0.991848
218253218	chr2:218253218:A:G	1.3013e-06	2.02539	-3.15521e-10	0.000590747	1.03768	-3.15521e-10
218253371	chr2:218253371:A:G	1.08996e-07	-1.80117	1.34676	0.000165998	-1.70877	1.47704
218254095	chr2:218254095:A:G	2.29002e-07	-1.87103e-10	0.288004	0.000329173	-1.87103e-10	0.452879
218254395	chr2:218254395:AGAAG:A	3.49776e-05	6.4273	-1.11056	2.14824e-05	-1.08974	-1.18673
218254411	chr2:218254411:G:T	9.90436e-09	-1.79331	-1.05944	1.45515e-05	-1.7104	-0.955614
218254607	chr2:218254607:C:T	1.16178e-07	-1.79557	1.40497	0.000178621	-1.69512	1.53668
218254728	chr2:218254728:T:G	4.96284e-08	-1.87103e-10	-1.24116	6.15737e-05	-1.87103e-10	-1.22347
218255532	chr2:218255532:C:T	0.000225233	8.4832	-1.30404	3.47211e-05	-0.492607	-1.30375
218255673	chr2:218255673:G:A	1.55397e-07	-1.87103e-10	-0.0997434	0.000207697	-1.87103e-10	-0.00762657
218255793	chr2:218255793:T:C	1.15963e-07	-1.79519	1.40274	0.000178455	-1.69422	1.53485
218256181	chr2:218256181:T:C	4.7105e-08	-1.87103e-10	-1.29335	5.81528e-05	-1.87103e-10	-1.28063
218256278	chr2:218256278:A:G	1.66756e-06	-1.87103e-10	2.27339	0.00286114	-1.87103e-10	2.61527
218256631	chr2:218256631:G:A	8.69899e-08	-0.679935	-3.15521e-10	8.0097e-05	-0.960466	-3.15521e-10
218256805	chr2:218256805:A:G	0.00023073	8.50807	-1.3048	3.49326e-05	-0.485593	-1.30469
218256940	chr2:218256940:G:A	3.13536e-05	6.31599	-1.10863	2.08337e-05	-1.12187	-1.18526
218257163	chr2:218257163:C:G	5.75904e-08	-1.87103e-10	-1.09237	6.92276e-05	-1.87103e-10	-1.1063
218257190	chr2:218257190:G:T	1.66756e-06	-1.87103e-10	2.27339	0.00286114	-1.87103e-10	2.61527
218257193	chr2:218257193:G:A	4.9381e-08	-1.87103e-10	-1.24616	6.12174e-05	-1.87103e-10	-1.22927
218257367	chr2:218257367:G:A	0.000200491	8.06556	-1.00277	4.22788e-05	-0.626836	-0.972584
218257705	chr2:218257705:T:C	1.23689e-07	-1.87103e-10	-0.327959	0.000156075	-1.87103e-10	-0.293369
218257743	chr2:218257743:C:T	1.91146e-08	-1.06459	-1.13068	1.70968e-05	-1.30798	-1.19684
218258049	chr2:218258049:C:T	6.4888e-08	-0.973064	-3.15521e-10	4.9698e-05	-1.43774	-3.15521e-10
218258058	chr2:218258058:G:T	3.17946e-05	6.29563	-1.0743	2.13013e-05	-1.12675	-1.15819
218258144	chr2:218258144:C:T	8.6054e-07	-1.87103e-10	1.61183	0.00180173	-1.87103e-10	2.1528
218258145	chr2:218258145:A:G	3.36593e-07	1.50428	-0.831132	0.00038887	1.46573	-0.846191
218259046	chr2:218259046:A:G	9.69703e-07	3.02406	-1.29279	0.000900583	2.73693	-1.2776
218260001	chr2:218260001:C:G	4.85205e-08	-1.87103e-10	-1.26374	5.79004e-05	-1.87103e-10	-1.28498
218260198	chr2:218260198:T:A	0.000226448	8.48601	-1.30146	3.48478e-05	-0.491044	-1.30167
218260435	chr2:218260435:G:A	1.07196e-07	-1.87103e-10	-0.471067	0.000137858	-1.87103e-10	-0.417481
218260500	chr2:218260500:T:C	1.36327e-06	-1.87103e-10	2.07191	0.00231156	-1.87103e-10	2.40197
218261086	chr2:218261086:C:T	0.000266748	8.64626	-1.29793	3.69785e-05	-0.436194	-1.29717
218261465	chr2:218261465:G:T	1.7678e-07	-1.8	1.82918	0.000273167	-1.70592	1.97229
218261929	chr2:218261929:C:T	5.03544e-08	-1.87103e-10	-1.22664	6.20404e-05	-1.87103e-10	-1.21592
218262012	chr2:218262012:C:T	1.55198e-08	-1.15364	-1.24997	1.45487e-05	-1.38264	-1.28356
218262181	chr2:218262181:G:A	4.66078e-08	-1.87103e-10	-1.30396	5.70699e-05	-1.87103e-10	-1.29943
218262686	chr2:218262686:C:T	2.53992e-07	-1.87103e-10	0.391577	0.000374292	-1.87103e-10	0.581332
218262694	chr2:218262694:G:A	2.47181e-07	-1.87103e-10	0.364395	0.00035662	-1.87103e-10	0.532967
218263372	chr2:218263372:G:C	6.52927e-08	-1.81708	0.85023	9.50402e-05	-1.76418	0.974772
218263611	chr2:218263611:A:G	3.2639e-06	-1.87103e-10	2.94495	0.00574738	-1.87103e-10	3.31279
218263783	chr2:218263783:C:T	1.81912e-08	-0.955569	-1.28922	1.68567e-05	-1.21525	-1.3037
218263792	chr2:218263792:C:T	1.28215e-07	-1.81092	1.5189	0.000192367	-1.73662	1.65232
218265510	chr2:218265510:C:T	3.32549e-07	-1.87103e-10	0.661059	0.000497565	-1.87103e-10	0.866021
218265519	chr2:218265519:G:A	4.75535e-08	-1.87103e-10	-1.28387	5.71473e-05	-1.87103e-10	-1.29807
218265791	chr2:218265791:G:A	1.32335e-07	-1.80065	1.54026	0.000202523	-1.70677	1.67392
218266079	chr2:218266079:T:C	1.10667e-06	1.86338	-3.15521e-10	0.00067068	1.16459	-3.15521e-10
218267106	chr2:218267106:T:C	4.90017e-08	-1.87103e-10	-1.25387	6.20774e-05	-1.87103e-10	-1.21532
218267658	chr2:218267658:C:T	5.43199e-08	-1.8176	0.666761	7.73438e-05	-1.78134	0.785897
218268008	chr2:218268008:G:A	9.0984e-06	5.23492	-1.2648	1.38035e-05	-1.42365	-1.29513
218268073	chr2:218268073:A:G	1.07098e-07	0.832236	-1.30422	3.38614e-05	-0.516867	-1.30456
218268114	chr2:218268114:G:A	6.90469e-08	-1.87103e-10	-0.910941	8.5191e-05	-1.87103e-10	-0.898808
218268569	chr2:218268569:C:T	4.85771e-08	-1.87103e-10	-1.26257	5.91884e-05	-1.87103e-10	-1.26298
218268856	chr2:218268856:G:A	3.01874e-08	-1.7383	-3.15521e-10	3.40545e-05	-1.81574	-3.15521e-10
218269123	chr2:218269123:A:G	6.4405e-08	-1.87103e-10	-0.980536	7.93679e-05	-1.87103e-10	-0.969611
218269393	chr2:218269393:G:A	5.04675e-08	-1.87103e-10	-1.2244	6.17411e-05	-1.87103e-10	-1.22076
218269394	chr2:218269394:C:T	6.24241e-08	-1.87103e-10	-1.01178	7.7026e-05	-1.87103e-10	-0.999562
218270003	chr2:218270003:G:A	4.70772e-08	-1.87103e-10	-1.29394	5.80123e-05	-1.87103e-10	-1.28305
218270205	chr2:218270205:A:G	8.90839e-06	4.96192	-1.0129	1.76308e-05	-1.44747	-1.02659
218270227	chr2:218270227:C:T	9.55328e-05	7.20542	-0.883917	3.51878e-05	-0.962218	-0.820789
218270431	chr2:218270431:A:T	9.7597e-08	-1.87103e-10	-0.56488	0.000111714	-1.87103e-10	-0.627765
218271207	chr2:218271207:C:T	4.84118e-08	-1.87103e-10	-1.26598	5.94851e-05	-1.87103e-10	-1.25798
218271251	chr2:218271251:C:G	6.90117e-08	-1.87103e-10	-0.91145	8.53531e-05	-1.87103e-10	-0.896908
218271738	chr2:218271738:A:G	4.36571e-08	-1.36936	-3.15521e-10	4.23261e-05	-1.5983	-3.15521e-10
218271961	chr2:218271961:A:G	9.76022e-08	-1.87103e-10	-0.564826	0.000118505	-1.87103e-10	-0.568753
218272165	chr2:218272165:TAA:T	7.79789e-06	5.07847	-1.26258	1.33249e-05	-1.46031	-1.29376
218272251	chr2:218272251:G:GTTGCA	4.96341e-08	-1.87103e-10	-1.24105	6.30465e-05	-1.87103e-10	-1.19983
218273732	chr2:218273732:T:C	1.4332e-07	-1.87103e-10	-0.180647	0.000179957	-1.87103e-10	-0.150984
218273967	chr2:218273967:C:T	7.09104e-08	-1.87103e-10	-0.88431	8.75511e-05	-1.87103e-10	-0.871482
218274067	chr2:218274067:G:A	7.44259e-08	-1.87103e-10	-0.835922	9.19583e-05	-1.87103e-10	-0.822369
218274850	chr2:218274850:G:A	6.72303e-08	-1.87103e-10	-0.937602	8.14116e-05	-1.87103e-10	-0.944187
218275292	chr2:218275292:G:A	7.91558e-08	-0.774309	-3.15521e-10	0.000608779	1.06775	-3.15521e-10
218275739	chr2:218275739:C:T	5.99785e-08	-1.87103e-10	-1.05174	7.38436e-05	-1.87103e-10	-1.04176
218275900	chr2:218275900:A:G	4.81835e-08	-1.87103e-10	-1.27071	6.08938e-05	-1.87103e-10	-1.23457
218276525	chr2:218276525:C:T	4.71574e-08	-1.87103e-10	-1.29224	5.85063e-05	-1.87103e-10	-1.27457
218276596	chr2:218276596:T:C	6.02045e-08	-1.87103e-10	-1.04798	7.41277e-05	-1.87103e-10	-1.03792
218276692	chr2:218276692:C:T	5.99785e-08	-1.87103e-10	-1.05174	7.38436e-05	-1.87103e-10	-1.04176
218276735	chr2:218276735:C:G	1.88105e-05	5.92564	-1.2292	1.69638e-05	-1.31242	-1.2002
218276863	chr2:218276863:T:C	7.06138e-08	-1.87103e-10	-0.888501	8.70078e-05	-1.87103e-10	-0.877707
218277165	chr2:218277165:C:G	6.3441e-08	-1.87103e-10	-0.995616	7.718e-05	-1.87103e-10	-0.997565
218277300	chr2:218277300:G:A	6.71641e-08	-1.87103e-10	-0.938588	8.13331e-05	-1.87103e-10	-0.945152
218277604	chr2:218277604:C:G	4.85957e-08	-1.87103e-10	-1.26219	6.07032e-05	-1.87103e-10	-1.23771
218277768	chr2:218277768:C:T	8.56223e-06	5.17727	-1.26788	1.35983e-05	-1.43735	-1.29641
218278050	chr2:218278050:C:T	3.59256e-05	6.63299	-1.28951	2.03539e-05	-1.06973	-1.2607
218278059	chr2:218278059:C:T	3.35534e-07	-1.87103e-10	0.669998	0.000533693	-1.87103e-10	0.936116
218278137	chr2:218278137:C:A	0.000184591	7.49618	-0.516007	5.67013e-05	-0.885963	-0.419945
218278506	chr2:218278506:G:A	7.42033e-06	5.02296	-1.2567	1.31797e-05	-1.47435	-1.29068
218278604	chr2:218278604:T:C	7.09918e-06	4.9799	-1.25789	1.30443e-05	-1.48402	-1.29133
218278910	chr2:218278910:G:GA	8.58629e-08	-1.87103e-10	-0.692974	0.000102956	-1.87103e-10	-0.709404
218279200	chr2:218279200:A:T	9.62111e-08	-1.77933	1.20015	0.000131347	-1.81777	1.3519
218279366	chr2:218279366:G:A	7.68768e-06	5.06064	-1.25899	1.32766e-05	-1.46581	-1.29189
218279395	chr2:218279395:CT:C	4.7066e-08	-1.87103e-10	-1.29418	5.82472e-05	-1.87103e-10	-1.27901
218279531	chr2:218279531:G:A	6.92293e-06	4.96609	-1.26922	1.29315e-05	-1.48699	-1.29705
218279662	chr2:218279662:G:A	9.10129e-07	-1.87103e-10	1.66786	0.00151158	-1.87103e-10	1.97721
218279843	chr2:218279843:AAG:A	7.3253e-06	5.01333	-1.25997	1.31302e-05	-1.47637	-1.29242
218280404	chr2:218280404:G:A	8.37795e-08	-1.87103e-10	-0.717538	0.000100547	-1.87103e-10	-0.73308
218280654	chr2:218280654:G:T	4.66856e-08	-1.87103e-10	-1.30229	5.72663e-05	-1.87103e-10	-1.29599
218280972	chr2:218280972:C:T	4.91307e-08	-1.87103e-10	-1.25124	6.04512e-05	-1.87103e-10	-1.24187
218281391	chr2:218281391:C:G	4.90016e-08	-1.87103e-10	-1.25387	6.23352e-05	-1.87103e-10	-1.21118
218281884	chr2:218281884:T:C	8.28407e-06	5.11861	-1.24225	1.35591e-05	-1.45414	-1.28251
218282001	chr2:218282001:G:A	7.82214e-08	-1.73602	0.949833	0.000102061	-1.81079	1.09266
218282080	chr2:218282080:G:A	0.000195641	7.48324	-0.444929	5.98314e-05	-0.862255	-0.38992
218282145	chr2:218282145:T:C	1.04159e-05	5.23528	-1.12991	1.51547e-05	-1.42479	-1.2006
218282265	chr2:218282265:G:A	1.27767e-08	-1.63714	-0.960962	1.32953e-05	-1.75123	-1.00506
218282740	chr2:218282740:A:G	5.0303e-08	-1.87103e-10	-1.22766	6.15395e-05	-1.87103e-10	-1.22403
218282922	chr2:218282922:G:A	6.15653e-08	-1.87103e-10	-1.02563	7.58787e-05	-1.87103e-10	-1.01457
218283205	chr2:218283205:T:G	1.14535e-08	-1.81576	-0.891669	1.95588e-05	-1.49157	-0.878713
218283930	chr2:218283930:A:G	5.9232e-08	-1.87103e-10	-1.06426	7.34641e-05	-1.87103e-10	-1.04691
218284155	chr2:218284155:C:T	1.45203e-07	-1.87103e-10	-0.167596	0.000193166	-1.87103e-10	-0.0801566
218284440	chr2:218284440:A:G	1.14214e-05	5.4299	-1.23238	1.4775e-05	-1.3747	-1.27606
218284916	chr2:218284916:C:T	8.23237e-06	5.13345	-1.26335	1.34519e-05	-1.45041	-1.29418
218285005	chr2:218285005:G:A	0.000107302	7.32061	-0.882937	3.62521e-05	-0.934156	-0.819052
218285017	chr2:218285017:G:A	0.00027185	7.16648	0.2008	0.000116975	-0.977079	0.395337
218285515	chr2:218285515:A:G	1.14737e-05	5.50228	-1.3002	1.46211e-05	-1.35693	-1.30431
218285584	chr2:218285584:A:G	7.29017e-06	5.01487	-1.26631	1.308e-05	-1.47699	-1.29562
218285726	chr2:218285726:G:A	1.22181e-07	-1.87103e-10	-0.340224	0.000178066	-1.87103e-10	-0.161548
218286495	chr2:218286495:A:C	3.49984e-05	6.58115	-1.26382	2.07884e-05	-1.08565	-1.22366
218286860	chr2:218286860:GA:G	6.13216e-08	-1.87103e-10	-1.02959	7.39973e-05	-1.87103e-10	-1.03968
218287203	chr2:218287203:T:C	7.88235e-06	5.09696	-1.27031	1.32909e-05	-1.45911	-1.29752
218287415	chr2:218287415:A:T	5.0212e-08	-1.78636	0.556883	6.77408e-05	-1.8171	0.689086
218287587	chr2:218287587:G:A	1.0884e-07	-1.87103e-10	-0.455843	0.00013597	-1.87103e-10	-0.43127
218288196	chr2:218288196:AGGCG:A	5.84317e-06	3.5273	-3.15521e-10	0.000129778	-0.477881	-3.15521e-10
218288214	chr2:218288214:G:T	7.5357e-06	5.04953	-1.26785	1.30559e-05	-1.47811	-1.29636
218288221	chr2:218288221:G:T	1.15669e-07	-1.87103e-10	-0.39499	0.000144601	-1.87103e-10	-0.369729
218288661	chr2:218288661:G:A	5.37214e-08	-1.87103e-10	-1.16191	6.59641e-05	-1.87103e-10	-1.15459
218289260	chr2:218289260:GA:G	5.25484e-08	-1.87103e-10	-1.18399	6.42067e-05	-1.87103e-10	-1.1816
218289362	chr2:218289362:C:T	7.30464e-08	-0.854631	-3.15521e-10	6.23934e-05	-1.21024	-3.15521e-10
218289737	chr2:218289737:A:T	3.72651e-08	-1.52767	-3.15521e-10	3.70604e-05	-1.73116	-3.15521e-10
218290042	chr2:218290042:G:A	8.18806e-08	-1.81111	1.07065	0.000122812	-1.74134	1.20828
218290058	chr2:218290058:G:A	0.000139066	7.27403	-0.577052	4.92842e-05	-0.956182	-0.489919
218290796	chr2:218290796:G:A	8.34141e-08	-1.78472	1.06281	0.000114703	-1.81732	1.21596
218290981	chr2:218290981:A:G	5.14343e-08	-1.87103e-10	-1.20542	6.34763e-05	-1.87103e-10	-1.19304
218291184	chr2:218291184:A:T	1.02642e-05	5.3318	-1.24111	1.50924e-05	-1.34842	-1.2811
218291186	chr2:218291186:G:T	1.03101e-05	5.34064	-1.24549	1.50864e-05	-1.34619	-1.28373
218291655	chr2:218291655:C:T	4.70988e-08	-1.87103e-10	-1.29348	5.7525e-05	-1.87103e-10	-1.29149
218291744	chr2:218291744:C:G	5.01326e-08	-1.87103e-10	-1.23106	6.17935e-05	-1.87103e-10	-1.21991
218292326	chr2:218292326:G:T	4.94983e-08	-1.87103e-10	-1.24379	6.13337e-05	-1.87103e-10	-1.22738
218292620	chr2:218292620:T:C	2.59971e-08	-1.81603	-0.0717138	4.2837e-05	-1.79641	0.210104
218292881	chr2:218292881:C:T	1.24616e-07	-1.79773	1.47724	0.000177315	-1.81178	1.64601
218292969	chr2:218292969:C:T	2.8397e-05	6.39969	-1.29138	1.71082e-05	-1.19978	-1.30436
218292991	chr2:218292991:A:G	4.65656e-08	-1.87103e-10	-1.30486	5.67603e-05	-1.87103e-10	-1.30487
218293236	chr2:218293236:T:C	3.18936e-05	6.51473	-1.2903	1.76515e-05	-1.16875	-1.30414
218293810	chr2:218293810:C:T	5.66767e-08	-1.10836	-3.15521e-10	0.000110231	-0.641131	-3.15521e-10
218294134	chr2:218294134:A:G	4.66399e-08	-1.87103e-10	-1.30327	5.68307e-05	-1.87103e-10	-1.30363
218294250	chr2:218294250:T:C	5.53543e-08	-1.87103e-10	-1.13197	6.7955e-05	-1.87103e-10	-1.12486
218294379	chr2:218294379:C:T	5.3331e-08	-1.87103e-10	-1.16921	6.54223e-05	-1.87103e-10	-1.16284
218294515	chr2:218294515:T:C	4.66007e-08	-1.87103e-10	-1.30411	5.67893e-05	-1.87103e-10	-1.30436
218294804	chr2:218294804:T:C	4.34641e-08	-1.37379	-3.15521e-10	4.30038e-05	-1.58242	-3.15521e-10
218294906	chr2:218294906:T:C	4.36073e-05	6.83639	-1.29914	1.93005e-05	-1.07902	-1.30455
218295047	chr2:218295047:G:A	0.00022817	6.84517	0.346951	0.000116343	-1.01174	0.42457
218295449	chr2:218295449:C:G	1.26809e-07	-1.87103e-10	-0.303047	0.000151447	-1.87103e-10	-0.323466
218295749	chr2:218295749:T:G	1.15848e-07	-1.87103e-10	-0.393447	0.000138472	-1.87103e-10	-0.413038
218295811	chr2:218295811:G:A	4.82887e-08	-1.87103e-10	-1.26853	5.77473e-05	-1.87103e-10	-1.28763
218295898	chr2:218295898:T:C	0.000196175	6.76629	0.274742	0.000105669	-1.03402	0.350628
218296001	chr2:218296001:C:A	4.91708e-08	-1.87103e-10	-1.25043	5.97034e-05	-1.87103e-10	-1.25432
218296026	chr2:218296026:T:C	0.000283995	8.37413	-0.963139	4.05563e-05	-0.669623	-0.971392
218296084	chr2:218296084:G:C	1.0482e-07	-1.78937	1.29589	0.000146509	-1.81521	1.45859
218296141	chr2:218296141:C:A	2.37849e-05	6.07627	-1.14519	1.73477e-05	-1.27606	-1.21419
218296644	chr2:218296644:A:T	1.21133e-07	-1.87103e-10	-0.348841	0.00014474	-1.87103e-10	-0.368764
218297554	chr2:218297554:G:A	2.38457e-08	-1.81707	-0.157057	3.83577e-05	-1.812	0.115255
218297760	chr2:218297760:G:T	5.03275e-08	-1.87103e-10	-1.22718	6.21629e-05	-1.87103e-10	-1.21395
218297761	chr2:218297761:A:T	4.74777e-08	-1.87103e-10	-1.28547	5.83089e-05	-1.87103e-10	-1.27795
218297796	chr2:218297796:G:A	5.17751e-08	-1.87103e-10	-1.19882	6.40807e-05	-1.87103e-10	-1.18356
218297930	chr2:218297930:G:A	1.81622e-06	-1.87103e-10	2.35879	0.00309577	-1.87103e-10	2.69409
218298061	chr2:218298061:G:A	5.22041e-08	-1.87103e-10	-1.19057	6.46408e-05	-1.87103e-10	-1.17486
218298113	chr2:218298113:C:T	0.000197158	6.77211	0.273924	0.000105814	-1.03201	0.349994
218298114	chr2:218298114:G:A	1.43594e-07	-1.87103e-10	-0.178738	0.000227666	-1.87103e-10	0.084175
218298586	chr2:218298586:T:C	1.05069e-07	-1.78605	1.29495	0.000146237	-1.81609	1.45762
218298765	chr2:218298765:G:A	7.38512e-07	-1.87103e-10	1.45891	0.0012086	-1.87103e-10	1.75351
218298929	chr2:218298929:C:T	1.27081e-07	-1.87103e-10	-0.300904	0.000151769	-1.87103e-10	-0.321344
218299210	chr2:218299210:T:G	4.99266e-08	-1.87103e-10	-1.23517	6.04501e-05	-1.87103e-10	-1.24189
218299290	chr2:218299290:C:T	5.12635e-08	-1.87103e-10	-1.20875	6.2188e-05	-1.87103e-10	-1.21354
218299570	chr2:218299570:A:G	4.45396e-05	6.86158	-1.30317	1.95093e-05	-1.07069	-1.30212
218300004	chr2:218300004:G:A	2.40425e-05	6.10143	-1.15958	1.72963e-05	-1.26829	-1.22492
218300654	chr2:218300654:T:A	4.99335e-08	-1.87103e-10	-1.23503	6.36912e-05	-1.87103e-10	-1.18966
218301266	chr2:218301266:T:C	5.24842e-08	-1.87103e-10	-1.18521	6.50152e-05	-1.87103e-10	-1.16908
218301566	chr2:218301566:G:C	5.10469e-08	-1.87103e-10	-1.21298	6.29422e-05	-1.87103e-10	-1.20149
218301602	chr2:218301602:C:T	4.88567e-08	-1.87103e-10	-1.25684	6.09107e-05	-1.87103e-10	-1.2343
218302074	chr2:218302074:G:A	2.44392e-08	-1.81756	-0.131976	3.95239e-05	-1.81011	0.143315
218302157	chr2:218302157:G:C	1.19583e-07	-1.79097	1.42926	0.000168177	-1.81468	1.596
218302806	chr2:218302806:G:A	7.1281e-05	7.1709	-1.14224	2.38343e-05	-0.970068	-1.20251
218302829	chr2:218302829:A:G	5.67792e-08	-1.87103e-10	-1.10656	6.97448e-05	-1.87103e-10	-1.09886
218302840	chr2:218302840:G:C	0.00019219	8.28235	-1.26184	2.94813e-05	-0.698224	-1.26173
218302906	chr2:218302906:C:T	3.49968e-07	-1.87103e-10	0.712116	0.000445659	-1.87103e-10	0.75585
218303069	chr2:218303069:A:C	3.02809e-07	-1.87103e-10	0.567377	0.000384992	-1.87103e-10	0.609518
218303110	chr2:218303110:G:A	3.62947e-07	-1.87103e-10	0.74853	0.00046257	-1.87103e-10	0.793094
218303235	chr2:218303235:A:C	3.48953e-07	-1.87103e-10	0.709212	0.000444364	-1.87103e-10	0.752939
218303237	chr2:218303237:C:A	3.50884e-07	-1.87103e-10	0.714729	0.000446839	-1.87103e-10	0.758493
218303242	chr2:218303242:C:T	2.35691e-05	6.08177	-1.15981	1.71575e-05	-1.27616	-1.22511
218303679	chr2:218303679:C:T	1.71557e-08	-1.81217	-0.49122	2.7096e-05	-1.78524	-0.259081
218303802	chr2:218303802:C:T	3.49196e-07	-1.87103e-10	0.709908	0.000444654	-1.87103e-10	0.753592
218303864	chr2:218303864:A:G	5.63353e-08	-1.87103e-10	-1.1144	6.91726e-05	-1.87103e-10	-1.1071
218304042	chr2:218304042:A:G	5.64116e-08	-1.87103e-10	-1.11305	6.924e-05	-1.87103e-10	-1.10613
218304436	chr2:218304436:A:G	3.59486e-07	-1.87103e-10	0.738949	0.000457965	-1.87103e-10	0.783088
218304850	chr2:218304850:G:A	2.91207e-08	-1.77428	-3.15521e-10	4.99669e-05	-1.43234	-3.15521e-10
218304873	chr2:218304873:G:A	5.99173e-07	-1.87103e-10	1.24982	0.000776305	-1.87103e-10	1.31084
218304976	chr2:218304976:G:A	5.20403e-08	-1.36683	0.173126	5.47152e-05	-1.63285	0.291288
218305202	chr2:218305202:TCTTC:T	1.16691e-07	-1.87103e-10	-0.386193	0.000132802	-1.87103e-10	-0.454846
218305347	chr2:218305347:AGTTTGTAT:A	1.02337e-06	-1.87103e-10	1.78513	0.00171293	-1.87103e-10	2.10226
218305622	chr2:218305622:T:C	5.2381e-08	-1.87103e-10	-1.18718	6.48759e-05	-1.87103e-10	-1.17123
218305654	chr2:218305654:A:G	4.1652e-05	6.79056	-1.29919	1.90894e-05	-1.09042	-1.30415
218305718	chr2:218305718:C:G	5.23141e-08	-1.87103e-10	-1.18846	6.4788e-05	-1.87103e-10	-1.17258
218305802	chr2:218305802:G:A	0.000125202	6.66595	-0.0739957	7.06801e-05	-1.07315	-0.0123869
218306468	chr2:218306468:T:C	4.30342e-05	6.8269	-1.30288	1.93051e-05	-1.08087	-1.30246
218306730	chr2:218306730:T:C	3.49613e-07	-1.87103e-10	0.7111	0.000445202	-1.87103e-10	0.754822
218306739	chr2:218306739:G:A	1.09012e-07	-1.7933	1.33903	0.000153366	-1.81385	1.50297
218306938	chr2:218306938:T:A	5.43044e-07	-1.87103e-10	1.15146	0.000702726	-1.87103e-10	1.21126
218307075	chr2:218307075:G:A	4.62082e-07	-1.87103e-10	0.990017	0.000590224	-1.87103e-10	1.0368
218307090	chr2:218307090:A:G	5.66385e-08	-1.87103e-10	-1.10904	6.95663e-05	-1.87103e-10	-1.10142
218307506	chr2:218307506:G:A	1.20375e-07	-1.87103e-10	-0.355112	0.00014904	-1.87103e-10	-0.33949
218307672	chr2:218307672:G:A	1.14481e-07	-1.80868	1.40337	0.000165491	-1.80372	1.56893
218307689	chr2:218307689:G:A	5.21455e-08	-1.87103e-10	-1.19169	6.45536e-05	-1.87103e-10	-1.17621
218307789	chr2:218307789:G:A	5.36888e-08	-1.87103e-10	-1.16252	6.54283e-05	-1.87103e-10	-1.16275
218307890	chr2:218307890:T:C	5.2053e-08	-1.87103e-10	-1.19346	6.44356e-05	-1.87103e-10	-1.17804
218308119	chr2:218308119:CA:C	0.000166466	8.14627	-1.26945	2.80159e-05	-0.741603	-1.26933
218308151	chr2:218308151:G:A	1.30076e-06	-1.87103e-10	2.02497	0.00219763	-1.87103e-10	2.35143
218309612	chr2:218309612:T:C	9.02382e-08	-0.643274	-3.15521e-10	6.94363e-05	-1.10329	-3.15521e-10
218309867	chr2:218309867:G:A	1.08763e-07	-1.78561	1.32905	0.000151204	-1.81715	1.49207
218310229	chr2:218310229:T:G	3.50702e-07	-1.87103e-10	0.714209	0.000446607	-1.87103e-10	0.757974
218310443	chr2:218310443:C:T	3.62232e-07	-1.87103e-10	0.74656	0.000461445	-1.87103e-10	0.790657
218310618	chr2:218310618:G:T	5.25503e-08	-1.87103e-10	-1.18396	6.50517e-05	-1.87103e-10	-1.16852
218310935	chr2:218310935:T:A	3.00654e-08	-1.74235	-3.15521e-10	5.45038e-05	-1.34543	-3.15521e-10
218310975	chr2:218310975:C:T	4.69143e-08	-1.87103e-10	-1.2974	5.71541e-05	-1.87103e-10	-1.29795
218311653	chr2:218311653:A:G	5.31173e-08	-1.87103e-10	-1.17322	6.51525e-05	-1.87103e-10	-1.16697
218311727	chr2:218311727:A:C	0.000151544	6.69917	0.0837321	8.43512e-05	-1.06434	0.155625
218311996	chr2:218311996:T:C	9.84169e-08	-1.87103e-10	-0.556514	0.000116676	-1.87103e-10	-0.584307
218312172	chr2:218312172:C:A	0.000161196	6.58689	0.257757	9.73247e-05	-1.09924	0.333584
218312425	chr2:218312425:C:T	0.000416825	6.58236	1.21234	0.000261907	-1.09537	1.31965
218312599	chr2:218312599:G:A	7.38575e-08	-1.87103e-10	-0.843589	8.93967e-05	-1.87103e-10	-0.850621
218313344	chr2:218313344:C:T	1.97323e-05	5.91542	-1.17113	1.62559e-05	-1.32173	-1.23352
218313872	chr2:218313872:A:T	5.13225e-08	-1.44814	0.240546	5.58076e-05	-1.68374	0.361946
218313877	chr2:218313877:G:A	3.7803e-07	-1.87103e-10	0.789247	0.000481819	-1.87103e-10	0.833863
218314152	chr2:218314152:G:A	5.10948e-05	6.97514	-1.27943	2.02404e-05	-1.03544	-1.30058
218314932	chr2:218314932:CA:C	0.000151779	7.95931	-1.17485	2.88625e-05	-0.808744	-1.17242
218315182	chr2:218315182:A:G	5.31603e-08	-1.87103e-10	-1.17241	6.42079e-05	-1.87103e-10	-1.18158
218315203	chr2:218315203:G:A	3.17719e-08	-1.79059	0.103447	5.10009e-05	-1.81306	0.401199
218315272	chr2:218315272:G:A	4.33635e-05	6.59141	-1.05977	2.12782e-05	-1.14563	-1.14039
218315338	chr2:218315338:C:T	1.33465e-06	-1.87103e-10	2.0507	0.0022576	-1.87103e-10	2.37835
218315747	chr2:218315747:G:A	1.27538e-06	-1.87103e-10	2.00527	0.00213933	-1.87103e-10	2.32454
218315998	chr2:218315998:G:A	7.17987e-07	1.43072	-3.15521e-10	6.24978e-05	-1.20857	-3.15521e-10
218316059	chr2:218316059:G:A	3.71071e-07	-1.87103e-10	0.770668	0.000472629	-1.87103e-10	0.814606
218316627	chr2:218316627:C:G	6.78822e-08	-1.87103e-10	-0.927953	9.11435e-05	-1.87103e-10	-0.831269
218317174	chr2:218317174:C:T	4.50485e-07	-1.87103e-10	0.964597	0.000675291	-1.87103e-10	1.17144
218317270	chr2:218317270:A:G	3.43582e-08	-1.79255	0.183668	5.34844e-05	-1.65812	0.293802
218317291	chr2:218317291:G:A	4.6833e-08	-1.87103e-10	-1.29914	5.735e-05	-1.87103e-10	-1.29453
218317675	chr2:218317675:A:G	1.8174e-07	-1.87103e-10	0.0568521	0.000216114	-1.87103e-10	0.0321003
218317697	chr2:218317697:C:T	1.42244e-07	-1.87103e-10	-0.188185	0.000169866	-1.87103e-10	-0.208695
218317758	chr2:218317758:G:A	4.70233e-06	3.1775	0.132589	4.32461e-05	-1.81614	0.239344
218317768	chr2:218317768:T:C	3.589e-07	-1.87103e-10	0.737317	0.000528193	-1.87103e-10	0.925757
218317913	chr2:218317913:C:T	9.89247e-07	-1.87103e-10	1.75122	0.00162757	-1.87103e-10	2.05114
218317987	chr2:218317987:C:T	5.18719e-08	-1.87103e-10	-1.19695	6.09142e-05	-1.87103e-10	-1.23424
218318330	chr2:218318330:GC:G	0.00100298	4.70234	3.97042	0.00445258	-1.75882	4.81635
218318810	chr2:218318810:G:A	5.94488e-08	-1.87103e-10	-1.06061	7.23063e-05	-1.87103e-10	-1.06279
218319196	chr2:218319196:G:A	4.92152e-08	-1.24952	-3.15521e-10	3.42339e-05	-1.81049	-3.15521e-10
218319444	chr2:218319444:C:T	3.1885e-06	3.92545	-1.00387	1.44092e-05	-1.78858	-0.887262
218319552	chr2:218319552:C:T	3.17152e-05	5.20246	0.0163706	5.52949e-05	-1.64987	0.318843
218319565	chr2:218319565:A:G	2.07459e-05	5.23123	-0.436857	3.17374e-05	-1.63781	-0.248398
218319578	chr2:218319578:A:G	2.47338e-05	5.5531	-0.582899	2.8502e-05	-1.58399	-0.409744
218319664	chr2:218319664:G:A	2.50895e-05	5.48918	-0.504701	3.07029e-05	-1.59641	-0.322933
218319675	chr2:218319675:C:T	2.58678e-05	5.51551	-0.500483	3.09944e-05	-1.59175	-0.31815
218319707	chr2:218319707:A:C	2.38708e-05	5.43609	-0.501403	3.05362e-05	-1.60561	-0.319179
218319709	chr2:218319709:C:T	2.3658e-05	5.42796	-0.502228	3.0466e-05	-1.607	-0.320094
218319713	chr2:218319713:C:T	4.22646e-06	4.49553	-1.29214	1.03283e-05	-1.74543	-1.26339
218319769	chr2:218319769:A:G	2.52644e-05	5.46919	-0.477761	3.15183e-05	-1.59994	-0.293196
218319894	chr2:218319894:G:A	2.48692e-05	5.43098	-0.455324	3.20903e-05	-1.60675	-0.268397
218319968	chr2:218319968:A:G	2.45246e-05	5.42838	-0.466676	3.16869e-05	-1.60681	-0.280993
218320033	chr2:218320033:G:A	1.54534e-07	-1.87103e-10	-0.10531	0.000221011	-1.87103e-10	0.0545088
218320051	chr2:218320051:C:T	9.84606e-07	-1.87103e-10	1.74652	0.00161959	-1.87103e-10	2.04622
218320149	chr2:218320149:G:T	2.51316e-05	5.45109	-0.464938	3.18677e-05	-1.60305	-0.279066
218320310	chr2:218320310:G:T	2.4189e-05	5.41877	-0.470838	3.14822e-05	-1.60875	-0.285527
218320474	chr2:218320474:G:A	1.28011e-08	-1.74581	-0.850388	2.82528e-05	-1.16559	-0.836925
218320857	chr2:218320857:T:C	9.31017e-07	-1.87103e-10	1.69055	0.00151007	-1.87103e-10	1.97621
218321359	chr2:218321359:C:A	4.67466e-08	-1.87103e-10	-1.30099	5.69971e-05	-1.87103e-10	-1.3007
218321411	chr2:218321411:C:A	1.10499e-06	-1.87103e-10	1.86187	0.00182567	-1.87103e-10	2.166
218321739	chr2:218321739:T:C	1.75038e-05	5.19181	-0.567361	2.74857e-05	-1.6363	-0.393736
218321816	chr2:218321816:T:C	3.42933e-07	-1.87103e-10	0.69181	0.000503063	-1.87103e-10	0.877011
218321869	chr2:218321869:G:A	3.24792e-05	5.7458	-0.503174	3.22527e-05	-1.54908	-0.321026
218322644	chr2:218322644:T:C	5.6949e-06	4.8016	-1.3	1.00347e-05	-1.73433	-1.30333
218322954	chr2:218322954:G:A	5.14467e-08	-1.87103e-10	-1.20518	6.40427e-05	-1.87103e-10	-1.18415
218323017	chr2:218323017:C:T	0.00020083	5.62666	1.43783	0.000313206	-1.58766	1.99082
218323112	chr2:218323112:T:C	4.76862e-08	-1.87103e-10	-1.28108	5.86462e-05	-1.87103e-10	-1.27218
218323178	chr2:218323178:C:T	9.85397e-06	4.96663	-0.916728	1.56485e-05	-1.71243	-0.880896
218323514	chr2:218323514:G:A	3.30703e-08	-1.80885	0.161758	5.50796e-05	-1.80426	0.469333
218323553	chr2:218323553:G:A	1.10288e-06	-1.87103e-10	1.85995	0.00182584	-1.87103e-10	2.16609
218323705	chr2:218323705:C:A	3.74557e-08	-1.80271	0.280137	6.23674e-05	-1.81016	0.599497
218323744	chr2:218323744:C:T	3.63839e-08	-1.79477	0.243168	5.96361e-05	-1.8144	0.558958
218323854	chr2:218323854:C:T	6.50421e-06	4.69522	-1.06074	1.30545e-05	-1.74288	-1.03169
218323946	chr2:218323946:T:C	3.65733e-08	-1.80379	0.257382	6.08928e-05	-1.80924	0.57465
218324165	chr2:218324165:G:GCA	6.679e-06	4.90916	-1.24816	1.15862e-05	-1.69863	-1.19526
218324252	chr2:218324252:A:G	4.78808e-08	-1.87103e-10	-1.27701	5.86792e-05	-1.87103e-10	-1.27162
218324634	chr2:218324634:T:C	4.68759e-08	-1.87103e-10	-1.29822	5.81438e-05	-1.87103e-10	-1.28079
218324687	chr2:218324687:C:T	1.42674e-08	-1.80917	-0.678581	2.23471e-05	-1.73049	-0.506514
218324729	chr2:218324729:A:G	1.57677e-08	-1.80454	-0.583227	2.52259e-05	-1.71591	-0.39992
218324930	chr2:218324930:C:T	1.31096e-08	-1.79222	-0.780155	2.08683e-05	-1.68279	-0.622679
218324931	chr2:218324931:G:A	1.26681e-05	4.30111	-3.15521e-10	3.55824e-05	-1.77185	-3.15521e-10
218325343	chr2:218325343:G:A	4.66019e-08	-1.87103e-10	-1.30409	5.74664e-05	-1.87103e-10	-1.2925
218325554	chr2:218325554:G:A	3.68552e-08	-1.53873	-3.15521e-10	6.2784e-05	-1.204	-3.15521e-10
218325867	chr2:218325867:C:T	1.181e-08	-1.64653	-1.03025	1.20969e-05	-1.81516	-1.03559
218325897	chr2:218325897:G:A	2.08353e-08	-0.849997	-1.25908	2.18344e-05	-0.994532	-1.26568
218325990	chr2:218325990:A:G	1.15084e-08	-1.81739	-0.885263	1.70082e-05	-1.76581	-0.744203
218326014	chr2:218326014:G:A	2.81802e-08	-1.80711	-3.15521e-10	4.31663e-05	-1.57864	-3.15521e-10
218326134	chr2:218326134:G:T	1.12892e-06	-1.87103e-10	1.88329	0.00186693	-1.87103e-10	2.18835
218326533	chr2:218326533:T:C	3.01395e-06	4.16753	-1.30225	9.81487e-06	-1.77371	-1.28609
218326846	chr2:218326846:G:A	3.09712e-06	4.1958	-1.3033	9.81791e-06	-1.77217	-1.28733
218327840	chr2:218327840:C:T	4.71055e-08	-1.87103e-10	-1.29334	5.83195e-05	-1.87103e-10	-1.27777
218328032	chr2:218328032:G:A	3.72954e-06	4.27474	-1.19643	1.0505e-05	-1.79509	-1.19676
218328118	chr2:218328118:C:T	1.3696e-07	-1.87103e-10	-0.226038	0.000162995	-1.87103e-10	-0.249983
218328502	chr2:218328502:A:G	2.65828e-06	-1.87103e-10	2.73971	0.00457683	-1.87103e-10	3.08506
218329101	chr2:218329101:CA:C	7.10697e-08	-1.87103e-10	-0.882065	7.95469e-05	-1.87103e-10	-0.967358
218329240	chr2:218329240:C:T	5.08384e-07	2.2723	-1.18679	1.06972e-05	-1.81767	-1.15606
218329513	chr2:218329513:T:C	7.61663e-08	-1.87103e-10	-0.812808	9.15465e-05	-1.87103e-10	-0.826858
218329692	chr2:218329692:T:C	4.76563e-08	-1.87103e-10	-1.28171	5.77807e-05	-1.87103e-10	-1.28705
218330685	chr2:218330685:A:G	4.80451e-08	-1.87103e-10	-1.27359	5.84325e-05	-1.87103e-10	-1.27583
218330987	chr2:218330987:A:G	9.09952e-08	-1.87103e-10	-0.63492	0.000112227	-1.87103e-10	-0.623177
218331156	chr2:218331156:T:A	1.50723e-07	-1.87103e-10	-0.13028	0.000252987	-1.87103e-10	0.189633
218331364	chr2:218331364:G:C	9.44232e-07	-1.87103e-10	1.70465	0.00153009	-1.87103e-10	1.98938
218331523	chr2:218331523:C:T	8.65879e-08	-1.87103e-10	-0.684566	0.000102825	-1.87103e-10	-0.710672
218331621	chr2:218331621:T:C	5.46537e-07	2.43872	-1.28084	9.6504e-06	-1.81591	-1.2608
218331628	chr2:218331628:C:T	5.38122e-07	-1.87103e-10	1.14236	0.000923245	-1.87103e-10	1.48419
218332077	chr2:218332077:A:G	7.80248e-07	-1.70821	3.22209	0.00159441	-1.47511	3.50566
218332128	chr2:218332128:T:C	4.7734e-08	-1.87103e-10	-1.28008	5.78635e-05	-1.87103e-10	-1.28562
218333177	chr2:218333177:T:G	8.82621e-08	-1.87103e-10	-0.665416	0.000106996	-1.87103e-10	-0.670917
218333281	chr2:218333281:A:G	5.19016e-08	-1.87103e-10	-1.19638	6.32242e-05	-1.87103e-10	-1.19702
218333282	chr2:218333282:A:G	4.67963e-08	-1.87103e-10	-1.29992	5.67714e-05	-1.87103e-10	-1.30467
218333302	chr2:218333302:C:T	2.52322e-06	3.30823	-0.620663	2.13996e-05	-1.79338	-0.486955
218333396	chr2:218333396:G:A	4.36119e-08	-1.3704	-3.15521e-10	7.71305e-05	-0.998206	-3.15521e-10
218333414	chr2:218333414:C:T	1.10017e-07	-1.87103e-10	-0.445091	0.000126697	-1.87103e-10	-0.501903
218333700	chr2:218333700:A:T	0.000321423	8.40912	-0.874335	1.79804e-05	-1.40167	-1.05275
218333922	chr2:218333922:T:C	0.000426153	9.08103	-1.2642	1.3199e-05	-1.45912	-1.30445
218334345	chr2:218334345:A:G	4.14753e-07	-1.37477	2.25672	0.000270355	-1.81742	2.07346
218334812	chr2:218334812:C:T	1.41728e-07	-1.87103e-10	-0.191818	0.000174966	-1.87103e-10	-0.179115
218335036	chr2:218335036:C:G	1.42036e-07	-1.87103e-10	-0.189644	0.000175348	-1.87103e-10	-0.176931
218335358	chr2:218335358:G:A	1.41694e-07	-1.87103e-10	-0.192055	0.000174922	-1.87103e-10	-0.179363
218335667	chr2:218335667:C:T	5.73256e-08	-1.09224	-0.00473925	3.43958e-05	-1.78117	-0.0245974
218335859	chr2:218335859:C:G	2.78867e-08	-1.81758	-3.15521e-10	3.90693e-05	-1.67837	-3.15521e-10
218336470	chr2:218336470:T:A	4.88356e-08	-1.76435	0.507083	6.50942e-05	-1.59264	0.424772
218336496	chr2:218336496:T:C	6.00777e-08	-1.87103e-10	-1.05009	7.83223e-05	-1.87103e-10	-0.982873
218336944	chr2:218336944:C:T	0.235491	15.3722	-1.24077	1.32123e-05	-1.46144	-1.30112
218337409	chr2:218337409:T:C	4.99272e-08	-1.81572	0.58056	8.70502e-05	-1.64239	0.765167
218337489	chr2:218337489:C:T	7.28902e-08	-1.87103e-10	-0.856773	8.84505e-05	-1.87103e-10	-0.861262
218337661	chr2:218337661:C:T	2.49561e-07	-1.87103e-10	0.373976	0.000296862	-1.87103e-10	0.349563
218337761	chr2:218337761:G:A	0.370303	15.8493	-1.26521	1.29392e-05	-1.47879	-1.30466
218337901	chr2:218337901:C:T	0.15077	14.9189	-1.2334	1.24298e-05	-1.52442	-1.29918
218338003	chr2:218338003:T:C	4.7167e-08	-1.87103e-10	-1.29203	5.69078e-05	-1.87103e-10	-1.30227
218338020	chr2:218338020:G:A	2.54032e-08	-0.690561	-1.22029	1.38608e-05	-1.54469	-1.16995
218338214	chr2:218338214:A:G	6.73764e-08	-1.87103e-10	-0.935432	8.8971e-05	-1.87103e-10	-0.855394
218338314	chr2:218338314:T:C	4.65675e-08	-1.87103e-10	-1.30482	5.70128e-05	-1.87103e-10	-1.30043
218338355	chr2:218338355:G:T	0.138055	14.7317	-1.13423	1.18818e-05	-1.6099	-1.25879
218338732	chr2:218338732:C:T	5.71956e-08	-1.87103e-10	-1.09925	7.07749e-05	-1.87103e-10	-1.0842
218338908	chr2:218338908:T:C	2.34132e-08	-1.74732	-0.245106	3.43407e-05	-1.50721	-0.300168
218338970	chr2:218338970:G:T	4.7142e-08	-1.87103e-10	-1.29256	5.74625e-05	-1.87103e-10	-1.29257
218339564	chr2:218339564:C:T	1.38308e-07	-1.87103e-10	-0.216242	0.000170647	-1.87103e-10	-0.204108
218339752	chr2:218339752:G:T	5.65077e-08	-1.87103e-10	-1.11135	6.59234e-05	-1.87103e-10	-1.15521
218340005	chr2:218340005:C:T	1.30842e-07	0.116843	-0.388582	5.3102e-05	-1.05038	-0.321115
218340748	chr2:218340748:G:A	8.61319e-09	-1.69766	-1.29477	9.2815e-06	-1.8178	-1.29788
218340859	chr2:218340859:G:A	3.2212e-07	-1.87103e-10	0.629198	0.000411671	-1.87103e-10	0.676521
218340894	chr2:218340894:G:A	5.32018e-08	-1.87103e-10	-1.17163	6.25586e-05	-1.87103e-10	-1.2076
218340906	chr2:218340906:C:T	5.07977e-08	-1.87103e-10	-1.21787	6.01857e-05	-1.87103e-10	-1.24627
218341231	chr2:218341231:T:C	6.52923e-08	-1.8177	0.850849	9.76045e-05	-1.67645	0.913668
218341341	chr2:218341341:G:A	1.66131e-06	-1.87103e-10	2.26964	0.00274586	-1.87103e-10	2.57415
218341427	chr2:218341427:A:T	1.21782e-06	1.95909	-3.15521e-10	0.000457923	0.782996	-3.15521e-10
218341712	chr2:218341712:C:G	2.74099e-08	-1.69789	-0.136937	3.34577e-05	-1.63228	-0.201146
218341769	chr2:218341769:T:C	1.45329e-07	-1.87103e-10	-0.166723	0.000214807	-1.87103e-10	0.0260344
218341922	chr2:218341922:A:G	1.80995e-08	-1.77441	-0.475437	2.79798e-05	-1.49244	-0.519775
218341923	chr2:218341923:C:T	4.94985e-08	-1.87103e-10	-1.24378	6.18531e-05	-1.87103e-10	-1.21894
218342196	chr2:218342196:C:T	0.000241112	6.35402	0.893273	0.000165459	-1.44488	1.2099
218342231	chr2:218342231:C:T	4.65801e-08	-1.87103e-10	-1.30455	5.68733e-05	-1.87103e-10	-1.30288
218342441	chr2:218342441:T:C	5.02286e-08	-1.87103e-10	-1.22914	6.29196e-05	-1.87103e-10	-1.20185
218342529	chr2:218342529:G:A	9.41527e-08	-1.87103e-10	-0.600809	0.000119325	-1.87103e-10	-0.56185
218342741	chr2:218342741:C:G	1.06045e-07	-1.87103e-10	-0.481861	0.000131369	-1.87103e-10	-0.465694
218342794	chr2:218342794:T:C	8.71404e-08	-1.87103e-10	-0.678206	0.000100996	-1.87103e-10	-0.728623
218343157	chr2:218343157:G:A	2.68867e-07	-1.87103e-10	0.44849	0.000447892	-1.87103e-10	0.760848
218343254	chr2:218343254:A:G	7.23093e-08	-1.12061	0.255834	3.853e-05	-1.751	0.0587281
218343666	chr2:218343666:C:T	2.91825e-07	-1.87103e-10	0.530429	0.000346369	-1.87103e-10	0.503799
218343754	chr2:218343754:C:G	4.88958e-08	-1.76065	0.504611	8.72029e-05	-1.40101	0.525545
218344525	chr2:218344525:G:A	3.2223e-08	-1.67304	-3.15521e-10	4.41826e-05	-1.55537	-3.15521e-10
218344623	chr2:218344623:C:T	6.34658e-08	-1.87103e-10	-0.995225	7.87517e-05	-1.87103e-10	-0.977405
218344670	chr2:218344670:A:G	6.19754e-08	-1.87103e-10	-1.01899	7.38448e-05	-1.87103e-10	-1.04174
218345192	chr2:218345192:C:T	4.89635e-08	-1.87103e-10	-1.25465	5.90979e-05	-1.87103e-10	-1.26451
218345395	chr2:218345395:T:C	4.91206e-08	-1.87103e-10	-1.25145	6.18538e-05	-1.87103e-10	-1.21893
218345488	chr2:218345488:G:C	1.47437e-08	-1.76796	-0.686949	3.79766e-05	-0.972634	-0.734099
218345659	chr2:218345659:C:CCT	1.00542e-07	0.431154	-0.966306	3.67058e-05	-0.847922	-0.892849
218345883	chr2:218345883:T:C	0.000280911	6.19612	1.20395	0.000216945	-1.49554	1.53148
218345973	chr2:218345973:C:G	2.34938e-07	-1.87103e-10	0.313594	0.000346633	-1.87103e-10	0.504562
218346058	chr2:218346058:G:A	0.000213767	6.02511	1.1018	0.000188516	-1.52607	1.42155
218346619	chr2:218346619:T:C	5.11425e-08	-1.87103e-10	-1.21111	6.30004e-05	-1.87103e-10	-1.20056
218346704	chr2:218346704:T:C	9.88497e-08	-1.87103e-10	-0.552126	0.000128646	-1.87103e-10	-0.486644
218347098	chr2:218347098:C:T	4.69195e-08	-1.87103e-10	-1.29729	5.74971e-05	-1.87103e-10	-1.29197
218347890	chr2:218347890:A:G	4.91536e-08	-1.87103e-10	-1.25078	5.98219e-05	-1.87103e-10	-1.25233
218347938	chr2:218347938:C:A	5.42697e-08	-1.87103e-10	-1.15176	6.34047e-05	-1.87103e-10	-1.19417
218348375	chr2:218348375:G:A	5.50444e-08	-1.87103e-10	-1.13759	6.4176e-05	-1.87103e-10	-1.18208
218348409	chr2:218348409:A:G	5.55788e-08	-1.87103e-10	-1.12792	6.47086e-05	-1.87103e-10	-1.17381
218348638	chr2:218348638:G:A	4.7083e-08	-1.87103e-10	-1.29382	5.7753e-05	-1.87103e-10	-1.28753
218348704	chr2:218348704:A:G	3.83239e-08	-1.81684	0.31719	6.23824e-05	-1.70475	0.494334
218348807	chr2:218348807:G:A	9.11045e-08	-1.87103e-10	-0.633719	0.000118106	-1.87103e-10	-0.572125
218349172	chr2:218349172:A:G	2.91095e-08	-1.77466	-3.15521e-10	4.98816e-05	-1.43405	-3.15521e-10
218349330	chr2:218349330:T:C	1.58372e-08	-1.7783	-0.605064	2.04673e-05	-1.78786	-0.537013
218349513	chr2:218349513:T:C	4.72411e-08	-1.87103e-10	-1.29046	5.70001e-05	-1.87103e-10	-1.30065
218349687	chr2:218349687:A:C	6.52808e-07	-1.87103e-10	1.33556	0.00100391	-1.87103e-10	1.56795
218349917	chr2:218349917:A:C	0.000179658	5.74747	1.20561	0.000201789	-1.57018	1.5337
218350196	chr2:218350196:G:A	9.0046e-08	-0.645405	-3.15521e-10	7.06722e-05	-1.08565	-3.15521e-10
218350200	chr2:218350200:G:A	8.01215e-08	-1.87103e-10	-0.762182	8.98436e-05	-1.87103e-10	-0.845635
218350421	chr2:218350421:A:G	6.30538e-08	-1.87103e-10	-1.00174	7.52226e-05	-1.87103e-10	-1.02325
218350485	chr2:218350485:T:C	0.00226278	10.7727	-1.28633	9.64747e-06	-1.77449	-1.30252
218350832	chr2:218350832:G:A	5.31136e-08	-0.374739	-0.798554	1.83186e-05	-1.54712	-0.88867
218351605	chr2:218351605:T:C	6.1125e-08	-1.87103e-10	-1.03281	7.28967e-05	-1.87103e-10	-1.05466
218351646	chr2:218351646:A:C	2.5655e-05	3.87916	1.12761	0.000150224	-1.79407	1.4625
218352023	chr2:218352023:C:T	4.75389e-08	-1.87103e-10	-1.28418	5.77267e-05	-1.87103e-10	-1.28798
218352105	chr2:218352105:G:C	5.4416e-08	-1.87103e-10	-1.14907	6.44817e-05	-1.87103e-10	-1.17732
218352160	chr2:218352160:T:C	5.27517e-08	-0.411458	-0.768672	1.86566e-05	-1.55618	-0.861328
218352285	chr2:218352285:G:A	4.6732e-08	-1.87103e-10	-1.3013	5.68792e-05	-1.87103e-10	-1.30277
218352563	chr2:218352563:G:A	5.60165e-08	0.0745184	-1.1946	2.25467e-05	-1.07524	-1.15287
218353269	chr2:218353269:G:A	4.97853e-08	-0.151101	-1.08691	2.25829e-05	-1.20021	-1.0263
218353805	chr2:218353805:G:T	2.34647e-08	-1.79502	-0.195206	2.91468e-05	-1.75562	-0.215737
218354349	chr2:218354349:C:T	0.00828978	11.8782	-1.09344	1.23492e-05	-1.61663	-1.21348
218354856	chr2:218354856:C:G	4.70129e-08	-1.87103e-10	-1.2953	5.82106e-05	-1.87103e-10	-1.27964
218355117	chr2:218355117:G:A	0.00634062	11.6864	-1.16966	1.14376e-05	-1.64382	-1.26297
218355152	chr2:218355152:G:A	7.79832e-07	-1.87103e-10	1.51335	0.00110121	-1.87103e-10	1.66046
218355182	chr2:218355182:G:A	8.42502e-09	-1.78005	-1.23448	1.05587e-05	-1.78676	-1.2
218355338	chr2:218355338:C:T	4.97859e-08	-1.87103e-10	-1.238	5.86094e-05	-1.87103e-10	-1.27281
218356136	chr2:218356136:G:A	3.05253e-08	-1.72717	-3.15521e-10	3.40512e-05	-1.81584	-3.15521e-10
218356277	chr2:218356277:T:C	3.72391e-07	-1.87103e-10	0.774218	0.00047643	-1.87103e-10	0.822617
218356687	chr2:218356687:A:G	6.86886e-08	-1.87103e-10	-0.916143	8.80555e-05	-1.87103e-10	-0.865738
218357123	chr2:218357123:G:A	0.00564433	11.687	-1.2866	1.08177e-05	-1.72405	-1.23847
218357400	chr2:218357400:C:T	0.00026296	6.44929	0.884746	0.000152394	-1.50864	1.19141
218358010	chr2:218358010:G:A	1.79071e-08	-1.67614	-0.584389	5.43899e-05	-0.66632	-0.681205
218358186	chr2:218358186:T:C	6.92658e-08	-1.87103e-10	-0.907775	8.87779e-05	-1.87103e-10	-0.857567
218358375	chr2:218358375:G:C	5.6832e-08	-1.87103e-10	-1.10563	6.97221e-05	-1.87103e-10	-1.09919
218358942	chr2:218358942:C:T	3.01396e-08	-1.73989	-3.15521e-10	4.58331e-05	-1.5187	-3.15521e-10
218359742	chr2:218359742:A:G	1.53633e-07	-1.87103e-10	-0.111161	0.000183425	-1.87103e-10	-0.1319
218359891	chr2:218359891:T:C	2.14684e-08	-1.81728	-0.261868	3.08282e-05	-1.67623	-0.239047
218360083	chr2:218360083:C:T	4.79257e-08	-1.87103e-10	-1.27607	5.75186e-05	-1.87103e-10	-1.2916
218361193	chr2:218361193:C:G	4.85101e-08	-1.87103e-10	-1.26395	5.90401e-05	-1.87103e-10	-1.26549
218361195	chr2:218361195:C:T	2.66978e-08	-1.80539	-0.0557517	4.38602e-05	-1.57822	0.0155233
218361331	chr2:218361331:G:A	1.49154e-06	-1.87103e-10	2.16184	0.00248791	-1.87103e-10	2.47549
218361759	chr2:218361759:C:T	1.2148e-07	-0.345973	-3.15521e-10	0.000486014	0.842533	-3.15521e-10
218362309	chr2:218362309:C:A	4.82896e-08	-1.87103e-10	-1.26851	5.91035e-05	-1.87103e-10	-1.26441
218363142	chr2:218363142:G:A	1.78218e-08	-1.73984	-0.525463	4.63232e-05	-0.929284	-0.578778
218363508	chr2:218363508:A:C	5.19065e-08	-1.87103e-10	-1.19628	6.44817e-05	-1.87103e-10	-1.17732
218363537	chr2:218363537:T:A	4.65654e-08	-1.87103e-10	-1.30487	5.68086e-05	-1.87103e-10	-1.30402
218363648	chr2:218363648:C:G	4.85064e-08	-1.87103e-10	-1.26403	6.02781e-05	-1.87103e-10	-1.24474
218363885	chr2:218363885:C:T	1.50503e-08	-1.7923	-0.642033	3.39361e-05	-1.12875	-0.690476
218363965	chr2:218363965:C:A	5.29982e-08	-1.87103e-10	-1.17547	6.54474e-05	-1.87103e-10	-1.16246
218364329	chr2:218364329:C:T	2.99646e-06	-1.87103e-10	2.85946	0.00507099	-1.87103e-10	3.18759
218364407	chr2:218364407:A:G	1.36998e-08	-1.79941	-0.728936	1.93524e-05	-1.65007	-0.730816
218364424	chr2:218364424:G:A	0.0109518	12.3473	-1.28403	1.21033e-05	-1.54535	-1.30488
218364781	chr2:218364781:G:A	6.31053e-08	-1.87103e-10	-1.00092	7.57521e-05	-1.87103e-10	-1.01624
218364918	chr2:218364918:T:C	0.0117252	12.4228	-1.29133	1.22212e-05	-1.53649	-1.30405
218365039	chr2:218365039:A:G	1.57226e-08	-1.75616	-0.634467	4.02237e-05	-0.965972	-0.683276
218365423	chr2:218365423:A:G	5.65538e-08	-1.87103e-10	-1.11053	7.21602e-05	-1.87103e-10	-1.06482
218365440	chr2:218365440:T:G	1.28907e-07	0.467102	-0.753738	5.39472e-05	-0.69573	-0.659969
218365456	chr2:218365456:GTTTC:G	9.60081e-07	-1.87103e-10	1.72129	0.00154433	-1.87103e-10	1.99864
218365490	chr2:218365490:T:C	1.48851e-08	-1.77248	-0.672885	3.6265e-05	-1.0323	-0.720552
218365800	chr2:218365800:CCTCTTTCT:C	1.09531e-07	-1.87103e-10	-0.449521	0.000147882	-1.87103e-10	-0.347291
218365824	chr2:218365824:T:A	3.54585e-05	6.31634	-0.985948	2.45237e-05	-1.20912	-0.934946
218366096	chr2:218366096:T:C	2.31516e-07	-1.87103e-10	0.298922	0.000331563	-1.87103e-10	0.460112
218366300	chr2:218366300:T:C	1.40629e-07	-1.87103e-10	-0.199605	0.000177356	-1.87103e-10	-0.165545
218366515	chr2:218366515:G:A	5.65331e-08	-0.0331676	-1.07773	2.66436e-05	-1.03407	-1.02709
218367084	chr2:218367084:C:T	4.89077e-08	-1.87103e-10	-1.25579	6.00657e-05	-1.87103e-10	-1.24827
218367127	chr2:218367127:G:A	2.12817e-08	-0.930422	-1.15746	2.1987e-05	-1.09615	-1.15711
218367631	chr2:218367631:C:A	0.000121122	5.86563	0.693192	0.000146463	-1.32379	0.966857
218367665	chr2:218367665:G:A	9.37108e-07	-1.87103e-10	1.69707	0.00150688	-1.87103e-10	1.97409
218367705	chr2:218367705:G:A	4.73056e-08	-1.87103e-10	-1.2891	5.69434e-05	-1.87103e-10	-1.30165
218367856	chr2:218367856:C:T	5.38727e-08	-1.87103e-10	-1.1591	6.70835e-05	-1.87103e-10	-1.13777
218367977	chr2:218367977:C:A	6.83764e-08	-0.920698	-3.15521e-10	0.000215244	0.0280655	-3.15521e-10
218368153	chr2:218368153:G:GT	4.72027e-08	-1.87103e-10	-1.29128	5.72372e-05	-1.87103e-10	-1.2965
218368177	chr2:218368177:T:G	9.10031e-07	-1.87103e-10	1.66775	0.0014614	-1.87103e-10	1.94344
218368208	chr2:218368208:C:G	4.66021e-08	-1.87103e-10	-1.30408	5.676e-05	-1.87103e-10	-1.30487
218368861	chr2:218368861:T:A	2.79185e-08	-1.81644	-3.15521e-10	3.74227e-05	-1.72143	-3.15521e-10
218368978	chr2:218368978:T:A	9.13809e-08	-1.87103e-10	-0.63069	0.000101814	-1.87103e-10	-0.720561
218369141	chr2:218369141:T:G	9.24704e-08	-1.79937	1.18053	0.000146914	-1.62477	1.27091
218369278	chr2:218369278:G:A	1.21173e-06	-1.87103e-10	1.95408	0.00182709	-1.87103e-10	2.16678
218369516	chr2:218369516:T:C	8.85615e-08	-1.79459	1.13256	0.000141918	-1.61038	1.22192
218369616	chr2:218369616:G:T	0.000129769	6.52329	0.104498	8.85557e-05	-1.14775	0.287682
218369798	chr2:218369798:T:C	1.00813e-08	-1.71888	-1.11617	1.67867e-05	-1.38247	-1.14065
218369857	chr2:218369857:T:G	4.02592e-08	-1.81639	0.366003	5.61479e-05	-1.69783	0.382116
218369982	chr2:218369982:T:C	1.88755e-05	5.96133	-1.26144	1.10802e-05	-1.64932	-1.28922
218370077	chr2:218370077:T:C	1.01352e-08	-1.70999	-1.11972	1.70424e-05	-1.36404	-1.14396
218370501	chr2:218370501:C:T	9.79348e-09	-1.65302	-1.21099	1.74928e-05	-1.25317	-1.22875
218371082	chr2:218371082:T:A	4.67292e-08	-1.87103e-10	-1.30136	5.67939e-05	-1.87103e-10	-1.30428
218371411	chr2:218371411:T:C	5.37772e-08	-1.87103e-10	-1.16088	6.81962e-05	-1.87103e-10	-1.12132
218371588	chr2:218371588:C:T	4.92577e-08	-1.87103e-10	-1.24866	5.94744e-05	-1.87103e-10	-1.25816
218371659	chr2:218371659:G:A	5.04162e-08	-1.87103e-10	-1.22541	6.12415e-05	-1.87103e-10	-1.22888
218371713	chr2:218371713:C:T	2.81857e-08	-1.80691	-3.15521e-10	3.86225e-05	-1.68987	-3.15521e-10
218371906	chr2:218371906:T:C	4.85969e-08	-1.87103e-10	-1.26217	5.96548e-05	-1.87103e-10	-1.25513
218372289	chr2:218372289:T:C	9.69832e-08	-0.571189	-3.15521e-10	5.44314e-05	-1.34676	-3.15521e-10
218372416	chr2:218372416:G:A	1.16953e-07	-1.87103e-10	-0.383953	0.000146946	-1.87103e-10	-0.353643
218372614	chr2:218372614:G:T	0.000151692	6.60881	0.175074	9.80858e-05	-1.11844	0.360574
218372698	chr2:218372698:G:C	4.68302e-08	-1.87103e-10	-1.2992	5.76777e-05	-1.87103e-10	-1.28883
218372972	chr2:218372972:A:G	3.79486e-07	-1.87103e-10	0.793091	0.000567235	-1.87103e-10	0.99707
218373015	chr2:218373015:A:G	5.45426e-08	-1.87103e-10	-1.14674	6.92897e-05	-1.87103e-10	-1.10541
218373282	chr2:218373282:G:A	3.78989e-07	-1.87103e-10	0.791781	0.000566792	-1.87103e-10	0.996288
218373285	chr2:218373285:C:T	4.8726e-08	-1.87103e-10	-1.25951	5.7955e-05	-1.87103e-10	-1.28404
218373478	chr2:218373478:T:C	0.00110145	10.059	-1.29261	1.62374e-05	-1.25163	-1.30476
218373960	chr2:218373960:C:T	3.56235e-07	-1.87103e-10	0.729864	0.000530903	-1.87103e-10	0.930874
218374015	chr2:218374015:G:A	1.04946e-08	-1.67132	-1.12354	1.83086e-05	-1.28881	-1.14752
218374159	chr2:218374159:A:T	7.01088e-07	-1.87103e-10	1.40691	0.000908391	-1.87103e-10	1.46797
218374280	chr2:218374280:C:A	1.33392e-07	0.579762	-0.8322	5.35393e-05	-0.619526	-0.743763
218374365	chr2:218374365:G:C	5.52491e-05	5.99595	-0.222068	5.474e-05	-1.28091	-0.0602001
218374434	chr2:218374434:A:G	0.00191336	10.6234	-1.30478	1.8926e-05	-1.12107	-1.28209
218374502	chr2:218374502:T:G	3.13273e-08	-0.481632	-1.2196	1.51591e-05	-1.44538	-1.17973
218374648	chr2:218374648:C:G	2.84089e-08	-1.79902	-3.15521e-10	3.9701e-05	-1.66233	-3.15521e-10
218374861	chr2:218374861:T:G	4.70169e-08	-1.87103e-10	-1.29522	5.73726e-05	-1.87103e-10	-1.29414
218375440	chr2:218375440:T:C	5.03561e-08	-1.87103e-10	-1.22661	6.29532e-05	-1.87103e-10	-1.20131
218375525	chr2:218375525:G:A	8.85438e-08	-1.87103e-10	-0.662229	0.000110296	-1.87103e-10	-0.640535
218375683	chr2:218375683:C:T	1.12994e-07	-1.87103e-10	-0.418396	0.000151865	-1.87103e-10	-0.320711
218376371	chr2:218376371:A:G	5.11781e-08	-1.87103e-10	-1.21042	6.42962e-05	-1.87103e-10	-1.1802
218376379	chr2:218376379:T:C	5.93455e-08	-1.87103e-10	-1.06235	7.49477e-05	-1.87103e-10	-1.02691
218376543	chr2:218376543:A:G	4.88178e-08	-1.87103e-10	-1.25763	6.06376e-05	-1.87103e-10	-1.23879
218376895	chr2:218376895:T:G	1.2797e-07	-1.87103e-10	-0.29393	0.000163726	-1.87103e-10	-0.24551
218377383	chr2:218377383:T:C	9.20558e-08	-1.87103e-10	-0.623331	0.000120983	-1.87103e-10	-0.548057
218377650	chr2:218377650:C:T	1.19495e-07	-1.87103e-10	-0.362454	0.000152619	-1.87103e-10	-0.315763
218377795	chr2:218377795:C:T	8.5521e-08	-0.706637	0.00967243	6.53378e-05	-1.33424	0.170109
218378139	chr2:218378139:T:C	0.000529572	9.12684	-1.09274	5.47744e-05	-0.317331	-1.02315
218378834	chr2:218378834:A:G	4.67453e-08	-1.87103e-10	-1.30101	5.67817e-05	-1.87103e-10	-1.30449
218379449	chr2:218379449:A:C	6.47228e-08	-1.87103e-10	-0.975613	8.036e-05	-1.87103e-10	-0.957188
218379707	chr2:218379707:G:A	5.99259e-08	-1.87103e-10	-1.05262	7.6733e-05	-1.87103e-10	-1.00337
218379759	chr2:218379759:GT:G	8.40153e-08	-0.835674	0.120946	6.80381e-05	-1.41889	0.295249
218380881	chr2:218380881:T:C	2.82729e-08	-1.80382	-3.15521e-10	3.73672e-05	-1.72291	-3.15521e-10
218381059	chr2:218381059:T:C	6.85014e-08	-0.850545	-0.0683264	5.23096e-05	-1.42164	0.035119
218381158	chr2:218381158:A:G	1.0915e-07	-1.87103e-10	-0.453007	0.000139071	-1.87103e-10	-0.408723
218381258	chr2:218381258:C:T	5.98952e-08	-1.05313	-3.15521e-10	3.87293e-05	-1.68711	-3.15521e-10
218381316	chr2:218381316:C:A	4.90928e-08	-1.87103e-10	-1.25201	5.92697e-05	-1.87103e-10	-1.26161
218381320	chr2:218381320:C:A	1.1603e-07	-1.87103e-10	-0.391876	0.000156115	-1.87103e-10	-0.293113
218382250	chr2:218382250:TG:T	9.25206e-08	-1.87103e-10	-0.618295	0.000106041	-1.87103e-10	-0.67988
218382933	chr2:218382933:C:T	5.01206e-08	-1.87103e-10	-1.23129	6.02546e-05	-1.87103e-10	-1.24513
218383067	chr2:218383067:C:T	8.51948e-08	-1.87103e-10	-0.700786	0.000107967	-1.87103e-10	-0.661875
218383261	chr2:218383261:G:A	6.55155e-08	-1.87103e-10	-0.963439	8.03673e-05	-1.87103e-10	-0.957097
218383312	chr2:218383312:T:C	5.3967e-08	-0.812315	-0.345038	0.000173595	0.136177	-0.323159
218383566	chr2:218383566:G:A	4.84457e-08	-1.87103e-10	-1.26528	5.79668e-05	-1.87103e-10	-1.28383
218383673	chr2:218383673:T:C	1.49776e-06	-0.39518	2.56118	0.00743526	0.734167	2.83612
218384232	chr2:218384232:C:T	6.8188e-07	-1.87103e-10	1.37913	0.00110293	-1.87103e-10	1.66202
218384645	chr2:218384645:G:C	4.51021e-07	-1.87103e-10	0.965787	0.000625681	-1.87103e-10	1.09514
218384713	chr2:218384713:G:C	4.45861e-08	-1.07196	-0.276342	3.69492e-05	-1.55087	-0.183295
218385502	chr2:218385502:T:C	8.23909e-08	-1.87103e-10	-0.734252	0.000107643	-1.87103e-10	-0.664882
218386395	chr2:218386395:T:C	6.6272e-08	-1.87103e-10	-0.951959	8.06704e-05	-1.87103e-10	-0.953333
218387156	chr2:218387156:T:G	4.73915e-08	-1.87103e-10	-1.28728	5.77029e-05	-1.87103e-10	-1.2884
218387654	chr2:218387654:C:T	7.22274e-05	7.33474	-1.29289	1.53978e-05	-1.34639	-1.26309
218387907	chr2:218387907:C:T	1.17101e-08	-1.63261	-1.05266	1.2213e-05	-1.81091	-1.0303
218388604	chr2:218388604:C:T	0.000144335	6.73417	-3.15521e-10	4.62352e-05	-1.50996	-3.15521e-10
218388630	chr2:218388630:G:A	6.44811e-08	-1.87103e-10	-0.979354	8.25242e-05	-1.87103e-10	-0.930613
218388939	chr2:218388939:C:G	4.82882e-08	-1.87103e-10	-1.26854	6.01066e-05	-1.87103e-10	-1.24759
218389174	chr2:218389174:A:G	1.22396e-08	-1.42137	-1.21968	2.85696e-05	-0.753914	-1.23745
218389265	chr2:218389265:A:G	5.55273e-08	-1.87103e-10	-1.12885	6.70998e-05	-1.87103e-10	-1.13752
218389555	chr2:218389555:AAAAAT:A	1.08462e-07	-1.87103e-10	-0.459325	0.000141369	-1.87103e-10	-0.392332
218390119	chr2:218390119:T:C	0.000141742	7.19975	-0.483714	3.02451e-05	-1.39028	-0.544093
218390157	chr2:218390157:A:AT	0.000113895	7.04618	-0.548877	2.74801e-05	-1.42314	-0.607101
218390197	chr2:218390197:A:G	7.45136e-08	-1.87103e-10	-0.834745	8.93704e-05	-1.87103e-10	-0.850916
218390458	chr2:218390458:C:G	6.56158e-08	-1.87103e-10	-0.961909	8.8375e-05	-1.87103e-10	-0.862116
218390700	chr2:218390700:A:G	1.22428e-05	4.04183	0.225141	7.66676e-05	-1.41219	0.407962
218390718	chr2:218390718:C:T	3.92872e-05	6.59297	-1.16004	1.34632e-05	-1.51772	-1.22602
218390972	chr2:218390972:G:A	9.70713e-09	-1.81771	-1.05516	1.54048e-05	-1.54442	-1.0646
218391125	chr2:218391125:G:A	7.45136e-08	-1.87103e-10	-0.834745	8.93704e-05	-1.87103e-10	-0.850916
218391312	chr2:218391312:C:T	8.31728e-08	-1.87103e-10	-0.724807	0.000108607	-1.87103e-10	-0.65597
218391556	chr2:218391556:G:A	6.57791e-08	-1.87103e-10	-0.959424	8.43355e-05	-1.87103e-10	-0.908902
218392035	chr2:218392035:C:T	5.46652e-08	-1.87103e-10	-1.1445	6.68378e-05	-1.87103e-10	-1.14144
218392703	chr2:218392703:T:C	9.07375e-08	-1.14962	0.511867	9.48833e-05	-1.31012	0.519065
218392786	chr2:218392786:C:G	5.00864e-08	-1.87103e-10	-1.23198	6.30351e-05	-1.87103e-10	-1.20001
218392965	chr2:218392965:T:C	4.67398e-08	-1.87103e-10	-1.30113	5.71205e-05	-1.87103e-10	-1.29854
218393718	chr2:218393718:T:C	5.21998e-08	-1.87103e-10	-1.19065	6.38794e-05	-1.87103e-10	-1.18671
218394046	chr2:218394046:C:T	1.21603e-07	-1.87103e-10	-0.344966	0.000158963	-1.87103e-10	-0.275035
218394048	chr2:218394048:C:T	6.41029e-08	-1.87103e-10	-0.985237	7.85563e-05	-1.87103e-10	-0.97989
218394364	chr2:218394364:T:C	3.2286e-08	-1.67109	-3.15521e-10	3.48721e-05	-1.79202	-3.15521e-10
218394412	chr2:218394412:C:T	2.79272e-08	-1.81613	-3.15521e-10	3.56122e-05	-1.77102	-3.15521e-10
218394547	chr2:218394547:G:A	0.000168456	7.00445	-0.115744	0.000195364	-0.0156876	-0.0531534
218394555	chr2:218394555:G:A	4.66137e-08	-1.87103e-10	-1.30383	5.67637e-05	-1.87103e-10	-1.30481
218395121	chr2:218395121:A:G	1.60887e-06	3.49149	-1.25393	1.83939e-05	-1.17537	-1.25631
218395242	chr2:218395242:C:T	4.77267e-08	-1.87103e-10	-1.28024	5.82549e-05	-1.87103e-10	-1.27888
218395308	chr2:218395308:G:A	7.52307e-05	4.87267	1.20992	0.0003298	-0.897914	1.3527
218395693	chr2:218395693:T:C	2.12767e-07	0.214473	-3.15521e-10	0.00204561	2.27975	-3.15521e-10
218395928	chr2:218395928:C:A	2.42875e-05	4.73949	0.212503	0.000114867	-0.937597	0.337664
218395961	chr2:218395961:G:A	1.02148e-07	-1.87103e-10	-0.519306	0.000125121	-1.87103e-10	-0.514423
218396196	chr2:218396196:A:C	1.67745e-06	-1.87103e-10	2.2793	0.00278631	-1.87103e-10	2.58877
218396453	chr2:218396453:C:T	0.000102629	5.10009	1.29306	0.000385234	-0.80466	1.41481
218396518	chr2:218396518:C:T	1.14752e-07	-1.87103e-10	-0.402956	0.000141833	-1.87103e-10	-0.389057
218396598	chr2:218396598:G:T	1.2552e-06	-1.87103e-10	1.98932	0.00206033	-1.87103e-10	2.28692
218396627	chr2:218396627:G:A	6.11496e-08	-1.87103e-10	-1.0324	7.55155e-05	-1.87103e-10	-1.01937
218396909	chr2:218396909:G:A	4.72907e-08	-1.87103e-10	-1.28941	5.85841e-05	-1.87103e-10	-1.27324
218396977	chr2:218396977:G:A	1.08948e-06	-1.87103e-10	1.84773	0.00177653	-1.87103e-10	2.13871
218397815	chr2:218397815:G:A	4.87622e-08	-1.87103e-10	-1.25877	5.84192e-05	-1.87103e-10	-1.27606
218397860	chr2:218397860:C:T	3.97885e-07	-1.87103e-10	0.840436	0.000596744	-1.87103e-10	1.04778
218397985	chr2:218397985:C:T	1.67327e-07	-1.87103e-10	-0.0257763	0.00023758	-1.87103e-10	0.126798
218398164	chr2:218398164:A:G	2.87715e-08	-1.78634	-3.15521e-10	3.39934e-05	-1.81754	-3.15521e-10
218398390	chr2:218398390:G:A	4.70057e-08	-1.87103e-10	-1.29546	5.71716e-05	-1.87103e-10	-1.29765
218398435	chr2:218398435:C:T	8.85357e-08	-1.87103e-10	-0.66232	0.000109178	-1.87103e-10	-0.650722
218398554	chr2:218398554:A:G	4.70443e-08	-1.87103e-10	-1.29464	5.72736e-05	-1.87103e-10	-1.29586
218398735	chr2:218398735:G:A	2.70447e-08	-0.872887	-0.97535	2.18295e-05	-1.28693	-0.97351
218398900	chr2:218398900:T:A	1.89944e-07	0.101003	-3.15521e-10	0.000110761	-0.636334	-3.15521e-10
218398943	chr2:218398943:G:A	2.97723e-08	-0.760312	-0.991836	2.33702e-05	-1.20234	-0.9899
218399184	chr2:218399184:G:C	7.41762e-08	-1.87103e-10	-0.839283	9.26674e-05	-1.87103e-10	-0.814688
218399384	chr2:218399384:G:A	1.18702e-07	-0.0190147	-0.350094	3.639e-05	-1.42998	-0.319434
218399610	chr2:218399610:G:T	2.5023e-08	-0.942986	-0.982945	2.0533e-05	-1.34067	-0.981001
218400343	chr2:218400343:G:A	1.68245e-06	-1.87103e-10	2.28228	0.00278453	-1.87103e-10	2.58813
218400426	chr2:218400426:C:T	4.92029e-08	-1.87103e-10	-1.24977	6.08071e-05	-1.87103e-10	-1.236
218400445	chr2:218400445:T:C	2.40017e-08	-1.00098	-0.96662	2.00103e-05	-1.38303	-0.964429
218400523	chr2:218400523:G:T	4.75053e-08	-1.87103e-10	-1.28489	5.82632e-05	-1.87103e-10	-1.27873
218400673	chr2:218400673:C:T	1.9782e-08	-1.19178	-0.969174	1.73476e-05	-1.52347	-0.966784
218400937	chr2:218400937:G:C	1.87111e-06	-1.87103e-10	2.38856	0.00311006	-1.87103e-10	2.69869
218401302	chr2:218401302:C:T	4.66293e-08	-1.87103e-10	-1.3035	5.6761e-05	-1.87103e-10	-1.30485
218401437	chr2:218401437:C:T	4.93262e-08	-1.87103e-10	-1.24727	5.9156e-05	-1.87103e-10	-1.26353
218401458	chr2:218401458:G:A	1.26799e-07	-1.87103e-10	-0.303123	0.000174265	-1.87103e-10	-0.183128
218401481	chr2:218401481:T:C	3.42519e-07	0.857007	-0.166406	7.0002e-05	-0.95957	-0.135611
218401662	chr2:218401662:G:A	4.87019e-08	-1.87103e-10	-1.26001	6.00997e-05	-1.87103e-10	-1.2477
218401909	chr2:218401909:C:T	5.92212e-08	-0.312124	-0.752324	2.28921e-05	-1.48739	-0.725528
218401917	chr2:218401917:G:A	5.00564e-08	-1.87103e-10	-1.23258	6.19765e-05	-1.87103e-10	-1.21695
218402087	chr2:218402087:C:A	2.53438e-08	-0.954117	-0.959076	2.4839e-05	-1.14384	-0.987445
218402633	chr2:218402633:C:T	5.32812e-08	-1.87103e-10	-1.17014	6.55098e-05	-1.87103e-10	-1.16151
218402814	chr2:218402814:C:T	5.66929e-08	-1.87103e-10	-1.10808	6.85622e-05	-1.87103e-10	-1.11596
218402884	chr2:218402884:C:T	4.75964e-08	-1.87103e-10	-1.28297	5.85362e-05	-1.87103e-10	-1.27406
218402967	chr2:218402967:C:A	4.68189e-08	-1.87103e-10	-1.29944	5.72695e-05	-1.87103e-10	-1.29594
218403058	chr2:218403058:C:T	5.82974e-08	0.224002	-1.30417	1.50636e-05	-1.32783	-1.3036
218403147	chr2:218403147:C:T	4.69647e-08	-1.87103e-10	-1.29633	5.69233e-05	-1.87103e-10	-1.302
218403178	chr2:218403178:G:A	2.78838e-08	-1.81768	-3.15521e-10	3.71363e-05	-1.72911	-3.15521e-10
218403190	chr2:218403190:A:G	1.0536e-07	0.109345	-0.597692	2.99879e-05	-1.3732	-0.569707
218403566	chr2:218403566:ACT:A	5.97414e-08	-1.87103e-10	-1.0557	6.99648e-05	-1.87103e-10	-1.09571
218403570	chr2:218403570:C:T	1.12569e-07	-1.87103e-10	-0.422159	0.000130452	-1.87103e-10	-0.472699
218404080	chr2:218404080:G:A	1.09457e-07	-0.0525934	-0.3976	3.77971e-05	-1.41243	-0.299041
218404460	chr2:218404460:A:G	4.66952e-08	-1.87103e-10	-1.30209	5.6789e-05	-1.87103e-10	-1.30436
218404575	chr2:218404575:A:G	2.93582e-08	-1.76615	-3.15521e-10	4.03624e-05	-1.64581	-3.15521e-10
218404774	chr2:218404774:G:A	4.69067e-08	-1.87103e-10	-1.29757	5.75582e-05	-1.87103e-10	-1.29091
218404832	chr2:218404832:A:G	4.739e-08	-1.87103e-10	-1.28732	5.83732e-05	-1.87103e-10	-1.27685
218405006	chr2:218405006:G:T	9.53203e-08	0.678311	-1.26679	2.41521e-05	-0.898895	-1.26044
218405374	chr2:218405374:A:G	1.52067e-08	-1.28821	-1.13577	1.29745e-05	-1.66498	-1.11573
218405650	chr2:218405650:G:A	8.94026e-08	-1.87103e-10	-0.652577	0.000109171	-1.87103e-10	-0.650788
218406328	chr2:218406328:C:T	4.86104e-08	-1.87103e-10	-1.26189	6.05959e-05	-1.87103e-10	-1.23948
218406931	chr2:218406931:G:A	4.75892e-08	-1.87103e-10	-1.28312	5.84861e-05	-1.87103e-10	-1.27492
218406960	chr2:218406960:C:T	5.20769e-08	-1.87103e-10	-1.193	6.41982e-05	-1.87103e-10	-1.18173
218407076	chr2:218407076:A:G	5.574e-08	-1.87103e-10	-1.12503	6.76854e-05	-1.87103e-10	-1.12883
218407081	chr2:218407081:A:C	8.06951e-08	0.335481	-1.09053	6.96175e-05	0.0287281	-1.12942
218407422	chr2:218407422:A:G	3.67811e-06	4.19315	-1.12872	0.000102318	0.437981	-1.1536
218407551	chr2:218407551:A:G	9.32827e-08	-1.87103e-10	-0.610091	0.000113951	-1.87103e-10	-0.607934
218407571	chr2:218407571:G:T	8.62108e-05	7.39851	-1.17968	0.000624634	2.26889	-1.17543
218407600	chr2:218407600:T:C	9.07363e-08	-1.87103e-10	-0.637769	0.000107684	-1.87103e-10	-0.664503
218407751	chr2:218407751:A:G	5.70716e-08	-1.87103e-10	-1.10142	6.77002e-05	-1.87103e-10	-1.12862
218407766	chr2:218407766:T:C	7.41963e-08	-1.87103e-10	-0.839013	9.56616e-05	-1.87103e-10	-0.782888
218407831	chr2:218407831:A:G	8.66441e-08	-0.683918	-3.15521e-10	9.42987e-05	-0.797238	-3.15521e-10
218408104	chr2:218408104:C:T	7.15789e-08	-1.87103e-10	-0.874925	8.65195e-05	-1.87103e-10	-0.883335
218408108	chr2:218408108:G:C	2.8176e-08	-1.80725	-3.15521e-10	3.42336e-05	-1.8105	-3.15521e-10
218408728	chr2:218408728:T:G	3.44927e-06	4.08619	-1.08599	0.000222001	1.09656	-1.03759
218408952	chr2:218408952:C:T	1.49625e-07	-1.87103e-10	-0.137593	0.000202374	-1.87103e-10	-0.0335853
218408990	chr2:218408990:A:T	5.73242e-08	-1.87103e-10	-1.097	6.79519e-05	-1.87103e-10	-1.1249
218409075	chr2:218409075:T:C	6.08489e-08	-1.87103e-10	-1.03733	7.37283e-05	-1.87103e-10	-1.04332
218409135	chr2:218409135:G:A	4.04302e-08	-1.44615	-3.15521e-10	5.92052e-05	-1.26269	-3.15521e-10
218409235	chr2:218409235:A:G	7.95611e-09	-1.78006	-1.29173	9.68624e-06	-1.78257	-1.29043
218409249	chr2:218409249:A:G	5.48344e-08	-1.87103e-10	-1.14141	6.52377e-05	-1.87103e-10	-1.16567
218409419	chr2:218409419:G:A	0.000126375	7.62662	-1.02533	0.00173567	3.12903	-1.01359
218409792	chr2:218409792:C:T	1.77838e-07	-1.87103e-10	0.035147	0.000225846	-1.87103e-10	0.0761466
218410459	chr2:218410459:G:A	7.8053e-08	-1.87103e-10	-0.788338	9.69468e-05	-1.87103e-10	-0.769542
218411157	chr2:218411157:C:G	2.79434e-08	-1.81554	-3.15521e-10	3.39861e-05	-1.81775	-3.15521e-10
218411415	chr2:218411415:T:C	1.76405e-05	5.56531	-0.933085	0.000724444	2.17412	-0.932421
218412181	chr2:218412181:C:T	9.5626e-08	-1.87103e-10	-0.585281	0.000120329	-1.87103e-10	-0.553471
218414127	chr2:218414127:C:T	4.6581e-08	-1.87103e-10	-1.30453	5.68063e-05	-1.87103e-10	-1.30406
218414216	chr2:218414216:G:GCA	2.18706e-07	-1.87103e-10	0.242	0.000280675	-1.87103e-10	0.293494
218414374	chr2:218414374:A:G	0.000205657	8.07561	-0.987373	0.00290356	3.60584	-0.975852
218414414	chr2:218414414:T:C	5.44509e-08	-1.87103e-10	-1.14843	6.42847e-05	-1.87103e-10	-1.18038
218414507	chr2:218414507:G:A	8.82834e-09	-1.78661	-1.18115	1.07239e-05	-1.79373	-1.1775
218414667	chr2:218414667:A:T	4.92849e-08	-1.87103e-10	-1.24811	5.99902e-05	-1.87103e-10	-1.24952
218414865	chr2:218414865:G:A	0.00127363	9.97096	-1.05931	0.0119851	5.09685	-1.04914
218414948	chr2:218414948:T:G	6.06501e-08	-1.87103e-10	-1.0406	7.48165e-05	-1.87103e-10	-1.02867
218414991	chr2:218414991:C:T	4.65739e-08	-1.87103e-10	-1.30469	5.68232e-05	-1.87103e-10	-1.30376
218415776	chr2:218415776:A:G	3.14226e-08	-1.29115	-0.407045	2.95125e-05	-1.55883	-0.400065
218416480	chr2:218416480:A:T	6.88605e-08	-0.913644	-3.15521e-10	7.84296e-05	-0.981503	-3.15521e-10
218416881	chr2:218416881:C:T	4.69569e-08	-1.87103e-10	-1.2965	5.73538e-05	-1.87103e-10	-1.29447
218417319	chr2:218417319:A:G	9.96929e-08	-1.87103e-10	-0.543632	0.000119293	-1.87103e-10	-0.562125
218417597	chr2:218417597:G:A	2.10799e-08	-0.801387	-1.29602	1.77059e-05	-1.17567	-1.29413
218417613	chr2:218417613:A:G	5.58085e-08	-1.87103e-10	-1.1238	6.57146e-05	-1.87103e-10	-1.15838
218417706	chr2:218417706:G:A	8.75716e-06	4.94965	-1.01775	0.00041824	1.71099	-1.01864
218418011	chr2:218418011:G:A	2.68389e-08	-1.37728	-0.478591	2.60133e-05	-1.61346	-0.471638
218418063	chr2:218418063:G:A	1.30857e-07	-1.87103e-10	-0.271623	0.000162816	-1.87103e-10	-0.251083
218418374	chr2:218418374:G:A	1.70849e-08	-1.12469	-1.18284	2.0488e-05	-1.13387	-1.19
218418638	chr2:218418638:C:T	8.4234e-08	-1.87103e-10	-0.712127	9.93306e-05	-1.87103e-10	-0.745251
218419197	chr2:218419197:G:T	8.5326e-08	-1.87103e-10	-0.699247	0.000107088	-1.87103e-10	-0.670056
218419492	chr2:218419492:G:A	4.29627e-06	4.17863	-0.958853	0.000264889	1.1952	-0.959598
218419843	chr2:218419843:A:G	4.89554e-08	-1.87103e-10	-1.25482	5.96579e-05	-1.87103e-10	-1.25508
218420297	chr2:218420297:C:T	4.92119e-08	-1.87103e-10	-1.24959	6.04597e-05	-1.87103e-10	-1.24173
218421002	chr2:218421002:G:A	6.86653e-08	-1.87103e-10	-0.916483	8.3435e-05	-1.87103e-10	-0.919636
218421293	chr2:218421293:G:A	4.74699e-08	-1.87103e-10	-1.28563	5.77555e-05	-1.87103e-10	-1.28749
218421539	chr2:218421539:T:C	1.67753e-07	-1.87103e-10	-0.0232331	0.000209299	-1.87103e-10	5.81766e-05
218421809	chr2:218421809:A:G	4.65851e-08	-1.87103e-10	-1.30445	5.68313e-05	-1.87103e-10	-1.30362
218421818	chr2:218421818:G:C	4.36548e-06	4.30037	-1.06462	0.000268993	1.26482	-1.01384
218422151	chr2:218422151:G:A	6.64368e-08	-1.87103e-10	-0.949475	8.07837e-05	-1.87103e-10	-0.95193
218422553	chr2:218422553:C:A	2.42739e-05	5.96657	-1.01514	0.000635173	2.12042	-1.01023
218422556	chr2:218422556:G:T	8.07735e-08	-1.87103e-10	-0.754078	9.60648e-05	-1.87103e-10	-0.778682
218422647	chr2:218422647:A:G	1.23443e-05	5.06336	-0.788134	0.000576927	1.80111	-0.787098
218423287	chr2:218423287:C:T	7.72401e-08	-1.87103e-10	-0.798807	9.13083e-05	-1.87103e-10	-0.829463
218423295	chr2:218423295:T:C	1.44417e-08	-1.52329	-0.952313	1.76198e-05	-1.51983	-0.95485
218423464	chr2:218423464:G:T	6.11849e-08	-1.87103e-10	-1.03183	7.45209e-05	-1.87103e-10	-1.03262
218423556	chr2:218423556:T:C	4.68825e-08	-1.87103e-10	-1.29808	5.72196e-05	-1.87103e-10	-1.29681
218423596	chr2:218423596:G:A	8.7921e-08	-1.87103e-10	-0.669287	0.000110316	-1.87103e-10	-0.640357
218423659	chr2:218423659:A:G	4.65848e-08	-1.87103e-10	-1.30445	5.67605e-05	-1.87103e-10	-1.30486
218424104	chr2:218424104:T:C	5.09714e-08	-1.87103e-10	-1.21446	6.13567e-05	-1.87103e-10	-1.227
218424176	chr2:218424176:C:T	7.32689e-06	4.56689	-0.813305	0.000404197	1.47066	-0.812467
218424813	chr2:218424813:C:T	6.70905e-08	-1.87103e-10	-0.939683	8.4117e-05	-1.87103e-10	-0.911496
218424920	chr2:218424920:A:G	2.06147e-05	6.09261	-1.30457	0.000541304	2.25506	-1.30479
218424976	chr2:218424976:A:G	6.77648e-08	-1.87103e-10	-0.929683	8.23435e-05	-1.87103e-10	-0.932806
218425953	chr2:218425953:C:T	2.17103e-05	5.49478	-0.654965	0.000912788	2.14218	-0.669383
218426262	chr2:218426262:T:C	6.58562e-08	-1.87103e-10	-0.958253	7.65119e-05	-1.87103e-10	-1.00626
218426358	chr2:218426358:G:A	4.67661e-08	-1.87103e-10	-1.30057	5.70484e-05	-1.87103e-10	-1.2998
218426472	chr2:218426472:A:G	5.16694e-08	-1.87103e-10	-1.20086	6.35762e-05	-1.87103e-10	-1.19147
218426684	chr2:218426684:C:A	4.7457e-08	-1.87103e-10	-1.2859	5.79923e-05	-1.87103e-10	-1.2834
218426758	chr2:218426758:C:T	3.35297e-08	-1.63329	-3.15521e-10	3.46946e-05	-1.79712	-3.15521e-10
218426763	chr2:218426763:G:A	9.51439e-08	-0.590336	-3.15521e-10	0.000106237	-0.678036	-3.15521e-10
218426925	chr2:218426925:A:G	5.32178e-08	-1.17133	-3.15521e-10	4.72418e-05	-1.48843	-3.15521e-10
218427218	chr2:218427218:C:A	4.70545e-08	-1.87103e-10	-1.29442	5.75904e-05	-1.87103e-10	-1.29035
218427411	chr2:218427411:G:A	1.31017e-07	-1.87103e-10	-0.270399	0.000163038	-1.87103e-10	-0.249723
218427563	chr2:218427563:T:C	5.08164e-08	-1.87103e-10	-1.21751	6.23287e-05	-1.87103e-10	-1.21128
218427872	chr2:218427872:C:T	1.04802e-08	-1.5504	-1.24584	1.03927e-05	-1.76354	-1.23906
218428482	chr2:218428482:G:A	4.8617e-08	-1.87103e-10	-1.26175	6.01319e-05	-1.87103e-10	-1.24716
218428786	chr2:218428786:T:C	6.46339e-08	-1.87103e-10	-0.976987	7.87363e-05	-1.87103e-10	-0.9776
218429124	chr2:218429124:T:C	5.3512e-08	-1.87103e-10	-1.16582	6.58774e-05	-1.87103e-10	-1.15591
218429214	chr2:218429214:A:G	4.66586e-08	-1.87103e-10	-1.30287	5.69244e-05	-1.87103e-10	-1.30198
218429420	chr2:218429420:G:A	7.39603e-08	-1.87103e-10	-0.842198	9.12994e-05	-1.87103e-10	-0.829561
218429478	chr2:218429478:A:G	6.19981e-08	-1.87103e-10	-1.01862	7.90716e-05	-1.87103e-10	-0.973351
218429535	chr2:218429535:A:C	4.49388e-05	6.58487	-1.01754	0.00152991	3.01708	-1.02782
218429598	chr2:218429598:G:C	4.90734e-08	-1.87103e-10	-1.25241	5.99967e-05	-1.87103e-10	-1.24941
218429731	chr2:218429731:G:A	5.0577e-08	-1.87103e-10	-1.22223	6.18816e-05	-1.87103e-10	-1.21848
218430015	chr2:218430015:G:C	8.35423e-08	-1.87103e-10	-0.720374	0.000105667	-1.87103e-10	-0.683416
218430371	chr2:218430371:A:G	5.33724e-08	-1.87103e-10	-1.16843	6.49002e-05	-1.87103e-10	-1.17085
218430420	chr2:218430420:C:T	1.05671e-07	-1.87103e-10	-0.485395	0.000136668	-1.87103e-10	-0.426148
218430995	chr2:218430995:G:A	8.4148e-08	-1.87103e-10	-0.713149	0.000105536	-1.87103e-10	-0.684657
218431112	chr2:218431112:G:A	3.02782e-05	6.09055	-0.918093	0.000847786	2.31504	-0.916118
218431783	chr2:218431783:C:T	8.35476e-08	-1.87103e-10	-0.720309	0.000105707	-1.87103e-10	-0.68303
218431822	chr2:218431822:G:A	9.91401e-06	5.31156	-1.25558	0.000487412	2.10857	-1.26317
218432114	chr2:218432114:C:T	2.16711e-07	0.23284	-3.15521e-10	6.28122e-05	-1.20356	-3.15521e-10
218432338	chr2:218432338:G:A	1.14241e-07	-1.87103e-10	-0.407419	0.000141958	-1.87103e-10	-0.388174
218432463	chr2:218432463:G:A	2.16952e-07	-1.87103e-10	0.233948	0.000287825	-1.87103e-10	0.318647
218433325	chr2:218433325:C:T	5.04841e-08	-1.87103e-10	-1.22407	6.2313e-05	-1.87103e-10	-1.21153
218433396	chr2:218433396:A:T	4.75232e-08	-1.87103e-10	-1.28451	5.81138e-05	-1.87103e-10	-1.2813
218433893	chr2:218433893:G:A	2.69658e-08	-0.627996	-1.22316	1.57735e-05	-1.35662	-1.22876
218433972	chr2:218433972:G:A	1.40994e-05	5.65184	-1.24368	0.000616614	2.33279	-1.25225
218435387	chr2:218435387:C:A	4.9028e-08	-1.87103e-10	-1.25333	5.99387e-05	-1.87103e-10	-1.25038
218435502	chr2:218435502:C:T	8.64209e-08	-1.87103e-10	-0.686497	0.000112503	-1.87103e-10	-0.620729
218436000	chr2:218436000:G:A	3.41589e-05	6.23799	-0.944938	0.000907179	2.40894	-0.942304
218436132	chr2:218436132:A:C	6.15621e-08	-1.87103e-10	-1.02568	7.49722e-05	-1.87103e-10	-1.02659
218436498	chr2:218436498:C:T	9.61339e-08	-1.87103e-10	-0.579984	0.000118986	-1.87103e-10	-0.564698
218436543	chr2:218436543:C:T	4.91039e-08	-1.87103e-10	-1.25179	6.00309e-05	-1.87103e-10	-1.24885
218436881	chr2:218436881:A:C	4.80341e-08	-1.87103e-10	-1.27381	5.87317e-05	-1.87103e-10	-1.27072
218437729	chr2:218437729:C:T	4.93424e-08	-1.87103e-10	-1.24694	6.11212e-05	-1.87103e-10	-1.23085
218437743	chr2:218437743:G:A	1.32295e-05	5.57928	-1.23481	0.000595914	2.2903	-1.24391
218437900	chr2:218437900:G:A	6.62908e-08	-1.87103e-10	-0.951675	8.12038e-05	-1.87103e-10	-0.946743
218438077	chr2:218438077:A:C	5.40729e-08	-1.87103e-10	-1.15539	6.64075e-05	-1.87103e-10	-1.14789
218439407	chr2:218439407:G:A	8.43439e-08	-1.87103e-10	-0.710824	0.00010672	-1.87103e-10	-0.673496
218439639	chr2:218439639:G:A	4.80006e-08	-1.87103e-10	-1.27451	5.86804e-05	-1.87103e-10	-1.2716
218439681	chr2:218439681:G:A	9.69265e-08	-1.87103e-10	-0.571774	0.000119985	-1.87103e-10	-0.556339
218440128	chr2:218440128:C:A	8.32734e-06	5.14989	-1.26831	0.000431099	1.99746	-1.27482
218440134	chr2:218440134:A:G	4.95195e-08	-1.87103e-10	-1.24336	6.10247e-05	-1.87103e-10	-1.23243
218440200	chr2:218440200:T:G	4.26584e-07	-1.87103e-10	0.910083	0.000548422	-1.87103e-10	0.96334
218440324	chr2:218440324:C:T	8.62602e-08	-1.87103e-10	-0.688358	0.000106651	-1.87103e-10	-0.674144
218440472	chr2:218440472:G:A	1.35078e-08	-1.60527	-0.937183	1.41226e-05	-1.78791	-0.90802
218440681	chr2:218440681:G:C	2.35076e-05	5.82915	-0.909797	0.000718221	2.14073	-0.90766
218441111	chr2:218441111:G:A	4.71551e-08	-1.87103e-10	-1.29228	5.80208e-05	-1.87103e-10	-1.2829
218441286	chr2:218441286:G:A	4.82356e-08	-1.87103e-10	-1.26963	5.89446e-05	-1.87103e-10	-1.26711
218441974	chr2:218441974:T:C	1.23695e-07	-0.327911	-3.15521e-10	0.000130183	-0.474761	-3.15521e-10
218442283	chr2:218442283:G:A	1.50761e-07	-1.87103e-10	-0.130028	0.000204901	-1.87103e-10	-0.0211776
218442790	chr2:218442790:T:C	2.05925e-07	-1.87103e-10	0.181784	0.000277533	-1.87103e-10	0.282236
218443021	chr2:218443021:A:G	4.92806e-08	-1.87103e-10	-1.2482	6.01672e-05	-1.87103e-10	-1.24658
218443272	chr2:218443272:C:T	6.91812e-08	-0.908998	-3.15521e-10	6.91919e-05	-1.10682	-3.15521e-10
218443421	chr2:218443421:C:T	1.46098e-05	5.47928	-1.03556	0.000493536	1.89174	-1.03385
218444217	chr2:218444217:G:A	8.81216e-07	-1.87103e-10	1.63558	0.00138803	-1.87103e-10	1.89193
218444479	chr2:218444479:T:C	4.66035e-08	-1.87103e-10	-1.30405	5.68409e-05	-1.87103e-10	-1.30345
218444483	chr2:218444483:T:C	4.81792e-08	-1.87103e-10	-1.2708	5.90325e-05	-1.87103e-10	-1.26562
218444510	chr2:218444510:C:T	8.90457e-06	4.90846	-0.959865	0.000359964	1.5006	-0.958298
218444580	chr2:218444580:C:T	1.62804e-07	-1.87103e-10	-0.0531812	0.000217743	-1.87103e-10	0.0396128
218444699	chr2:218444699:G:A	4.91876e-08	-1.87103e-10	-1.25008	6.01989e-05	-1.87103e-10	-1.24605
218445085	chr2:218445085:T:C	5.44342e-08	-1.87103e-10	-1.14873	6.61825e-05	-1.87103e-10	-1.15129
218445601	chr2:218445601:C:T	5.14491e-08	-1.20513	-3.15521e-10	4.57918e-05	-1.5196	-3.15521e-10
218445758	chr2:218445758:T:C	5.92669e-08	-1.87103e-10	-1.06368	7.08189e-05	-1.87103e-10	-1.08358
218445760	chr2:218445760:A:C	2.81825e-06	4.09901	-1.30087	0.000200134	1.25267	-1.29739
218445768	chr2:218445768:T:C	1.73151e-07	-1.87103e-10	0.00843703	0.000233971	-1.87103e-10	0.111494
218446127	chr2:218446127:T:C	4.82236e-08	-1.87103e-10	-1.26988	5.89589e-05	-1.87103e-10	-1.26686
218446983	chr2:218446983:C:T	3.07711e-07	-1.87103e-10	0.583436	0.000439654	-1.87103e-10	0.742283
218447115	chr2:218447115:C:T	7.99983e-08	-1.87103e-10	-0.76372	0.000100446	-1.87103e-10	-0.734086
218447210	chr2:218447210:G:A	1.17272e-08	-1.67874	-1.00507	1.28459e-05	-1.81135	-0.97933
218447383	chr2:218447383:T:C	1.33248e-08	-1.65384	-0.902261	1.43735e-05	-1.80572	-0.872597
218447462	chr2:218447462:C:T	6.67756e-08	-1.87103e-10	-0.944389	8.53604e-05	-1.87103e-10	-0.896823
218447746	chr2:218447746:T:C	2.8989e-06	3.69362	-0.867259	0.00023594	0.975456	-0.855582
218447779	chr2:218447779:G:A	4.81961e-08	-1.87103e-10	-1.27045	5.89241e-05	-1.87103e-10	-1.26746
218448631	chr2:218448631:T:C	1.86125e-06	3.64184	-1.25857	0.000154399	0.928164	-1.23233
218448873	chr2:218448873:C:T	4.92751e-08	-1.87103e-10	-1.24831	6.03073e-05	-1.87103e-10	-1.24425
218449168	chr2:218449168:G:A	4.7821e-08	-1.87103e-10	-1.27826	5.80964e-05	-1.87103e-10	-1.2816
218449850	chr2:218449850:A:T	1.56648e-07	0.768913	-0.860638	0.000126369	0.312448	-0.816947
218450334	chr2:218450334:G:A	6.93064e-08	-1.87103e-10	-0.90719	8.6666e-05	-1.87103e-10	-0.881643
218450465	chr2:218450465:C:T	4.76214e-08	-1.87103e-10	-1.28244	5.81872e-05	-1.87103e-10	-1.28004
218451010	chr2:218451010:A:G	5.04145e-08	-1.87103e-10	-1.22545	6.28485e-05	-1.87103e-10	-1.20298
218451698	chr2:218451698:T:C	8.47604e-08	-1.87103e-10	-0.705898	0.000110735	-1.87103e-10	-0.636563
218452525	chr2:218452525:T:C	2.8948e-06	3.67452	-0.849575	0.000237178	0.962648	-0.837544
218452853	chr2:218452853:G:A	2.02912e-07	-1.87103e-10	0.167047	0.000273415	-1.87103e-10	0.267286
218452972	chr2:218452972:A:G	1.61417e-07	-0.0617338	-3.15521e-10	0.000202619	-0.0323788	-3.15521e-10
218453016	chr2:218453016:AC:A	4.71168e-08	-1.87103e-10	-1.2931	5.75271e-05	-1.87103e-10	-1.29145
218453355	chr2:218453355:T:C	2.77033e-06	3.63718	-0.856183	0.000229222	0.935249	-0.844263
218453525	chr2:218453525:C:T	3.52014e-08	-1.58464	-3.15521e-10	3.60707e-05	-1.75822	-3.15521e-10
218453637	chr2:218453637:G:A	5.10907e-08	-1.87103e-10	-1.21212	6.36767e-05	-1.87103e-10	-1.18989
218453840	chr2:218453840:C:T	8.66428e-08	-1.87103e-10	-0.683933	0.000113345	-1.87103e-10	-0.613266
218453954	chr2:218453954:A:G	4.82282e-08	-1.87103e-10	-1.26978	5.89646e-05	-1.87103e-10	-1.26677
218454285	chr2:218454285:G:A	5.11007e-08	-1.87103e-10	-1.21193	6.39916e-05	-1.87103e-10	-1.18495
218454657	chr2:218454657:C:A	1.1602e-07	-1.87103e-10	-0.391964	0.000145932	-1.87103e-10	-0.360566
218454684	chr2:218454684:T:C	7.18133e-08	-1.87103e-10	-0.871656	8.99165e-05	-1.87103e-10	-0.844823
218454934	chr2:218454934:A:G	8.47604e-08	-1.87103e-10	-0.705898	0.000110735	-1.87103e-10	-0.636563
218455162	chr2:218455162:C:G	2.89645e-06	3.68244	-0.85692	0.000236614	0.96769	-0.844963
218455228	chr2:218455228:C:T	4.82001e-08	-1.87103e-10	-1.27037	5.92904e-05	-1.87103e-10	-1.26126
218455484	chr2:218455484:C:A	4.16536e-06	4.48344	-1.29461	0.000189343	1.18814	-1.28829
218455805	chr2:218455805:T:C	1.14972e-08	-1.64815	-1.05547	1.22714e-05	-1.80407	-1.03236
218455822	chr2:218455822:C:T	4.7815e-08	-1.87103e-10	-1.27839	5.84356e-05	-1.87103e-10	-1.27578
218455875	chr2:218455875:G:A	4.92892e-08	-1.87103e-10	-1.24802	6.01779e-05	-1.87103e-10	-1.2464
218455994	chr2:218455994:C:T	4.69904e-08	-1.87103e-10	-1.29578	5.73676e-05	-1.87103e-10	-1.29422
218456628	chr2:218456628:G:A	5.49302e-08	-1.87103e-10	-1.13966	6.78126e-05	-1.87103e-10	-1.12696
218456981	chr2:218456981:GAAAAAGA:G	8.03422e-08	-1.87103e-10	-0.759432	0.00010272	-1.87103e-10	-0.7117
218456984	chr2:218456984:AAAG:A	8.52427e-09	-1.6981	-1.30471	9.23721e-06	-1.81593	-1.30454
218457707	chr2:218457707:T:C	1.23422e-05	5.28657	-1.01152	0.000440415	1.75369	-1.00968
218457899	chr2:218457899:A:T	6.29181e-08	-1.87103e-10	-1.00389	8.01351e-05	-1.87103e-10	-0.959991
218458938	chr2:218458938:C:T	4.70396e-08	-1.87103e-10	-1.29474	5.73944e-05	-1.87103e-10	-1.29376
218459317	chr2:218459317:G:A	2.79349e-08	-1.81585	-3.15521e-10	3.69028e-05	-1.73542	-3.15521e-10
218459594	chr2:218459594:G:T	1.29252e-07	-0.283966	-3.15521e-10	9.76535e-05	-0.762279	-3.15521e-10
218459637	chr2:218459637:C:G	4.81879e-08	-1.87103e-10	-1.27062	5.88141e-05	-1.87103e-10	-1.26932
218459700	chr2:218459700:AGTG:A	1.43604e-06	2.12392	-3.15521e-10	0.000101052	-0.72807	-3.15521e-10
218459983	chr2:218459983:C:T	7.78413e-08	-1.87103e-10	-0.791054	8.94372e-05	-1.87103e-10	-0.850169
218460260	chr2:218460260:A:C	3.54263e-07	-1.87103e-10	0.724313	0.000454199	-1.87103e-10	0.774832
218460536	chr2:218460536:A:G	1.15197e-08	-1.64829	-1.05338	1.22983e-05	-1.80408	-1.03016
218460939	chr2:218460939:CA:C	1.07276e-08	-1.66304	-1.10986	1.15509e-05	-1.80761	-1.08933
218460954	chr2:218460954:A:T	1.09969e-07	-1.87103e-10	-0.445529	0.000136651	-1.87103e-10	-0.426277
218461201	chr2:218461201:C:T	3.51307e-08	-1.58665	-3.15521e-10	3.43678e-05	-1.80658	-3.15521e-10
218461235	chr2:218461235:C:T	6.24162e-08	-1.87103e-10	-1.0119	7.68013e-05	-1.87103e-10	-1.00248
218461578	chr2:218461578:T:C	1.348e-08	-1.25913	-1.28539	1.14621e-05	-1.6222	-1.28246
218461771	chr2:218461771:C:T	4.71858e-08	-1.87103e-10	-1.29163	5.7851e-05	-1.87103e-10	-1.28583
218462147	chr2:218462147:A:C	7.12377e-08	-0.879704	-3.15521e-10	8.55117e-05	-0.895051	-3.15521e-10
218462259	chr2:218462259:C:T	2.86344e-08	-1.79112	-3.15521e-10	3.4079e-05	-1.81502	-3.15521e-10
218462734	chr2:218462734:G:T	6.81325e-08	-1.87103e-10	-0.924272	8.51707e-05	-1.87103e-10	-0.899047
218462777	chr2:218462777:G:A	1.28771e-07	-0.287689	-3.15521e-10	0.000135229	-0.436735	-3.15521e-10
218463621	chr2:218463621:C:T	5.00407e-08	-1.87103e-10	-1.23289	6.11197e-05	-1.87103e-10	-1.23087
218463660	chr2:218463660:C:T	4.8096e-08	-1.87103e-10	-1.27253	5.87963e-05	-1.87103e-10	-1.26963
218463786	chr2:218463786:C:T	4.78417e-08	-1.87103e-10	-1.27783	5.84739e-05	-1.87103e-10	-1.27512
218463958	chr2:218463958:C:T	1.16219e-05	5.24818	-1.03327	0.000421475	1.73161	-1.03155
218464449	chr2:218464449:G:A	6.75559e-08	-1.87103e-10	-0.932772	8.44294e-05	-1.87103e-10	-0.90779
218464762	chr2:218464762:C:T	1.03944e-05	5.15131	-1.04801	0.000386446	1.65959	-1.0463
218465096	chr2:218465096:A:G	2.66989e-06	4.04157	-1.2975	0.000193383	1.21396	-1.29299
218465466	chr2:218465466:C:T	3.35043e-06	3.75251	-0.781393	0.000268226	1.01996	-0.771832
218465480	chr2:218465480:T:C	8.57651e-08	-1.87103e-10	-0.694115	0.000112134	-1.87103e-10	-0.624014
218465951	chr2:218465951:T:C	4.79967e-08	-1.87103e-10	-1.27459	5.85735e-05	-1.87103e-10	-1.27342
218466758	chr2:218466758:A:G	8.78158e-08	-0.670485	-3.15521e-10	4.44435e-05	-1.54949	-3.15521e-10
218466778	chr2:218466778:A:C	1.06757e-08	-1.66118	-1.11657	1.14751e-05	-1.80719	-1.09633
218466835	chr2:218466835:A:G	7.18437e-08	-1.87103e-10	-0.871234	8.99747e-05	-1.87103e-10	-0.844177
218467510	chr2:218467510:G:A	1.4109e-08	-1.22445	-1.27446	1.18399e-05	-1.60139	-1.27084
218467582	chr2:218467582:T:C	9.19511e-08	-1.87103e-10	-0.62447	0.000120685	-1.87103e-10	-0.55052
218467933	chr2:218467933:G:A	4.76263e-08	-1.87103e-10	-1.28234	5.81532e-05	-1.87103e-10	-1.28062
218467935	chr2:218467935:T:C	7.47637e-08	-1.87103e-10	-0.831394	9.25941e-05	-1.87103e-10	-0.815479
218467958	chr2:218467958:G:A	7.82383e-08	-1.87103e-10	-0.785968	0.000100411	-1.87103e-10	-0.734436
218468170	chr2:218468170:G:A	8.56575e-08	-1.87103e-10	-0.69537	0.000111935	-1.87103e-10	-0.625782
218468290	chr2:218468290:C:T	9.40058e-06	5.28881	-1.28601	0.000327258	1.72465	-1.27761
218468568	chr2:218468568:T:C	7.19939e-08	-1.87103e-10	-0.869146	8.31162e-05	-1.87103e-10	-0.923465
218468973	chr2:218468973:G:A	4.73191e-08	-1.28881	-3.15521e-10	4.33245e-05	-1.57499	-3.15521e-10
218469913	chr2:218469913:C:T	2.03849e-05	6.02595	-1.24913	0.000582221	2.25862	-1.23548
218470031	chr2:218470031:A:G	4.72138e-08	-1.87103e-10	-1.29104	5.76289e-05	-1.87103e-10	-1.28968
218470258	chr2:218470258:G:A	1.35262e-07	-0.238514	-3.15521e-10	0.000116331	-0.587267	-3.15521e-10
218470650	chr2:218470650:C:A	8.45807e-08	-1.87103e-10	-0.708021	0.000110499	-1.87103e-10	-0.638701
218471177	chr2:218471177:T:C	1.25435e-07	-0.313942	-3.15521e-10	0.000131886	-0.461765	-3.15521e-10
218471212	chr2:218471212:C:T	1.35133e-05	5.36426	-0.998556	0.000470826	1.8075	-0.99671
218471221	chr2:218471221:C:A	3.65138e-06	3.82831	-0.771175	0.00028561	1.07249	-0.761566
218471335	chr2:218471335:G:A	6.13206e-08	-1.87103e-10	-1.02961	7.79157e-05	-1.87103e-10	-0.988078
218471385	chr2:218471385:A:G	9.69952e-06	5.31846	-1.28436	0.00033435	1.74414	-1.27566
218471842	chr2:218471842:A:G	1.20379e-05	5.26307	-1.01299	0.000431474	1.73473	-1.01123
218472610	chr2:218472610:A:G	2.7884e-06	4.08279	-1.29529	0.000199448	1.24205	-1.2902
218473815	chr2:218473815:C:T	8.24786e-08	-1.87103e-10	-0.733188	0.000107477	-1.87103e-10	-0.666431
218473931	chr2:218473931:C:T	4.88362e-08	-1.87103e-10	-1.25726	5.96182e-05	-1.87103e-10	-1.25574
218474560	chr2:218474560:T:C	2.76792e-06	4.07627	-1.29615	0.000198569	1.23871	-1.29128
218474985	chr2:218474985:T:C	2.1045e-07	-1.87103e-10	0.203524	0.000284108	-1.87103e-10	0.305649
218475023	chr2:218475023:A:T	4.82552e-08	-1.87103e-10	-1.26922	5.89993e-05	-1.87103e-10	-1.26618
218475130	chr2:218475130:T:C	1.07035e-07	-1.87103e-10	-0.472572	0.000134967	-1.87103e-10	-0.438678
218475616	chr2:218475616:A:G	4.81793e-08	-1.87103e-10	-1.2708	5.89023e-05	-1.87103e-10	-1.26782
218475991	chr2:218475991:C:T	5.93978e-08	-1.87103e-10	-1.06147	7.35292e-05	-1.87103e-10	-1.04602
218476011	chr2:218476011:C:T	4.82215e-08	-1.87103e-10	-1.26992	5.89562e-05	-1.87103e-10	-1.26691
218476283	chr2:218476283:A:G	5.09149e-08	-1.87103e-10	-1.21557	6.13142e-05	-1.87103e-10	-1.22769
218476376	chr2:218476376:C:A	3.98622e-08	-1.4603	-3.15521e-10	4.56509e-05	-1.52268	-3.15521e-10
218476617	chr2:218476617:G:A	4.6738e-08	-1.87103e-10	-1.30117	5.70428e-05	-1.87103e-10	-1.2999
218476895	chr2:218476895:C:G	2.8064e-08	-1.81124	-3.15521e-10	3.45272e-05	-1.80196	-3.15521e-10
218477104	chr2:218477104:A:G	1.34144e-05	5.568	-1.20964	0.00112806	2.85809	-1.17354
218477185	chr2:218477185:T:C	4.67108e-08	-1.87103e-10	-1.30175	5.68705e-05	-1.87103e-10	-1.30293
218477561	chr2:218477561:T:C	3.32762e-06	3.69565	-0.731359	0.000270889	0.979525	-0.721522
218477780	chr2:218477780:A:G	1.00691e-08	-1.81768	-1.01858	1.26554e-05	-1.81779	-0.987832
218478565	chr2:218478565:A:G	6.5104e-08	-1.87103e-10	-0.96974	8.04442e-05	-1.87103e-10	-0.956141
218478897	chr2:218478897:T:C	2.80141e-08	-1.81302	-3.15521e-10	3.46376e-05	-1.79877	-3.15521e-10
218479061	chr2:218479061:T:A	4.77358e-08	-1.87103e-10	-1.28005	5.88322e-05	-1.87103e-10	-1.26902
218479442	chr2:218479442:G:T	1.63849e-06	3.5098	-1.25399	0.000141552	0.835589	-1.22663
218479869	chr2:218479869:A:T	3.44933e-08	-1.60496	-3.15521e-10	3.42426e-05	-1.81023	-3.15521e-10
218479979	chr2:218479979:C:G	7.2186e-08	-1.87103e-10	-0.866481	9.22878e-05	-1.87103e-10	-0.818793
218480195	chr2:218480195:G:A	4.77102e-08	-1.87103e-10	-1.28058	5.82613e-05	-1.87103e-10	-1.27877
218480408	chr2:218480408:A:G	5.88842e-08	-1.87103e-10	-1.07015	7.15693e-05	-1.87103e-10	-1.07304
218480878	chr2:218480878:A:C	1.3429e-08	-1.26897	-1.27934	1.14659e-05	-1.62833	-1.276
218481041	chr2:218481041:C:G	1.76469e-07	-1.87103e-10	0.0274202	0.00024164	-1.87103e-10	0.143743
218481208	chr2:218481208:C:T	5.50677e-08	-1.87103e-10	-1.13716	6.79846e-05	-1.87103e-10	-1.12442
218481211	chr2:218481211:A:T	5.5216e-08	-1.87103e-10	-1.13447	6.81744e-05	-1.87103e-10	-1.12164
218481379	chr2:218481379:G:A	9.03345e-06	5.25829	-1.29533	0.000317004	1.70436	-1.28915
218482577	chr2:218482577:A:C	3.48349e-07	-1.87103e-10	0.707479	0.00050027	-1.87103e-10	0.871443
218483277	chr2:218483277:A:C	7.64523e-08	-1.87103e-10	-0.809059	9.41548e-05	-1.87103e-10	-0.798764
218483839	chr2:218483839:G:C	2.80057e-08	-1.81332	-3.15521e-10	3.53844e-05	-1.77743	-3.15521e-10
218484105	chr2:218484105:G:C	2.91326e-08	-1.77387	-3.15521e-10	3.55241e-05	-1.77349	-3.15521e-10
218484645	chr2:218484645:AAC:A	2.62849e-06	4.03318	-1.30474	0.000191851	1.21776	-1.30475
218484832	chr2:218484832:C:A	5.13589e-08	-1.87103e-10	-1.20689	6.27244e-05	-1.87103e-10	-1.20495
218485029	chr2:218485029:C:T	6.30521e-06	4.81662	-1.21321	0.000265147	1.43117	-1.19459
218485237	chr2:218485237:CCT:C	5.66466e-08	-1.87103e-10	-1.10889	7.2275e-05	-1.87103e-10	-1.06323
218485248	chr2:218485248:AT:A	4.70095e-08	-1.87103e-10	-1.29538	5.73927e-05	-1.87103e-10	-1.29379
218485938	chr2:218485938:C:G	5.5147e-08	-1.87103e-10	-1.13572	6.60779e-05	-1.87103e-10	-1.15287
218486377	chr2:218486377:T:C	4.90144e-08	-1.87103e-10	-1.25361	6.04049e-05	-1.87103e-10	-1.24264
218486532	chr2:218486532:C:T	4.67367e-08	-1.87103e-10	-1.3012	5.69978e-05	-1.87103e-10	-1.30069
218486533	chr2:218486533:G:A	4.76808e-08	-1.87103e-10	-1.2812	5.82235e-05	-1.87103e-10	-1.27942
218486592	chr2:218486592:T:G	5.3217e-08	-1.87103e-10	-1.17135	6.67299e-05	-1.87103e-10	-1.14305
218486938	chr2:218486938:G:A	1.06641e-07	-1.87103e-10	-0.476258	0.000137873	-1.87103e-10	-0.417372
218487168	chr2:218487168:T:C	1.50266e-08	-1.68177	-0.754137	1.64566e-05	-1.81237	-0.730608
218487408	chr2:218487408:T:C	4.82361e-08	-1.87103e-10	-1.26962	5.89748e-05	-1.87103e-10	-1.26659
218487788	chr2:218487788:A:C	1.18734e-05	5.5317	-1.29537	0.000378011	1.88044	-1.28922
218487849	chr2:218487849:C:T	2.79987e-06	4.09482	-1.30321	0.000196895	1.24353	-1.30456
218487875	chr2:218487875:C:T	1.25603e-05	5.20836	-0.915791	0.000434695	1.64477	-0.913834
218488472	chr2:218488472:C:T	3.90462e-06	4.42898	-1.30479	0.000249284	1.4787	-1.30382
218488740	chr2:218488740:A:G	4.68841e-08	-1.87103e-10	-1.29805	5.72936e-05	-1.87103e-10	-1.29552
218488931	chr2:218488931:G:A	1.77379e-07	-1.87103e-10	0.0325636	0.000237894	-1.87103e-10	0.128119
218489226	chr2:218489226:C:T	4.74229e-08	-1.87103e-10	-1.28662	5.83628e-05	-1.87103e-10	-1.27703
218489474	chr2:218489474:C:A	3.69509e-06	4.36426	-1.29523	0.000242644	1.43806	-1.29017
218489750	chr2:218489750:T:A	6.42809e-08	-1.87103e-10	-0.982464	8.02074e-05	-1.87103e-10	-0.959089
218489846	chr2:218489846:T:C	7.31629e-06	5.03952	-1.28739	0.000384097	1.89884	-1.29165
218489899	chr2:218489899:T:C	2.03374e-07	-1.87103e-10	0.169322	0.000274016	-1.87103e-10	0.269483
218490229	chr2:218490229:T:C	8.6733e-09	-1.72319	-1.26229	9.59182e-06	-1.8178	-1.26499
218490588	chr2:218490588:A:C	2.83045e-08	-1.80271	-3.15521e-10	3.44018e-05	-1.8056	-3.15521e-10
218490935	chr2:218490935:C:A	3.42572e-06	4.29757	-1.30423	0.000226524	1.38182	-1.30267
218491131	chr2:218491131:C:T	1.3217e-08	-1.28023	-1.284	1.13328e-05	-1.63505	-1.28096
218491408	chr2:218491408:C:T	2.81078e-08	-1.80968	-3.15521e-10	3.79425e-05	-1.70763	-3.15521e-10
218491556	chr2:218491556:G:C	7.00803e-08	-1.87103e-10	-0.896085	8.76768e-05	-1.87103e-10	-0.870047
218491787	chr2:218491787:T:C	6.61781e-08	-1.87103e-10	-0.953377	8.17992e-05	-1.87103e-10	-0.939438
218491888	chr2:218491888:G:C	4.81194e-08	-1.87103e-10	-1.27204	5.93951e-05	-1.87103e-10	-1.25949
218492333	chr2:218492333:G:A	1.14168e-08	-1.63443	-1.0762	1.20561e-05	-1.80008	-1.05406
218492447	chr2:218492447:A:C	2.71029e-07	0.456501	-3.15521e-10	0.000159926	-0.268996	-3.15521e-10
218492822	chr2:218492822:C:T	4.25609e-06	4.51517	-1.30479	0.000265309	1.541	-1.30381
218493020	chr2:218493020:T:A	4.36912e-08	-1.36858	-3.15521e-10	3.8234e-05	-1.69998	-3.15521e-10
218493070	chr2:218493070:A:G	4.96208e-08	-1.87103e-10	-1.24132	6.05899e-05	-1.87103e-10	-1.23958
218493076	chr2:218493076:A:T	4.98587e-08	-1.87103e-10	-1.23653	6.08849e-05	-1.87103e-10	-1.23472
218493135	chr2:218493135:A:G	1.84719e-05	5.61199	-0.933713	0.000591782	1.97097	-0.931534
218493470	chr2:218493470:CTTCT:C	4.74531e-08	-1.87103e-10	-1.28598	5.79352e-05	-1.87103e-10	-1.28438
218493880	chr2:218493880:C:T	1.26649e-05	5.59767	-1.29681	0.00039561	1.92781	-1.29109
218493914	chr2:218493914:C:T	2.79338e-08	-1.81589	-3.15521e-10	3.40637e-05	-1.81547	-3.15521e-10
218494122	chr2:218494122:T:A	8.38068e-08	-1.87103e-10	-0.717212	0.000109416	-1.87103e-10	-0.648549
218494428	chr2:218494428:G:GT	4.94285e-08	-1.87103e-10	-1.2452	6.03568e-05	-1.87103e-10	-1.24343
218494564	chr2:218494564:T:C	1.27008e-05	5.60196	-1.29827	0.000395608	1.92974	-1.29303
218494733	chr2:218494733:A:G	5.48781e-08	-1.87103e-10	-1.14061	6.9012e-05	-1.87103e-10	-1.10942
218495107	chr2:218495107:A:T	5.54722e-08	-1.87103e-10	-1.12984	6.85027e-05	-1.87103e-10	-1.11683
218496073	chr2:218496073:C:T	5.22561e-08	-1.87103e-10	-1.18957	6.53988e-05	-1.87103e-10	-1.1632
218496239	chr2:218496239:GCCAAGATCGCA:G	1.34759e-05	5.36383	-1.0009	0.000471073	1.81029	-0.998978
218496406	chr2:218496406:CAAT:C	5.14901e-08	-1.87103e-10	-1.20434	6.2756e-05	-1.87103e-10	-1.20445
218496668	chr2:218496668:G:A	5.8791e-08	-1.87103e-10	-1.07174	7.4469e-05	-1.87103e-10	-1.03332
218496795	chr2:218496795:T:C	5.04041e-08	-1.87103e-10	-1.22565	6.15605e-05	-1.87103e-10	-1.22368
218496796	chr2:218496796:G:A	1.1063e-07	-1.87103e-10	-0.439531	0.00013744	-1.87103e-10	-0.420516
218496897	chr2:218496897:C:T	2.1509e-07	-1.87103e-10	0.225329	0.000268049	-1.87103e-10	0.247463
218498012	chr2:218498012:T:C	3.95548e-08	-1.46804	-3.15521e-10	3.85058e-05	-1.6929	-3.15521e-10
218498262	chr2:218498262:T:C	1.34142e-08	-1.27196	-1.27746	1.14658e-05	-1.63034	-1.274
218498360	chr2:218498360:T:C	4.90124e-08	-1.87103e-10	-1.25365	6.03745e-05	-1.87103e-10	-1.24314
218498384	chr2:218498384:T:C	4.80009e-08	-1.87103e-10	-1.27451	5.86283e-05	-1.87103e-10	-1.27249
218498465	chr2:218498465:T:C	1.36031e-08	-1.26187	-1.27356	1.15803e-05	-1.62452	-1.26988
218498611	chr2:218498611:G:A	9.89684e-08	-1.87103e-10	-0.550925	0.000124621	-1.87103e-10	-0.518427
218498635	chr2:218498635:G:A	5.60418e-08	-1.11963	-3.15521e-10	5.83693e-05	-1.27691	-3.15521e-10
218499231	chr2:218499231:G:A	1.10585e-08	-1.66275	-1.07978	1.19143e-05	-1.80815	-1.05782
218499794	chr2:218499794:G:A	6.58912e-08	-1.87103e-10	-0.957722	8.14354e-05	-1.87103e-10	-0.943895
218499898	chr2:218499898:C:G	1.79942e-07	0.0469056	-3.15521e-10	0.000147172	-0.352101	-3.15521e-10
218500255	chr2:218500255:T:G	5.32361e-08	-1.87103e-10	-1.17099	6.67606e-05	-1.87103e-10	-1.14259
218500564	chr2:218500564:C:T	4.66132e-08	-1.87103e-10	-1.30384	5.67837e-05	-1.87103e-10	-1.30446
218501548	chr2:218501548:T:C	5.16294e-08	-1.87103e-10	-1.20163	6.29253e-05	-1.87103e-10	-1.20176
218501555	chr2:218501555:C:A	5.45099e-08	-1.87103e-10	-1.14734	6.72687e-05	-1.87103e-10	-1.13501
218501841	chr2:218501841:GTGAAACTCAGTCTTCT:G	4.89846e-08	-1.87103e-10	-1.25422	6.03645e-05	-1.87103e-10	-1.2433
218503143	chr2:218503143:C:T	1.03654e-07	-1.87103e-10	-0.504672	0.000128675	-1.87103e-10	-0.486413
218503506	chr2:218503506:A:G	1.3906e-08	-1.23214	-1.28126	1.16908e-05	-1.60688	-1.27803
218503697	chr2:218503697:G:A	7.16945e-08	-1.87103e-10	-0.873312	8.97558e-05	-1.87103e-10	-0.846612
218503998	chr2:218503998:GAC:G	1.10403e-07	-1.87103e-10	-0.44159	0.000137157	-1.87103e-10	-0.422577
218504099	chr2:218504099:G:A	4.7671e-08	-1.87103e-10	-1.2814	5.82118e-05	-1.87103e-10	-1.27962
218504565	chr2:218504565:A:G	3.47223e-06	3.77674	-0.769912	0.000276444	1.03864	-0.760336
218505013	chr2:218505013:C:T	8.37069e-09	-1.71621	-1.30477	9.21934e-06	-1.81757	-1.30483
218505083	chr2:218505083:C:T	4.74973e-08	-1.87103e-10	-1.28505	5.80173e-05	-1.87103e-10	-1.28296
218505128	chr2:218505128:C:T	9.54332e-06	5.3107	-1.29283	0.000331091	1.74467	-1.28598
218505297	chr2:218505297:G:A	4.89833e-08	-1.87103e-10	-1.25425	5.98016e-05	-1.87103e-10	-1.25267
218506536	chr2:218506536:G:A	1.0827e-08	-1.66699	-1.0967	1.16972e-05	-1.80889	-1.07546
218506870	chr2:218506870:C:T	6.99824e-08	-1.87103e-10	-0.897483	8.74121e-05	-1.87103e-10	-0.873072
218507029	chr2:218507029:C:G	4.76524e-08	-1.87103e-10	-1.28179	5.8188e-05	-1.87103e-10	-1.28003
218507035	chr2:218507035:T:G	4.82283e-08	-1.87103e-10	-1.26978	5.89651e-05	-1.87103e-10	-1.26676
218507041	chr2:218507041:A:G	2.64418e-06	4.03926	-1.30487	0.000191143	1.2135	-1.30418
218507304	chr2:218507304:T:G	8.32733e-08	-1.87103e-10	-0.723598	9.51723e-05	-1.87103e-10	-0.788016
218507510	chr2:218507510:C:G	1.19967e-05	5.25933	-1.01267	0.000432845	1.73746	-1.01079
218508045	chr2:218508045:C:A	2.76031e-06	4.08152	-1.30415	0.000197155	1.24265	-1.30237
218508058	chr2:218508058:C:G	1.32815e-08	-1.27827	-1.28108	1.13767e-05	-1.6343	-1.27784
218508189	chr2:218508189:T:G	1.06252e-05	5.11881	-0.993556	0.000399569	1.63855	-0.991867
218508276	chr2:218508276:T:C	5.09501e-08	-1.87103e-10	-1.21488	6.22481e-05	-1.87103e-10	-1.21258
218508290	chr2:218508290:A:T	5.49247e-08	-1.13976	-3.15521e-10	8.94355e-05	-0.850187	-3.15521e-10
218508341	chr2:218508341:T:C	1.08661e-08	-1.67082	-1.08926	1.17748e-05	-1.81006	-1.06768
218508423	chr2:218508423:C:T	5.6298e-08	-1.87103e-10	-1.11507	6.87171e-05	-1.87103e-10	-1.11371
218508474	chr2:218508474:A:G	2.78005e-06	4.08684	-1.30235	0.000198949	1.24886	-1.29951
218508699	chr2:218508699:A:G	4.76781e-08	-1.87103e-10	-1.28125	5.82204e-05	-1.87103e-10	-1.27947
218510295	chr2:218510295:C:T	2.7018e-06	4.05985	-1.3039	0.000194575	1.22905	-1.30194
218510771	chr2:218510771:T:C	4.76118e-08	-1.87103e-10	-1.28265	5.81363e-05	-1.87103e-10	-1.28091
218510941	chr2:218510941:G:A	1.13601e-08	-1.66154	-1.05408	1.22428e-05	-1.80786	-1.03091
218511305	chr2:218511305:C:T	7.49857e-08	-1.87103e-10	-0.828429	9.23018e-05	-1.87103e-10	-0.818641
218511370	chr2:218511370:G:A	4.66023e-08	-1.87103e-10	-1.30408	5.67815e-05	-1.87103e-10	-1.30449
218511394	chr2:218511394:C:T	4.822e-08	-1.87103e-10	-1.26995	5.89545e-05	-1.87103e-10	-1.26694
218512068	chr2:218512068:G:A	3.47331e-08	-1.59803	-3.15521e-10	3.42879e-05	-1.80891	-3.15521e-10
218512254	chr2:218512254:C:T	1.86177e-07	-1.87103e-10	0.0809697	0.00025028	-1.87103e-10	0.178877
218512383	chr2:218512383:A:T	7.86043e-08	-1.87103e-10	-0.7813	0.000102224	-1.87103e-10	-0.716537
218512546	chr2:218512546:C:T	1.14224e-08	-1.64289	-1.06726	1.21349e-05	-1.80291	-1.04471
218513508	chr2:218513508:C:A	5.89125e-08	-1.87103e-10	-1.06967	7.24133e-05	-1.87103e-10	-1.06131
218514160	chr2:218514160:T:C	4.77184e-08	-1.87103e-10	-1.28041	5.82718e-05	-1.87103e-10	-1.27859
218514508	chr2:218514508:T:C	5.65856e-08	-1.87103e-10	-1.10997	6.77966e-05	-1.87103e-10	-1.12719
218514513	chr2:218514513:ACCT:A	7.86735e-08	-1.87103e-10	-0.780421	9.88298e-05	-1.87103e-10	-0.750305
218514840	chr2:218514840:C:T	9.23503e-08	-1.87103e-10	-0.620137	0.000114274	-1.87103e-10	-0.605103
218515026	chr2:218515026:C:T	2.04724e-07	-1.87103e-10	0.175938	0.000276095	-1.87103e-10	0.27704
218516130	chr2:218516130:G:A	6.10434e-08	-1.87103e-10	-1.03414	7.41755e-05	-1.87103e-10	-1.03727
218516225	chr2:218516225:GACACATGC:G	1.55214e-07	-0.100922	-3.15521e-10	0.000194821	-0.0716253	-3.15521e-10
218516610	chr2:218516610:T:C	5.25955e-08	-1.87103e-10	-1.1831	6.58549e-05	-1.87103e-10	-1.15625
218516682	chr2:218516682:T:C	2.64928e-06	4.04103	-1.30471	0.000191509	1.21481	-1.30358
218517129	chr2:218517129:T:C	9.3981e-06	5.29254	-1.29	0.000327355	1.72986	-1.28252
218517429	chr2:218517429:ACT:A	1.83043e-06	3.62506	-1.25848	0.000152771	0.917472	-1.23223
218517456	chr2:218517456:T:C	4.9084e-08	-1.87103e-10	-1.25219	5.99277e-05	-1.87103e-10	-1.25057
218517676	chr2:218517676:C:G	4.7014e-08	-1.87103e-10	-1.29528	5.73989e-05	-1.87103e-10	-1.29368
218517896	chr2:218517896:T:G	7.67815e-08	-1.87103e-10	-0.804762	9.84556e-05	-1.87103e-10	-0.754099
218518398	chr2:218518398:C:T	1.05484e-05	5.12482	-1.00682	0.000394837	1.63967	-1.0049
218518727	chr2:218518727:C:T	5.13457e-08	-1.87103e-10	-1.20715	6.17979e-05	-1.87103e-10	-1.21983
218518968	chr2:218518968:A:C	1.31584e-08	-1.28413	-1.28454	1.13001e-05	-1.63735	-1.28154
218519768	chr2:218519768:C:T	1.11943e-08	-1.66189	-1.06843	1.20599e-05	-1.80785	-1.04597
218519783	chr2:218519783:T:C	3.5764e-08	-1.56879	-3.15521e-10	3.64245e-05	-1.74846	-3.15521e-10
218520088	chr2:218520088:C:T	6.07634e-08	-1.87103e-10	-1.03874	7.47288e-05	-1.87103e-10	-1.02984
218520776	chr2:218520776:C:A	4.99916e-08	-1.87103e-10	-1.23387	6.10477e-05	-1.87103e-10	-1.23205
218521361	chr2:218521361:T:A	8.92888e-06	5.24161	-1.29029	0.000315328	1.69277	-1.28286
218521947	chr2:218521947:A:G	8.89294e-08	-1.87103e-10	-0.657884	0.000116502	-1.87103e-10	-0.585793
218521978	chr2:218521978:G:A	1.31377e-07	-0.267658	-3.15521e-10	0.000129999	-0.476176	-3.15521e-10
218522176	chr2:218522176:C:T	9.06873e-06	5.25616	-1.2893	0.0003185	1.70155	-1.28163
218522282	chr2:218522282:G:C	1.10246e-05	5.16531	-1.00315	0.000408101	1.6691	-1.00129
218522476	chr2:218522476:T:C	5.02782e-08	-1.87103e-10	-1.22816	6.1402e-05	-1.87103e-10	-1.22626
218522526	chr2:218522526:G:A	1.09466e-08	-1.52422	-1.22847	1.26671e-05	-1.57799	-1.22671
218522542	chr2:218522542:G:A	5.30646e-08	-1.87103e-10	-1.17422	6.48369e-05	-1.87103e-10	-1.17183
218522903	chr2:218522903:T:A	1.02529e-07	-0.515577	-3.15521e-10	9.69268e-05	-0.769749	-3.15521e-10
218523047	chr2:218523047:G:A	1.91859e-07	-1.87103e-10	0.111032	0.000258156	-1.87103e-10	0.209859
218523424	chr2:218523424:A:T	5.06032e-08	-1.87103e-10	-1.22171	6.18051e-05	-1.87103e-10	-1.21972
218523584	chr2:218523584:T:C	4.90709e-08	-1.87103e-10	-1.25246	5.99105e-05	-1.87103e-10	-1.25085
218523714	chr2:218523714:G:A	4.39454e-08	-1.36278	-3.15521e-10	4.97892e-05	-1.43591	-3.15521e-10
218523902	chr2:218523902:T:G	7.67338e-08	-1.87103e-10	-0.805384	8.82277e-05	-1.87103e-10	-0.863784
218524235	chr2:218524235:G:A	5.25352e-08	-1.87103e-10	-1.18424	6.57846e-05	-1.87103e-10	-1.15732
218524345	chr2:218524345:C:T	1.1164e-08	-1.66982	-1.06322	1.21017e-05	-1.80981	-1.04055
218524513	chr2:218524513:A:G	8.90123e-06	5.23836	-1.29014	0.000314287	1.68928	-1.28268
218524801	chr2:218524801:C:T	6.14262e-08	-1.87103e-10	-1.02789	7.51329e-05	-1.87103e-10	-1.02445
218524818	chr2:218524818:C:T	1.90464e-07	-1.87103e-10	0.103738	0.000256096	-1.87103e-10	0.201847
218524829	chr2:218524829:C:T	2.79393e-08	-1.81569	-3.15521e-10	3.5174e-05	-1.7834	-3.15521e-10
218524830	chr2:218524830:G:A	5.43738e-08	-1.87103e-10	-1.14984	6.71647e-05	-1.87103e-10	-1.13656
218526244	chr2:218526244:T:A	5.69755e-06	3.89765	-0.395584	0.000442766	1.12776	-0.378421
218526272	chr2:218526272:C:T	5.24498e-08	-1.87103e-10	-1.18587	6.56649e-05	-1.87103e-10	-1.15914
218526326	chr2:218526326:G:C	7.02784e-08	-1.87103e-10	-0.893262	8.7935e-05	-1.87103e-10	-0.867107
218526597	chr2:218526597:A:AT	1.14726e-07	-0.40318	-3.15521e-10	0.000121086	-0.547208	-3.15521e-10
218526769	chr2:218526769:T:G	1.02449e-08	-1.75311	-1.06584	1.19992e-05	-1.81645	-1.04241
218526949	chr2:218526949:C:T	1.13537e-05	5.20099	-1.00941	0.000415539	1.6935	-1.00762
218527031	chr2:218527031:A:G	5.51608e-06	4.76753	-1.29784	0.000316636	1.71449	-1.30044
218527032	chr2:218527032:C:T	5.56609e-06	4.77618	-1.29746	0.000318593	1.72036	-1.30015
218527098	chr2:218527098:A:G	7.30668e-08	-1.87103e-10	-0.854352	8.99217e-05	-1.87103e-10	-0.844765
218527436	chr2:218527436:A:G	1.20516e-05	5.2252	-0.973972	0.000437954	1.71046	-0.972047
218527611	chr2:218527611:T:C	4.82032e-08	-1.87103e-10	-1.2703	5.8933e-05	-1.87103e-10	-1.2673
218528086	chr2:218528086:C:T	8.69533e-06	5.20796	-1.28314	0.000309637	1.66593	-1.27423
218528181	chr2:218528181:G:A	4.80694e-08	-1.87103e-10	-1.27308	5.87801e-05	-1.87103e-10	-1.2699
218528579	chr2:218528579:C:T	5.94833e-08	-1.87103e-10	-1.06003	7.4232e-05	-1.87103e-10	-1.03651
218529639	chr2:218529639:T:G	4.75397e-08	-1.87103e-10	-1.28416	5.80457e-05	-1.87103e-10	-1.28247
218529653	chr2:218529653:G:A	5.04226e-08	-1.87103e-10	-1.22529	6.15793e-05	-1.87103e-10	-1.22338
218529883	chr2:218529883:C:T	7.4258e-08	-1.87103e-10	-0.838181	9.50566e-05	-1.87103e-10	-0.789232
218529922	chr2:218529922:TAA:T	2.84283e-08	-1.79834	-3.15521e-10	3.41907e-05	-1.81175	-3.15521e-10
218530576	chr2:218530576:C:T	1.21905e-07	-1.87103e-10	-0.342488	0.00016614	-1.87103e-10	-0.230876
218530796	chr2:218530796:C:A	6.31078e-08	-1.87103e-10	-1.00088	7.52287e-05	-1.87103e-10	-1.02317
218530991	chr2:218530991:T:A	4.91316e-08	-1.87103e-10	-1.25122	5.99837e-05	-1.87103e-10	-1.24963
218531372	chr2:218531372:T:C	4.85422e-08	-1.87103e-10	-1.26329	5.89173e-05	-1.87103e-10	-1.26757
218531532	chr2:218531532:C:T	3.35754e-06	3.72204	-0.748797	0.000271062	0.997656	-0.739012
218531691	chr2:218531691:T:C	4.95578e-08	-1.87103e-10	-1.24259	6.16334e-05	-1.87103e-10	-1.2225
218531961	chr2:218531961:C:T	7.70392e-06	5.08924	-1.28548	0.000284772	1.58503	-1.27705
218532132	chr2:218532132:C:A	4.81919e-08	-1.87103e-10	-1.27054	5.89185e-05	-1.87103e-10	-1.26755
218532957	chr2:218532957:T:A	4.92508e-08	-1.87103e-10	-1.2488	6.04141e-05	-1.87103e-10	-1.24248
218533031	chr2:218533031:G:A	5.47114e-08	-1.87103e-10	-1.14365	6.87838e-05	-1.87103e-10	-1.11274
218533214	chr2:218533214:T:C	6.70885e-08	-1.87103e-10	-0.939713	8.37067e-05	-1.87103e-10	-0.916386
218533388	chr2:218533388:C:G	2.2726e-07	0.280367	-3.15521e-10	0.000103984	-0.699472	-3.15521e-10
218533436	chr2:218533436:A:G	8.17549e-06	5.14311	-1.27994	0.000297109	1.62086	-1.27046
218533441	chr2:218533441:C:T	2.58373e-06	3.68263	-0.971371	0.000212541	0.97911	-0.963681
218533622	chr2:218533622:A:C	1.99511e-07	-1.87103e-10	0.150144	0.000268826	-1.87103e-10	0.250358
218533894	chr2:218533894:T:C	1.38866e-08	-1.23374	-1.28107	1.16811e-05	-1.60789	-1.27784
218534466	chr2:218534466:G:A	2.65239e-06	3.96771	-1.23022	0.000193486	1.15473	-1.23323
218534904	chr2:218534904:T:C	2.57089e-06	4.00855	-1.30227	0.000187327	1.18853	-1.29938
218535444	chr2:218535444:G:A	1.08733e-07	-1.87103e-10	-0.456835	0.000135011	-1.87103e-10	-0.438347
218535596	chr2:218535596:C:T	9.31745e-08	-1.87103e-10	-0.611253	0.000123595	-1.87103e-10	-0.526693
218535605	chr2:218535605:C:T	4.67292e-08	-1.87103e-10	-1.30136	5.69584e-05	-1.87103e-10	-1.30138
218535701	chr2:218535701:A:G	2.78818e-08	-1.81775	-3.15521e-10	3.5559e-05	-1.77251	-3.15521e-10
218535745	chr2:218535745:C:T	4.75421e-08	-1.87103e-10	-1.28411	5.80481e-05	-1.87103e-10	-1.28243
218535841	chr2:218535841:C:T	6.34376e-08	-1.87103e-10	-0.995669	7.55445e-05	-1.87103e-10	-1.01898
218536097	chr2:218536097:T:C	3.54716e-08	-1.57699	-3.15521e-10	3.50409e-05	-1.78719	-3.15521e-10
218536294	chr2:218536294:C:T	4.822e-08	-1.87103e-10	-1.26995	5.89544e-05	-1.87103e-10	-1.26694
218536357	chr2:218536357:A:G	4.9693e-08	-1.87103e-10	-1.23986	6.06799e-05	-1.87103e-10	-1.23809
218536514	chr2:218536514:C:T	2.92871e-06	4.13985	-1.30326	0.000205826	1.2842	-1.30088
218537003	chr2:218537003:G:A	8.46781e-06	5.18668	-1.28838	0.000303499	1.6522	-1.28053
218537502	chr2:218537502:A:C	1.22947e-08	-1.34646	-1.2901	1.08429e-05	-1.67265	-1.28755
218537572	chr2:218537572:G:A	2.79881e-08	-1.81395	-3.15521e-10	3.7663e-05	-1.71503	-3.15521e-10
218537648	chr2:218537648:G:A	1.02182e-05	5.37655	-1.29035	0.000346576	1.78733	-1.28293
218537968	chr2:218537968:T:C	2.83115e-06	4.10699	-1.30428	0.00020038	1.25914	-1.30263
218539110	chr2:218539110:G:A	6.63536e-08	-1.87103e-10	-0.950729	8.27543e-05	-1.87103e-10	-0.927829
218540138	chr2:218540138:T:C	5.9556e-08	-1.87103e-10	-1.05881	7.5771e-05	-1.87103e-10	-1.01599
218540199	chr2:218540199:C:G	2.27137e-07	0.279826	-3.15521e-10	0.000108561	-0.656392	-3.15521e-10
218540399	chr2:218540399:A:C	8.51269e-09	-1.70492	-1.29925	9.27406e-06	-1.81672	-1.29976
218540659	chr2:218540659:T:C	4.58486e-08	-1.32038	-3.15521e-10	4.25027e-05	-1.59414	-3.15521e-10
218540882	chr2:218540882:C:T	1.35347e-08	-1.25338	-1.28709	1.14746e-05	-1.61929	-1.28428
218541060	chr2:218541060:C:A	7.98132e-08	-1.87103e-10	-0.766038	0.000100273	-1.87103e-10	-0.73581
218541317	chr2:218541317:C:T	2.62063e-07	-1.87103e-10	0.422857	0.000342566	-1.87103e-10	0.49276
218541438	chr2:218541438:C:T	8.20812e-08	-0.738017	-3.15521e-10	8.94129e-05	-0.85044	-3.15521e-10
218541967	chr2:218541967:C:T	5.76531e-08	-1.87103e-10	-1.09128	7.04844e-05	-1.87103e-10	-1.08831
218542093	chr2:218542093:G:A	1.02497e-08	-1.66988	-1.1486	1.10691e-05	-1.80939	-1.13016
218542328	chr2:218542328:G:A	5.5136e-08	-1.87103e-10	-1.13592	6.80658e-05	-1.87103e-10	-1.12323
218542470	chr2:218542470:CTTAG:C	4.68991e-08	-1.87103e-10	-1.29773	5.72457e-05	-1.87103e-10	-1.29635
218543146	chr2:218543146:A:C	4.73801e-08	-1.87103e-10	-1.28752	5.78427e-05	-1.87103e-10	-1.28598
218543741	chr2:218543741:G:C	5.69396e-08	-1.87103e-10	-1.10374	6.95352e-05	-1.87103e-10	-1.10187
218543820	chr2:218543820:CAAA:C	2.2234e-07	-1.87103e-10	0.258479	0.000300793	-1.87103e-10	0.362718
218543835	chr2:218543835:A:C	3.5736e-06	4.22872	-1.19312	0.000167093	0.980425	-1.20558
218544271	chr2:218544271:A:G	5.69996e-08	-1.87103e-10	-1.10268	6.9313e-05	-1.87103e-10	-1.10507
218544585	chr2:218544585:A:G	8.23847e-08	-1.87103e-10	-0.734327	0.000107433	-1.87103e-10	-0.666837
218544966	chr2:218544966:C:A	2.1018e-06	3.80666	-1.30184	0.000159433	1.02665	-1.29873
218545210	chr2:218545210:G:A	4.74194e-08	-1.87103e-10	-1.2867	5.78911e-05	-1.87103e-10	-1.28514
218545416	chr2:218545416:T:G	8.09224e-08	-1.87103e-10	-0.752236	0.000105435	-1.87103e-10	-0.685614
218545510	chr2:218545510:C:T	8.75439e-08	-1.87103e-10	-0.673586	0.000112346	-1.87103e-10	-0.622125
218545564	chr2:218545564:T:G	1.65076e-07	-1.87103e-10	-0.0393187	0.000228708	-1.87103e-10	0.0887426
218546480	chr2:218546480:A:G	2.73411e-06	4.071	-1.30316	0.000195464	1.23238	-1.30072
218547234	chr2:218547234:C:T	1.94993e-07	-1.87103e-10	0.127239	0.000262643	-1.87103e-10	0.22709
218547683	chr2:218547683:A:G	2.0331e-07	-1.87103e-10	0.169005	0.000274188	-1.87103e-10	0.27011
218547808	chr2:218547808:T:C	5.12781e-08	-1.87103e-10	-1.20846	6.26449e-05	-1.87103e-10	-1.20622
218547853	chr2:218547853:T:C	1.06715e-07	-1.87103e-10	-0.47556	0.000134556	-1.87103e-10	-0.441724
218548061	chr2:218548061:C:A	2.86203e-06	3.61895	-0.805386	0.000238065	0.921631	-0.792793
218548384	chr2:218548384:A:AGGCTGGAGTGCCACT	2.04278e-07	-1.87103e-10	0.173753	0.000275561	-1.87103e-10	0.275103
218548783	chr2:218548783:T:C	4.91469e-08	-1.87103e-10	-1.25091	6.00044e-05	-1.87103e-10	-1.24929
218549256	chr2:218549256:TA:T	5.05256e-08	-1.87103e-10	-1.22325	6.13204e-05	-1.87103e-10	-1.22759
218549922	chr2:218549922:A:G	7.30716e-08	-1.87103e-10	-0.854287	8.99278e-05	-1.87103e-10	-0.844697
218549936	chr2:218549936:T:A	1.02123e-07	-1.87103e-10	-0.519547	0.000127755	-1.87103e-10	-0.493593
218550059	chr2:218550059:C:A	4.74113e-08	-1.87103e-10	-1.28687	5.78761e-05	-1.87103e-10	-1.2854
218550442	chr2:218550442:A:AC	2.29926e-06	3.89858	-1.30396	0.000172642	1.10955	-1.30204
218550466	chr2:218550466:A:G	9.4508e-06	5.00244	-0.994308	0.000366385	1.55238	-0.992405
218550739	chr2:218550739:T:C	5.02245e-08	-1.87103e-10	-1.22922	6.13354e-05	-1.87103e-10	-1.22735
218550940	chr2:218550940:T:C	4.95449e-08	-1.24285	-3.15521e-10	4.48774e-05	-1.53977	-3.15521e-10
218551949	chr2:218551949:T:C	6.0713e-08	-1.87103e-10	-1.03957	7.45157e-05	-1.87103e-10	-1.03269
218551968	chr2:218551968:A:G	1.37283e-08	-1.23888	-1.28738	1.15674e-05	-1.61091	-1.2846
218552789	chr2:218552789:G:A	7.36074e-08	-1.87103e-10	-0.846981	9.22372e-05	-1.87103e-10	-0.819341
218552877	chr2:218552877:G:A	5.63371e-08	-1.87103e-10	-1.11437	6.91283e-05	-1.87103e-10	-1.10774
218552934	chr2:218552934:C:G	4.82756e-08	-1.87103e-10	-1.2688	5.94009e-05	-1.87103e-10	-1.25939
218553911	chr2:218553911:T:C	4.89433e-08	-1.25506	-3.15521e-10	5.50563e-05	-1.33535	-3.15521e-10
218554568	chr2:218554568:G:A	9.29025e-08	-1.87103e-10	-0.614176	0.000115094	-1.87103e-10	-0.597954
218554897	chr2:218554897:A:C	4.81864e-08	-1.87103e-10	-1.27065	5.89114e-05	-1.87103e-10	-1.26767
218554967	chr2:218554967:A:G	2.82131e-08	-1.80594	-3.15521e-10	3.6496e-05	-1.7465	-3.15521e-10
218555144	chr2:218555144:T:G	7.7652e-08	-1.87103e-10	-0.793489	9.96726e-05	-1.87103e-10	-0.741813
218555279	chr2:218555279:CA:C	1.24033e-05	5.2782	-0.998207	0.000443997	1.74844	-0.996332
218555327	chr2:218555327:TATTAG:T	1.23453e-08	-1.35692	-1.27554	1.09537e-05	-1.67816	-1.27187
218555541	chr2:218555541:TTCAG:T	4.8108e-08	-1.87103e-10	-1.27228	5.88124e-05	-1.87103e-10	-1.26935
218555825	chr2:218555825:C:T	4.82173e-08	-1.87103e-10	-1.27001	5.89509e-05	-1.87103e-10	-1.267
218555878	chr2:218555878:TCC:T	5.4678e-08	-1.14427	-3.15521e-10	8.89215e-05	-0.855951	-3.15521e-10
218555971	chr2:218555971:C:T	4.94713e-08	-1.87103e-10	-1.24433	6.0406e-05	-1.87103e-10	-1.24262
218556264	chr2:218556264:T:C	8.10034e-08	-1.87103e-10	-0.751235	0.000105548	-1.87103e-10	-0.68454
218556453	chr2:218556453:T:C	1.064e-07	-1.87103e-10	-0.478519	0.000141517	-1.87103e-10	-0.391283
218556825	chr2:218556825:C:G	7.09521e-08	-1.87103e-10	-0.883721	8.88174e-05	-1.87103e-10	-0.857122
218556959	chr2:218556959:C:T	4.70584e-08	-1.29434	-3.15521e-10	4.32594e-05	-1.57649	-3.15521e-10
218557374	chr2:218557374:G:A	4.67079e-08	-1.87103e-10	-1.30181	5.67841e-05	-1.87103e-10	-1.30445
218557799	chr2:218557799:C:T	6.40048e-08	-1.87103e-10	-0.986769	8.15772e-05	-1.87103e-10	-0.942155
218558209	chr2:218558209:A:G	4.97879e-08	-1.87103e-10	-1.23796	6.0792e-05	-1.87103e-10	-1.23625
218558464	chr2:218558464:T:A	5.79156e-08	-1.87103e-10	-1.08674	7.03974e-05	-1.87103e-10	-1.08955
218558779	chr2:218558779:T:G	4.82173e-08	-1.87103e-10	-1.27001	5.89509e-05	-1.87103e-10	-1.267
218558797	chr2:218558797:T:C	3.10936e-06	3.69954	-0.803091	0.000252462	0.981253	-0.793699
218558882	chr2:218558882:G:A	2.43546e-06	3.95568	-1.30352	0.000179948	1.15027	-1.30131
218559610	chr2:218559610:C:A	5.02943e-08	-1.87103e-10	-1.22784	6.14239e-05	-1.87103e-10	-1.22591
218559890	chr2:218559890:G:A	2.66178e-07	-1.87103e-10	0.438439	0.000347977	-1.87103e-10	0.508432
218559906	chr2:218559906:G:T	6.73776e-08	-1.87103e-10	-0.935414	8.40627e-05	-1.87103e-10	-0.912142
218560000	chr2:218560000:A:C	1.6956e-08	-1.0107	-1.30441	1.29351e-05	-1.47961	-1.30416
218561741	chr2:218561741:A:G	5.79705e-08	-1.08579	-3.15521e-10	5.02006e-05	-1.42768	-3.15521e-10
218562249	chr2:218562249:T:C	1.51604e-05	5.47021	-0.989496	0.000512679	1.88354	-0.987592
218562768	chr2:218562768:C:T	1.07055e-08	-1.65503	-1.11994	1.14525e-05	-1.8056	-1.09989
218562874	chr2:218562874:A:G	2.92544e-06	4.14031	-1.30483	0.000204588	1.28128	-1.30399
218562934	chr2:218562934:C:T	1.16005e-07	-1.87103e-10	-0.392092	0.000144115	-1.87103e-10	-0.373094
218563357	chr2:218563357:C:T	8.47722e-09	-1.70564	-1.3027	9.24374e-06	-1.81674	-1.30302
218563576	chr2:218563576:T:C	1.34372e-05	5.35994	-0.999887	0.000468444	1.80371	-0.998002
218564329	chr2:218564329:A:T	2.72819e-06	4.07054	-1.30487	0.000194652	1.2317	-1.30419
218564672	chr2:218564672:G:A	6.87301e-08	-1.87103e-10	-0.915539	8.5937e-05	-1.87103e-10	-0.89009
218564837	chr2:218564837:G:C	5.02395e-08	-1.87103e-10	-1.22892	6.13544e-05	-1.87103e-10	-1.22704
218565087	chr2:218565087:A:G	4.66456e-08	-1.87103e-10	-1.30315	5.68186e-05	-1.87103e-10	-1.30384
218565183	chr2:218565183:G:A	4.82325e-08	-1.87103e-10	-1.26969	5.92449e-05	-1.87103e-10	-1.26203
218565778	chr2:218565778:G:A	4.66509e-08	-1.87103e-10	-1.30303	5.69066e-05	-1.87103e-10	-1.30229
218565859	chr2:218565859:G:A	1.21546e-07	-1.87103e-10	-0.345437	0.000152987	-1.87103e-10	-0.313352
218566291	chr2:218566291:G:A	1.98526e-07	-1.87103e-10	0.145192	0.000267366	-1.87103e-10	0.244915
218566568	chr2:218566568:G:A	4.13441e-05	6.38215	-0.898194	0.000988618	2.37976	-0.827153
218567253	chr2:218567253:C:T	2.83863e-08	-1.79982	-3.15521e-10	3.79214e-05	-1.70819	-3.15521e-10
218567317	chr2:218567317:G:T	2.52806e-06	3.99434	-1.30486	0.000185153	1.18159	-1.30411
218567404	chr2:218567404:C:T	1.1517e-05	5.14229	-0.936436	0.000428748	1.65181	-0.934641
218567514	chr2:218567514:C:T	1.17643e-05	5.15011	-0.923007	0.000436858	1.65708	-0.921175
218567846	chr2:218567846:G:A	2.561e-06	4.00728	-1.30486	0.000185748	1.18523	-1.30454
218568230	chr2:218568230:G:C	8.11432e-06	5.15286	-1.2972	0.000292383	1.62592	-1.29156
218568272	chr2:218568272:C:A	2.36444e-05	6.09688	-1.17172	0.000499226	2.03271	-1.16335
218568666	chr2:218568666:A:C	1.41631e-08	-1.20847	-1.28662	1.17963e-05	-1.59215	-1.28378
218569165	chr2:218569165:C:A	1.05132e-05	5.05666	-0.942	0.000398718	1.58454	-0.939987
218569322	chr2:218569322:A:G	1.19849e-08	-1.61091	-1.05117	1.247e-05	-1.79261	-1.02776
218569471	chr2:218569471:A:G	2.53144e-06	3.99387	-1.30305	0.000185293	1.17876	-1.30053
218569484	chr2:218569484:C:A	4.82173e-08	-1.87103e-10	-1.27001	5.89509e-05	-1.87103e-10	-1.267
218569537	chr2:218569537:T:C	4.81075e-08	-1.87103e-10	-1.27229	5.90785e-05	-1.87103e-10	-1.26484
218569702	chr2:218569702:C:T	4.82173e-08	-1.87103e-10	-1.27001	5.89509e-05	-1.87103e-10	-1.267
218570262	chr2:218570262:T:C	2.82706e-08	-1.80391	-3.15521e-10	3.87029e-05	-1.68779	-3.15521e-10
218571119	chr2:218571119:C:A	9.59449e-08	-1.87103e-10	-0.581952	0.000126232	-1.87103e-10	-0.505585
218571278	chr2:218571278:C:T	2.00109e-07	-1.87103e-10	0.153134	0.000275371	-1.87103e-10	0.274415
218571405	chr2:218571405:C:T	4.81631e-08	-1.87103e-10	-1.27113	5.88819e-05	-1.87103e-10	-1.26817
218571688	chr2:218571688:C:T	4.73126e-08	-1.87103e-10	-1.28895	5.77906e-05	-1.87103e-10	-1.28688
218572249	chr2:218572249:A:T	5.59383e-06	4.78837	-1.30467	0.00023234	1.40928	-1.30478
218572482	chr2:218572482:G:A	2.92143e-08	-1.77107	-3.15521e-10	3.7888e-05	-1.70907	-3.15521e-10
218572592	chr2:218572592:C:T	5.21786e-08	-1.87103e-10	-1.19105	6.42859e-05	-1.87103e-10	-1.18036
218572753	chr2:218572753:T:C	9.96805e-06	5.01398	-0.952563	0.00038405	1.55768	-0.950608
218572873	chr2:218572873:G:C	2.35624e-06	3.92233	-1.30323	0.000176308	1.12933	-1.30081
218573223	chr2:218573223:CA:TA	4.77876e-08	-1.87103e-10	-1.27896	5.83601e-05	-1.87103e-10	-1.27707
218573224	chr2:218573224:A:C	1.11727e-05	5.4446	-1.26909	0.000371771	1.83236	-1.25779
218573297	chr2:218573297:A:G	5.59465e-08	-1.87103e-10	-1.12133	6.91238e-05	-1.87103e-10	-1.10781
218573438	chr2:218573438:A:G	4.75681e-08	-1.87103e-10	-1.28356	5.80804e-05	-1.87103e-10	-1.28188
218573627	chr2:218573627:TTTTC:T	1.227e-07	-0.335986	-3.15521e-10	0.00011595	-0.59055	-3.15521e-10
218573636	chr2:218573636:C:T	9.22075e-06	5.2692	-1.28572	0.000322748	1.71041	-1.27725
218573940	chr2:218573940:A:G	6.57893e-08	-1.87103e-10	-0.959269	8.31763e-05	-1.87103e-10	-0.922743
218574116	chr2:218574116:A:C	9.49305e-08	-1.87103e-10	-0.592581	0.000124829	-1.87103e-10	-0.516763
218574592	chr2:218574592:G:A	5.23372e-08	-1.87103e-10	-1.18802	6.37871e-05	-1.87103e-10	-1.18815
218574630	chr2:218574630:A:G	4.75857e-08	-1.87103e-10	-1.28319	5.81028e-05	-1.87103e-10	-1.28149
218575431	chr2:218575431:G:C	4.82763e-08	-1.87103e-10	-1.26879	5.90257e-05	-1.87103e-10	-1.26573
218575446	chr2:218575446:C:T	5.73677e-08	-1.87103e-10	-1.09624	7.1256e-05	-1.87103e-10	-1.07743
218575513	chr2:218575513:C:T	7.75996e-08	-1.87103e-10	-0.794164	9.96127e-05	-1.87103e-10	-0.742416
218575568	chr2:218575568:A:G	5.54035e-08	-1.87103e-10	-1.13108	6.73577e-05	-1.87103e-10	-1.13369
218575705	chr2:218575705:A:G	1.18935e-08	-1.57928	-1.09046	1.21206e-05	-1.77995	-1.06885
218575810	chr2:218575810:A:G	9.49305e-08	-1.87103e-10	-0.592581	0.000124829	-1.87103e-10	-0.516763
218575843	chr2:218575843:G:A	5.32403e-08	-1.87103e-10	-1.17091	6.53151e-05	-1.87103e-10	-1.16448
218576184	chr2:218576184:G:T	7.0611e-08	-1.87103e-10	-0.888541	8.9488e-05	-1.87103e-10	-0.8496
218576705	chr2:218576705:T:C	2.49793e-06	3.97932	-1.30182	0.000183799	1.16885	-1.29871
218576880	chr2:218576880:C:T	2.55293e-06	4.00237	-1.3031	0.000186599	1.18586	-1.3006
218576970	chr2:218576970:A:AC	4.76355e-08	-1.87103e-10	-1.28215	5.81656e-05	-1.87103e-10	-1.28041
218577702	chr2:218577702:C:T	1.58067e-08	-1.11446	-1.27084	1.27102e-05	-1.53431	-1.26699
218577776	chr2:218577776:A:T	3.09693e-06	3.69056	-0.798124	0.000253071	0.978682	-0.788716
218578278	chr2:218578278:A:C	2.49842e-06	3.9804	-1.30271	0.00018386	1.17048	-1.30001
218578406	chr2:218578406:A:G	1.22296e-07	-1.87103e-10	-0.339283	0.000164522	-1.87103e-10	-0.240661
218578994	chr2:218578994:A:G	2.20933e-06	3.4771	-0.922382	0.000191875	0.824386	-0.911245
218579179	chr2:218579179:A:G	9.51686e-08	-1.87103e-10	-0.590076	0.000122511	-1.87103e-10	-0.535505
218579388	chr2:218579388:T:C	8.21924e-08	-1.87103e-10	-0.736663	0.000101424	-1.87103e-10	-0.724399
218579392	chr2:218579392:G:A	6.68594e-08	-1.87103e-10	-0.943135	8.45988e-05	-1.87103e-10	-0.905785
218579455	chr2:218579455:A:T	1.30571e-08	-1.56012	-1.01628	1.31872e-05	-1.77308	-0.991376
218579609	chr2:218579609:C:G	1.58933e-08	-1.09538	-1.28444	1.2674e-05	-1.52273	-1.28142
218580246	chr2:218580246:G:A	4.82173e-08	-1.87103e-10	-1.27001	5.89509e-05	-1.87103e-10	-1.267
218580442	chr2:218580442:T:C	9.96107e-06	5.33558	-1.27486	0.000341995	1.75553	-1.26443
218581192	chr2:218581192:G:A	6.91372e-08	-1.87103e-10	-0.909634	8.76579e-05	-1.87103e-10	-0.870263
218581754	chr2:218581754:G:A	9.25018e-06	5.25602	-1.26935	0.000325787	1.70062	-1.25808
218581987	chr2:218581987:T:C	4.98399e-08	-1.87103e-10	-1.23691	6.08607e-05	-1.87103e-10	-1.23512
218582011	chr2:218582011:G:A	4.8189e-08	-1.87103e-10	-1.2706	5.89148e-05	-1.87103e-10	-1.26761
218582400	chr2:218582400:A:G	7.53484e-08	-1.87103e-10	-0.823603	9.65318e-05	-1.87103e-10	-0.773832
218582456	chr2:218582456:C:T	1.40321e-07	-1.87103e-10	-0.201792	0.000192679	-1.87103e-10	-0.0826766
218582685	chr2:218582685:G:A	1.34272e-08	-1.55165	-0.996796	1.35077e-05	-1.76924	-0.971204
218583842	chr2:218583842:G:A	4.81254e-08	-1.87103e-10	-1.27192	5.87845e-05	-1.87103e-10	-1.26983
218584139	chr2:218584139:G:T	6.36693e-08	-1.87103e-10	-0.992024	8.03607e-05	-1.87103e-10	-0.95718
218584761	chr2:218584761:C:A	7.68836e-08	-1.87103e-10	-0.803434	9.85987e-05	-1.87103e-10	-0.752647
218585236	chr2:218585236:GTCTTACT:G	8.17199e-06	5.13003	-1.26729	0.000298753	1.61166	-1.25574
218585366	chr2:218585366:C:T	9.49305e-08	-1.87103e-10	-0.592581	0.000124829	-1.87103e-10	-0.516763
218585873	chr2:218585873:C:T	1.14449e-08	-1.62964	-1.07854	1.20537e-05	-1.79797	-1.05636
218586313	chr2:218586313:A:G	6.10697e-08	-1.87103e-10	-1.03371	7.7541e-05	-1.87103e-10	-0.992897
218586650	chr2:218586650:G:A	4.75568e-08	-1.87103e-10	-1.2838	5.80754e-05	-1.87103e-10	-1.28196
218586687	chr2:218586687:C:T	4.1005e-08	-1.43203	-3.15521e-10	4.19415e-05	-1.60743	-3.15521e-10
218587051	chr2:218587051:T:C	5.79108e-08	-1.87103e-10	-1.08682	7.26478e-05	-1.87103e-10	-1.05808
218587191	chr2:218587191:A:G	9.4007e-08	-1.87103e-10	-0.602357	0.00012355	-1.87103e-10	-0.52706
218587774	chr2:218587774:T:C	5.08726e-08	-1.87103e-10	-1.2164	6.34736e-05	-1.87103e-10	-1.19308
218588374	chr2:218588374:C:T	1.20516e-05	5.26053	-1.0093	0.000435823	1.74089	-1.00736
218588512	chr2:218588512:C:A	4.67417e-08	-1.87103e-10	-1.30109	5.70542e-05	-1.87103e-10	-1.2997
218588513	chr2:218588513:C:T	2.7194e-06	4.04775	-1.28531	0.000196936	1.21766	-1.27848
218589156	chr2:218589156:T:C	1.74162e-08	-1.02024	-1.26809	1.35404e-05	-1.47396	-1.26406
218589387	chr2:218589387:C:T	4.69592e-08	-1.87103e-10	-1.29645	5.73258e-05	-1.87103e-10	-1.29495
218589806	chr2:218589806:T:C	1.32613e-08	-1.54587	-1.015	1.32846e-05	-1.76711	-0.989988
218590448	chr2:218590448:G:A	9.49305e-08	-1.87103e-10	-0.592581	0.000124829	-1.87103e-10	-0.516763
218590664	chr2:218590664:T:C	6.44271e-08	-1.87103e-10	-0.980193	8.13634e-05	-1.87103e-10	-0.944779
218590676	chr2:218590676:TC:T	4.76807e-08	-1.87103e-10	-1.2812	5.75805e-05	-1.87103e-10	-1.29052
218591052	chr2:218591052:G:A	6.44823e-08	-1.87103e-10	-0.979336	8.14391e-05	-1.87103e-10	-0.943849
218591244	chr2:218591244:G:T	9.67403e-06	4.9535	-0.922029	0.000379516	1.5152	-0.920006
218591252	chr2:218591252:A:G	4.69726e-08	-1.87103e-10	-1.29616	5.73437e-05	-1.87103e-10	-1.29464
218591694	chr2:218591694:A:G	2.42801e-06	3.95145	-1.30235	0.000179707	1.14709	-1.29947
218592006	chr2:218592006:C:T	5.27659e-08	-1.87103e-10	-1.17986	6.61029e-05	-1.87103e-10	-1.15249
218592122	chr2:218592122:G:A	4.85969e-08	-1.87103e-10	-1.26217	6.009e-05	-1.87103e-10	-1.24786
218592141	chr2:218592141:A:G	4.75818e-08	-1.87103e-10	-1.28328	5.80978e-05	-1.87103e-10	-1.28158
218592226	chr2:218592226:T:G	7.59112e-08	-0.816162	-3.15521e-10	0.00015229	-0.317918	-3.15521e-10
218593008	chr2:218593008:C:T	2.53184e-06	3.61389	-0.922919	0.000210824	0.919179	-0.911858
218593018	chr2:218593018:G:A	2.33395e-06	3.91112	-1.30153	0.000175072	1.11979	-1.2983
218593152	chr2:218593152:TTC:T	5.15647e-08	-1.87103e-10	-1.20289	6.31971e-05	-1.87103e-10	-1.19745
218593775	chr2:218593775:T:A	4.99141e-08	-1.87103e-10	-1.23542	6.13362e-05	-1.87103e-10	-1.22734
218593912	chr2:218593912:A:G	4.82127e-08	-1.87103e-10	-1.2701	5.89452e-05	-1.87103e-10	-1.2671
218593933	chr2:218593933:T:C	1.09553e-05	5.44105	-1.2852	0.000363784	1.82949	-1.27663
218594982	chr2:218594982:A:G	1.60593e-08	-1.08284	-1.2866	1.27635e-05	-1.5134	-1.28372
218595216	chr2:218595216:A:T	4.93691e-08	-1.87103e-10	-1.2464	6.08477e-05	-1.87103e-10	-1.23533
218595912	chr2:218595912:C:G	2.03319e-07	-1.87103e-10	0.169051	0.000244488	-1.87103e-10	0.155461
218596048	chr2:218596048:A:G	4.82173e-08	-1.87103e-10	-1.27001	5.89509e-05	-1.87103e-10	-1.267
218596357	chr2:218596357:C:T	4.82064e-08	-1.87103e-10	-1.27023	5.9033e-05	-1.87103e-10	-1.26561
218597212	chr2:218597212:G:A	1.21938e-08	-1.55278	-1.09202	1.22341e-05	-1.76898	-1.0705
218597364	chr2:218597364:T:C	6.92995e-08	-0.754349	-0.152939	4.7682e-05	-1.36449	-0.114658
218597456	chr2:218597456:G:A	4.5753e-08	-1.32247	-3.15521e-10	4.24739e-05	-1.59481	-3.15521e-10
218597696	chr2:218597696:G:A	2.54489e-06	3.99833	-1.30221	0.000186382	1.18336	-1.29927
218597761	chr2:218597761:C:A	1.32764e-08	-1.56481	-0.994928	1.34549e-05	-1.77504	-0.969323
218597777	chr2:218597777:G:A	2.39106e-06	3.93705	-1.30329	0.000178167	1.13991	-1.30089
218597816	chr2:218597816:AT:A	4.70194e-08	-1.87103e-10	-1.29517	5.74054e-05	-1.87103e-10	-1.29357
218597864	chr2:218597864:A:AAG	9.04007e-08	-1.87103e-10	-0.641474	0.00011587	-1.87103e-10	-0.591232
218598560	chr2:218598560:C:T	1.24839e-05	5.20685	-0.920381	0.000457013	1.69958	-0.918571
218598824	chr2:218598824:T:G	7.12365e-08	-0.879721	-3.15521e-10	7.29647e-05	-1.05373	-3.15521e-10
218599081	chr2:218599081:G:A	8.96791e-06	4.85393	-0.898252	0.000361809	1.44384	-0.896429
218599370	chr2:218599370:G:A	6.83667e-08	-1.87103e-10	-0.920841	8.49366e-05	-1.87103e-10	-0.901799
218600087	chr2:218600087:G:A	2.43102e-06	3.94961	-1.29927	0.000180898	1.14948	-1.29525
218600287	chr2:218600287:G:A	5.07584e-08	-1.87103e-10	-1.21865	6.32864e-05	-1.87103e-10	-1.19603
218600371	chr2:218600371:G:A	9.08216e-06	4.91665	-0.948305	0.000359166	1.48633	-0.946254
218600569	chr2:218600569:C:T	1.39591e-08	-1.25864	-1.25095	1.18753e-05	-1.62464	-1.2446
218600871	chr2:218600871:C:A	2.48356e-06	3.97338	-1.30166	0.000183386	1.16636	-1.29847
218601076	chr2:218601076:C:T	1.388e-08	-1.26704	-1.24824	1.18484e-05	-1.62977	-1.24174
218601188	chr2:218601188:A:T	7.05386e-08	-1.87103e-10	-0.889566	8.94711e-05	-1.87103e-10	-0.849789
218601278	chr2:218601278:A:G	1.87137e-07	-1.87103e-10	0.086115	0.000256774	-1.87103e-10	0.20449
218601302	chr2:218601302:C:T	5.36705e-08	-1.87103e-10	-1.16286	6.91076e-05	-1.87103e-10	-1.10804
218601380	chr2:218601380:A:C	4.74329e-08	-1.87103e-10	-1.28641	5.7926e-05	-1.87103e-10	-1.28454
218601449	chr2:218601449:A:C	6.52672e-08	-1.87103e-10	-0.967238	8.3343e-05	-1.87103e-10	-0.920741
218601759	chr2:218601759:TAGAA:T	2.96374e-08	-1.27248	-0.48421	2.75843e-05	-1.51263	-0.513827
218601986	chr2:218601986:T:C	7.27535e-08	-1.87103e-10	-0.858649	9.24492e-05	-1.87103e-10	-0.817046
218601992	chr2:218601992:A:G	1.35669e-08	-1.29873	-1.23936	1.17419e-05	-1.64801	-1.23253
218602266	chr2:218602266:G:A	1.8389e-06	3.63245	-1.26126	0.000154084	0.929382	-1.23559
218602363	chr2:218602363:C:G	1.31027e-08	-1.32796	-1.24495	1.14782e-05	-1.66481	-1.23845
218602496	chr2:218602496:C:T	5.14007e-08	-1.87103e-10	-1.20607	6.26474e-05	-1.87103e-10	-1.20618
218602785	chr2:218602785:A:G	9.55788e-06	4.91129	-0.891891	0.000383613	1.49578	-0.88985
218602929	chr2:218602929:T:C	1.3788e-08	-1.25917	-1.26275	1.16055e-05	-1.63537	-1.25685
218603070	chr2:218603070:G:A	1.19307e-05	5.48966	-1.24852	0.00037473	1.83618	-1.25368
218603098	chr2:218603098:C:T	4.69436e-08	-1.87103e-10	-1.29678	5.73822e-05	-1.87103e-10	-1.29397
218603831	chr2:218603831:G:A	5.00487e-08	-1.87103e-10	-1.23273	6.12617e-05	-1.87103e-10	-1.22855
218604081	chr2:218604081:A:G	4.76942e-08	-1.87103e-10	-1.28092	5.82028e-05	-1.87103e-10	-1.27977
218604361	chr2:218604361:A:G	1.08119e-08	-1.64969	-1.11539	1.15919e-05	-1.79967	-1.09373
218604410	chr2:218604410:A:G	1.0236e-07	-1.87103e-10	-0.517231	0.000134902	-1.87103e-10	-0.439155
218604621	chr2:218604621:C:T	6.06021e-08	-1.87103e-10	-1.0414	7.48137e-05	-1.87103e-10	-1.0287
218604878	chr2:218604878:A:T	4.79623e-08	-1.87103e-10	-1.27531	5.94081e-05	-1.87103e-10	-1.25927
218604910	chr2:218604910:A:G	2.89982e-08	-1.77849	-3.15521e-10	3.51861e-05	-1.78305	-3.15521e-10
218605107	chr2:218605107:C:G	4.76745e-08	-1.87103e-10	-1.28133	5.82194e-05	-1.87103e-10	-1.27949
218605262	chr2:218605262:A:G	8.72564e-08	-1.87103e-10	-0.676876	0.000111704	-1.87103e-10	-0.627855
218605274	chr2:218605274:C:T	4.69269e-08	-1.87103e-10	-1.29714	5.75713e-05	-1.87103e-10	-1.29068
218605352	chr2:218605352:C:T	1.17703e-08	-1.58392	-1.09623	1.20229e-05	-1.78182	-1.07507
218605619	chr2:218605619:G:A	5.26673e-08	-1.87103e-10	-1.18173	6.45316e-05	-1.87103e-10	-1.17655
218606371	chr2:218606371:T:C	4.68903e-08	-1.87103e-10	-1.29791	5.72931e-05	-1.87103e-10	-1.29552
218606628	chr2:218606628:C:T	6.99271e-08	-1.87103e-10	-0.898273	8.98614e-05	-1.87103e-10	-0.845436
218607602	chr2:218607602:G:A	6.45412e-06	4.91526	-1.28852	0.00024537	1.45085	-1.29179
218608011	chr2:218608011:G:A	1.62881e-06	3.49589	-1.24601	0.000142399	0.83168	-1.21675
218608234	chr2:218608234:C:T	4.78365e-08	-1.87103e-10	-1.27794	5.84262e-05	-1.87103e-10	-1.27594
218608521	chr2:218608521:T:G	4.67265e-08	-1.87103e-10	-1.30142	5.70549e-05	-1.87103e-10	-1.29969
218608815	chr2:218608815:T:C	5.49304e-08	-1.87103e-10	-1.13966	6.70407e-05	-1.87103e-10	-1.13841
218608966	chr2:218608966:G:A	4.7745e-08	-1.87103e-10	-1.27985	5.83102e-05	-1.87103e-10	-1.27793
218609014	chr2:218609014:T:C	4.47663e-06	4.41463	-1.15373	0.000281332	1.4517	-1.15587
218609191	chr2:218609191:A:T	2.23141e-05	6.04795	-1.1807	0.000480071	2.00287	-1.17264
218609193	chr2:218609193:C:T	4.68662e-08	-1.87103e-10	-1.29843	5.72712e-05	-1.87103e-10	-1.29591
218609277	chr2:218609277:T:G	7.27104e-08	-1.87103e-10	-0.859242	8.3735e-05	-1.87103e-10	-0.916048
218609494	chr2:218609494:C:G	5.17325e-08	-1.87103e-10	-1.19964	6.30491e-05	-1.87103e-10	-1.19979
218610685	chr2:218610685:T:C	2.82383e-08	-1.80505	-3.15521e-10	3.45629e-05	-1.80092	-3.15521e-10
218612155	chr2:218612155:G:A	4.73837e-08	-1.87103e-10	-1.28745	5.78781e-05	-1.87103e-10	-1.28537
218612600	chr2:218612600:C:T	8.14031e-08	-1.87103e-10	-0.746314	9.29623e-05	-1.87103e-10	-0.811511
218612922	chr2:218612922:G:A	5.16507e-08	-1.87103e-10	-1.20122	6.45605e-05	-1.87103e-10	-1.1761
218613470	chr2:218613470:C:T	1.65882e-06	3.49835	-1.23022	0.000137212	0.809808	-1.23199
218613997	chr2:218613997:A:G	1.20859e-08	-1.62781	-1.02588	1.27286e-05	-1.79833	-1.00153
218614221	chr2:218614221:A:G	5.1069e-08	-1.87103e-10	-1.21255	6.35119e-05	-1.87103e-10	-1.19248
218614403	chr2:218614403:G:A	5.10781e-08	-1.87103e-10	-1.21237	6.36628e-05	-1.87103e-10	-1.1901
218614540	chr2:218614540:C:T	6.28763e-08	-1.87103e-10	-1.00456	8.00535e-05	-1.87103e-10	-0.96101
218614600	chr2:218614600:C:A	5.06591e-08	-1.87103e-10	-1.22061	6.33638e-05	-1.87103e-10	-1.19481
218614601	chr2:218614601:C:A	5.06694e-08	-1.87103e-10	-1.2204	6.33805e-05	-1.87103e-10	-1.19455
218614864	chr2:218614864:T:C	4.66875e-08	-1.87103e-10	-1.30225	5.68594e-05	-1.87103e-10	-1.30312
218615207	chr2:218615207:G:A	4.66724e-08	-1.87103e-10	-1.30257	5.68445e-05	-1.87103e-10	-1.30339
218615423	chr2:218615423:G:A	1.19333e-08	-1.55644	-1.10995	1.19908e-05	-1.77016	-1.0894
218615745	chr2:218615745:G:A	1.1493e-07	-1.87103e-10	-0.4014	0.000144528	-1.87103e-10	-0.370229
218616625	chr2:218616625:G:A	1.195e-08	-1.57261	-1.09238	1.21321e-05	-1.77692	-1.07094
218617325	chr2:218617325:C:T	5.66758e-08	-1.87103e-10	-1.10838	6.96239e-05	-1.87103e-10	-1.1006
218617364	chr2:218617364:A:G	2.03018e-07	-1.87103e-10	0.167568	0.000279825	-1.87103e-10	0.290461
218618052	chr2:218618052:A:C	7.82939e-08	-1.87103e-10	-0.785257	9.98414e-05	-1.87103e-10	-0.740121
218618567	chr2:218618567:C:A	4.85599e-08	-1.87103e-10	-1.26293	5.97528e-05	-1.87103e-10	-1.25349
218619158	chr2:218619158:T:A	1.01453e-05	5.00442	-0.925381	0.000392615	1.55275	-0.923626
218619354	chr2:218619354:C:G	1.56369e-06	3.4394	-1.23032	0.000135576	0.791076	-1.22525
218621221	chr2:218621221:C:T	1.16375e-08	-1.59806	-1.09344	1.1997e-05	-1.78693	-1.07212
218621427	chr2:218621427:CACAA:C	5.12087e-08	-1.87103e-10	-1.20982	6.24046e-05	-1.87103e-10	-1.21007
218621718	chr2:218621718:GCTAGGCTCAATGCC:G	6.28697e-08	-1.87103e-10	-1.00466	7.76841e-05	-1.87103e-10	-0.991055
218621904	chr2:218621904:C:A	7.31579e-06	5.02829	-1.27623	0.000269102	1.53193	-1.28055
218622619	chr2:218622619:T:C	1.19727e-08	-1.57488	-1.08822	1.21726e-05	-1.77789	-1.06663
218622911	chr2:218622911:T:C	3.715e-07	-1.87103e-10	0.771822	0.000488971	-1.87103e-10	0.848599
218623314	chr2:218623314:C:T	8.98572e-09	-1.64561	-1.30448	9.33824e-06	-1.80527	-1.30432
218623975	chr2:218623975:G:A	6.51552e-06	4.929	-1.29278	0.00024576	1.45867	-1.29802
218624268	chr2:218624268:A:G	4.79766e-08	-1.87103e-10	-1.27501	5.85997e-05	-1.87103e-10	-1.27297
218624591	chr2:218624591:C:T	4.90522e-08	-1.87103e-10	-1.25284	6.07871e-05	-1.87103e-10	-1.23633
218624645	chr2:218624645:G:A	4.72836e-08	-1.87103e-10	-1.28956	5.79402e-05	-1.87103e-10	-1.28429
218624735	chr2:218624735:G:A	3.16243e-08	-1.6918	-3.15521e-10	3.46832e-05	-1.79745	-3.15521e-10
218624967	chr2:218624967:C:T	5.44248e-08	-1.87103e-10	-1.14891	6.67939e-05	-1.87103e-10	-1.14209
218625050	chr2:218625050:TGCA:T	3.35787e-06	4.09153	-1.11819	0.000231079	1.21966	-1.12061
218625708	chr2:218625708:C:T	7.69458e-08	-1.87103e-10	-0.802625	9.53837e-05	-1.87103e-10	-0.785798
218626200	chr2:218626200:G:A	1.10156e-08	-1.59993	-1.14648	1.15147e-05	-1.78629	-1.11379
218626907	chr2:218626907:C:T	3.3846e-08	-1.6239	-3.15521e-10	3.54365e-05	-1.77596	-3.15521e-10
218627036	chr2:218627036:G:A	5.022e-08	-1.87103e-10	-1.22931	6.10622e-05	-1.87103e-10	-1.23181
218627643	chr2:218627643:G:T	1.73547e-07	-1.87103e-10	0.0107224	0.000208862	-1.87103e-10	-0.00203311
218627663	chr2:218627663:C:A	1.11495e-07	-1.87103e-10	-0.431746	0.000144307	-1.87103e-10	-0.371765
218627703	chr2:218627703:G:GGGGTTTCACC	4.73095e-08	-1.87103e-10	-1.28902	5.77127e-05	-1.87103e-10	-1.28823
218628201	chr2:218628201:T:C	1.01071e-05	5.01066	-0.935388	0.000390923	1.55849	-0.93368
218628620	chr2:218628620:T:G	1.14894e-08	-1.60794	-1.09636	1.2117e-05	-1.79007	-1.05902
218628756	chr2:218628756:G:C	3.63433e-08	-1.55272	-3.15521e-10	3.69729e-05	-1.73352	-3.15521e-10
218629131	chr2:218629131:G:A	8.21001e-08	-1.87103e-10	-0.737787	0.000104861	-1.87103e-10	-0.691066
218629314	chr2:218629314:G:A	8.53572e-06	4.8417	-0.935409	0.000346594	1.43812	-0.933669
218629594	chr2:218629594:C:T	4.93909e-08	-1.87103e-10	-1.24596	6.045e-05	-1.87103e-10	-1.24189
218629821	chr2:218629821:T:C	4.83891e-08	-1.87103e-10	-1.26645	5.91129e-05	-1.87103e-10	-1.26426
218629863	chr2:218629863:A:G	3.19554e-07	-1.87103e-10	0.621201	0.000419212	-1.87103e-10	0.694671
218629915	chr2:218629915:T:C	2.28055e-06	3.7006	-1.11415	0.000184248	0.966753	-1.09418
218630004	chr2:218630004:C:A	5.22995e-08	-1.87103e-10	-1.18874	6.546e-05	-1.87103e-10	-1.16227
218630007	chr2:218630007:G:A	5.24707e-08	-1.87103e-10	-1.18547	6.5698e-05	-1.87103e-10	-1.15864
218630469	chr2:218630469:G:A	4.65649e-08	-1.87103e-10	-1.30488	5.67614e-05	-1.87103e-10	-1.30485
218631337	chr2:218631337:G:A	9.98842e-09	-1.77794	-1.06636	1.15895e-05	-1.81742	-1.07618
218631419	chr2:218631419:C:T	4.74167e-08	-1.87103e-10	-1.28675	5.78925e-05	-1.87103e-10	-1.28512
218631526	chr2:218631526:T:C	5.32906e-08	-1.87103e-10	-1.16997	6.39083e-05	-1.87103e-10	-1.18626
218632325	chr2:218632325:T:G	1.08761e-08	-1.61883	-1.14033	1.15124e-05	-1.79271	-1.10757
218632447	chr2:218632447:A:AG	4.88917e-08	-1.87103e-10	-1.25612	6.0559e-05	-1.87103e-10	-1.24009
218632587	chr2:218632587:T:C	1.18468e-07	-1.87103e-10	-0.371087	0.000153469	-1.87103e-10	-0.310205
218632691	chr2:218632691:GGT:G	7.83629e-08	-1.87103e-10	-0.784376	0.000102046	-1.87103e-10	-0.718279
218633205	chr2:218633205:A:C	1.13491e-08	-1.57666	-1.13993	1.67369e-05	-1.41787	-1.10822
218633356	chr2:218633356:G:T	1.01362e-08	-1.67919	-1.15042	1.11829e-05	-1.81112	-1.1182
218634036	chr2:218634036:T:G	3.44104e-06	4.06203	-1.06423	0.000243125	1.21403	-1.06416
218634248	chr2:218634248:A:C	1.10057e-08	-1.762	-0.985311	1.28714e-05	-1.78154	-1.00715
218634996	chr2:218634996:T:C	9.06353e-06	4.70452	-0.738234	0.000393152	1.32774	-0.697251
218635125	chr2:218635125:A:G	4.89581e-08	-1.87103e-10	-1.25476	6.03251e-05	-1.87103e-10	-1.24396
218635323	chr2:218635323:T:A	1.10009e-08	-1.77237	-0.975378	1.28861e-05	-1.7899	-0.997652
218636156	chr2:218636156:T:C	5.45878e-08	-1.87103e-10	-1.14592	6.66849e-05	-1.87103e-10	-1.14373
218636410	chr2:218636410:G:A	1.81965e-06	3.66534	-1.30467	0.000112029	0.67809	-1.30303
218636605	chr2:218636605:G:A	9.24986e-06	4.94856	-0.961921	0.000358426	1.49824	-0.960225
218637409	chr2:218637409:G:A	6.25571e-06	4.85707	-1.26154	0.000237628	1.38564	-1.25863
218637431	chr2:218637431:A:G	1.02963e-08	-1.61567	-1.19827	1.0813e-05	-1.7917	-1.17126
218638390	chr2:218638390:C:T	1.06128e-08	-1.6235	-1.16017	1.12508e-05	-1.79451	-1.12876
218639255	chr2:218639255:G:A	7.57472e-08	-1.87103e-10	-0.818325	9.63012e-05	-1.87103e-10	-0.776224
218639420	chr2:218639420:A:G	1.0371e-08	-1.62659	-1.18012	1.09932e-05	-1.79558	-1.15086
218639777	chr2:218639777:C:T	5.7484e-08	-1.87103e-10	-1.09422	7.02418e-05	-1.87103e-10	-1.09176
218639780	chr2:218639780:G:A	8.1518e-06	4.81307	-0.952802	0.000331262	1.41046	-0.951256
218639793	chr2:218639793:T:C	6.94425e-06	4.60384	-0.903892	0.000427565	1.6175	-0.903103
218639972	chr2:218639972:T:G	1.08612e-05	5.0585	-0.911273	0.000410285	1.58252	-0.909372
218640011	chr2:218640011:T:G	2.25643e-07	-1.87103e-10	0.273226	0.000312357	-1.87103e-10	0.400442
218641037	chr2:218641037:C:T	5.41475e-08	-1.87103e-10	-1.15401	6.70757e-05	-1.87103e-10	-1.13788
218641405	chr2:218641405:C:T	7.05788e-08	-1.87103e-10	-0.888997	8.94801e-05	-1.87103e-10	-0.849688
218641533	chr2:218641533:C:T	8.15971e-08	-1.87103e-10	-0.743932	0.000104199	-1.87103e-10	-0.697405
218641600	chr2:218641600:C:T	4.66116e-08	-1.87103e-10	-1.30388	5.67778e-05	-1.87103e-10	-1.30456
218641736	chr2:218641736:G:A	1.14824e-08	-1.42149	-1.28342	1.32858e-05	-1.46786	-1.28915
218642579	chr2:218642579:C:T	8.84856e-09	-1.66093	-1.30454	9.35675e-06	-1.80493	-1.30268
218642943	chr2:218642943:C:T	4.65679e-08	-1.87103e-10	-1.30481	5.6774e-05	-1.87103e-10	-1.30463
218643488	chr2:218643488:A:G	3.67028e-07	-1.87103e-10	0.759712	0.000482486	-1.87103e-10	0.835248
218643540	chr2:218643540:G:T	1.1485e-08	-1.62263	-1.08205	1.22608e-05	-1.79417	-1.04313
218643649	chr2:218643649:A:T	1.59671e-06	3.42246	-1.19249	0.000142017	0.769364	-1.15712
218644265	chr2:218644265:T:C	2.26534e-06	3.64173	-1.06198	0.00017958	0.908924	-1.06201
218644895	chr2:218644895:C:A	8.96012e-06	4.90956	-0.954746	0.000351905	1.47274	-0.95308
218645597	chr2:218645597:C:T	2.27617e-05	6.09733	-1.21022	0.000476276	2.0245	-1.2022
218646645	chr2:218646645:G:A	6.34627e-06	4.88047	-1.27057	0.000239609	1.40332	-1.26802
218646866	chr2:218646866:C:T	6.65662e-08	-1.87103e-10	-0.94753	8.42915e-05	-1.87103e-10	-0.909424
218647007	chr2:218647007:CAACAG:C	1.55158e-06	3.3963	-1.195	0.000138983	0.750587	-1.15994
218647583	chr2:218647583:G:A	1.02743e-08	-1.6226	-1.19348	1.08458e-05	-1.79418	-1.16574
218647982	chr2:218647982:A:C	7.52833e-08	-1.87103e-10	-0.824468	9.75899e-05	-1.87103e-10	-0.762931
218648137	chr2:218648137:GAC:G	7.29927e-06	4.62995	-0.880147	0.000319017	1.29998	-0.878445
218648242	chr2:218648242:T:C	4.83105e-08	-1.87103e-10	-1.26808	5.93452e-05	-1.87103e-10	-1.26033
218648487	chr2:218648487:T:C	6.3715e-08	-1.87103e-10	-0.991307	8.03616e-05	-1.87103e-10	-0.957169
218648543	chr2:218648543:G:A	1.18485e-07	-1.87103e-10	-0.370938	0.000153837	-1.87103e-10	-0.307814
218648559	chr2:218648559:G:A	6.32171e-08	-1.87103e-10	-0.999152	7.96877e-05	-1.87103e-10	-0.96559
218649059	chr2:218649059:T:C	1.69508e-05	5.50705	-0.914708	0.00053452	1.78293	-0.845263
218649855	chr2:218649855:G:A	1.06156e-07	-1.87103e-10	-0.480817	0.000132739	-1.87103e-10	-0.455321
218649889	chr2:218649889:A:T	1.07109e-07	-1.87103e-10	-0.471879	0.000138419	-1.87103e-10	-0.413422
218650036	chr2:218650036:A:G	6.67347e-06	4.64442	-0.984247	0.000285098	1.29169	-0.982559
218650386	chr2:218650386:T:G	4.67755e-08	-1.87103e-10	-1.30037	5.70804e-05	-1.87103e-10	-1.29924
218652585	chr2:218652585:T:C	3.26049e-08	-1.66126	-3.15521e-10	4.68017e-05	-1.49779	-3.15521e-10
218652874	chr2:218652874:G:A	6.13949e-08	-1.87103e-10	-1.0284	7.57838e-05	-1.87103e-10	-1.01582
218652931	chr2:218652931:C:T	7.80696e-08	-1.87103e-10	-0.788126	9.95046e-05	-1.87103e-10	-0.743501
218653141	chr2:218653141:G:A	2.78919e-08	-1.81739	-3.15521e-10	3.51995e-05	-1.78267	-3.15521e-10
218653145	chr2:218653145:T:C	5.2032e-08	-1.87103e-10	-1.19387	6.34024e-05	-1.87103e-10	-1.1942
218653184	chr2:218653184:G:C	1.2437e-07	-0.322469	-3.15521e-10	0.000132338	-0.458344	-3.15521e-10
218653290	chr2:218653290:A:T	4.659e-08	-1.87103e-10	-1.30434	5.67712e-05	-1.87103e-10	-1.30468
218653395	chr2:218653395:T:C	3.11819e-08	-1.70589	-3.15521e-10	3.4038e-05	-1.81623	-3.15521e-10
218653492	chr2:218653492:G:A	7.31809e-08	-1.87103e-10	-0.852792	9.29427e-05	-1.87103e-10	-0.811721
218654092	chr2:218654092:G:A	7.93516e-08	-0.771838	-3.15521e-10	0.000126488	-0.503561	-3.15521e-10
218654563	chr2:218654563:A:G	4.90908e-06	4.26027	-0.907151	0.000234208	0.990201	-0.877697
218654647	chr2:218654647:G:A	5.48499e-08	-1.87103e-10	-1.14113	6.69888e-05	-1.87103e-10	-1.13918
218655412	chr2:218655412:G:A	1.07526e-08	-1.65432	-1.11626	1.20769e-05	-1.72817	-1.12423
218655659	chr2:218655659:C:T	4.96216e-08	-1.87103e-10	-1.2413	6.13705e-05	-1.87103e-10	-1.22678
218655682	chr2:218655682:C:T	6.56863e-06	4.8424	-1.19807	0.000261471	1.43158	-1.20896
218655833	chr2:218655833:A:G	5.51474e-08	-1.87103e-10	-1.13572	6.73544e-05	-1.87103e-10	-1.13374
218655834	chr2:218655834:G:C	3.06448e-07	-1.87103e-10	0.579321	0.000393496	-1.87103e-10	0.631367
218655878	chr2:218655878:G:A	1.06609e-08	-1.48066	-1.29848	1.02283e-05	-1.71674	-1.3018
218656172	chr2:218656172:T:C	9.29847e-09	-1.61212	-1.30376	9.58709e-06	-1.78204	-1.30125
218657719	chr2:218657719:C:T	5.44289e-08	-1.87103e-10	-1.14883	6.64729e-05	-1.87103e-10	-1.14691
218657724	chr2:218657724:C:T	1.18479e-08	-1.60382	-1.06976	1.25006e-05	-1.78762	-1.0303
218658063	chr2:218658063:CA:C	5.4996e-08	-1.87103e-10	-1.13847	6.71664e-05	-1.87103e-10	-1.13653
218658602	chr2:218658602:C:G	3.54546e-08	-1.57747	-3.15521e-10	3.78586e-05	-1.70985	-3.15521e-10
218658716	chr2:218658716:T:C	1.1882e-08	-1.58116	-1.08954	1.23436e-05	-1.77891	-1.05166
218658869	chr2:218658869:C:T	3.04409e-08	-1.72994	-3.15521e-10	3.54176e-05	-1.7765	-3.15521e-10
218659366	chr2:218659366:C:T	1.25679e-08	-1.5783	-1.03629	1.28298e-05	-1.77986	-1.01208
218659478	chr2:218659478:T:C	1.01009e-08	-1.60906	-1.22404	1.17408e-05	-1.64811	-1.23252
218659583	chr2:218659583:G:A	1.13332e-08	-1.6082	-1.1098	1.19481e-05	-1.78943	-1.0737
218660284	chr2:218660284:G:A	1.113e-08	-1.59009	-1.146	1.15584e-05	-1.78288	-1.11341
218660298	chr2:218660298:C:A	5.80348e-08	-1.87103e-10	-1.08468	7.42041e-05	-1.87103e-10	-1.03688
218660306	chr2:218660306:G:A	7.64609e-08	-1.87103e-10	-0.808947	9.72473e-05	-1.87103e-10	-0.766448
218660344	chr2:218660344:A:G	5.50658e-08	-1.87103e-10	-1.1372	6.70972e-05	-1.87103e-10	-1.13756
218660409	chr2:218660409:C:T	5.0679e-08	-1.87103e-10	-1.22022	6.31896e-05	-1.87103e-10	-1.19756
218660503	chr2:218660503:AC:A	4.68092e-08	-1.87103e-10	-1.29965	5.71267e-05	-1.87103e-10	-1.29843
218660549	chr2:218660549:A:G	8.32059e-08	-1.87103e-10	-0.724409	0.000106323	-1.87103e-10	-0.67722
218660612	chr2:218660612:C:T	7.82834e-06	4.79641	-0.976631	0.000320998	1.40261	-0.974878
218660859	chr2:218660859:A:G	6.89433e-08	-1.87103e-10	-0.912442	8.88346e-05	-1.87103e-10	-0.856928
218662016	chr2:218662016:C:T	1.10356e-08	-1.58915	-1.15546	1.14451e-05	-1.7823	-1.12384
218662282	chr2:218662282:C:T	6.90599e-06	4.69264	-0.998221	0.000291136	1.32669	-0.996602
218662989	chr2:218662989:C:T	1.08607e-08	-1.603	-1.15757	1.13573e-05	-1.78765	-1.12619
218663016	chr2:218663016:G:A	5.95151e-08	-1.87103e-10	-1.0595	7.34051e-05	-1.87103e-10	-1.04771
218663143	chr2:218663143:T:C	8.24467e-09	-1.77262	-1.26354	9.48176e-06	-1.8178	-1.27653
218664718	chr2:218664718:A:G	4.67734e-08	-1.87103e-10	-1.30041	5.70621e-05	-1.87103e-10	-1.29956
218664886	chr2:218664886:A:T	5.47819e-08	-1.87103e-10	-1.14237	6.69138e-05	-1.87103e-10	-1.1403
218665115	chr2:218665115:A:G	8.10943e-09	-1.76809	-1.2846	9.52689e-06	-1.81778	-1.2718
218665158	chr2:218665158:G:A	1.10865e-08	-1.60055	-1.13946	1.15972e-05	-1.78671	-1.10624
218665367	chr2:218665367:C:T	1.08138e-08	-1.61154	-1.15336	1.13749e-05	-1.79079	-1.12151
218665625	chr2:218665625:C:T	2.87546e-06	3.97219	-1.15395	0.000202196	1.12188	-1.15635
218665648	chr2:218665648:CAGA:C	4.72564e-08	-1.87103e-10	-1.29014	5.76898e-05	-1.87103e-10	-1.28862
218665675	chr2:218665675:G:A	5.345e-08	-1.87103e-10	-1.16698	6.47528e-05	-1.87103e-10	-1.17313
218666533	chr2:218666533:T:G	8.12658e-09	-1.76583	-1.28476	9.52475e-06	-1.81781	-1.272
218666660	chr2:218666660:A:G	8.09124e-09	-1.7705	-1.28444	9.52972e-06	-1.81769	-1.2716
218668180	chr2:218668180:C:T	6.7908e-06	4.67265	-0.995048	0.000288518	1.31447	-0.993415
218668182	chr2:218668182:G:A	7.18149e-06	4.71661	-0.983074	0.00030111	1.34518	-0.981409
218668399	chr2:218668399:G:A	4.90112e-08	-1.87103e-10	-1.25368	5.9967e-05	-1.87103e-10	-1.24991
218668442	chr2:218668442:T:C	3.59352e-08	-1.56401	-3.15521e-10	4.11954e-05	-1.62538	-3.15521e-10
218668655	chr2:218668655:T:C	8.15783e-09	-1.76287	-1.28387	9.5357e-06	-1.81778	-1.27088
218668858	chr2:218668858:T:C	7.43522e-08	-0.836913	-3.15521e-10	7.29312e-05	-1.05419	-3.15521e-10
218669014	chr2:218669014:T:C	4.69538e-08	-1.87103e-10	-1.29656	5.78256e-05	-1.87103e-10	-1.28627
218669171	chr2:218669171:T:C	4.59249e-06	4.55023	-1.26378	0.000271731	1.50899	-1.24788
218669683	chr2:218669683:A:G	8.21068e-08	-1.87103e-10	-0.737706	0.000104863	-1.87103e-10	-0.691054
218669807	chr2:218669807:C:T	7.54038e-06	4.7713	-0.988995	0.000311173	1.38399	-0.987346
218670425	chr2:218670425:G:A	7.86423e-09	-1.79233	-1.29107	9.49549e-06	-1.81338	-1.27951
218670841	chr2:218670841:A:G	7.84663e-09	-1.78845	-1.29719	9.40089e-06	-1.81479	-1.28811
218671404	chr2:218671404:G:A	7.84658e-09	-1.78946	-1.29618	9.41797e-06	-1.81445	-1.28664
218671407	chr2:218671407:T:A	6.31873e-08	-1.87103e-10	-0.999623	7.80322e-05	-1.87103e-10	-0.986583
218671547	chr2:218671547:G:A	5.03026e-08	-1.87103e-10	-1.22767	6.13819e-05	-1.87103e-10	-1.22659
218672201	chr2:218672201:C:G	6.05707e-08	-1.87103e-10	-1.04192	7.47688e-05	-1.87103e-10	-1.0293
218672243	chr2:218672243:A:C	7.87693e-09	-1.80304	-1.27874	9.42857e-06	-1.81051	-1.28945
218672452	chr2:218672452:G:A	7.59362e-09	-1.8155	-1.30292	9.45568e-06	-1.79224	-1.30485
218672501	chr2:218672501:G:A	9.79055e-07	2.94799	-1.20713	9.90909e-05	0.425885	-1.17355
218672514	chr2:218672514:A:T	1.03561e-08	-1.6079	-1.20025	1.08172e-05	-1.78891	-1.17367
218673270	chr2:218673270:G:A	1.39791e-08	-1.22168	-1.28649	1.55655e-05	-1.30696	-1.29169
218673296	chr2:218673296:G:T	3.14429e-06	4.20606	-1.29844	0.000149367	0.964553	-1.30185
218674076	chr2:218674076:A:C	1.35589e-06	3.26242	-1.19593	0.000126318	0.65297	-1.15787
218674228	chr2:218674228:TA:T	7.81086e-08	-1.87103e-10	-0.787627	9.76193e-05	-1.87103e-10	-0.762629
218675267	chr2:218675267:A:G	1.03574e-07	-1.87103e-10	-0.505443	0.000134712	-1.87103e-10	-0.440567
218675618	chr2:218675618:G:A	8.09297e-08	-1.87103e-10	-0.752146	0.000101253	-1.87103e-10	-0.726083
218675739	chr2:218675739:G:A	8.47447e-09	-1.73262	-1.27604	1.00477e-05	-1.75326	-1.28311
218676333	chr2:218676333:T:C	1.34052e-05	5.36193	-1.00426	0.000552995	1.97383	-1.00219
218676388	chr2:218676388:C:T	9.77677e-08	-1.87103e-10	-0.563132	0.000126774	-1.87103e-10	-0.501298
218676773	chr2:218676773:T:C	8.42446e-08	-1.87103e-10	-0.712002	0.000108553	-1.87103e-10	-0.656465
218676864	chr2:218676864:A:G	7.36681e-08	-1.87103e-10	-0.846157	9.18312e-05	-1.87103e-10	-0.823753
218676938	chr2:218676938:C:T	4.71697e-08	-1.87103e-10	-1.29197	5.76758e-05	-1.87103e-10	-1.28887
218678038	chr2:218678038:A:G	1.10715e-07	-1.87103e-10	-0.438766	0.000144389	-1.87103e-10	-0.371191
218678123	chr2:218678123:T:A	6.26375e-08	-1.87103e-10	-1.00836	7.38834e-05	-1.87103e-10	-1.04122
218678251	chr2:218678251:T:C	1.32983e-08	-1.33104	-1.22705	1.36922e-05	-1.52343	-1.20345
218678444	chr2:218678444:C:T	1.81978e-08	-0.973687	-1.27074	1.7795e-05	-1.21012	-1.25467
218678710	chr2:218678710:T:C	1.04533e-05	5.34111	-1.23217	0.000425999	1.947	-1.23627
218679665	chr2:218679665:A:G	1.05471e-08	-1.48738	-1.3025	1.13204e-05	-1.61224	-1.30486
218679929	chr2:218679929:G:A	6.15944e-08	-1.87103e-10	-1.02516	7.6043e-05	-1.87103e-10	-1.01241
218680331	chr2:218680331:T:C	1.0086e-07	-1.87103e-10	-0.531997	0.00013095	-1.87103e-10	-0.468889
218680379	chr2:218680379:A:T	6.30897e-08	-1.87103e-10	-1.00117	7.51946e-05	-1.87103e-10	-1.02363
218680468	chr2:218680468:G:T	1.00026e-07	-1.87103e-10	-0.540292	0.000129815	-1.87103e-10	-0.477591
218680586	chr2:218680586:T:C	1.34068e-05	5.36533	-1.00754	0.000552284	1.97588	-1.00552
218681066	chr2:218681066:A:G	1.23344e-05	5.25255	-0.978125	0.000523884	1.89366	-0.976095
218681472	chr2:218681472:T:A	8.46735e-08	-1.87103e-10	-0.706924	0.000109041	-1.87103e-10	-0.651983
218681932	chr2:218681932:T:A	5.31842e-08	-1.87103e-10	-1.17197	6.63906e-05	-1.87103e-10	-1.14815
218681981	chr2:218681981:G:A	4.82608e-08	-1.87103e-10	-1.26911	5.86556e-05	-1.87103e-10	-1.27202
218682031	chr2:218682031:G:A	4.83167e-08	-1.87103e-10	-1.26795	5.87634e-05	-1.87103e-10	-1.27019
218682178	chr2:218682178:C:T	1.03305e-07	-1.87103e-10	-0.508037	0.000134354	-1.87103e-10	-0.443229
218682320	chr2:218682320:G:A	4.71646e-08	-1.87103e-10	-1.29208	5.70056e-05	-1.87103e-10	-1.30056
218682869	chr2:218682869:A:G	5.88863e-08	-1.87103e-10	-1.07012	7.03391e-05	-1.87103e-10	-1.09038
218683278	chr2:218683278:T:A	1.05316e-07	-1.87103e-10	-0.488764	0.000132611	-1.87103e-10	-0.456284
218683357	chr2:218683357:C:T	1.08082e-07	-1.87103e-10	-0.462838	0.000140393	-1.87103e-10	-0.399261
218683525	chr2:218683525:G:A	1.31318e-08	-1.2929	-1.27779	1.46969e-05	-1.37234	-1.28373
218683532	chr2:218683532:T:C	1.00219e-07	-1.87103e-10	-0.538373	0.000130078	-1.87103e-10	-0.47557
218683663	chr2:218683663:C:G	1.41171e-07	-0.195752	-3.15521e-10	0.000177815	-0.16296	-3.15521e-10
218683892	chr2:218683892:C:T	8.18383e-09	-1.75901	-1.28455	9.75029e-06	-1.77602	-1.29039
218684196	chr2:218684196:C:G	2.82394e-08	-1.80501	-3.15521e-10	3.43625e-05	-1.80674	-3.15521e-10
218684709	chr2:218684709:C:T	5.46203e-08	-1.87103e-10	-1.14532	6.69467e-05	-1.87103e-10	-1.13981
218684881	chr2:218684881:G:C	1.43266e-07	-0.181022	-3.15521e-10	0.000180485	-0.148054	-3.15521e-10
218685093	chr2:218685093:C:A	2.82992e-08	-1.80289	-3.15521e-10	3.92912e-05	-1.6727	-3.15521e-10
218685309	chr2:218685309:AAG:A	4.77779e-08	-1.87103e-10	-1.27916	5.81294e-05	-1.87103e-10	-1.28103
218685344	chr2:218685344:A:G	6.31968e-08	-1.87103e-10	-0.999472	7.81025e-05	-1.87103e-10	-0.985683
218685705	chr2:218685705:T:A	4.74918e-08	-1.87103e-10	-1.28517	5.7262e-05	-1.87103e-10	-1.29607
218686313	chr2:218686313:T:A	1.34389e-05	5.35786	-0.997674	0.000555192	1.97121	-0.9956
218686537	chr2:218686537:A:G	1.00857e-07	-1.87103e-10	-0.532022	0.000130948	-1.87103e-10	-0.468902
218686553	chr2:218686553:G:A	8.26599e-08	-0.730991	-3.15521e-10	8.95192e-05	-0.849252	-3.15521e-10
218686668	chr2:218686668:T:C	1.01327e-07	-1.87103e-10	-0.527378	0.00013158	-1.87103e-10	-0.464086
218686669	chr2:218686669:A:G	8.17795e-09	-1.74473	-1.29955	9.77108e-06	-1.76215	-1.30212
218687022	chr2:218687022:G:A	5.21344e-08	-1.87103e-10	-1.1919	6.36073e-05	-1.87103e-10	-1.19098
218687129	chr2:218687129:A:G	1.38245e-07	-1.87103e-10	-0.216699	0.000180698	-1.87103e-10	-0.146876
218687869	chr2:218687869:C:T	1.06946e-07	-1.87103e-10	-0.473401	0.000139284	-1.87103e-10	-0.407193
218687938	chr2:218687938:A:G	1.28954e-08	-1.41286	-1.17599	1.30875e-05	-1.59175	-1.1803
218688212	chr2:218688212:A:T	9.65666e-08	-1.87103e-10	-0.575494	0.000125166	-1.87103e-10	-0.514067
218688609	chr2:218688609:A:G	9.98162e-08	-1.87103e-10	-0.542396	0.000129546	-1.87103e-10	-0.479672
218688700	chr2:218688700:C:G	4.98395e-08	-1.23692	-3.15521e-10	3.70115e-05	-1.73248	-3.15521e-10
218688745	chr2:218688745:C:T	1.35447e-08	-1.38187	-1.15786	1.36321e-05	-1.56866	-1.16262
218688780	chr2:218688780:T:C	9.83941e-08	-1.87103e-10	-0.556746	0.000127622	-1.87103e-10	-0.49463
218688998	chr2:218688998:G:A	5.0942e-08	-1.87103e-10	-1.21504	6.26586e-05	-1.87103e-10	-1.206
218689144	chr2:218689144:G:A	9.30086e-08	-1.87103e-10	-0.613035	0.000119235	-1.87103e-10	-0.562608
218689825	chr2:218689825:A:T	4.65929e-08	-1.87103e-10	-1.30428	5.67998e-05	-1.87103e-10	-1.30417
218690569	chr2:218690569:A:G	8.38545e-08	-1.87103e-10	-0.716643	0.000103581	-1.87103e-10	-0.703353
218690680	chr2:218690680:C:T	5.42766e-08	-1.87103e-10	-1.15163	6.78533e-05	-1.87103e-10	-1.12636
218691020	chr2:218691020:G:C	8.04107e-08	-1.87103e-10	-0.758579	0.000100594	-1.87103e-10	-0.732612
218691090	chr2:218691090:T:C	1.53765e-07	-0.110299	-3.15521e-10	0.000158525	-0.277791	-3.15521e-10
218691623	chr2:218691623:T:C	2.41746e-06	3.51886	-0.87411	0.000201405	0.843719	-0.882104
218691648	chr2:218691648:C:T	5.70368e-08	-1.87103e-10	-1.10203	7.18143e-05	-1.87103e-10	-1.06962
218692079	chr2:218692079:T:C	1.09348e-07	-1.87103e-10	-0.451186	0.000136722	-1.87103e-10	-0.425754
218692932	chr2:218692932:C:T	9.24384e-08	-1.87103e-10	-0.619183	0.000118494	-1.87103e-10	-0.568845
218692938	chr2:218692938:G:T	5.05057e-08	-1.87103e-10	-1.22364	6.2049e-05	-1.87103e-10	-1.21578
218693015	chr2:218693015:G:A	1.22367e-05	5.25224	-0.985771	0.000529845	1.91247	-0.983588
218693391	chr2:218693391:G:A	5.19257e-08	-1.87103e-10	-1.19591	6.50234e-05	-1.87103e-10	-1.16896
218693398	chr2:218693398:C:CAGAG	9.95573e-08	-1.87103e-10	-0.544993	0.000129189	-1.87103e-10	-0.482429
218693645	chr2:218693645:G:A	5.43826e-08	-1.87103e-10	-1.14968	6.71381e-05	-1.87103e-10	-1.13695
218694036	chr2:218694036:C:T	1.09197e-07	-1.87103e-10	-0.452569	0.000137594	-1.87103e-10	-0.419396
218694122	chr2:218694122:A:G	4.77469e-08	-1.87103e-10	-1.27981	5.80929e-05	-1.87103e-10	-1.28166
218694295	chr2:218694295:C:G	5.63841e-08	-1.87103e-10	-1.11354	7.09221e-05	-1.87103e-10	-1.08212
218694350	chr2:218694350:C:T	2.28159e-07	-1.87103e-10	0.284315	0.000309479	-1.87103e-10	0.391186
218694353	chr2:218694353:C:T	2.28159e-07	-1.87103e-10	0.284315	0.000309479	-1.87103e-10	0.391186
218694885	chr2:218694885:AG:A	2.79353e-08	-1.81584	-3.15521e-10	3.49011e-05	-1.79119	-3.15521e-10
218695062	chr2:218695062:T:C	4.77525e-08	-1.87103e-10	-1.2797	5.80995e-05	-1.87103e-10	-1.28155
218695427	chr2:218695427:T:C	2.83102e-08	-1.8025	-3.15521e-10	3.75634e-05	-1.71767	-3.15521e-10
218695842	chr2:218695842:A:G	4.65817e-08	-1.87103e-10	-1.30452	5.67607e-05	-1.87103e-10	-1.30486
218696098	chr2:218696098:C:G	1.13704e-07	-1.87103e-10	-0.412129	0.000148612	-1.87103e-10	-0.342367
218696418	chr2:218696418:G:A	2.02173e-07	-1.87103e-10	0.163396	0.000252766	-1.87103e-10	0.188759
218696533	chr2:218696533:T:G	9.27499e-08	-1.87103e-10	-0.61582	0.000118853	-1.87103e-10	-0.565821
218696991	chr2:218696991:T:C	9.96085e-08	-1.87103e-10	-0.544479	0.000129289	-1.87103e-10	-0.481652
218697206	chr2:218697206:T:C	8.86931e-09	-1.66699	-1.29614	1.04917e-05	-1.69344	-1.29968
218697952	chr2:218697952:G:A	1.33748e-06	3.27853	-1.22572	0.000127152	0.693899	-1.19222
218697954	chr2:218697954:G:A	6.83543e-08	-1.87103e-10	-0.921023	8.59614e-05	-1.87103e-10	-0.889806
218698531	chr2:218698531:AGGTTTT:A	4.7498e-08	-1.87103e-10	-1.28504	5.78037e-05	-1.87103e-10	-1.28665
218698773	chr2:218698773:T:C	1.01907e-07	-1.87103e-10	-0.521663	0.000132386	-1.87103e-10	-0.457987
218698781	chr2:218698781:C:T	3.80236e-08	-1.50752	-3.15521e-10	4.20767e-05	-1.60421	-3.15521e-10
218698879	chr2:218698879:G:A	1.25776e-08	-1.38692	-1.22689	1.31242e-05	-1.5659	-1.20335
218699235	chr2:218699235:T:G	1.00328e-07	-1.87103e-10	-0.537284	0.000130266	-1.87103e-10	-0.474123
218699503	chr2:218699503:A:AC	1.01619e-07	-1.87103e-10	-0.524495	0.000131948	-1.87103e-10	-0.461297
218700025	chr2:218700025:G:A	1.05656e-07	-1.87103e-10	-0.48554	0.000137562	-1.87103e-10	-0.419627
218700196	chr2:218700196:T:C	9.98943e-08	-1.87103e-10	-0.541614	0.000129659	-1.87103e-10	-0.478796
218700250	chr2:218700250:C:A	7.93662e-08	-1.87103e-10	-0.771653	9.83309e-05	-1.87103e-10	-0.755367
218701167	chr2:218701167:T:C	1.06584e-07	-1.87103e-10	-0.476795	0.000138694	-1.87103e-10	-0.411437
218701535	chr2:218701535:T:C	1.01886e-07	-1.87103e-10	-0.521877	0.00013237	-1.87103e-10	-0.458102
218702130	chr2:218702130:A:G	4.73792e-08	-1.87103e-10	-1.28754	5.71556e-05	-1.87103e-10	-1.29793
218702320	chr2:218702320:A:G	7.94571e-08	-1.87103e-10	-0.770509	9.9362e-05	-1.87103e-10	-0.744935
218702390	chr2:218702390:C:T	5.50034e-08	-1.87103e-10	-1.13833	6.88171e-05	-1.87103e-10	-1.11225
218702394	chr2:218702394:C:T	5.84617e-08	-1.87103e-10	-1.07735	7.42797e-05	-1.87103e-10	-1.03587
218703045	chr2:218703045:G:A	8.22036e-08	-1.87103e-10	-0.736527	0.000102883	-1.87103e-10	-0.710107
218703524	chr2:218703524:G:A	1.21952e-08	-1.39062	-1.25406	1.26809e-05	-1.56813	-1.23548
218703696	chr2:218703696:A:G	9.88656e-08	-1.87103e-10	-0.551965	0.00012824	-1.87103e-10	-0.489798
218703814	chr2:218703814:T:C	1.03156e-07	-1.87103e-10	-0.509486	0.000134037	-1.87103e-10	-0.445592
218704166	chr2:218704166:G:T	7.2129e-08	-1.87103e-10	-0.86727	9.2148e-05	-1.87103e-10	-0.820309
218704884	chr2:218704884:T:C	9.94736e-08	-1.87103e-10	-0.545834	0.000129013	-1.87103e-10	-0.48379
218706025	chr2:218706025:G:A	9.00333e-08	-1.87103e-10	-0.645546	0.000116254	-1.87103e-10	-0.587925
218706128	chr2:218706128:A:T	3.94724e-08	-1.47013	-3.15521e-10	3.78742e-05	-1.70943	-3.15521e-10
218706381	chr2:218706381:A:G	5.6881e-08	-1.87103e-10	-1.10477	7.13784e-05	-1.87103e-10	-1.07571
218707053	chr2:218707053:A:AC	7.61902e-08	-1.87103e-10	-0.812493	9.50591e-05	-1.87103e-10	-0.789206
218707365	chr2:218707365:G:A	9.08929e-08	-1.87103e-10	-0.636044	0.000117421	-1.87103e-10	-0.577941
218707577	chr2:218707577:A:G	4.05776e-08	-1.44251	-3.15521e-10	4.7818e-05	-1.4763	-3.15521e-10
218707927	chr2:218707927:TG:T	4.98534e-08	-1.87103e-10	-1.23664	6.10378e-05	-1.87103e-10	-1.23221
218708001	chr2:218708001:A:G	7.29898e-08	-1.87103e-10	-0.855407	9.09715e-05	-1.87103e-10	-0.833159
218708283	chr2:218708283:T:C	7.64292e-08	-1.87103e-10	-0.809362	9.48249e-05	-1.87103e-10	-0.791673
218708308	chr2:218708308:A:T	9.2154e-08	-1.87103e-10	-0.622265	0.000119114	-1.87103e-10	-0.563628
218708361	chr2:218708361:G:A	3.25281e-08	-1.66362	-3.15521e-10	3.74363e-05	-1.72106	-3.15521e-10
218708688	chr2:218708688:T:C	9.51598e-08	-1.87103e-10	-0.590169	0.000123168	-1.87103e-10	-0.530157
218708870	chr2:218708870:C:T	4.86947e-08	-1.87103e-10	-1.26016	5.9215e-05	-1.87103e-10	-1.26253
218709067	chr2:218709067:C:T	4.83631e-08	-1.87103e-10	-1.26699	5.88216e-05	-1.87103e-10	-1.26919
218709451	chr2:218709451:T:G	5.3256e-08	-1.87103e-10	-1.17062	6.66195e-05	-1.87103e-10	-1.14471
218709518	chr2:218709518:C:T	5.28926e-08	-1.87103e-10	-1.17746	6.47551e-05	-1.87103e-10	-1.17309
218709847	chr2:218709847:T:A	4.70754e-08	-1.87103e-10	-1.29398	5.69518e-05	-1.87103e-10	-1.3015
218709943	chr2:218709943:C:T	7.42237e-08	-1.87103e-10	-0.838644	9.25546e-05	-1.87103e-10	-0.815906
218710111	chr2:218710111:G:C	4.97155e-08	-1.87103e-10	-1.23941	6.13068e-05	-1.87103e-10	-1.22781
218710117	chr2:218710117:C:T	5.29019e-08	-1.87103e-10	-1.17729	6.47668e-05	-1.87103e-10	-1.17291
218710308	chr2:218710308:T:C	5.24639e-08	-1.87103e-10	-1.1856	6.42107e-05	-1.87103e-10	-1.18153
218710531	chr2:218710531:A:G	6.62285e-08	-1.87103e-10	-0.952616	8.19311e-05	-1.87103e-10	-0.937826
218710630	chr2:218710630:G:C	3.00163e-08	-1.74399	-3.15521e-10	3.40105e-05	-1.81704	-3.15521e-10
218710849	chr2:218710849:T:C	1.07653e-07	-1.87103e-10	-0.466812	0.000140106	-1.87103e-10	-0.401303
218711069	chr2:218711069:C:T	9.09258e-08	-1.87103e-10	-0.635683	0.000117433	-1.87103e-10	-0.577841
218711400	chr2:218711400:C:G	9.18816e-08	-1.87103e-10	-0.625225	0.000114257	-1.87103e-10	-0.605254
218712018	chr2:218712018:A:G	4.89563e-08	-1.87103e-10	-1.2548	6.0498e-05	-1.87103e-10	-1.24109
218712243	chr2:218712243:C:T	5.32438e-08	-1.87103e-10	-1.17085	6.66076e-05	-1.87103e-10	-1.14489
218712650	chr2:218712650:A:G	9.31224e-08	-1.87103e-10	-0.611811	0.000120117	-1.87103e-10	-0.555235
218712961	chr2:218712961:G:A	9.57036e-08	-1.87103e-10	-0.584471	0.000126711	-1.87103e-10	-0.501795
218713321	chr2:218713321:A:C	9.11401e-08	-1.87103e-10	-0.633328	0.000117475	-1.87103e-10	-0.57748
218713638	chr2:218713638:T:G	4.45361e-05	5.32194	0.23639	0.00210171	2.01242	0.294382
218714309	chr2:218714309:A:G	4.73178e-08	-1.87103e-10	-1.28884	5.81823e-05	-1.87103e-10	-1.28012
218714797	chr2:218714797:T:TG	5.46883e-08	-1.87103e-10	-1.14408	6.67649e-05	-1.87103e-10	-1.14253
218714844	chr2:218714844:AACAG:A	4.65709e-08	-1.87103e-10	-1.30475	5.67916e-05	-1.87103e-10	-1.30432
218714848	chr2:218714848:G:A	9.41072e-09	-1.60353	-1.30034	1.03745e-05	-1.70282	-1.30154
218715019	chr2:218715019:AAGTT:A	7.87159e-08	-1.87103e-10	-0.779881	9.82459e-05	-1.87103e-10	-0.756231
218715323	chr2:218715323:A:G	8.96626e-08	-1.87103e-10	-0.649673	0.000115456	-1.87103e-10	-0.594811
218715724	chr2:218715724:C:T	9.05891e-08	-1.87103e-10	-0.639393	0.000116697	-1.87103e-10	-0.584123
218716554	chr2:218716554:C:G	1.6683e-08	-1.06095	-1.27038	1.81625e-05	-1.16723	-1.27712
218716606	chr2:218716606:G:A	7.84367e-08	-1.87103e-10	-0.783435	9.78955e-05	-1.87103e-10	-0.759804
218716777	chr2:218716777:G:C	5.29235e-08	-1.87103e-10	-1.17688	6.47935e-05	-1.87103e-10	-1.1725
218716920	chr2:218716920:G:A	1.1812e-08	-1.4219	-1.25471	1.20937e-05	-1.59541	-1.25561
218717098	chr2:218717098:C:T	1.37649e-08	-1.71404	-0.809559	1.73248e-05	-1.72986	-0.761705
218717260	chr2:218717260:G:C	4.6625e-08	-1.87103e-10	-1.30359	5.68411e-05	-1.87103e-10	-1.30345
218717885	chr2:218717885:G:A	7.62238e-08	-1.87103e-10	-0.812053	9.47034e-05	-1.87103e-10	-0.792955
218717938	chr2:218717938:G:A	7.20516e-08	-1.87103e-10	-0.868344	8.94077e-05	-1.87103e-10	-0.850498
218718174	chr2:218718174:T:C	2.69435e-06	2.59821	0.154974	0.000372906	0.367042	0.21058
218718247	chr2:218718247:T:G	8.69568e-08	-0.680316	-3.15521e-10	8.39147e-05	-0.913904	-3.15521e-10
218718418	chr2:218718418:G:A	8.22147e-08	-1.87103e-10	-0.736393	0.000102315	-1.87103e-10	-0.715647
218718533	chr2:218718533:C:T	5.41682e-08	-1.87103e-10	-1.15363	6.79152e-05	-1.87103e-10	-1.12545
218718542	chr2:218718542:C:T	7.23507e-08	-1.87103e-10	-0.864202	9.00948e-05	-1.87103e-10	-0.842842
218718915	chr2:218718915:A:G	7.70596e-08	-1.87103e-10	-0.801147	9.57268e-05	-1.87103e-10	-0.782206
218719067	chr2:218719067:G:A	7.31353e-08	-1.87103e-10	-0.853415	9.10937e-05	-1.87103e-10	-0.831816
218719135	chr2:218719135:C:T	5.58544e-08	-1.87103e-10	-1.12298	6.81828e-05	-1.87103e-10	-1.12151
218719182	chr2:218719182:C:T	7.1894e-08	-1.87103e-10	-0.870534	8.9161e-05	-1.87103e-10	-0.853261
218719243	chr2:218719243:A:G	5.59434e-08	-1.87103e-10	-1.12139	6.85448e-05	-1.87103e-10	-1.11622
218719302	chr2:218719302:A:G	4.49377e-07	-1.87103e-10	0.962136	0.000632598	-1.87103e-10	1.10613
218720199	chr2:218720199:C:T	1.28764e-08	-1.31046	-1.27987	1.31112e-05	-1.50278	-1.26746
218720266	chr2:218720266:G:T	4.65706e-08	-1.87103e-10	-1.30476	5.67799e-05	-1.87103e-10	-1.30452
218720668	chr2:218720668:C:T	6.66294e-08	-1.87103e-10	-0.94658	8.26903e-05	-1.87103e-10	-0.928602
218720707	chr2:218720707:T:C	4.68436e-08	-1.87103e-10	-1.29891	5.68152e-05	-1.87103e-10	-1.3039
218720756	chr2:218720756:G:A	7.08168e-08	-1.87103e-10	-0.88563	8.74855e-05	-1.87103e-10	-0.872232
218720888	chr2:218720888:C:T	6.77022e-08	-1.87103e-10	-0.930607	8.40379e-05	-1.87103e-10	-0.912436
218721132	chr2:218721132:A:G	4.69532e-08	-1.87103e-10	-1.29657	5.71564e-05	-1.87103e-10	-1.29791
218721899	chr2:218721899:G:A	2.87942e-08	-1.78555	-3.15521e-10	4.10329e-05	-1.62933	-3.15521e-10
218722568	chr2:218722568:A:G	6.46022e-07	2.1879	-0.862794	9.84651e-05	0.0977603	-0.851763
218722617	chr2:218722617:G:A	5.44202e-08	-1.87103e-10	-1.14899	6.78402e-05	-1.87103e-10	-1.12655
218723411	chr2:218723411:A:G	4.64017e-07	1.96138	-0.967185	7.58138e-05	-0.0586901	-0.956734
218723974	chr2:218723974:A:G	6.5864e-07	2.218	-0.873547	9.93918e-05	0.118013	-0.862649
218724167	chr2:218724167:G:T	2.75068e-06	2.59829	0.175589	0.000378515	0.367062	0.225489
218724441	chr2:218724441:C:T	4.92783e-07	2.05948	-1.00514	7.79981e-05	0.008076	-0.995097
218724452	chr2:218724452:T:C	6.4328e-07	2.19869	-0.877841	9.77064e-05	0.105259	-0.866997
218724699	chr2:218724699:A:C	5.34367e-08	-1.87103e-10	-1.16723	6.65277e-05	-1.87103e-10	-1.14609
218725077	chr2:218725077:T:G	2.94061e-08	-1.76452	-3.15521e-10	3.54352e-05	-1.776	-3.15521e-10
218725107	chr2:218725107:A:G	4.6565e-08	-1.87103e-10	-1.30488	5.67714e-05	-1.87103e-10	-1.30467
218725602	chr2:218725602:C:T	3.42906e-08	-0.676387	-0.934469	6.75822e-05	-0.218746	-0.911615
218725625	chr2:218725625:G:A	3.03574e-08	-1.73269	-3.15521e-10	3.40684e-05	-1.81533	-3.15521e-10
218726152	chr2:218726152:C:G	4.88452e-08	-1.87103e-10	-1.25707	5.91465e-05	-1.87103e-10	-1.26369
218726272	chr2:218726272:G:A	8.8071e-08	-1.87103e-10	-0.667583	0.000109423	-1.87103e-10	-0.648485
218726498	chr2:218726498:C:T	4.65942e-08	-1.87103e-10	-1.30425	5.67767e-05	-1.87103e-10	-1.30458
218726568	chr2:218726568:C:T	4.67265e-08	-1.87103e-10	-1.30141	5.68355e-05	-1.87103e-10	-1.30354
218726611	chr2:218726611:G:A	2.79765e-08	-1.81436	-3.15521e-10	3.47693e-05	-1.79497	-3.15521e-10
218726898	chr2:218726898:G:A	4.65655e-08	-1.87103e-10	-1.30487	5.68243e-05	-1.87103e-10	-1.30374
218727008	chr2:218727008:C:T	2.14327e-07	-1.87103e-10	0.221776	0.000267123	-1.87103e-10	0.244004
218727503	chr2:218727503:C:T	5.13852e-08	-1.87103e-10	-1.20638	6.12903e-05	-1.87103e-10	-1.22808
218727504	chr2:218727504:A:G	4.95485e-07	2.22809	-1.16828	7.34397e-05	0.118225	-1.16546
218727599	chr2:218727599:G:A	7.03627e-07	2.277	-0.866482	0.000104501	0.160953	-0.855457
218727609	chr2:218727609:G:A	5.42804e-08	-1.87103e-10	-1.15156	6.64662e-05	-1.87103e-10	-1.14701
218728606	chr2:218728606:G:A	4.98165e-08	-1.23738	-3.15521e-10	4.83601e-05	-1.46503	-3.15521e-10
218728619	chr2:218728619:C:T	5.52285e-08	-1.87103e-10	-1.13425	6.7646e-05	-1.87103e-10	-1.12942
218728987	chr2:218728987:C:T	4.83332e-08	-1.87103e-10	-1.26761	5.89443e-05	-1.87103e-10	-1.26711
218729497	chr2:218729497:C:G	6.13255e-08	-1.87103e-10	-1.02953	7.62556e-05	-1.87103e-10	-1.00961
218730463	chr2:218730463:A:G	6.56722e-07	2.17248	-0.830942	0.000100445	0.0852268	-0.819326
218730507	chr2:218730507:C:T	5.42526e-08	-1.87103e-10	-1.15208	6.64317e-05	-1.87103e-10	-1.14753
218730508	chr2:218730508:A:G	4.90212e-08	-1.87103e-10	-1.25347	5.95465e-05	-1.87103e-10	-1.25695
218730730	chr2:218730730:CA:C	6.0103e-08	-1.87103e-10	-1.04967	7.47955e-05	-1.87103e-10	-1.02895
218730784	chr2:218730784:A:G	4.68316e-07	1.94585	-0.94243	7.69225e-05	-0.0694088	-0.931497
218730825	chr2:218730825:C:T	1.16051e-07	-0.391693	-3.15521e-10	0.00025802	0.209333	-3.15521e-10
218730895	chr2:218730895:A:C	5.0847e-08	-1.87103e-10	-1.21691	6.28187e-05	-1.87103e-10	-1.20345
218730906	chr2:218730906:C:A	2.81729e-08	-1.80737	-3.15521e-10	3.85762e-05	-1.69107	-3.15521e-10
218730987	chr2:218730987:T:C	7.0408e-07	2.23548	-0.824319	0.000105605	0.128825	-0.812825
218731209	chr2:218731209:G:A	3.94435e-07	1.68181	-0.850077	8.62953e-05	-0.114419	-0.771511
218731598	chr2:218731598:G:A	1.26445e-08	-1.4036	-1.2049	1.3291e-05	-1.57778	-1.17884
218731730	chr2:218731730:C:T	5.03505e-08	-1.87103e-10	-1.22672	6.11165e-05	-1.87103e-10	-1.23092
218732298	chr2:218732298:A:G	4.65947e-08	-1.87103e-10	-1.30424	5.67772e-05	-1.87103e-10	-1.30457
218732462	chr2:218732462:T:C	6.82123e-07	2.23005	-0.85057	0.000102477	0.12522	-0.839286
218732709	chr2:218732709:G:A	5.32085e-08	-1.87103e-10	-1.17151	6.62379e-05	-1.87103e-10	-1.15045
218733237	chr2:218733237:A:G	5.27384e-07	2.11204	-0.989839	8.20071e-05	0.0428361	-0.979734
218733318	chr2:218733318:A:T	6.44189e-07	2.19937	-0.877107	9.78663e-05	0.103498	-0.8636
218733369	chr2:218733369:G:A	5.21687e-07	2.10524	-0.993899	8.12837e-05	0.0378529	-0.983612
218734054	chr2:218734054:G:T	1.27532e-08	-1.41205	-1.1879	1.34578e-05	-1.58426	-1.15989
218734193	chr2:218734193:A:G	7.41442e-08	-0.839714	-3.15521e-10	7.96033e-05	-0.966649	-3.15521e-10
218734545	chr2:218734545:G:A	5.20986e-07	2.07761	-0.967609	8.19541e-05	0.019421	-0.956967
218735034	chr2:218735034:A:G	1.19636e-07	-0.361275	-3.15521e-10	0.000267165	0.244163	-3.15521e-10
218735345	chr2:218735345:T:G	6.2152e-08	-1.87103e-10	-1.01614	7.57235e-05	-1.87103e-10	-1.01662
218735593	chr2:218735593:A:T	2.7708e-06	2.64416	0.137011	0.00037484	0.396385	0.186409
218735712	chr2:218735712:A:G	7.00577e-07	2.25527	-0.849096	0.000104434	0.142692	-0.837837
218735742	chr2:218735742:G:A	8.50295e-08	-1.87103e-10	-0.702728	0.000108783	-1.87103e-10	-0.654354
218735809	chr2:218735809:A:AT	5.44689e-08	-1.87103e-10	-1.1481	6.67009e-05	-1.87103e-10	-1.14349
218736068	chr2:218736068:A:G	5.37736e-08	-1.87103e-10	-1.16094	6.58446e-05	-1.87103e-10	-1.15641
218736126	chr2:218736126:C:CACCAT	6.83694e-08	-1.87103e-10	-0.920801	8.48696e-05	-1.87103e-10	-0.902589
218736425	chr2:218736425:G:C	7.03948e-08	-1.87103e-10	-0.891607	8.74377e-05	-1.87103e-10	-0.872779
218736591	chr2:218736591:C:CT	1.73463e-07	1.25894	-1.2487	4.06211e-05	-0.416993	-1.22242
218736779	chr2:218736779:A:G	5.43122e-08	-1.87103e-10	-1.15098	6.65066e-05	-1.87103e-10	-1.1464
218737403	chr2:218737403:G:C	4.65818e-08	-1.87103e-10	-1.30452	5.67732e-05	-1.87103e-10	-1.30464
218737776	chr2:218737776:G:C	5.94408e-07	2.22927	-0.987428	8.91398e-05	0.123426	-0.976924
218737817	chr2:218737817:G:T	4.65653e-08	-1.87103e-10	-1.30487	5.67601e-05	-1.87103e-10	-1.30487
218738096	chr2:218738096:G:A	2.46664e-06	2.89619	-0.231304	0.000299674	0.543858	-0.184867
218738929	chr2:218738929:G:A	7.29499e-08	-1.87103e-10	-0.855953	9.07785e-05	-1.87103e-10	-0.835282
218739518	chr2:218739518:A:G	1.0464e-07	-0.495197	-3.15521e-10	4.69451e-05	-1.49473	-3.15521e-10
218739603	chr2:218739603:T:C	2.16116e-07	1.35636	-1.12627	5.22581e-05	-0.308103	-1.07941
218740395	chr2:218740395:G:A	6.64778e-07	2.18203	-0.828308	0.000101562	0.0908192	-0.813854
218740809	chr2:218740809:C:T	8.72687e-08	-1.87103e-10	-0.676735	0.000108396	-1.87103e-10	-0.657911
218740847	chr2:218740847:C:T	5.94514e-08	-1.87103e-10	-1.06057	7.35926e-05	-1.87103e-10	-1.04516
218740937	chr2:218740937:G:A	5.77929e-08	-1.87103e-10	-1.08886	7.14835e-05	-1.87103e-10	-1.07424
218741055	chr2:218741055:G:A	5.42443e-08	-1.87103e-10	-1.15223	6.64149e-05	-1.87103e-10	-1.14778
218741106	chr2:218741106:T:C	5.42498e-08	-1.87103e-10	-1.15213	6.64285e-05	-1.87103e-10	-1.14758
218741206	chr2:218741206:G:A	7.60258e-07	2.34586	-0.857927	0.000110251	0.205674	-0.846622
218741329	chr2:218741329:C:T	7.22517e-07	2.27276	-0.835746	0.000107199	0.155168	-0.824184
218741355	chr2:218741355:G:C	3.27769e-07	-1.87103e-10	0.646583	0.000422217	-1.87103e-10	0.701815
218741454	chr2:218741454:C:T	3.1439e-06	2.54883	0.358665	0.000440881	0.329776	0.415294
218741495	chr2:218741495:T:G	2.9853e-06	2.63689	0.218837	0.000405993	0.39232	0.270312
218741771	chr2:218741771:T:A	5.42693e-08	-1.87103e-10	-1.15177	6.64527e-05	-1.87103e-10	-1.14721
218741815	chr2:218741815:C:A	6.57713e-07	2.20502	-0.861982	9.97677e-05	0.107203	-0.848063
218741898	chr2:218741898:A:G	5.42494e-08	-1.87103e-10	-1.15213	6.64277e-05	-1.87103e-10	-1.14759
218742025	chr2:218742025:A:G	1.52615e-08	-1.2131	-1.20729	1.43855e-05	-1.46946	-1.20802
218742129	chr2:218742129:A:T	1.35755e-08	-1.25534	-1.28211	1.56852e-05	-1.30232	-1.28866
218742208	chr2:218742208:A:G	3.06639e-06	2.63999	0.242536	0.000416552	0.39385	0.294457
218742677	chr2:218742677:A:G	4.65949e-08	-1.87103e-10	-1.30424	5.67773e-05	-1.87103e-10	-1.30457
218742688	chr2:218742688:A:G	4.72176e-08	-1.87103e-10	-1.29096	5.7282e-05	-1.87103e-10	-1.29572
218743096	chr2:218743096:A:G	5.1299e-07	2.05031	-0.955775	8.12904e-05	-0.000728624	-0.944948
218743268	chr2:218743268:G:T	4.65947e-08	-1.87103e-10	-1.30424	5.67771e-05	-1.87103e-10	-1.30457
218743420	chr2:218743420:G:A	4.69129e-08	-1.87103e-10	-1.29743	5.71103e-05	-1.87103e-10	-1.29872
218743574	chr2:218743574:A:G	3.15687e-08	-0.448426	-1.24513	3.56073e-05	-0.518624	-1.25253
218743678	chr2:218743678:G:GTTTTGT	6.87971e-08	-1.87103e-10	-0.914565	8.54542e-05	-1.87103e-10	-0.895725
218744439	chr2:218744439:T:G	6.97043e-07	2.24365	-0.842525	0.000104375	0.135315	-0.831028
218744717	chr2:218744717:T:C	6.28364e-07	2.16363	-0.866234	9.6607e-05	0.0793325	-0.852386
218744815	chr2:218744815:G:A	5.38132e-08	-1.87103e-10	-1.16021	6.70471e-05	-1.87103e-10	-1.13831
218745039	chr2:218745039:G:A	1.59274e-08	-1.17684	-1.20084	1.48771e-05	-1.44215	-1.20173
218745053	chr2:218745053:G:A	6.45628e-07	2.18247	-0.85797	9.86601e-05	0.0919648	-0.843989
218745155	chr2:218745155:G:A	5.11838e-08	-1.87103e-10	-1.2103	6.40141e-05	-1.87103e-10	-1.1846
218745599	chr2:218745599:G:A	3.06747e-06	2.7559	0.12698	0.000402626	0.477828	0.176476
218745710	chr2:218745710:A:G	1.60098e-06	3.29645	-1.06381	0.000167297	0.8378	-1.06173
218746005	chr2:218746005:C:T	1.27753e-08	-1.38884	-1.20937	1.33726e-05	-1.56655	-1.18394
218747487	chr2:218747487:T:G	8.55174e-08	-1.87103e-10	-0.697007	0.000106143	-1.87103e-10	-0.678919
218748524	chr2:218748524:A:G	1.4392e-08	-1.25734	-1.22171	1.41372e-05	-1.49679	-1.1981
218748526	chr2:218748526:G:A	6.24752e-07	2.11847	-0.826843	9.75665e-05	0.049182	-0.812353
218748884	chr2:218748884:C:T	5.58842e-08	-1.87103e-10	-1.12245	6.8458e-05	-1.87103e-10	-1.11748
218748959	chr2:218748959:G:A	5.04347e-08	-1.87103e-10	-1.22505	6.22707e-05	-1.87103e-10	-1.21221
218749049	chr2:218749049:A:G	1.44559e-08	-1.26116	-1.21346	1.42251e-05	-1.5	-1.1887
218749143	chr2:218749143:C:T	1.31864e-08	-1.27264	-1.2939	1.52771e-05	-1.31909	-1.29827
218749706	chr2:218749706:A:G	4.98731e-08	-1.87103e-10	-1.23625	6.05462e-05	-1.87103e-10	-1.2403
218750618	chr2:218750618:C:T	7.34285e-08	-1.87103e-10	-0.849415	9.07839e-05	-1.87103e-10	-0.835223
218751051	chr2:218751051:T:C	5.07435e-08	-1.87103e-10	-1.21894	6.20671e-05	-1.87103e-10	-1.21549
218751076	chr2:218751076:A:G	2.80768e-08	-1.81078	-3.15521e-10	3.42283e-05	-1.81065	-3.15521e-10
218751107	chr2:218751107:C:G	4.8693e-08	-1.87103e-10	-1.26019	5.8949e-05	-1.87103e-10	-1.26703
218751155	chr2:218751155:CTCATGTTTGGCTCTG:C	9.61147e-07	2.7866	-1.0642	0.00012128	0.490574	-1.03617
218751187	chr2:218751187:G:T	1.57711e-06	3.28554	-1.06792	0.000164882	0.827363	-1.06584
218751245	chr2:218751245:T:C	1.24563e-07	-0.320914	-3.15521e-10	0.000129927	-0.476735	-3.15521e-10
218751587	chr2:218751587:C:A	5.42494e-08	-1.87103e-10	-1.15213	6.64277e-05	-1.87103e-10	-1.14759
218751958	chr2:218751958:A:G	9.25362e-07	2.78363	-1.09917	0.000116316	0.486637	-1.07403
218752372	chr2:218752372:C:T	2.83003e-08	-1.80285	-3.15521e-10	3.4286e-05	-1.80897	-3.15521e-10
218752470	chr2:218752470:A:C	5.04347e-08	-1.87103e-10	-1.22505	6.22707e-05	-1.87103e-10	-1.21221
218753514	chr2:218753514:A:C	3.014e-06	2.69932	0.165975	0.000402104	0.436291	0.216714
218753935	chr2:218753935:AC:A	5.42757e-08	-1.87103e-10	-1.15165	6.64536e-05	-1.87103e-10	-1.1472
218754202	chr2:218754202:C:T	4.93103e-08	-1.87103e-10	-1.24759	6.00624e-05	-1.87103e-10	-1.24832
218754293	chr2:218754293:G:A	4.68777e-08	-1.87103e-10	-1.29818	5.75047e-05	-1.87103e-10	-1.29184
218754357	chr2:218754357:A:T	5.03922e-08	-1.87103e-10	-1.22589	6.22143e-05	-1.87103e-10	-1.21312
218754827	chr2:218754827:C:T	7.44188e-07	2.29201	-0.825439	0.000109753	0.168319	-0.81379
218755043	chr2:218755043:T:C	7.00229e-07	2.22477	-0.819091	0.000105425	0.121562	-0.807269
218755798	chr2:218755798:T:C	7.191e-07	2.27177	-0.839492	0.000106772	0.154918	-0.82793
218756095	chr2:218756095:A:G	2.6232e-07	-1.87103e-10	0.423838	0.000357731	-1.87103e-10	0.536076
218756186	chr2:218756186:C:T	6.90239e-07	2.24016	-0.848853	0.000103448	0.132796	-0.837432
218756194	chr2:218756194:G:A	5.88738e-08	-1.87103e-10	-1.07033	7.32043e-05	-1.87103e-10	-1.05045
218756284	chr2:218756284:A:G	4.92865e-08	-1.87103e-10	-1.24808	5.96458e-05	-1.87103e-10	-1.25528
218756311	chr2:218756311:A:G	3.59683e-08	-1.56309	-3.15521e-10	4.17072e-05	-1.61303	-3.15521e-10
218756535	chr2:218756535:C:T	7.16526e-07	2.26352	-0.834828	0.000106678	0.149371	-0.823261
218756650	chr2:218756650:A:G	4.59585e-07	-1.87103e-10	0.984597	0.000647405	-1.87103e-10	1.12927
218756919	chr2:218756919:G:C	3.29221e-06	2.71021	0.243373	0.000438212	0.444094	0.294903
218757286	chr2:218757286:A:G	6.63024e-08	-1.87103e-10	-0.9515	8.37856e-05	-1.87103e-10	-0.915444
218757615	chr2:218757615:G:A	5.19615e-08	-1.87103e-10	-1.19522	6.42744e-05	-1.87103e-10	-1.18054
218758055	chr2:218758055:G:A	1.39852e-06	3.15656	-1.05912	0.000151528	0.734061	-1.05699
218758088	chr2:218758088:T:C	1.93222e-07	1.34346	-1.22535	4.42606e-05	-0.358453	-1.19516
218758367	chr2:218758367:A:G	6.40369e-07	2.18819	-0.871872	9.7675e-05	0.0960662	-0.858125
218758730	chr2:218758730:G:T	3.90594e-08	-1.48064	-3.15521e-10	4.31341e-05	-1.57939	-3.15521e-10
218758816	chr2:218758816:A:G	4.81064e-08	-1.87103e-10	-1.27231	5.86528e-05	-1.87103e-10	-1.27207
218758826	chr2:218758826:T:C	6.53129e-08	-1.87103e-10	-0.966537	8.05824e-05	-1.87103e-10	-0.954424
218759064	chr2:218759064:G:C	4.65902e-08	-1.87103e-10	-1.30434	5.67734e-05	-1.87103e-10	-1.30464
218759447	chr2:218759447:G:A	3.07953e-06	2.65013	0.236677	0.000417097	0.401723	0.28789
218759826	chr2:218759826:A:T	7.41094e-07	2.26579	-0.803386	0.000110128	0.149384	-0.791446
218759835	chr2:218759835:A:G	4.65959e-08	-1.87103e-10	-1.30421	5.67782e-05	-1.87103e-10	-1.30455
218760005	chr2:218760005:T:C	9.04469e-09	-1.64225	-1.3013	9.97869e-06	-1.74952	-1.29374
218760289	chr2:218760289:G:A	4.72013e-08	-1.87103e-10	-1.29131	5.76466e-05	-1.87103e-10	-1.28937
218760677	chr2:218760677:A:C	4.32352e-07	-1.87103e-10	0.923513	0.000607956	-1.87103e-10	1.0664
218761000	chr2:218761000:A:C	6.6163e-07	2.20238	-0.853399	0.000100508	0.105821	-0.839293
218761141	chr2:218761141:T:G	1.59339e-07	1.17169	-1.24638	3.84782e-05	-0.473951	-1.21966
218761344	chr2:218761344:C:T	6.27747e-07	2.14996	-0.853545	9.69279e-05	0.0697331	-0.83947
218761366	chr2:218761366:C:A	6.30276e-08	-1.87103e-10	-1.00215	7.77081e-05	-1.87103e-10	-0.990745
218761371	chr2:218761371:A:G	4.19505e-07	-1.87103e-10	0.893349	0.000589337	-1.87103e-10	1.03529
218761749	chr2:218761749:A:T	1.22973e-07	-1.87103e-10	-0.333764	0.000165721	-1.87103e-10	-0.233397
218761766	chr2:218761766:C:T	5.76653e-07	2.19445	-0.982935	8.7473e-05	0.0999099	-0.972284
218761982	chr2:218761982:C:T	5.53681e-08	-1.87103e-10	-1.13172	6.78108e-05	-1.87103e-10	-1.12698
218762281	chr2:218762281:G:A	2.97053e-07	1.52315	-0.974963	7.60664e-05	-0.0430853	-0.969012
218762327	chr2:218762327:G:C	7.02199e-07	2.23809	-0.829603	0.000105357	0.13163	-0.817978
218762800	chr2:218762800:T:C	5.12348e-08	-1.87103e-10	-1.20931	6.40831e-05	-1.87103e-10	-1.18352
218763155	chr2:218763155:C:G	5.09269e-08	-1.87103e-10	-1.21534	6.17978e-05	-1.87103e-10	-1.21984
218763398	chr2:218763398:C:T	5.07219e-08	-1.87103e-10	-1.21937	6.26588e-05	-1.87103e-10	-1.206
218763460	chr2:218763460:G:A	7.60129e-07	2.34131	-0.853547	0.00011043	0.20282	-0.84214
218763468	chr2:218763468:A:G	6.47108e-07	2.18234	-0.855554	9.88497e-05	0.0914131	-0.841517
218763604	chr2:218763604:A:G	4.45694e-08	-1.34868	-3.15521e-10	4.14349e-05	-1.61958	-3.15521e-10
218764036	chr2:218764036:T:C	3.15199e-06	2.67966	0.230401	0.000423568	0.422807	0.282201
218764459	chr2:218764459:T:G	5.06346e-08	-1.87103e-10	-1.22109	6.19227e-05	-1.87103e-10	-1.21782
218764562	chr2:218764562:G:A	4.65847e-08	-1.87103e-10	-1.30445	5.67691e-05	-1.87103e-10	-1.30471
218764580	chr2:218764580:T:C	6.14357e-07	2.04152	-0.766672	9.88245e-05	0.000919629	-0.751279
218765251	chr2:218765251:A:G	4.85439e-08	-1.87103e-10	-1.26326	5.91963e-05	-1.87103e-10	-1.26285
218765315	chr2:218765315:G:A	4.65668e-08	-1.87103e-10	-1.30484	5.67598e-05	-1.87103e-10	-1.30488
218765367	chr2:218765367:G:A	4.95883e-08	-1.87103e-10	-1.24197	6.11479e-05	-1.87103e-10	-1.23041
218765484	chr2:218765484:T:C	7.23154e-07	2.27201	-0.834111	0.000109304	0.172285	-0.821861
218765649	chr2:218765649:C:G	5.04742e-08	-1.87103e-10	-1.22426	6.17308e-05	-1.87103e-10	-1.22092
218765768	chr2:218765768:C:T	5.84363e-08	-1.87103e-10	-1.07779	7.23006e-05	-1.87103e-10	-1.06287
218765787	chr2:218765787:C:T	6.54916e-07	2.19416	-0.855382	9.96379e-05	0.0992486	-0.841411
218765791	chr2:218765791:C:T	7.03171e-08	-1.87103e-10	-0.892711	8.68693e-05	-1.87103e-10	-0.8793
218765842	chr2:218765842:C:T	1.47611e-06	3.21556	-1.06412	0.000157429	0.777327	-1.06205
218765859	chr2:218765859:G:A	5.48621e-08	-1.87103e-10	-1.1409	6.71898e-05	-1.87103e-10	-1.13618
218765943	chr2:218765943:A:G	7.85449e-07	2.38514	-0.864615	0.000113075	0.235155	-0.850808
218766037	chr2:218766037:C:T	4.76847e-08	-1.87103e-10	-1.28112	5.90315e-05	-1.87103e-10	-1.26563
218766240	chr2:218766240:T:A	5.47958e-08	-1.87103e-10	-1.14211	6.71064e-05	-1.87103e-10	-1.13743
218766242	chr2:218766242:C:G	1.5492e-07	1.12521	-1.22803	3.94481e-05	-0.470284	-1.19843
218766417	chr2:218766417:C:T	5.01386e-08	-1.87103e-10	-1.23094	6.18778e-05	-1.87103e-10	-1.21854
218766496	chr2:218766496:G:A	7.22957e-07	2.31109	-0.873471	0.000106028	0.182334	-0.862335
218766514	chr2:218766514:C:T	4.66282e-08	-1.87103e-10	-1.30352	5.68077e-05	-1.87103e-10	-1.30403
218766574	chr2:218766574:G:A	3.22811e-07	1.47454	-0.843204	7.82976e-05	-0.219195	-0.763993
218766713	chr2:218766713:A:G	6.19933e-07	2.2183	-0.934413	9.33254e-05	0.114421	-0.922034
218766780	chr2:218766780:A:G	7.15194e-07	2.26822	-0.841395	0.000106254	0.15205	-0.829925
218766915	chr2:218766915:ATG:A	9.85432e-08	-1.87103e-10	-0.555232	0.000123916	-1.87103e-10	-0.5241
218766919	chr2:218766919:AGTGTT:A	9.8423e-08	-1.87103e-10	-0.556452	0.000123755	-1.87103e-10	-0.525399
218767085	chr2:218767085:G:A	1.56352e-08	-1.18859	-1.20761	1.5092e-05	-1.44731	-1.18223
218767132	chr2:218767132:A:T	5.52685e-07	2.17254	-1.00348	8.43209e-05	0.0843361	-0.993412
218767237	chr2:218767237:G:A	3.24286e-07	1.4791	-0.843203	7.85616e-05	-0.215868	-0.763954
218767358	chr2:218767358:G:A	4.9601e-08	-1.87103e-10	-1.24172	6.04179e-05	-1.87103e-10	-1.24242
218767376	chr2:218767376:A:C	4.65941e-08	-1.87103e-10	-1.30425	5.67766e-05	-1.87103e-10	-1.30458
218767489	chr2:218767489:C:A	4.6594e-08	-1.87103e-10	-1.30426	5.67765e-05	-1.87103e-10	-1.30458
218767494	chr2:218767494:G:A	1.46753e-08	-1.22402	-1.23554	1.41758e-05	-1.4778	-1.21436
218767565	chr2:218767565:C:T	6.82837e-07	2.25407	-0.873538	0.000101726	0.141206	-0.862625
218767719	chr2:218767719:T:C	5.6404e-08	-1.87103e-10	-1.11319	6.90368e-05	-1.87103e-10	-1.10906
218767885	chr2:218767885:TA:T	6.85928e-07	2.23772	-0.852678	0.000102751	0.130143	-0.841535
218767999	chr2:218767999:C:G	6.67288e-07	2.23762	-0.880125	0.000100209	0.130339	-0.866781
218768026	chr2:218768026:A:C	6.96809e-07	2.29448	-0.893697	0.000102845	0.170019	-0.880499
218768348	chr2:218768348:T:G	4.16287e-06	4.37686	-1.18862	0.000251122	1.36364	-1.18141
218768350	chr2:218768350:T:G	3.97434e-06	4.33051	-1.18862	0.000242934	1.33049	-1.18141
218768458	chr2:218768458:T:C	6.24859e-07	2.20414	-0.912342	9.46772e-05	0.106121	-0.899352
218768461	chr2:218768461:T:C	6.84642e-08	-1.87103e-10	-0.919415	8.50022e-05	-1.87103e-10	-0.901027
218768476	chr2:218768476:A:G	7.48754e-08	-1.87103e-10	-0.829901	9.31431e-05	-1.87103e-10	-0.809568
218768494	chr2:218768494:C:T	7.36009e-08	-1.87103e-10	-0.847069	9.15328e-05	-1.87103e-10	-0.827008
218768508	chr2:218768508:T:A	7.33711e-08	-1.87103e-10	-0.850196	9.12382e-05	-1.87103e-10	-0.830231
218768544	chr2:218768544:T:G	7.75345e-08	-1.87103e-10	-0.795004	9.65264e-05	-1.87103e-10	-0.773888
218768562	chr2:218768562:C:T	5.80552e-08	-1.87103e-10	-1.08433	7.21436e-05	-1.87103e-10	-1.06505
218768828	chr2:218768828:C:T	8.53527e-08	-1.87103e-10	-0.698934	0.000105965	-1.87103e-10	-0.680593
218769092	chr2:218769092:C:T	7.41754e-07	2.35275	-0.88946	0.000107417	0.21172	-0.878706
218769544	chr2:218769544:C:T	1.28275e-08	-1.33769	-1.25644	1.28302e-05	-1.53462	-1.25728
218769999	chr2:218769999:G:A	8.10666e-07	2.44101	-0.888879	0.000114297	0.27333	-0.878235
218770765	chr2:218770765:C:T	6.40645e-07	2.20952	-0.892767	9.71006e-05	0.111523	-0.87948
218770777	chr2:218770777:TTTTTGCAGTG:T	6.03875e-07	2.15063	-0.892992	9.32142e-05	0.0709534	-0.879758
218771461	chr2:218771461:G:C	6.49328e-07	2.22562	-0.895408	9.767e-05	0.12015	-0.88226
218772063	chr2:218772063:T:C	6.73309e-07	2.24281	-0.876331	0.000100877	0.135672	-0.865476
218772097	chr2:218772097:G:A	6.75629e-08	-1.87103e-10	-0.932667	8.38762e-05	-1.87103e-10	-0.914363
218772127	chr2:218772127:C:G	5.07213e-08	-1.87103e-10	-1.21938	6.20391e-05	-1.87103e-10	-1.21594
218772180	chr2:218772180:T:C	6.98234e-07	2.27704	-0.874215	0.000103449	0.158687	-0.863311
218772397	chr2:218772397:T:A	5.42994e-08	-1.87103e-10	-1.15121	6.6483e-05	-1.87103e-10	-1.14676
218772522	chr2:218772522:G:A	2.7914e-08	-1.8166	-3.15521e-10	3.68748e-05	-1.73618	-3.15521e-10
218773161	chr2:218773161:A:G	2.70992e-06	2.59441	0.16454	0.000372592	0.361582	0.215198
218773816	chr2:218773816:A:G	7.28268e-07	2.31191	-0.866966	0.000106709	0.182403	-0.855998
218773886	chr2:218773886:C:T	4.91048e-08	-1.87103e-10	-1.25177	6.00176e-05	-1.87103e-10	-1.24907
218774468	chr2:218774468:T:A	4.6593e-08	-1.87103e-10	-1.30428	5.67757e-05	-1.87103e-10	-1.3046
218774996	chr2:218774996:C:T	6.50919e-07	2.22711	-0.89445	9.81521e-05	0.124046	-0.881232
218775087	chr2:218775087:G:A	5.05821e-08	-1.87103e-10	-1.22213	6.24631e-05	-1.87103e-10	-1.20913
218775139	chr2:218775139:T:C	6.71925e-07	2.24846	-0.884039	0.000100477	0.139509	-0.873289
218775209	chr2:218775209:C:A	5.26448e-08	-1.87103e-10	-1.18216	6.44268e-05	-1.87103e-10	-1.17817
218775302	chr2:218775302:G:A	5.36433e-07	2.16796	-1.02874	8.2005e-05	0.0821784	-1.0191
218775402	chr2:218775402:T:C	6.9009e-07	2.21545	-0.824357	0.000104478	0.118129	-0.812862
218775897	chr2:218775897:T:C	9.96949e-07	2.87262	-1.11365	0.000117889	0.537861	-1.11182
218776160	chr2:218776160:G:A	4.70457e-08	-1.87103e-10	-1.29461	5.72585e-05	-1.87103e-10	-1.29613
218776984	chr2:218776984:C:T	4.67104e-08	-1.87103e-10	-1.30176	5.68908e-05	-1.87103e-10	-1.30257
218777762	chr2:218777762:T:A	4.67189e-08	-1.87103e-10	-1.30158	5.68997e-05	-1.87103e-10	-1.30241
218777878	chr2:218777878:G:A	5.31354e-07	2.14319	-1.01349	8.20006e-05	0.0664193	-1.0034
218777897	chr2:218777897:C:G	1.47827e-07	1.07262	-1.2223	3.84012e-05	-0.503843	-1.19177
218778286	chr2:218778286:G:C	1.20096e-08	-1.35516	-1.30486	1.39666e-05	-1.40257	-1.30446
218778313	chr2:218778313:A:G	5.53274e-08	-1.87103e-10	-1.13246	6.78307e-05	-1.87103e-10	-1.12669
218778543	chr2:218778543:G:T	5.80411e-07	2.22018	-1.00217	8.75386e-05	0.120404	-0.99203
218778594	chr2:218778594:C:T	6.28045e-07	2.1891	-0.892214	9.59355e-05	0.098804	-0.878832
218778604	chr2:218778604:G:A	1.36688e-08	-1.37603	-1.15458	1.37223e-05	-1.56649	-1.1582
218778621	chr2:218778621:G:T	4.6722e-08	-1.87103e-10	-1.30151	5.69031e-05	-1.87103e-10	-1.30235
218779158	chr2:218779158:A:G	4.67206e-08	-1.87103e-10	-1.30154	5.67665e-05	-1.87103e-10	-1.30476
218779804	chr2:218779804:T:A	5.63215e-08	-1.87103e-10	-1.11465	6.89933e-05	-1.87103e-10	-1.1097
218780566	chr2:218780566:T:C	6.05931e-08	-1.87103e-10	-1.04155	7.46319e-05	-1.87103e-10	-1.03114
218780739	chr2:218780739:G:A	1.74881e-06	2.54925	-0.228281	0.000242428	0.331461	-0.184462
218780754	chr2:218780754:T:C	2.75641e-06	2.63486	0.141095	0.000375524	0.39352	0.191098
218780830	chr2:218780830:G:A	2.05475e-06	2.68631	-0.204128	0.000273782	0.428185	-0.159559
218780904	chr2:218780904:G:A	5.06508e-08	-1.87103e-10	-1.22077	6.19195e-05	-1.87103e-10	-1.21787
218781270	chr2:218781270:TCTC:T	5.35528e-08	-1.87103e-10	-1.16506	6.55762e-05	-1.87103e-10	-1.16049
218781368	chr2:218781368:A:G	6.64715e-08	-1.87103e-10	-0.948953	8.20625e-05	-1.87103e-10	-0.936223
218781453	chr2:218781453:C:T	4.65862e-08	-1.87103e-10	-1.30442	5.67985e-05	-1.87103e-10	-1.30419
218781575	chr2:218781575:A:G	4.8093e-08	-1.87103e-10	-1.27259	5.84769e-05	-1.87103e-10	-1.27507
218781609	chr2:218781609:G:T	5.24777e-08	-1.87103e-10	-1.18534	6.37115e-05	-1.87103e-10	-1.18934
218781747	chr2:218781747:T:C	7.44258e-08	-1.87103e-10	-0.835924	9.00464e-05	-1.87103e-10	-0.84338
218782524	chr2:218782524:G:A	5.95947e-08	-1.05816	-3.15521e-10	5.86386e-05	-1.27231	-3.15521e-10
218782630	chr2:218782630:A:C	4.90641e-08	-1.87103e-10	-1.2526	6.00383e-05	-1.87103e-10	-1.24872
218782732	chr2:218782732:A:G	1.30452e-08	-1.34205	-1.23525	1.30817e-05	-1.55994	-1.21255
218782764	chr2:218782764:G:A	1.99989e-07	0.898911	-0.746375	5.92954e-05	-0.587528	-0.673644
218782990	chr2:218782990:C:T	4.68292e-08	-1.87103e-10	-1.29922	5.71386e-05	-1.87103e-10	-1.29823
218783391	chr2:218783391:G:A	4.6614e-08	-1.87103e-10	-1.30383	5.68546e-05	-1.87103e-10	-1.30321
218783525	chr2:218783525:C:T	4.66588e-08	-1.87103e-10	-1.30287	5.68655e-05	-1.87103e-10	-1.30302
218784022	chr2:218784022:T:G	4.89604e-08	-1.87103e-10	-1.25471	6.09358e-05	-1.87103e-10	-1.23388
218784320	chr2:218784320:G:A	4.6863e-08	-1.87103e-10	-1.2985	5.69858e-05	-1.87103e-10	-1.3009
218784562	chr2:218784562:T:C	4.65789e-08	-1.87103e-10	-1.30458	5.67681e-05	-1.87103e-10	-1.30473
218784815	chr2:218784815:G:T	4.6578e-08	-1.87103e-10	-1.3046	5.67673e-05	-1.87103e-10	-1.30474
218785573	chr2:218785573:A:C	4.65761e-08	-1.87103e-10	-1.30464	5.67752e-05	-1.87103e-10	-1.30461
218786117	chr2:218786117:C:T	1.49849e-08	-1.13514	-1.30354	1.47919e-05	-1.34496	-1.30466
218786272	chr2:218786272:CCT:C	4.82749e-08	-1.87103e-10	-1.26881	5.93517e-05	-1.87103e-10	-1.26022
218786342	chr2:218786342:A:G	6.42888e-08	-1.87103e-10	-0.982341	7.65764e-05	-1.87103e-10	-1.00542
218786626	chr2:218786626:G:T	1.35573e-08	-1.35627	-1.18253	1.41523e-05	-1.53986	-1.15396
218786859	chr2:218786859:A:C	5.95282e-08	-1.87103e-10	-1.05928	7.22555e-05	-1.87103e-10	-1.0635
218787049	chr2:218787049:C:A	5.08108e-08	-1.87103e-10	-1.21762	6.21572e-05	-1.87103e-10	-1.21404
218787096	chr2:218787096:G:A	1.12836e-08	-1.41875	-1.30363	1.15919e-05	-1.59243	-1.30097
218787418	chr2:218787418:T:A	1.76383e-07	0.791101	-0.764173	5.30215e-05	-0.686178	-0.686828
218787430	chr2:218787430:T:C	1.9243e-07	0.856505	-0.742499	5.67016e-05	-0.642336	-0.663566
218787563	chr2:218787563:A:G	1.8682e-07	0.860275	-0.775858	5.47404e-05	-0.641437	-0.699666
218787650	chr2:218787650:G:A	1.47749e-07	0.711444	-0.861658	3.98673e-05	-0.866029	-0.79212
218787809	chr2:218787809:T:C	1.80083e-07	0.702612	-0.65492	5.62746e-05	-0.746334	-0.567128
218788977	chr2:218788977:T:C	3.71781e-08	-1.53001	-3.15521e-10	5.91916e-05	-1.26292	-3.15521e-10
218789428	chr2:218789428:G:A	4.65833e-08	-1.87103e-10	-1.30448	5.67921e-05	-1.87103e-10	-1.30431
218789529	chr2:218789529:T:C	4.65981e-08	-1.87103e-10	-1.30417	5.68135e-05	-1.87103e-10	-1.30393
218789537	chr2:218789537:C:T	2.64517e-08	-0.604027	-1.26638	2.39343e-05	-0.897563	-1.27083
218789804	chr2:218789804:C:A	2.63766e-08	-0.616801	-1.25645	2.38834e-05	-0.909052	-1.26147
218789966	chr2:218789966:G:C	5.173e-08	-1.87103e-10	-1.19969	6.33228e-05	-1.87103e-10	-1.19546
218789975	chr2:218789975:A:T	1.42891e-08	-1.1938	-1.29243	1.41433e-05	-1.40898	-1.28548
218790209	chr2:218790209:T:C	6.92842e-08	0.315702	-1.22321	2.3898e-05	-0.978651	-1.19126
218790488	chr2:218790488:T:G	1.73245e-07	0.615469	-0.606488	5.60272e-05	-0.801895	-0.515973
218790891	chr2:218790891:C:T	5.31044e-08	-1.87103e-10	-1.17347	6.5034e-05	-1.87103e-10	-1.16879
218790943	chr2:218790943:TGCCTGCCTCA:T	7.10232e-08	-1.87103e-10	-0.882719	8.86813e-05	-1.87103e-10	-0.858655
218791110	chr2:218791110:A:G	6.53353e-08	-1.87103e-10	-0.966194	8.25564e-05	-1.87103e-10	-0.930223
218791400	chr2:218791400:A:G	6.62319e-08	-1.87103e-10	-0.952564	8.37431e-05	-1.87103e-10	-0.915951
218791990	chr2:218791990:T:G	2.0241e-07	0.679628	-0.515057	6.43628e-05	-0.760516	-0.418653
218792022	chr2:218792022:C:CA	5.06876e-07	-1.87103e-10	1.08254	0.00070464	-1.87103e-10	1.21398
218792230	chr2:218792230:T:C	6.56628e-08	-1.87103e-10	-0.961194	8.29918e-05	-1.87103e-10	-0.924963
218792290	chr2:218792290:A:T	1.63855e-07	0.478667	-0.525409	5.62025e-05	-0.884665	-0.430078
218793156	chr2:218793156:A:G	4.85353e-08	-1.87103e-10	-1.26343	5.97219e-05	-1.87103e-10	-1.25401
218793447	chr2:218793447:A:T	8.95374e-08	0.0383396	-0.689409	3.74592e-05	-1.1153	-0.605158
218793568	chr2:218793568:A:G	5.94446e-08	-1.87103e-10	-1.06068	7.11003e-05	-1.87103e-10	-1.07961
218793701	chr2:218793701:C:T	3.632e-08	-1.55336	-3.15521e-10	4.36618e-05	-1.56723	-3.15521e-10
218793886	chr2:218793886:C:T	1.45118e-06	3.12369	-0.989289	0.000219377	1.01672	-0.969635
218793894	chr2:218793894:A:T	2.9679e-07	1.2725	-0.7252	9.60449e-05	-0.122262	-0.656627
218794143	chr2:218794143:T:C	4.65713e-08	-1.87103e-10	-1.30474	5.68739e-05	-1.87103e-10	-1.30287
218794383	chr2:218794383:C:T	5.21988e-08	-1.87103e-10	-1.19067	6.3491e-05	-1.87103e-10	-1.19281
218795064	chr2:218795064:C:G	1.0588e-06	1.9191	-0.0999413	0.000244413	0.159546	-0.0043928
218795076	chr2:218795076:A:G	1.13064e-06	1.96681	-0.0820041	0.000257656	0.193264	0.0146566
218795188	chr2:218795188:A:G	2.47326e-06	2.2346	0.432965	0.000528163	0.36947	0.55623
218795252	chr2:218795252:T:C	9.53672e-08	-1.87103e-10	-0.587992	0.000121849	-1.87103e-10	-0.540924
218795332	chr2:218795332:G:A	7.28445e-08	-1.87103e-10	-0.857399	9.22845e-05	-1.87103e-10	-0.818829
218795341	chr2:218795341:T:C	2.2538e-06	2.13587	0.438779	0.000493382	0.295652	0.561927
218795379	chr2:218795379:T:C	4.66462e-08	-1.87103e-10	-1.30314	5.68709e-05	-1.87103e-10	-1.30292
218795523	chr2:218795523:A:G	5.09253e-08	-1.87103e-10	-1.21537	6.23398e-05	-1.87103e-10	-1.2111
218795623	chr2:218795623:A:G	1.13686e-06	2.0375	-0.147202	0.000253094	0.244526	-0.0544702
218795651	chr2:218795651:T:C	2.2961e-06	2.17717	0.416075	0.000496906	0.326356	0.53834
218795695	chr2:218795695:A:G	5.10507e-08	-1.87103e-10	-1.21291	6.23726e-05	-1.87103e-10	-1.21058
218796141	chr2:218796141:G:A	4.86314e-08	-1.87103e-10	-1.26146	5.93531e-05	-1.87103e-10	-1.2602
218796332	chr2:218796332:C:A	7.7438e-07	1.91287	-0.406538	0.00017658	0.153914	-0.323844
218798025	chr2:218798025:CAG:C	8.00516e-08	-1.87103e-10	-0.763055	9.72164e-05	-1.87103e-10	-0.766765
218798166	chr2:218798166:C:A	5.05599e-07	1.51516	-0.435143	0.000124347	-0.134003	-0.386626
218798430	chr2:218798430:G:A	6.73338e-07	1.83537	-0.468848	0.000157212	0.104426	-0.390533
218798644	chr2:218798644:A:G	2.98536e-08	-1.74942	-3.15521e-10	3.39996e-05	-1.81736	-3.15521e-10
218799009	chr2:218799009:A:G	5.01114e-08	-1.87103e-10	-1.23148	6.11971e-05	-1.87103e-10	-1.22961
218799210	chr2:218799210:C:T	5.43383e-08	-1.87103e-10	-1.1505	6.63726e-05	-1.87103e-10	-1.14842
218799316	chr2:218799316:T:C	2.37605e-07	-1.87103e-10	0.324884	0.000322689	-1.87103e-10	0.432985
218799796	chr2:218799796:A:G	6.29529e-07	1.6051	-0.305854	0.000165772	-0.0132146	-0.219874
218800122	chr2:218800122:G:A	5.43006e-08	-1.87103e-10	-1.15119	6.67986e-05	-1.87103e-10	-1.14202
218800254	chr2:218800254:G:T	6.48416e-07	1.71459	-0.385784	0.000165361	0.0671999	-0.302776
218800612	chr2:218800612:T:C	9.81579e-07	1.78074	-0.0372994	0.0002483	0.110809	0.0601233
218800992	chr2:218800992:T:A	5.96045e-07	2.2505	-1.00591	0.000121143	0.421913	-0.968643
218801240	chr2:218801240:G:A	5.84794e-07	1.63507	-0.409533	0.000152263	0.00938837	-0.327485
218801459	chr2:218801459:T:C	8.62965e-07	1.62922	-0.0145742	0.000228571	0.00493044	0.0832101
218801654	chr2:218801654:T:C	7.47428e-07	1.28984	0.181071	0.000207971	-0.250144	0.243837
218801786	chr2:218801786:T:G	8.37125e-07	1.68276	-0.0985099	0.000217694	0.0432648	-0.00387879
218802394	chr2:218802394:C:T	4.90776e-08	-1.87103e-10	-1.25232	5.98462e-05	-1.87103e-10	-1.25193
218802504	chr2:218802504:A:G	1.47211e-06	1.89349	0.255237	0.000355098	0.178255	0.350433
218802690	chr2:218802690:T:C	1.01401e-06	1.88155	-0.105607	0.000242317	0.168738	-0.0221948
218802740	chr2:218802740:T:A	1.03366e-06	1.87534	-0.0801996	0.00024785	0.164197	0.00492046
218802787	chr2:218802787:T:A	1.02175e-06	1.86953	-0.0859818	0.000245118	0.159848	-0.00181399
218803059	chr2:218803059:C:T	5.42369e-08	-1.87103e-10	-1.15237	6.67191e-05	-1.87103e-10	-1.14321
218803500	chr2:218803500:T:C	8.00477e-08	-1.87103e-10	-0.763104	0.000100173	-1.87103e-10	-0.736803
218804029	chr2:218804029:G:A	6.05497e-07	1.7332	-0.472873	0.000149834	0.0696085	-0.403788
218804090	chr2:218804090:A:G	7.17054e-07	1.6169	-0.187471	0.00018498	-0.0158639	-0.107594
218804278	chr2:218804278:C:T	4.85236e-08	-1.87103e-10	-1.26368	6.02849e-05	-1.87103e-10	-1.24462
218804279	chr2:218804279:A:G	4.86016e-07	1.49643	-0.455919	0.000131787	-0.0849299	-0.377588
218804418	chr2:218804418:T:C	5.55023e-07	1.66948	-0.496194	0.000139383	0.0215278	-0.428009
218804420	chr2:218804420:G:A	5.14517e-08	-1.87103e-10	-1.20508	6.3546e-05	-1.87103e-10	-1.19194
218804425	chr2:218804425:T:A	5.76275e-07	1.70705	-0.496194	0.000143209	0.0486081	-0.428009
218804566	chr2:218804566:C:T	3.50173e-08	-1.58988	-3.15521e-10	3.90203e-05	-1.67962	-3.15521e-10
218804652	chr2:218804652:T:G	4.27626e-08	-1.39006	-3.15521e-10	4.0941e-05	-1.63157	-3.15521e-10
218804765	chr2:218804765:A:T	5.64638e-07	1.65776	-0.467299	0.000142508	0.013661	-0.397971
218804982	chr2:218804982:C:A	4.67203e-08	-1.87103e-10	-1.30155	5.70016e-05	-1.87103e-10	-1.30063
218805152	chr2:218805152:A:T	6.91061e-07	1.77196	-0.37946	0.000170242	0.09693	-0.303412
218805182	chr2:218805182:T:C	4.70424e-08	-1.87103e-10	-1.29468	5.76011e-05	-1.87103e-10	-1.29016
218805284	chr2:218805284:C:T	4.66859e-08	-1.87103e-10	-1.30228	5.69534e-05	-1.87103e-10	-1.30147
218805539	chr2:218805539:G:A	3.92885e-07	-1.87103e-10	0.82779	0.000508863	-1.87103e-10	0.888474
218806044	chr2:218806044:A:G	5.09187e-08	-1.87103e-10	-1.2155	6.27517e-05	-1.87103e-10	-1.20452
218806242	chr2:218806242:A:G	5.44619e-08	-1.87103e-10	-1.14823	6.60873e-05	-1.87103e-10	-1.15273
218806306	chr2:218806306:G:A	2.81396e-08	-1.80855	-3.15521e-10	3.90218e-05	-1.67958	-3.15521e-10
218806875	chr2:218806875:A:G	3.57943e-07	1.241	-0.506353	0.000102925	-0.27738	-0.432323
218807105	chr2:218807105:G:A	5.04834e-08	-1.87103e-10	-1.22408	6.22252e-05	-1.87103e-10	-1.21295
218808114	chr2:218808114:T:G	2.90141e-08	-1.77794	-3.15521e-10	3.47839e-05	-1.79455	-3.15521e-10
218808526	chr2:218808526:C:T	9.43285e-08	-1.87103e-10	-0.598943	0.000120607	-1.87103e-10	-0.551168
218808839	chr2:218808839:A:T	4.981e-08	-1.87103e-10	-1.23751	6.1287e-05	-1.87103e-10	-1.22814
218809056	chr2:218809056:C:T	4.68122e-08	-1.87103e-10	-1.29958	5.70886e-05	-1.87103e-10	-1.2991
218809427	chr2:218809427:A:C	2.90723e-08	-1.16399	-0.611947	3.43101e-05	-1.25324	-0.555024
218809452	chr2:218809452:T:TAC	5.00008e-08	-1.87103e-10	-1.23369	6.10635e-05	-1.87103e-10	-1.23179
218809966	chr2:218809966:G:T	4.66721e-08	-1.87103e-10	-1.30258	5.70241e-05	-1.87103e-10	-1.30023
218809990	chr2:218809990:A:G	3.87403e-08	-1.48885	-3.15521e-10	4.57777e-05	-1.51991	-3.15521e-10
218810395	chr2:218810395:G:A	4.84064e-08	-1.87103e-10	-1.26609	5.91705e-05	-1.87103e-10	-1.26328
218810464	chr2:218810464:T:C	4.79396e-08	-1.87103e-10	-1.27578	5.78911e-05	-1.87103e-10	-1.28514
218810522	chr2:218810522:C:T	1.14485e-08	-1.8142	-0.893669	1.42999e-05	-1.81691	-0.866544
218810840	chr2:218810840:G:T	9.15528e-09	-1.80847	-1.12292	1.1259e-05	-1.81734	-1.1052
218810922	chr2:218810922:C:T	9.21005e-09	-1.77775	-1.14768	1.13399e-05	-1.80022	-1.11516
218811728	chr2:218811728:C:T	4.73018e-08	-1.87103e-10	-1.28918	5.75662e-05	-1.87103e-10	-1.29077
218812081	chr2:218812081:T:G	4.67938e-08	-1.87103e-10	-1.29997	5.72663e-05	-1.87103e-10	-1.29599
218812578	chr2:218812578:C:T	5.97251e-08	-1.87103e-10	-1.05597	7.78288e-05	-1.87103e-10	-0.989193
218812967	chr2:218812967:A:G	2.96708e-08	-1.75556	-3.15521e-10	3.54354e-05	-1.77599	-3.15521e-10
218813000	chr2:218813000:G:A	8.20349e-07	-1.87103e-10	1.564	0.00128265	-1.87103e-10	1.81298
218813133	chr2:218813133:G:C	4.73445e-08	-1.87103e-10	-1.28828	5.76184e-05	-1.87103e-10	-1.28986
218813698	chr2:218813698:C:T	1.27133e-06	2.62354	-0.621444	0.000276816	0.899946	-0.620299
218813770	chr2:218813770:C:T	4.66917e-08	-1.87103e-10	-1.30216	5.71073e-05	-1.87103e-10	-1.29877
218813835	chr2:218813835:C:T	4.81107e-08	-1.87103e-10	-1.27222	5.80503e-05	-1.87103e-10	-1.2824
218814154	chr2:218814154:C:T	2.85595e-08	-1.79374	-3.15521e-10	3.87148e-05	-1.68748	-3.15521e-10
218814242	chr2:218814242:A:C	8.67479e-09	-1.69856	-1.28675	1.08371e-05	-1.66895	-1.29178
218814829	chr2:218814829:G:A	4.93821e-08	-1.87103e-10	-1.24614	5.93526e-05	-1.87103e-10	-1.26021
218815440	chr2:218815440:C:T	8.57719e-09	-1.71466	-1.28196	1.06855e-05	-1.68732	-1.2875
218815523	chr2:218815523:A:G	4.84467e-08	-1.87103e-10	-1.26526	5.93343e-05	-1.87103e-10	-1.26052
218815567	chr2:218815567:G:A	3.40085e-08	-1.61912	-3.15521e-10	4.73515e-05	-1.48611	-3.15521e-10
218815849	chr2:218815849:G:A	6.18093e-08	-1.87103e-10	-1.02167	8.00547e-05	-1.87103e-10	-0.960995
218816439	chr2:218816439:C:T	5.97645e-08	-1.87103e-10	-1.05531	7.29438e-05	-1.87103e-10	-1.05402
218816814	chr2:218816814:C:T	5.61835e-08	-1.87103e-10	-1.1171	6.92726e-05	-1.87103e-10	-1.10565
218816959	chr2:218816959:A:G	4.6576e-08	-1.87103e-10	-1.30464	5.68515e-05	-1.87103e-10	-1.30326
218817469	chr2:218817469:T:A	9.86324e-08	-1.87103e-10	-0.554326	0.000116251	-1.87103e-10	-0.58795
218817529	chr2:218817529:G:C	8.14234e-09	-1.75885	-1.2898	1.0057e-05	-1.74664	-1.2888
218817534	chr2:218817534:C:T	1.5846e-08	-1.74783	-0.634979	1.9833e-05	-1.73428	-0.622076
218817956	chr2:218817956:T:C	5.70206e-08	-1.87103e-10	-1.10231	6.82744e-05	-1.87103e-10	-1.12017
218818089	chr2:218818089:C:T	1.17453e-07	-1.87103e-10	-0.379685	0.000141454	-1.87103e-10	-0.391733
218818441	chr2:218818441:G:A	6.22007e-08	-1.87103e-10	-1.01536	7.48571e-05	-1.87103e-10	-1.02812
218819074	chr2:218819074:G:A	4.81585e-08	-1.87103e-10	-1.27123	5.88196e-05	-1.87103e-10	-1.26923
218819157	chr2:218819157:G:A	5.31718e-08	-1.87103e-10	-1.1722	6.78485e-05	-1.87103e-10	-1.12643
218819301	chr2:218819301:T:C	4.69625e-08	-1.87103e-10	-1.29638	5.80265e-05	-1.87103e-10	-1.28281
218819550	chr2:218819550:G:A	4.71908e-08	-1.87103e-10	-1.29153	5.73278e-05	-1.87103e-10	-1.29492
218820013	chr2:218820013:C:T	5.29473e-08	-1.87103e-10	-1.17643	6.38042e-05	-1.87103e-10	-1.18789
218820201	chr2:218820201:T:C	4.91366e-08	-1.87103e-10	-1.25112	6.07061e-05	-1.87103e-10	-1.23766
218821023	chr2:218821023:C:A	4.66047e-08	-1.87103e-10	-1.30402	5.67695e-05	-1.87103e-10	-1.30471
218821030	chr2:218821030:C:G	4.74196e-08	-1.87103e-10	-1.28669	5.80764e-05	-1.87103e-10	-1.28194
218821314	chr2:218821314:T:G	4.67835e-08	-1.87103e-10	-1.3002	5.70118e-05	-1.87103e-10	-1.30045
218822874	chr2:218822874:A:G	8.22868e-09	-1.81699	-1.22111	1.07253e-05	-1.7353	-1.2358
218823583	chr2:218823583:A:G	4.88035e-08	-1.87103e-10	-1.25792	5.89134e-05	-1.87103e-10	-1.26764
218823787	chr2:218823787:G:A	1.15655e-07	-1.87103e-10	-0.395112	0.000157052	-1.87103e-10	-0.287127
218824009	chr2:218824009:G:A	4.79991e-08	-1.87103e-10	-1.27454	5.81999e-05	-1.87103e-10	-1.27982
218824198	chr2:218824198:G:A	5.32907e-08	-1.87103e-10	-1.16996	6.40361e-05	-1.87103e-10	-1.18426
218824243	chr2:218824243:G:A	4.68132e-08	-1.87103e-10	-1.29956	5.73092e-05	-1.87103e-10	-1.29524
218824456	chr2:218824456:G:T	4.83401e-08	-1.87103e-10	-1.26747	5.9047e-05	-1.87103e-10	-1.26537
218824848	chr2:218824848:C:T	6.85669e-08	-1.87103e-10	-0.917916	8.24069e-05	-1.87103e-10	-0.932036
218824867	chr2:218824867:G:C	8.61768e-08	-1.87103e-10	-0.689325	0.000113698	-1.87103e-10	-0.610158
218824879	chr2:218824879:G:A	5.03052e-08	-1.87103e-10	-1.22762	6.08089e-05	-1.87103e-10	-1.23597
218825121	chr2:218825121:G:A	8.1636e-08	-1.87103e-10	-0.743456	0.000107274	-1.87103e-10	-0.668319
218825169	chr2:218825169:T:C	4.85917e-08	-1.87103e-10	-1.26227	5.96206e-05	-1.87103e-10	-1.2557
218825434	chr2:218825434:G:GGA	6.69207e-08	-1.87103e-10	-0.942219	8.37515e-05	-1.87103e-10	-0.915851
218825455	chr2:218825455:C:T	1.41932e-08	-1.81761	-0.675348	1.80377e-05	-1.81371	-0.637526
218825509	chr2:218825509:G:A	4.95694e-08	-1.87103e-10	-1.24235	5.98458e-05	-1.87103e-10	-1.25193
218825605	chr2:218825605:A:G	4.69818e-08	-1.87103e-10	-1.29597	5.70738e-05	-1.87103e-10	-1.29936
218825617	chr2:218825617:T:C	4.72353e-08	-1.87103e-10	-1.29059	5.76521e-05	-1.87103e-10	-1.28928
218825650	chr2:218825650:A:G	4.90934e-08	-1.87103e-10	-1.252	5.93178e-05	-1.87103e-10	-1.2608
218826483	chr2:218826483:G:T	4.7934e-08	-1.87103e-10	-1.2759	5.85324e-05	-1.87103e-10	-1.27412
218826667	chr2:218826667:A:G	1.22166e-08	-1.60258	-1.04035	1.51442e-05	-1.57468	-1.05141
218826745	chr2:218826745:A:G	5.10197e-08	-1.87103e-10	-1.21352	6.14714e-05	-1.87103e-10	-1.22513
218826772	chr2:218826772:T:G	4.70986e-08	-1.87103e-10	-1.29348	5.70072e-05	-1.87103e-10	-1.30053
218826794	chr2:218826794:G:A	4.68334e-08	-1.87103e-10	-1.29913	5.6972e-05	-1.87103e-10	-1.30114
218826843	chr2:218826843:A:G	1.44604e-08	-1.51173	-0.962577	1.68854e-05	-1.55739	-0.959865
218827078	chr2:218827078:G:A	2.8004e-08	-1.81338	-3.15521e-10	3.40077e-05	-1.81712	-3.15521e-10
218827399	chr2:218827399:C:T	4.66049e-08	-1.87103e-10	-1.30402	5.69142e-05	-1.87103e-10	-1.30216
218827410	chr2:218827410:A:G	4.68543e-08	-1.87103e-10	-1.29868	5.68426e-05	-1.87103e-10	-1.30342
218827464	chr2:218827464:C:T	5.0544e-08	-1.87103e-10	-1.22288	6.09346e-05	-1.87103e-10	-1.2339
218827540	chr2:218827540:G:A	4.66698e-08	-1.87103e-10	-1.30263	5.70513e-05	-1.87103e-10	-1.29975
218828761	chr2:218828761:C:T	2.64825e-07	-1.87103e-10	0.433342	0.000380385	-1.87103e-10	0.597479
218828855	chr2:218828855:C:T	4.7315e-08	-1.87103e-10	-1.2889	5.7313e-05	-1.87103e-10	-1.29518
218829031	chr2:218829031:C:T	3.01847e-08	-1.73839	-3.15521e-10	3.49043e-05	-1.79109	-3.15521e-10
218829068	chr2:218829068:A:AT	4.65803e-08	-1.87103e-10	-1.30455	5.68519e-05	-1.87103e-10	-1.30325
218829133	chr2:218829133:T:C	5.44341e-08	-1.87103e-10	-1.14874	6.47214e-05	-1.87103e-10	-1.17361
218829993	chr2:218829993:G:A	1.78404e-07	-1.87103e-10	0.0383235	0.000225115	-1.87103e-10	0.0729079
218830194	chr2:218830194:G:A	5.71644e-08	-1.87103e-10	-1.09979	6.9098e-05	-1.87103e-10	-1.10818
218830602	chr2:218830602:T:C	8.19981e-09	-1.75983	-1.28179	9.79954e-06	-1.76841	-1.29296
218830620	chr2:218830620:C:T	5.86372e-08	-1.87103e-10	-1.07436	7.49109e-05	-1.87103e-10	-1.02741
218830764	chr2:218830764:G:C	1.22395e-08	-1.62432	-1.01673	1.39977e-05	-1.6851	-1.01971
218831118	chr2:218831118:T:C	4.876e-08	-1.87103e-10	-1.25882	5.90561e-05	-1.87103e-10	-1.26522
218831581	chr2:218831581:A:G	4.81704e-08	-1.87103e-10	-1.27098	5.84019e-05	-1.87103e-10	-1.27636
218831708	chr2:218831708:C:A	6.67683e-07	-1.87103e-10	1.35809	0.0010243	-1.87103e-10	1.58806
218831762	chr2:218831762:G:A	5.5981e-08	-1.87103e-10	-1.12071	6.92958e-05	-1.87103e-10	-1.10532
218831838	chr2:218831838:C:T	1.58508e-07	-1.87103e-10	-0.0799217	0.000190985	-1.87103e-10	-0.0915099
218832532	chr2:218832532:C:T	4.66205e-08	-1.87103e-10	-1.30369	5.68477e-05	-1.87103e-10	-1.30333
218832645	chr2:218832645:G:A	3.25079e-08	-1.66424	-3.15521e-10	4.61459e-05	-1.5119	-3.15521e-10
218833420	chr2:218833420:A:G	7.42721e-08	-1.87103e-10	-0.837991	8.81363e-05	-1.87103e-10	-0.86482
218833722	chr2:218833722:C:T	8.09084e-07	-1.87103e-10	1.55018	0.00125163	-1.87103e-10	1.7885
218834254	chr2:218834254:C:T	4.85292e-08	-1.87103e-10	-1.26356	5.85556e-05	-1.87103e-10	-1.27373
218834454	chr2:218834454:T:C	1.81364e-07	0.0547804	-3.15521e-10	0.000151704	-0.32177	-3.15521e-10
218834467	chr2:218834467:A:G	1.30924e-07	-1.87103e-10	-0.271106	0.000163187	-1.87103e-10	-0.24881
218834571	chr2:218834571:C:T	4.81159e-08	-1.87103e-10	-1.27211	5.8254e-05	-1.87103e-10	-1.27889
218834715	chr2:218834715:G:T	4.81899e-08	-1.87103e-10	-1.27058	5.90348e-05	-1.87103e-10	-1.26558
218834851	chr2:218834851:G:T	5.69737e-08	-1.87103e-10	-1.10314	7.05798e-05	-1.87103e-10	-1.08696
218835276	chr2:218835276:G:A	7.44629e-08	-0.835426	-3.15521e-10	7.61543e-05	-1.01094	-3.15521e-10
218836672	chr2:218836672:A:C	4.80815e-08	-1.87103e-10	-1.27283	5.81066e-05	-1.87103e-10	-1.28143
218837788	chr2:218837788:A:G	4.8009e-08	-1.87103e-10	-1.27434	5.87845e-05	-1.87103e-10	-1.26983
218838174	chr2:218838174:T:C	1.60763e-08	-1.06419	-1.3042	1.95275e-05	-1.06819	-1.3037
218838208	chr2:218838208:C:T	6.90908e-08	-1.87103e-10	-0.910306	8.23281e-05	-1.87103e-10	-0.932993
218838269	chr2:218838269:A:C	4.8379e-08	-1.87103e-10	-1.26666	5.83936e-05	-1.87103e-10	-1.2765
218838575	chr2:218838575:A:C	1.55997e-08	-1.22327	-1.1752	1.55836e-05	-1.42058	-1.1769
218838667	chr2:218838667:G:A	7.27616e-08	-1.87103e-10	-0.858538	9.38308e-05	-1.87103e-10	-0.802212
218838714	chr2:218838714:TG:T	4.67786e-08	-1.87103e-10	-1.3003	5.6857e-05	-1.87103e-10	-1.30317
218838717	chr2:218838717:G:T	4.67809e-08	-1.87103e-10	-1.30025	5.68586e-05	-1.87103e-10	-1.30314
218838961	chr2:218838961:C:A	8.79864e-08	-1.87103e-10	-0.668544	0.000113013	-1.87103e-10	-0.616203
218838979	chr2:218838979:T:G	1.59781e-08	-1.57057	-0.803934	1.91324e-05	-1.64061	-0.751716
218839717	chr2:218839717:GAA:G	4.65976e-08	-1.87103e-10	-1.30418	5.67614e-05	-1.87103e-10	-1.30485
218840227	chr2:218840227:T:C	4.67822e-08	-1.87103e-10	-1.30022	5.686e-05	-1.87103e-10	-1.30311
218840308	chr2:218840308:C:T	4.65951e-08	-1.87103e-10	-1.30423	5.67598e-05	-1.87103e-10	-1.30488
218840334	chr2:218840334:C:A	7.16768e-08	-1.87103e-10	-0.87356	9.23397e-05	-1.87103e-10	-0.818231
218840378	chr2:218840378:C:T	1.46194e-08	-1.78974	-0.673633	1.88908e-05	-1.76936	-0.63567
218840410	chr2:218840410:T:C	6.99109e-08	-1.87103e-10	-0.898505	8.32638e-05	-1.87103e-10	-0.921691
218840716	chr2:218840716:C:T	4.77795e-08	-1.87103e-10	-1.27913	5.84842e-05	-1.87103e-10	-1.27495
218840895	chr2:218840895:C:T	4.80902e-08	-1.87103e-10	-1.27265	5.88926e-05	-1.87103e-10	-1.26799
218841110	chr2:218841110:C:T	2.78865e-08	-1.81758	-3.15521e-10	4.13025e-05	-1.62278	-3.15521e-10
218841547	chr2:218841547:A:G	4.66881e-08	-1.87103e-10	-1.30224	5.67957e-05	-1.87103e-10	-1.30424
218841720	chr2:218841720:C:T	5.545e-08	-1.87103e-10	-1.13025	6.74492e-05	-1.87103e-10	-1.13233
218841812	chr2:218841812:C:T	2.33944e-08	-0.842292	-1.15094	1.85623e-05	-1.24727	-1.17531
218841925	chr2:218841925:C:T	4.8121e-08	-1.87103e-10	-1.27201	5.85047e-05	-1.87103e-10	-1.2746
218841971	chr2:218841971:C:T	1.116e-08	-1.43254	-1.30085	1.25255e-05	-1.51534	-1.3006
218843175	chr2:218843175:A:G	5.13631e-08	-1.87103e-10	-1.20681	6.1943e-05	-1.87103e-10	-1.21749
218843406	chr2:218843406:A:T	4.80758e-08	-1.87103e-10	-1.27295	5.80898e-05	-1.87103e-10	-1.28171
218843427	chr2:218843427:A:G	4.77842e-08	-1.87103e-10	-1.27903	5.77923e-05	-1.87103e-10	-1.28685
218843632	chr2:218843632:T:C	5.26792e-08	-1.87103e-10	-1.18151	6.49487e-05	-1.87103e-10	-1.17011
218843661	chr2:218843661:A:C	2.87624e-08	-1.78666	-3.15521e-10	3.57984e-05	-1.7658	-3.15521e-10
218844043	chr2:218844043:T:C	1.20667e-08	-1.62914	-1.02614	1.33922e-05	-1.79121	-0.957822
218844057	chr2:218844057:T:C	5.2285e-08	-1.87103e-10	-1.18902	6.2999e-05	-1.87103e-10	-1.20059
218844316	chr2:218844316:A:G	4.71382e-08	-1.87103e-10	-1.29264	5.76928e-05	-1.87103e-10	-1.28857
218844427	chr2:218844427:G:A	1.69687e-08	-1.26193	-1.05243	2.33378e-05	-1.19437	-0.999259
218844524	chr2:218844524:G:A	5.24602e-08	-1.87103e-10	-1.18567	6.46991e-05	-1.87103e-10	-1.17396
218844544	chr2:218844544:C:T	6.67779e-08	-1.87103e-10	-0.944354	8.36845e-05	-1.87103e-10	-0.916651
218844555	chr2:218844555:A:G	2.78821e-08	-1.81774	-3.15521e-10	4.05391e-05	-1.64144	-3.15521e-10
218844594	chr2:218844594:G:A	5.4821e-08	-1.87103e-10	-1.14165	6.67121e-05	-1.87103e-10	-1.14332
218845022	chr2:218845022:C:T	1.03956e-08	-1.6232	-1.18114	1.22154e-05	-1.68291	-1.15809
218845421	chr2:218845421:C:T	9.63667e-08	-1.87103e-10	-0.577566	0.000119559	-1.87103e-10	-0.559892
218845756	chr2:218845756:A:T	1.12917e-07	-1.87103e-10	-0.419076	0.000140367	-1.87103e-10	-0.399445
218846046	chr2:218846046:G:A	1.0179e-07	-1.87103e-10	-0.522813	0.000127949	-1.87103e-10	-0.492075
218848115	chr2:218848115:T:C	1.20023e-08	-1.48163	-1.179	1.53356e-05	-1.41152	-1.20201
218848292	chr2:218848292:C:T	1.52645e-08	-1.55395	-0.866244	1.80586e-05	-1.62246	-0.827626
218850063	chr2:218850063:C:T	2.86927e-07	-1.87103e-10	0.513502	0.000420706	-1.87103e-10	0.69823
218850593	chr2:218850593:A:G	1.16281e-08	-1.80505	-0.887249	1.61758e-05	-1.68982	-0.870369
218850607	chr2:218850607:C:T	1.14442e-08	-1.79346	-0.91478	1.62631e-05	-1.65642	-0.898393
218850637	chr2:218850637:GA:G	1.49946e-08	-1.79694	-0.641097	2.11681e-05	-1.66584	-0.625364
218851399	chr2:218851399:C:T	1.18892e-08	-1.78949	-0.880605	1.69963e-05	-1.64728	-0.86343
218851400	chr2:218851400:T:C	1.17419e-08	-1.52745	-1.15511	1.48276e-05	-1.46541	-1.1818
218851767	chr2:218851767:T:A	6.25618e-08	-1.00957	-3.15521e-10	6.27289e-05	-1.20488	-3.15521e-10
218851768	chr2:218851768:T:A	1.17874e-07	-1.87103e-10	-0.37611	0.000142907	-1.87103e-10	-0.38151
218851774	chr2:218851774:T:A	4.706e-08	-1.87103e-10	-1.2943	5.73513e-05	-1.87103e-10	-1.29451
218851966	chr2:218851966:T:C	1.29427e-08	-1.6029	-0.982297	1.53329e-05	-1.66684	-0.946865
218852022	chr2:218852022:T:A	1.31683e-08	-1.47855	-1.08937	1.66736e-05	-1.40938	-1.1205
218852728	chr2:218852728:A:G	3.13785e-08	-1.6996	-3.15521e-10	5.37731e-05	-1.35893	-3.15521e-10
218853058	chr2:218853058:G:A	5.51483e-08	-1.87103e-10	-1.1357	6.9375e-05	-1.87103e-10	-1.10418
218854142	chr2:218854142:G:A	5.85813e-08	-1.87103e-10	-1.07531	7.15451e-05	-1.87103e-10	-1.07338
218854234	chr2:218854234:C:T	2.1287e-08	-1.12594	-0.961688	2.2852e-05	-1.25945	-0.955214
218854348	chr2:218854348:C:T	2.88513e-08	-1.78357	-3.15521e-10	3.52362e-05	-1.78163	-3.15521e-10
218854570	chr2:218854570:T:C	5.13877e-08	-1.87103e-10	-1.20633	6.27256e-05	-1.87103e-10	-1.20493
218855565	chr2:218855565:C:T	4.81607e-08	-1.27118	-3.15521e-10	4.31574e-05	-1.57885	-3.15521e-10
218855626	chr2:218855626:T:C	1.4306e-08	-1.56166	-0.923387	1.69668e-05	-1.5471	-0.965345
218855879	chr2:218855879:A:G	5.61351e-08	-1.87103e-10	-1.11797	7.07166e-05	-1.87103e-10	-1.08502
218856229	chr2:218856229:TAGG:T	7.5556e-08	-0.820853	-3.15521e-10	7.53827e-05	-1.02113	-3.15521e-10
218856467	chr2:218856467:C:T	1.50457e-08	-1.62899	-0.805644	1.73823e-05	-1.71986	-0.768388
218857519	chr2:218857519:G:A	5.78542e-08	-1.87103e-10	-1.0878	7.0652e-05	-1.87103e-10	-1.08594
218857941	chr2:218857941:T:C	1.29635e-08	-1.81394	-0.769645	1.54511e-05	-1.80927	-0.796749
218858656	chr2:218858656:A:G	7.40886e-08	-1.87103e-10	-0.840465	9.25531e-05	-1.87103e-10	-0.815922
218858708	chr2:218858708:C:T	5.74848e-08	-1.87103e-10	-1.09421	7.02142e-05	-1.87103e-10	-1.09215
218859314	chr2:218859314:C:A	6.55893e-08	-1.87103e-10	-0.962314	8.16353e-05	-1.87103e-10	-0.941443
218860143	chr2:218860143:T:C	8.63207e-09	-1.76246	-1.22778	1.1136e-05	-1.72216	-1.21136
218860595	chr2:218860595:C:G	3.90878e-08	-1.78744	0.307525	4.81486e-05	-1.70862	0.239203
218860829	chr2:218860829:G:A	6.26557e-08	-1.87103e-10	-1.00807	7.6609e-05	-1.87103e-10	-1.00499
218860999	chr2:218860999:G:A	4.95219e-08	-1.87103e-10	-1.24331	6.10876e-05	-1.87103e-10	-1.2314
218861348	chr2:218861348:T:C	5.90805e-08	-1.87103e-10	-1.06683	7.37373e-05	-1.87103e-10	-1.0432
218861775	chr2:218861775:T:C	3.22522e-08	-1.69479	0.0226459	3.68425e-05	-1.73516	-0.00189792
218861939	chr2:218861939:C:G	2.62215e-07	-1.87103e-10	0.423439	0.000329099	-1.87103e-10	0.452654
218861950	chr2:218861950:A:C	1.25875e-07	-1.87103e-10	-0.310437	0.000155173	-1.87103e-10	-0.299164
218862196	chr2:218862196:G:A	2.86834e-08	-1.78941	-3.15521e-10	3.62628e-05	-1.75291	-3.15521e-10
218862582	chr2:218862582:C:T	7.29567e-08	-1.87103e-10	-0.855861	8.9556e-05	-1.87103e-10	-0.84884
218862590	chr2:218862590:T:C	2.61263e-08	-1.74045	-0.142332	3.03351e-05	-1.77218	-0.159221
218862599	chr2:218862599:T:A	3.20323e-08	-1.67898	-3.15521e-10	4.04817e-05	-1.64285	-3.15521e-10
218862745	chr2:218862745:G:A	6.57089e-08	-1.87103e-10	-0.960491	7.81877e-05	-1.87103e-10	-0.984593
218862982	chr2:218862982:G:A	4.92223e-08	-1.87103e-10	-1.24938	6.05193e-05	-1.87103e-10	-1.24074
218863082	chr2:218863082:C:T	4.50612e-07	-1.87103e-10	0.964879	0.000684175	-1.87103e-10	1.18451
218863795	chr2:218863795:A:G	1.01337e-08	-1.81753	-1.01233	1.2591e-05	-1.77183	-1.03889
218864093	chr2:218864093:C:T	3.92541e-07	-1.87103e-10	0.826914	0.000591832	-1.87103e-10	1.03952
218864353	chr2:218864353:G:A	1.21492e-08	-1.7568	-0.89167	1.63164e-05	-1.7046	-0.846939
218864426	chr2:218864426:T:C	6.66757e-08	-1.87103e-10	-0.945885	8.48483e-05	-1.87103e-10	-0.902839
218864904	chr2:218864904:A:G	2.48429e-08	-1.70437	-0.228788	2.89719e-05	-1.74013	-0.237246
218865769	chr2:218865769:A:G	6.59838e-08	-1.87103e-10	-0.956318	8.39975e-05	-1.87103e-10	-0.912918
218866001	chr2:218866001:G:T	6.72454e-08	-0.937378	-3.15521e-10	6.3928e-05	-1.18595	-3.15521e-10
218866138	chr2:218866138:C:T	1.49366e-07	-1.87103e-10	-0.139328	0.000195371	-1.87103e-10	-0.0688024
218866295	chr2:218866295:T:C	1.60703e-08	-1.70716	-0.661591	1.7989e-05	-1.78797	-0.665977
218866837	chr2:218866837:T:C	8.26724e-08	-1.87103e-10	-0.730841	0.000106178	-1.87103e-10	-0.678587
218867121	chr2:218867121:G:C	5.37832e-06	-1.87103e-10	3.4444	0.00889064	-1.87103e-10	3.74905
218867420	chr2:218867420:C:G	1.25805e-08	-1.77133	-0.84225	1.4242e-05	-1.81495	-0.872556
218867522	chr2:218867522:C:T	1.17628e-06	1.92438	-3.15521e-10	0.0016458	2.06228	-3.15521e-10
218867739	chr2:218867739:C:T	8.40418e-09	-1.75709	-1.25991	1.07308e-05	-1.6923	-1.27829
218867769	chr2:218867769:C:T	2.78868e-08	-1.81757	-3.15521e-10	3.39977e-05	-1.81741	-3.15521e-10
218867797	chr2:218867797:G:T	2.79469e-08	-1.81542	-3.15521e-10	3.412e-05	-1.81382	-3.15521e-10
218868044	chr2:218868044:G:A	8.61945e-08	-1.87103e-10	-0.68912	0.000112055	-1.87103e-10	-0.624719
218869251	chr2:218869251:T:C	1.38987e-08	-1.75468	-0.759249	1.61031e-05	-1.80203	-0.762662
218869713	chr2:218869713:C:T	7.93009e-08	-1.87103e-10	-0.772477	9.73959e-05	-1.87103e-10	-0.764921
218869917	chr2:218869917:C:T	6.12768e-08	-1.87103e-10	-1.03033	7.45153e-05	-1.87103e-10	-1.0327
218871329	chr2:218871329:T:C	7.65983e-08	-0.807152	-3.15521e-10	6.96606e-05	-1.10007	-3.15521e-10
218871432	chr2:218871432:G:GGCCCCAGCTGACC	4.70517e-08	-1.87103e-10	-1.29448	5.76038e-05	-1.87103e-10	-1.29012
218871647	chr2:218871647:C:G	1.30532e-07	-1.04544	0.771331	7.66877e-05	-1.69467	0.69071
218871750	chr2:218871750:G:A	3.10737e-07	0.593222	-3.15521e-10	0.000390408	0.623486	-3.15521e-10
218872206	chr2:218872206:A:G	5.21295e-08	-1.87103e-10	-1.192	6.36165e-05	-1.87103e-10	-1.19083
218872604	chr2:218872604:T:C	6.51435e-08	-1.87103e-10	-0.969134	8.17352e-05	-1.87103e-10	-0.94022
218872781	chr2:218872781:G:A	5.46166e-08	-1.87103e-10	-1.14539	6.57247e-05	-1.87103e-10	-1.15823
218872840	chr2:218872840:G:A	6.82762e-08	-1.87103e-10	-0.922165	8.58496e-05	-1.87103e-10	-0.891107
218872859	chr2:218872859:G:C	6.51599e-08	-1.87103e-10	-0.968883	8.17576e-05	-1.87103e-10	-0.939946
218873290	chr2:218873290:C:T	4.7252e-08	-1.87103e-10	-1.29023	5.7278e-05	-1.87103e-10	-1.29579
218873584	chr2:218873584:G:A	4.03076e-07	-1.87103e-10	0.853399	0.000482937	-1.87103e-10	0.836182
218873736	chr2:218873736:G:A	4.65721e-08	-1.87103e-10	-1.30473	5.68253e-05	-1.87103e-10	-1.30372
218873849	chr2:218873849:G:A	4.75887e-08	-1.87103e-10	-1.28313	5.82527e-05	-1.87103e-10	-1.27891
218874332	chr2:218874332:G:C	5.34145e-08	-1.87103e-10	-1.16764	6.42083e-05	-1.87103e-10	-1.18157
218874443	chr2:218874443:G:A	6.58951e-08	-1.87103e-10	-0.957662	8.27305e-05	-1.87103e-10	-0.928117
218874877	chr2:218874877:C:T	6.21864e-08	-1.87103e-10	-1.01559	7.86031e-05	-1.87103e-10	-0.979293
218874881	chr2:218874881:C:T	4.71616e-08	-1.87103e-10	-1.29215	5.76762e-05	-1.87103e-10	-1.28886
218874911	chr2:218874911:G:A	7.13253e-08	-1.87103e-10	-0.878475	8.98329e-05	-1.87103e-10	-0.845754
218875020	chr2:218875020:A:G	5.16827e-08	-1.87103e-10	-1.2006	6.37193e-05	-1.87103e-10	-1.18922
218875485	chr2:218875485:C:T	2.02407e-07	-1.87103e-10	0.164556	0.00025557	-1.87103e-10	0.199793
218876299	chr2:218876299:C:A	7.01161e-08	-1.87103e-10	-0.895574	8.82525e-05	-1.87103e-10	-0.863503
218877482	chr2:218877482:C:A	6.91383e-08	-1.87103e-10	-0.909617	8.70368e-05	-1.87103e-10	-0.877373
218878130	chr2:218878130:G:A	1.56193e-07	-1.87103e-10	-0.0946333	0.0001937	-1.87103e-10	-0.0773946
218878304	chr2:218878304:C:A	1.06238e-07	-1.87103e-10	-0.480049	0.000139212	-1.87103e-10	-0.40771
218879152	chr2:218879152:G:A	1.20273e-08	-1.50817	-1.15038	1.4149e-05	-1.52722	-1.16684
218879319	chr2:218879319:T:A	2.89858e-08	-1.77892	-3.15521e-10	3.57003e-05	-1.76854	-3.15521e-10
218879588	chr2:218879588:A:T	5.99343e-08	-1.87103e-10	-1.05248	7.33131e-05	-1.87103e-10	-1.04896
218879636	chr2:218879636:T:C	6.01463e-08	-1.87103e-10	-1.04895	7.36545e-05	-1.87103e-10	-1.04432
218880596	chr2:218880596:T:G	1.06012e-07	-1.87103e-10	-0.482177	0.000131514	-1.87103e-10	-0.464591
218881080	chr2:218881080:C:T	5.8216e-08	-1.87103e-10	-1.08157	6.9919e-05	-1.87103e-10	-1.09637
218881393	chr2:218881393:C:T	1.40814e-08	-1.47372	-1.02715	1.66955e-05	-1.51919	-1.00938
218881450	chr2:218881450:C:T	3.05131e-08	-1.72757	-3.15521e-10	3.55434e-05	-1.77295	-3.15521e-10
218881904	chr2:218881904:A:G	7.03544e-08	-1.87103e-10	-0.892181	9.00817e-05	-1.87103e-10	-0.842988
218882105	chr2:218882105:T:C	1.01793e-08	-1.57363	-1.25173	1.10439e-05	-1.6736	-1.26823
218883490	chr2:218883490:G:A	2.8767e-07	0.516086	-3.15521e-10	0.000407084	0.665314	-3.15521e-10
218883665	chr2:218883665:C:A	1.84034e-08	-1.80926	-0.423928	2.19309e-05	-1.79991	-0.455894
218883809	chr2:218883809:C:T	4.66627e-08	-1.87103e-10	-1.30278	5.6961e-05	-1.87103e-10	-1.30134
218884658	chr2:218884658:A:G	6.41592e-08	-1.87103e-10	-0.984359	7.86596e-05	-1.87103e-10	-0.978575
218884873	chr2:218884873:T:C	4.78844e-08	-1.87103e-10	-1.27694	5.86337e-05	-1.87103e-10	-1.2724
218885201	chr2:218885201:G:A	4.68813e-08	-1.29811	-3.15521e-10	7.3305e-05	-1.04908	-3.15521e-10
218885492	chr2:218885492:G:A	5.22395e-08	-1.87103e-10	-1.18989	6.31021e-05	-1.87103e-10	-1.19895
218885569	chr2:218885569:C:G	5.46828e-08	-1.87103e-10	-1.14418	6.64953e-05	-1.87103e-10	-1.14657
218885827	chr2:218885827:ATCACCTAAGGT:A	4.79102e-08	-1.87103e-10	-1.2764	5.86675e-05	-1.87103e-10	-1.27182
218886024	chr2:218886024:A:G	1.36615e-08	-1.74234	-0.788808	1.63125e-05	-1.72421	-0.827558
218887363	chr2:218887363:C:T	6.1336e-08	-1.87103e-10	-1.02936	7.64533e-05	-1.87103e-10	-1.00702
218888198	chr2:218888198:C:T	6.95345e-08	-1.87103e-10	-0.903904	8.51418e-05	-1.87103e-10	-0.899386
218888414	chr2:218888414:C:T	1.30317e-08	-1.74193	-0.836416	1.56163e-05	-1.72301	-0.872373
218888425	chr2:218888425:C:T	7.75337e-08	-1.87103e-10	-0.795014	9.51654e-05	-1.87103e-10	-0.788088
218890289	chr2:218890289:T:A	1.54567e-07	-0.1051	-3.15521e-10	0.000177954	-0.162178	-3.15521e-10
218892491	chr2:218892491:G:GC	1.01529e-07	-0.52538	-3.15521e-10	0.000106251	-0.677903	-3.15521e-10
218892557	chr2:218892557:G:C	6.62329e-08	-1.87103e-10	-0.952549	8.44861e-05	-1.87103e-10	-0.907117
218892834	chr2:218892834:C:A	5.8696e-08	-1.87103e-10	-1.07336	7.04268e-05	-1.87103e-10	-1.08913
218893487	chr2:218893487:G:C	8.53013e-08	-1.87103e-10	-0.699537	0.000105087	-1.87103e-10	-0.688913
218893702	chr2:218893702:C:T	5.86733e-08	-1.07374	-3.15521e-10	5.1323e-05	-1.40556	-3.15521e-10
218894029	chr2:218894029:C:T	4.67478e-08	-1.87103e-10	-1.30096	5.70811e-05	-1.87103e-10	-1.29923
218894507	chr2:218894507:C:T	3.15562e-08	-1.69396	-3.15521e-10	4.81451e-05	-1.46949	-3.15521e-10
218894922	chr2:218894922:G:A	2.91082e-08	-1.77471	-3.15521e-10	3.86975e-05	-1.68793	-3.15521e-10
218895348	chr2:218895348:G:A	4.69719e-08	-1.87103e-10	-1.29618	5.70923e-05	-1.87103e-10	-1.29904
218895568	chr2:218895568:A:G	5.31613e-08	-1.87103e-10	-1.1724	6.40719e-05	-1.87103e-10	-1.1837
218895929	chr2:218895929:T:G	5.1046e-08	-1.87103e-10	-1.213	6.15979e-05	-1.87103e-10	-1.22308
218896222	chr2:218896222:A:G	5.90907e-08	-1.87103e-10	-1.06665	7.14277e-05	-1.87103e-10	-1.07502
218896781	chr2:218896781:G:A	5.71743e-08	-1.87103e-10	-1.09962	7.0044e-05	-1.87103e-10	-1.09458
218897839	chr2:218897839:A:G	8.42906e-09	-1.76031	-1.25373	1.05262e-05	-1.7336	-1.25623
218897940	chr2:218897940:A:G	8.77102e-09	-1.75787	-1.2164	1.09257e-05	-1.73171	-1.22088
218898578	chr2:218898578:C:T	5.06119e-08	-1.87103e-10	-1.22154	6.28147e-05	-1.87103e-10	-1.20352
218898743	chr2:218898743:T:C	5.23409e-08	-1.87103e-10	-1.18795	6.47826e-05	-1.87103e-10	-1.17267
218900252	chr2:218900252:C:T	4.88089e-08	-1.87103e-10	-1.25781	6.03066e-05	-1.87103e-10	-1.24426
218900281	chr2:218900281:A:G	4.6588e-08	-1.87103e-10	-1.30438	5.6764e-05	-1.87103e-10	-1.3048
218900526	chr2:218900526:A:G	5.30062e-08	-1.87103e-10	-1.17532	6.46384e-05	-1.87103e-10	-1.1749
218900872	chr2:218900872:C:T	4.9063e-08	-1.87103e-10	-1.25262	5.91331e-05	-1.87103e-10	-1.26391
218901721	chr2:218901721:AAC:A	5.70355e-08	-1.87103e-10	-1.10205	7.14088e-05	-1.87103e-10	-1.07528
218901905	chr2:218901905:G:A	9.26968e-09	-1.76844	-1.15054	1.15169e-05	-1.74351	-1.15638
218901910	chr2:218901910:G:A	9.32719e-09	-1.76661	-1.14618	1.15924e-05	-1.74124	-1.15211
218901920	chr2:218901920:A:T	9.31571e-09	-1.76582	-1.14821	1.15796e-05	-1.74036	-1.1541
218901922	chr2:218901922:C:T	9.29746e-09	-1.77041	-1.14558	1.15443e-05	-1.74599	-1.15152
218901936	chr2:218901936:A:G	9.32184e-09	-1.76968	-1.14368	1.15757e-05	-1.74513	-1.14966
218902031	chr2:218902031:G:A	5.22936e-08	-1.87103e-10	-1.18885	6.47206e-05	-1.87103e-10	-1.17363
218902482	chr2:218902482:G:A	6.76699e-08	-1.87103e-10	-0.931085	8.18427e-05	-1.87103e-10	-0.938906
218902710	chr2:218902710:A:T	5.72287e-08	-1.87103e-10	-1.09867	7.16655e-05	-1.87103e-10	-1.07169
218902816	chr2:218902816:G:A	8.41331e-08	-1.87103e-10	-0.713326	0.000102054	-1.87103e-10	-0.718207
218903884	chr2:218903884:G:T	6.2877e-08	-1.87103e-10	-1.00455	7.92184e-05	-1.87103e-10	-0.971496
218904277	chr2:218904277:A:G	4.96666e-08	-1.87103e-10	-1.24039	6.14877e-05	-1.87103e-10	-1.22487
218905235	chr2:218905235:G:A	5.87912e-08	-1.87103e-10	-1.07173	7.32377e-05	-1.87103e-10	-1.04999
218905256	chr2:218905256:A:T	1.34409e-08	-1.80433	-0.743095	1.67031e-05	-1.79074	-0.737372
218905361	chr2:218905361:G:T	4.7705e-08	-1.87103e-10	-1.28069	5.77697e-05	-1.87103e-10	-1.28724
218905948	chr2:218905948:T:C	4.65766e-08	-1.87103e-10	-1.30463	5.67788e-05	-1.87103e-10	-1.30454
218906061	chr2:218906061:T:C	2.78824e-08	-1.81773	-3.15521e-10	3.46007e-05	-1.79983	-3.15521e-10
218906430	chr2:218906430:C:T	5.39728e-08	-1.87103e-10	-1.15725	6.73096e-05	-1.87103e-10	-1.1344
218906756	chr2:218906756:G:A	5.88248e-08	-1.87103e-10	-1.07116	7.31811e-05	-1.87103e-10	-1.05077
218906817	chr2:218906817:G:A	3.32898e-08	-1.64047	-3.15521e-10	4.85824e-05	-1.46044	-3.15521e-10
218907595	chr2:218907595:G:T	5.91999e-08	-1.87103e-10	-1.06481	7.36658e-05	-1.87103e-10	-1.04417
218908593	chr2:218908593:G:C	5.05355e-08	-1.87103e-10	-1.22305	6.26114e-05	-1.87103e-10	-1.20676
218908618	chr2:218908618:T:A	5.82381e-08	-1.87103e-10	-1.08119	7.32223e-05	-1.87103e-10	-1.0502
218909527	chr2:218909527:A:G	5.899e-08	-1.87103e-10	-1.06836	7.23032e-05	-1.87103e-10	-1.06284
218909978	chr2:218909978:T:C	8.86594e-09	-1.7964	-1.16711	1.09536e-05	-1.77707	-1.17296
218910087	chr2:218910087:T:C	8.84014e-09	-1.79385	-1.17257	1.09348e-05	-1.77346	-1.17829
218910550	chr2:218910550:C:T	5.15153e-08	-1.87103e-10	-1.20385	6.41293e-05	-1.87103e-10	-1.1828
218910636	chr2:218910636:TGAA:T	1.10634e-08	-1.67903	-1.06305	1.38404e-05	-1.66409	-1.05202
218910991	chr2:218910991:T:C	1.05793e-07	-1.87103e-10	-0.484238	0.000129103	-1.87103e-10	-0.483096
218911224	chr2:218911224:A:G	4.76961e-08	-1.87103e-10	-1.28088	5.81983e-05	-1.87103e-10	-1.27985
218911397	chr2:218911397:C:T	8.48945e-08	-1.87103e-10	-0.704317	0.000104131	-1.87103e-10	-0.698056
218911477	chr2:218911477:A:G	5.84753e-08	-1.87103e-10	-1.07712	7.16706e-05	-1.87103e-10	-1.07162
218911631	chr2:218911631:T:G	9.04116e-09	-1.7893	-1.15464	1.11929e-05	-1.76756	-1.16087
218911735	chr2:218911735:C:T	4.76894e-08	-1.87103e-10	-1.28102	5.77536e-05	-1.87103e-10	-1.28752
218911829	chr2:218911829:GATTT:G	5.19241e-08	-1.87103e-10	-1.19594	6.46935e-05	-1.87103e-10	-1.17404
218912162	chr2:218912162:G:A	8.52652e-08	-1.87103e-10	-0.69996	0.000104607	-1.87103e-10	-0.693493
218912434	chr2:218912434:CAT:C	9.09578e-08	-1.87103e-10	-0.635331	0.000111631	-1.87103e-10	-0.62851
218912769	chr2:218912769:A:G	4.85444e-08	-1.87103e-10	-1.26325	5.98745e-05	-1.87103e-10	-1.25145
218913125	chr2:218913125:G:A	8.23451e-08	-1.87103e-10	-0.734807	0.000101079	-1.87103e-10	-0.727806
218913504	chr2:218913504:T:C	4.71477e-08	-1.87103e-10	-1.29244	5.75125e-05	-1.87103e-10	-1.2917
218913980	chr2:218913980:A:T	4.74208e-08	-1.87103e-10	-1.28666	5.7861e-05	-1.87103e-10	-1.28566
218914170	chr2:218914170:C:T	4.71436e-08	-1.87103e-10	-1.29253	5.7513e-05	-1.87103e-10	-1.29169
218914382	chr2:218914382:A:G	4.87979e-08	-1.87103e-10	-1.25804	6.03539e-05	-1.87103e-10	-1.24348
218914478	chr2:218914478:G:A	5.93211e-08	-1.87103e-10	-1.06276	7.39616e-05	-1.87103e-10	-1.04016
218914980	chr2:218914980:G:A	8.93526e-09	-1.79098	-1.16474	1.10599e-05	-1.76978	-1.1706
218915195	chr2:218915195:A:G	8.48259e-08	-1.87103e-10	-0.705125	0.000104047	-1.87103e-10	-0.698863
218915333	chr2:218915333:T:C	6.03406e-08	-1.87103e-10	-1.04572	7.51333e-05	-1.87103e-10	-1.02444
218915569	chr2:218915569:T:C	8.94778e-09	-1.79825	-1.15607	1.10427e-05	-1.7798	-1.16213
218915712	chr2:218915712:T:C	4.74519e-08	-1.87103e-10	-1.28601	5.78998e-05	-1.87103e-10	-1.28499
218915809	chr2:218915809:T:C	4.9996e-08	-1.87103e-10	-1.23378	6.18403e-05	-1.87103e-10	-1.21915
218916020	chr2:218916020:C:T	5.85976e-08	-1.87103e-10	-1.07503	7.30178e-05	-1.87103e-10	-1.053
218916208	chr2:218916208:T:C	5.17166e-08	-1.87103e-10	-1.19995	6.44006e-05	-1.87103e-10	-1.17858
218916488	chr2:218916488:G:A	1.18141e-08	-1.80769	-0.86874	1.45973e-05	-1.80673	-0.856146
218916763	chr2:218916763:T:C	5.86509e-08	-1.87103e-10	-1.07412	7.30874e-05	-1.87103e-10	-1.05205
218916768	chr2:218916768:G:T	5.575e-08	-1.87103e-10	-1.12485	6.8289e-05	-1.87103e-10	-1.11996
218916780	chr2:218916780:G:A	8.99107e-09	-1.79539	-1.1541	1.11122e-05	-1.77554	-1.16012
218917094	chr2:218917094:G:A	5.51914e-08	-1.87103e-10	-1.13492	6.91018e-05	-1.87103e-10	-1.10812
218917195	chr2:218917195:T:C	1.01996e-07	-0.520796	-3.15521e-10	8.79574e-05	-0.866852	-3.15521e-10
218917636	chr2:218917636:T:C	1.56223e-08	-1.2855	-1.11153	2.00427e-05	-1.24678	-1.09906
218918467	chr2:218918467:T:C	8.98224e-09	-1.73991	-1.21056	1.07694e-05	-1.73674	-1.23026
218918648	chr2:218918648:T:A	5.19975e-08	-1.87103e-10	-1.19453	6.47811e-05	-1.87103e-10	-1.17269
218919534	chr2:218919534:C:T	2.10198e-07	0.202322	-3.15521e-10	0.000297042	0.350169	-3.15521e-10
218920132	chr2:218920132:C:T	1.82183e-08	-1.79167	-0.451623	2.45234e-05	-1.78663	-0.357448
218920177	chr2:218920177:G:A	4.76147e-08	-1.87103e-10	-1.28258	5.80928e-05	-1.87103e-10	-1.28166
218920268	chr2:218920268:T:C	4.72839e-08	-1.87103e-10	-1.28956	5.76814e-05	-1.87103e-10	-1.28877
218920970	chr2:218920970:A:G	4.68615e-08	-1.87103e-10	-1.29853	5.74022e-05	-1.87103e-10	-1.29362
218921028	chr2:218921028:T:G	5.11395e-08	-1.87103e-10	-1.21117	6.33872e-05	-1.87103e-10	-1.19444
218921051	chr2:218921051:C:T	5.24276e-08	-1.87103e-10	-1.18629	6.53657e-05	-1.87103e-10	-1.16371
218921480	chr2:218921480:ATTC:A	7.16312e-08	-1.87103e-10	-0.874196	8.75307e-05	-1.87103e-10	-0.871715
218921939	chr2:218921939:C:T	4.74693e-08	-1.87103e-10	-1.28564	5.79126e-05	-1.87103e-10	-1.28477
218922703	chr2:218922703:C:T	5.74768e-08	-1.87103e-10	-1.09434	7.2179e-05	-1.87103e-10	-1.06456
218923081	chr2:218923081:C:T	6.47528e-08	-1.87103e-10	-0.975149	8.1016e-05	-1.87103e-10	-0.949058
218924229	chr2:218924229:C:T	9.61126e-09	-1.63234	-1.25045	1.19695e-05	-1.61421	-1.24714
218924520	chr2:218924520:C:T	7.60944e-08	-1.87103e-10	-0.813751	9.69183e-05	-1.87103e-10	-0.769836
218924654	chr2:218924654:G:A	5.99723e-08	-1.87103e-10	-1.05184	7.49316e-05	-1.87103e-10	-1.02713
218925260	chr2:218925260:G:C	8.59714e-08	-1.87103e-10	-0.691711	0.000105426	-1.87103e-10	-0.685691
218926059	chr2:218926059:C:T	4.66902e-08	-1.87103e-10	-1.30219	5.68408e-05	-1.87103e-10	-1.30345
218927754	chr2:218927754:G:A	7.15957e-08	-1.87103e-10	-0.874691	8.69244e-05	-1.87103e-10	-0.878666
218928141	chr2:218928141:C:T	8.93838e-08	-1.87103e-10	-0.652786	0.000109013	-1.87103e-10	-0.652236
218928325	chr2:218928325:T:G	4.71434e-08	-1.87103e-10	-1.29253	5.7364e-05	-1.87103e-10	-1.29429
218928516	chr2:218928516:T:A	5.82749e-08	-1.87103e-10	-1.08055	6.99795e-05	-1.87103e-10	-1.0955
218929699	chr2:218929699:A:G	5.97522e-08	-1.87103e-10	-1.05552	7.16841e-05	-1.87103e-10	-1.07144
218929862	chr2:218929862:G:A	4.73886e-08	-1.87103e-10	-1.28734	5.77984e-05	-1.87103e-10	-1.28674
218929869	chr2:218929869:G:A	5.85997e-08	-1.87103e-10	-1.075	7.36824e-05	-1.87103e-10	-1.04394
218929880	chr2:218929880:A:T	6.16341e-08	-1.87103e-10	-1.02451	7.38885e-05	-1.87103e-10	-1.04115
218930067	chr2:218930067:T:A	5.90857e-08	-1.87103e-10	-1.06674	7.09107e-05	-1.87103e-10	-1.08228
218930420	chr2:218930420:G:A	9.27655e-09	-1.8153	-1.10293	1.09848e-05	-1.81536	-1.13183
218930464	chr2:218930464:G:A	7.70668e-08	-1.87103e-10	-0.801054	9.44846e-05	-1.87103e-10	-0.795268
218930615	chr2:218930615:CA:C	7.70774e-08	-1.87103e-10	-0.800917	9.216e-05	-1.87103e-10	-0.820178
218930768	chr2:218930768:TCCC:T	4.72664e-08	-1.87103e-10	-1.28993	5.76441e-05	-1.87103e-10	-1.28942
218930948	chr2:218930948:G:A	5.35615e-08	-1.87103e-10	-1.1649	6.6921e-05	-1.87103e-10	-1.14019
218931621	chr2:218931621:A:G	3.78773e-08	-1.51137	-3.15521e-10	4.0196e-05	-1.64994	-3.15521e-10
218932087	chr2:218932087:C:T	4.66002e-08	-1.87103e-10	-1.30412	5.67976e-05	-1.87103e-10	-1.30421
218932884	chr2:218932884:C:T	5.99618e-08	-1.87103e-10	-1.05202	7.19268e-05	-1.87103e-10	-1.06806
218933157	chr2:218933157:G:A	4.73886e-08	-1.87103e-10	-1.28735	5.77919e-05	-1.87103e-10	-1.28686
218933247	chr2:218933247:T:A	8.25923e-08	-1.87103e-10	-0.731811	0.000101261	-1.87103e-10	-0.725999
218933357	chr2:218933357:C:T	1.54261e-07	-1.87103e-10	-0.107082	0.000196222	-1.87103e-10	-0.0644591
218933715	chr2:218933715:T:C	4.66564e-08	-1.87103e-10	-1.30292	5.70399e-05	-1.87103e-10	-1.29995
218933778	chr2:218933778:G:A	4.80399e-08	-1.87103e-10	-1.27369	5.86068e-05	-1.87103e-10	-1.27285
218933865	chr2:218933865:A:G	7.89747e-09	-1.80538	-1.27381	9.68405e-06	-1.79104	-1.28218
218934058	chr2:218934058:C:T	6.98089e-08	-1.87103e-10	-0.899965	8.736e-05	-1.87103e-10	-0.873667
218934177	chr2:218934177:G:A	2.80847e-08	-1.8105	-3.15521e-10	3.42359e-05	-1.81043	-3.15521e-10
218935260	chr2:218935260:G:T	1.36354e-08	-1.81747	-0.71558	1.78182e-05	-1.81779	-0.645694
218935339	chr2:218935339:G:A	5.98128e-08	-1.87103e-10	-1.05451	7.53224e-05	-1.87103e-10	-1.02193
218935421	chr2:218935421:G:A	9.84041e-09	-1.80021	-1.05902	1.16108e-05	-1.80045	-1.09132
218935472	chr2:218935472:G:A	1.51242e-07	-1.87103e-10	-0.126846	0.000191603	-1.87103e-10	-0.0882805
218936198	chr2:218936198:G:A	6.41974e-08	-1.87103e-10	-0.983764	7.68752e-05	-1.87103e-10	-1.00152
218937002	chr2:218937002:A:G	1.26247e-08	-1.45541	-1.15466	1.549e-05	-1.42066	-1.18285
218937444	chr2:218937444:T:C	4.77215e-08	-1.87103e-10	-1.28034	5.82107e-05	-1.87103e-10	-1.27963
218937572	chr2:218937572:A:G	5.94156e-08	-1.87103e-10	-1.06117	7.47787e-05	-1.87103e-10	-1.02917
218937578	chr2:218937578:G:T	6.74571e-08	-1.87103e-10	-0.934235	8.43285e-05	-1.87103e-10	-0.908985
218937738	chr2:218937738:T:C	4.77274e-08	-1.87103e-10	-1.28022	5.8218e-05	-1.87103e-10	-1.27951
218938345	chr2:218938345:C:T	6.73035e-08	-1.87103e-10	-0.936514	8.41305e-05	-1.87103e-10	-0.911336
218938733	chr2:218938733:A:T	5.11157e-08	-1.87103e-10	-1.21163	6.13947e-05	-1.87103e-10	-1.22638
218938822	chr2:218938822:C:T	8.62258e-08	-1.87103e-10	-0.688757	0.000105746	-1.87103e-10	-0.682666
218938892	chr2:218938892:A:G	1.27771e-08	-1.4448	-1.15327	1.57217e-05	-1.40714	-1.18152
218939180	chr2:218939180:C:T	6.49322e-08	-0.972383	-3.15521e-10	0.000106869	-0.672099	-3.15521e-10
218939356	chr2:218939356:G:A	5.97267e-08	-1.87103e-10	-1.05595	7.5192e-05	-1.87103e-10	-1.02366
218939851	chr2:218939851:A:T	9.99285e-09	-1.76208	-1.08178	1.2484e-05	-1.72963	-1.08963
218939916	chr2:218939916:G:A	5.21789e-08	-1.87103e-10	-1.19105	6.25711e-05	-1.87103e-10	-1.2074
218940140	chr2:218940140:A:C	5.10928e-08	-1.87103e-10	-1.21208	6.13687e-05	-1.87103e-10	-1.2268
218941368	chr2:218941368:G:C	4.71273e-08	-1.87103e-10	-1.29287	5.74689e-05	-1.87103e-10	-1.29246
218941863	chr2:218941863:A:G	4.73913e-08	-1.87103e-10	-1.28729	5.78022e-05	-1.87103e-10	-1.28668
218942054	chr2:218942054:C:A	8.02532e-08	-1.87103e-10	-0.76054	9.75836e-05	-1.87103e-10	-0.762995
218942089	chr2:218942089:A:G	4.73999e-08	-1.87103e-10	-1.28711	5.78128e-05	-1.87103e-10	-1.28649
218942116	chr2:218942116:C:G	1.30108e-08	-1.42263	-1.15732	1.60145e-05	-1.38508	-1.18513
218942126	chr2:218942126:T:C	1.04637e-08	-1.73248	-1.06533	1.31685e-05	-1.69242	-1.07346
218942127	chr2:218942127:G:A	5.35216e-08	-1.87103e-10	-1.16564	6.41708e-05	-1.87103e-10	-1.18216
218942247	chr2:218942247:C:T	1.27917e-08	-1.43051	-1.16642	1.57908e-05	-1.39065	-1.19362
218942689	chr2:218942689:G:C	6.55253e-08	-1.87103e-10	-0.96329	8.20386e-05	-1.87103e-10	-0.936515
218943391	chr2:218943391:A:G	1.3733e-08	-1.81727	-0.708655	1.79477e-05	-1.81773	-0.638516
218943406	chr2:218943406:A:G	8.64337e-08	-1.87103e-10	-0.686348	0.000106	-1.87103e-10	-0.680262
218943473	chr2:218943473:T:C	6.00278e-08	-1.87103e-10	-1.05092	7.55869e-05	-1.87103e-10	-1.01842
218944013	chr2:218944013:C:T	7.15069e-08	-1.87103e-10	-0.875933	8.67911e-05	-1.87103e-10	-0.880201
218944032	chr2:218944032:T:C	5.24673e-08	-1.87103e-10	-1.18554	6.28859e-05	-1.87103e-10	-1.20238
218944149	chr2:218944149:T:C	4.7733e-08	-1.87103e-10	-1.2801	5.8225e-05	-1.87103e-10	-1.27939
218944519	chr2:218944519:G:A	3.09277e-08	-1.71407	-3.15521e-10	4.3021e-05	-1.58202	-3.15521e-10
218945025	chr2:218945025:A:G	5.12418e-08	-1.87103e-10	-1.20917	6.15449e-05	-1.87103e-10	-1.22394
218945038	chr2:218945038:C:T	1.60914e-08	-1.19435	-1.17309	1.90773e-05	-1.20822	-1.18698
218945152	chr2:218945152:AAAAAG:A	4.66963e-08	-1.87103e-10	-1.30206	5.70169e-05	-1.87103e-10	-1.30036
218945806	chr2:218945806:A:G	4.7403e-08	-1.87103e-10	-1.28704	5.78167e-05	-1.87103e-10	-1.28643
218945885	chr2:218945885:G:A	4.74019e-08	-1.87103e-10	-1.28706	5.78152e-05	-1.87103e-10	-1.28645
218946211	chr2:218946211:T:A	5.87882e-08	-1.87103e-10	-1.07178	7.36742e-05	-1.87103e-10	-1.04405
218946276	chr2:218946276:T:C	5.84782e-08	-1.87103e-10	-1.07707	7.02596e-05	-1.87103e-10	-1.09151
218946284	chr2:218946284:G:A	6.04117e-08	-1.87103e-10	-1.04454	7.56046e-05	-1.87103e-10	-1.01819
218947056	chr2:218947056:G:A	5.36637e-08	-1.87103e-10	-1.16299	6.42176e-05	-1.87103e-10	-1.18143
218947192	chr2:218947192:G:A	5.35419e-08	-1.87103e-10	-1.16526	6.40821e-05	-1.87103e-10	-1.18354
218947378	chr2:218947378:T:C	2.83342e-08	-1.80166	-3.15521e-10	3.8623e-05	-1.68986	-3.15521e-10
218947509	chr2:218947509:G:A	4.73991e-08	-1.87103e-10	-1.28712	5.78118e-05	-1.87103e-10	-1.28651
218947980	chr2:218947980:T:C	4.74066e-08	-1.87103e-10	-1.28696	5.78213e-05	-1.87103e-10	-1.28635
218948013	chr2:218948013:C:G	7.1572e-08	-1.87103e-10	-0.875023	9.36011e-05	-1.87103e-10	-0.804663
218948192	chr2:218948192:A:C	5.27214e-08	-1.87103e-10	-1.1807	6.31504e-05	-1.87103e-10	-1.19819
218948481	chr2:218948481:C:T	6.32263e-08	-1.87103e-10	-0.999005	7.88729e-05	-1.87103e-10	-0.975867
218949191	chr2:218949191:C:T	5.30474e-08	-1.87103e-10	-1.17454	6.35312e-05	-1.87103e-10	-1.19217
218949283	chr2:218949283:T:C	6.02523e-08	-1.87103e-10	-1.04719	7.22618e-05	-1.87103e-10	-1.06341
218949332	chr2:218949332:T:C	6.12245e-08	-1.87103e-10	-1.03118	7.71792e-05	-1.87103e-10	-0.997575
218949573	chr2:218949573:T:C	5.20477e-08	-1.87103e-10	-1.19357	6.24158e-05	-1.87103e-10	-1.20989
218949585	chr2:218949585:T:C	5.15458e-08	-1.87103e-10	-1.20325	6.18627e-05	-1.87103e-10	-1.21879
218950012	chr2:218950012:G:A	4.81794e-08	-1.87103e-10	-1.2708	5.87748e-05	-1.87103e-10	-1.26999
218950095	chr2:218950095:C:T	6.08984e-08	-1.87103e-10	-1.03652	7.30108e-05	-1.87103e-10	-1.0531
218950435	chr2:218950435:T:G	4.68489e-08	-1.87103e-10	-1.2988	5.6919e-05	-1.87103e-10	-1.30208
218950617	chr2:218950617:G:T	8.6391e-08	-1.87103e-10	-0.686842	0.000105949	-1.87103e-10	-0.680746
218950665	chr2:218950665:A:C	5.95481e-08	-1.87103e-10	-1.05894	7.14832e-05	-1.87103e-10	-1.07424
218950990	chr2:218950990:A:AC	6.36823e-08	-1.87103e-10	-0.991819	7.94559e-05	-1.87103e-10	-0.968503
218951708	chr2:218951708:C:A	6.72535e-07	-1.87103e-10	1.36533	0.000821811	-1.87103e-10	1.36781
218951746	chr2:218951746:C:T	4.71494e-08	-1.87103e-10	-1.29241	5.71868e-05	-1.87103e-10	-1.29738
218951760	chr2:218951760:A:T	4.71196e-08	-1.87103e-10	-1.29304	5.74674e-05	-1.87103e-10	-1.29249
218952347	chr2:218952347:C:T	4.67464e-08	-1.30099	-3.15521e-10	4.72727e-05	-1.48777	-3.15521e-10
218952474	chr2:218952474:C:G	9.16867e-08	-1.87103e-10	-0.627349	0.000112476	-1.87103e-10	-0.620965
218952573	chr2:218952573:T:C	5.20389e-08	-1.87103e-10	-1.19374	6.24079e-05	-1.87103e-10	-1.21001
218952798	chr2:218952798:T:C	4.77543e-08	-1.87103e-10	-1.27966	5.77699e-05	-1.87103e-10	-1.28724
218952803	chr2:218952803:AC:A	4.74214e-08	-1.87103e-10	-1.28665	5.78396e-05	-1.87103e-10	-1.28603
218952836	chr2:218952836:C:T	5.31811e-08	-1.87103e-10	-1.17202	6.36798e-05	-1.87103e-10	-1.18984
218953399	chr2:218953399:A:G	5.3075e-08	-1.87103e-10	-1.17402	6.35833e-05	-1.87103e-10	-1.19135
218953416	chr2:218953416:G:A	5.5979e-08	-1.87103e-10	-1.12075	6.68439e-05	-1.87103e-10	-1.14134
218953426	chr2:218953426:T:A	5.5729e-08	-1.87103e-10	-1.12523	6.65605e-05	-1.87103e-10	-1.14559
218953443	chr2:218953443:A:G	6.2708e-08	-1.87103e-10	-1.00724	7.82199e-05	-1.87103e-10	-0.984181
218953737	chr2:218953737:G:A	5.47731e-08	-1.87103e-10	-1.14253	6.54867e-05	-1.87103e-10	-1.16186
218954006	chr2:218954006:A:C	5.28673e-08	-1.87103e-10	-1.17794	6.52172e-05	-1.87103e-10	-1.16598
218954052	chr2:218954052:T:G	6.37521e-08	-1.87103e-10	-0.990724	7.63842e-05	-1.87103e-10	-1.00793
218954099	chr2:218954099:A:G	5.42206e-08	-1.87103e-10	-1.15267	6.48972e-05	-1.87103e-10	-1.1709
218955722	chr2:218955722:C:T	3.82243e-08	-0.914162	-0.588093	4.96627e-05	-0.828541	-0.60991
218956164	chr2:218956164:A:C	1.10515e-08	-1.81781	-0.925345	1.40286e-05	-1.81733	-0.885271
218956447	chr2:218956447:G:A	3.60072e-08	-1.38385	-0.178157	4.49959e-05	-1.31986	-0.217271
218956819	chr2:218956819:A:T	2.71974e-08	-1.34437	-0.498238	3.37873e-05	-1.28123	-0.542386
218956875	chr2:218956875:ACTGGC:A	5.78059e-08	-1.87103e-10	-1.08864	7.14019e-05	-1.87103e-10	-1.07538
218956937	chr2:218956937:C:T	1.68837e-08	-1.08659	-1.23278	2.16103e-05	-1.01874	-1.2518
218956952	chr2:218956952:G:C	2.56216e-08	-1.35335	-0.548941	3.19111e-05	-1.28894	-0.59181
218957003	chr2:218957003:A:T	5.37269e-08	-1.87103e-10	-1.16181	6.49077e-05	-1.87103e-10	-1.17074
218957407	chr2:218957407:G:A	1.00996e-08	-1.79188	-1.04134	1.22305e-05	-1.7962	-1.04357
218957617	chr2:218957617:C:A	5.09855e-08	-1.87103e-10	-1.21418	6.12893e-05	-1.87103e-10	-1.2281
218957816	chr2:218957816:G:A	3.10573e-08	-1.70989	-3.15521e-10	3.63967e-05	-1.74923	-3.15521e-10
218958362	chr2:218958362:A:T	7.25032e-08	-1.87103e-10	-0.862095	9.06868e-05	-1.87103e-10	-0.836293
218958775	chr2:218958775:G:A	9.81834e-09	-1.77787	-1.0836	1.19312e-05	-1.77988	-1.08468
218958953	chr2:218958953:A:C	1.06449e-07	-1.87103e-10	-0.478065	0.000128438	-1.87103e-10	-0.488255
218959212	chr2:218959212:C:T	2.79154e-08	-1.81655	-3.15521e-10	3.40231e-05	-1.81666	-3.15521e-10
218959682	chr2:218959682:C:T	7.11491e-08	-1.87103e-10	-0.880949	8.71145e-05	-1.87103e-10	-0.876481
218959925	chr2:218959925:G:C	4.75576e-08	-1.87103e-10	-1.28378	5.82184e-05	-1.87103e-10	-1.2795
218960009	chr2:218960009:G:C	2.801e-08	-1.81316	-3.15521e-10	3.41381e-05	-1.81329	-3.15521e-10
218960489	chr2:218960489:G:A	1.20071e-07	-0.357642	-3.15521e-10	0.000168202	-0.218542	-3.15521e-10
218960939	chr2:218960939:C:T	2.79411e-08	-1.81563	-3.15521e-10	3.40543e-05	-1.81575	-3.15521e-10
218961815	chr2:218961815:G:A	2.79809e-08	-1.8142	-3.15521e-10	3.4101e-05	-1.81438	-3.15521e-10
218962039	chr2:218962039:T:G	2.80241e-08	-1.81266	-3.15521e-10	3.41524e-05	-1.81287	-3.15521e-10
218962212	chr2:218962212:A:G	9.36187e-09	-1.61592	-1.29316	1.23553e-05	-1.53424	-1.29538
218962451	chr2:218962451:G:C	1.08198e-08	-1.79601	-0.968333	1.31409e-05	-1.79735	-0.970621
218962683	chr2:218962683:A:T	8.41959e-09	-1.73213	-1.28303	1.08601e-05	-1.67948	-1.27913
218963203	chr2:218963203:C:A	2.7923e-08	-1.81628	-3.15521e-10	3.40321e-05	-1.8164	-3.15521e-10
218963396	chr2:218963396:T:C	9.64543e-09	-1.79743	-1.08181	1.17261e-05	-1.79859	-1.0833
218963732	chr2:218963732:T:C	4.90831e-08	-1.87103e-10	-1.25221	5.98592e-05	-1.87103e-10	-1.25171
218964026	chr2:218964026:C:T	7.35824e-08	-1.87103e-10	-0.84732	8.94809e-05	-1.87103e-10	-0.849679
218964278	chr2:218964278:G:A	7.29993e-08	-1.87103e-10	-0.855277	8.69798e-05	-1.87103e-10	-0.878029
218964484	chr2:218964484:T:C	7.93887e-09	-1.79172	-1.28224	9.6754e-06	-1.79194	-1.28218
218964568	chr2:218964568:G:A	4.66884e-08	-1.87103e-10	-1.30223	5.67842e-05	-1.87103e-10	-1.30445
218964752	chr2:218964752:G:A	2.80565e-08	-1.81151	-3.15521e-10	3.41853e-05	-1.81191	-3.15521e-10
218965673	chr2:218965673:C:T	4.89806e-08	-1.87103e-10	-1.2543	6.13032e-05	-1.87103e-10	-1.22787
218966107	chr2:218966107:T:C	7.84733e-09	-1.78097	-1.30459	9.56768e-06	-1.78076	-1.30455
218966883	chr2:218966883:T:C	9.51951e-09	-1.62214	-1.27024	1.17986e-05	-1.60608	-1.26965
218966948	chr2:218966948:A:G	1.22948e-08	-1.33375	-1.3028	1.62999e-05	-1.24894	-1.3036
218967118	chr2:218967118:A:G	1.76898e-08	-1.23494	-1.0378	2.1582e-05	-1.22134	-1.05051
218967126	chr2:218967126:G:A	9.1054e-09	-1.67745	-1.25941	1.12246e-05	-1.66616	-1.25944
218967793	chr2:218967793:C:A	1.0044e-07	-1.87103e-10	-0.536163	0.000116963	-1.87103e-10	-0.581848
218967834	chr2:218967834:CCTT:C	4.89513e-08	-1.87103e-10	-1.2549	5.96609e-05	-1.87103e-10	-1.25503
218967846	chr2:218967846:T:C	1.07176e-08	-1.55585	-1.21798	1.33944e-05	-1.53047	-1.2184
218968166	chr2:218968166:C:G	4.71576e-08	-1.87103e-10	-1.29223	5.75002e-05	-1.87103e-10	-1.29192
218968749	chr2:218968749:A:G	1.02505e-08	-1.59647	-1.22192	1.27797e-05	-1.57345	-1.2224
218968968	chr2:218968968:T:C	9.01248e-09	-1.66157	-1.28554	1.11101e-05	-1.65019	-1.28566
218969077	chr2:218969077:A:G	1.80677e-08	-1.2424	-1.0092	2.20105e-05	-1.23004	-1.02215
218969352	chr2:218969352:T:C	5.24816e-08	-1.87103e-10	-1.18526	6.53816e-05	-1.87103e-10	-1.16346
218969611	chr2:218969611:T:C	2.78831e-08	-1.81771	-3.15521e-10	3.39927e-05	-1.81756	-3.15521e-10
218969708	chr2:218969708:T:C	4.80238e-08	-1.87103e-10	-1.27403	5.8036e-05	-1.87103e-10	-1.28264
218970317	chr2:218970317:C:A	2.79116e-08	-1.81668	-3.15521e-10	3.40098e-05	-1.81706	-3.15521e-10
218970371	chr2:218970371:T:C	1.28264e-08	-1.34613	-1.24809	1.61351e-05	-1.32326	-1.23945
218970659	chr2:218970659:T:C	4.65658e-08	-1.87103e-10	-1.30486	5.67834e-05	-1.87103e-10	-1.30446
218970673	chr2:218970673:C:T	5.14185e-08	-1.87103e-10	-1.20573	6.18817e-05	-1.87103e-10	-1.21848
218970737	chr2:218970737:CTA:C	2.97871e-08	-1.75165	-3.15521e-10	4.13299e-05	-1.62212	-3.15521e-10
218970767	chr2:218970767:A:G	1.04021e-08	-1.68275	-1.12097	1.10965e-05	-1.79165	-1.14543
218970768	chr2:218970768:C:T	5.15314e-08	-1.87103e-10	-1.20354	6.20757e-05	-1.87103e-10	-1.21535
218970893	chr2:218970893:T:C	4.67255e-08	-1.87103e-10	-1.30144	5.70691e-05	-1.87103e-10	-1.29944
218971512	chr2:218971512:A:T	1.99509e-08	-0.907418	-1.24503	2.31836e-05	-0.956146	-1.24411
218971613	chr2:218971613:A:G	3.61867e-08	-1.55704	-3.15521e-10	3.40014e-05	-1.8173	-3.15521e-10
218971715	chr2:218971715:C:T	1.90521e-08	-1.76781	-0.430744	2.2536e-05	-1.80068	-0.427915
218971740	chr2:218971740:T:C	9.45093e-09	-1.7894	-1.11021	1.14525e-05	-1.79412	-1.11138
218972127	chr2:218972127:T:TG	5.30904e-08	-1.87103e-10	-1.17373	6.611e-05	-1.87103e-10	-1.15239
218972158	chr2:218972158:A:G	5.05301e-08	-1.87103e-10	-1.22316	6.27748e-05	-1.87103e-10	-1.20415
218972289	chr2:218972289:G:A	1.27095e-07	-1.87103e-10	-0.300795	0.000159505	-1.87103e-10	-0.271628
218972353	chr2:218972353:C:T	4.94796e-08	-1.87103e-10	-1.24417	6.1318e-05	-1.87103e-10	-1.22763
218972514	chr2:218972514:T:C	5.15087e-08	-1.87103e-10	-1.20398	6.19851e-05	-1.87103e-10	-1.21681
218972841	chr2:218972841:G:A	6.54158e-08	-1.87103e-10	-0.964962	8.00824e-05	-1.87103e-10	-0.960649
218973334	chr2:218973334:C:T	4.9251e-08	-1.87103e-10	-1.2488	6.09973e-05	-1.87103e-10	-1.23288
218973656	chr2:218973656:C:T	5.37325e-08	-1.87103e-10	-1.16171	6.45755e-05	-1.87103e-10	-1.17587
218973841	chr2:218973841:C:A	7.81946e-09	-1.79433	-1.29478	9.48489e-06	-1.79912	-1.29488
218973982	chr2:218973982:G:A	8.31693e-09	-1.79926	-1.22817	1.00927e-05	-1.80313	-1.22876
218974080	chr2:218974080:C:T	8.13235e-09	-1.80206	-1.24782	9.87394e-06	-1.80574	-1.24807
218974518	chr2:218974518:A:G	4.87518e-08	-1.87103e-10	-1.25898	6.02916e-05	-1.87103e-10	-1.24451
218974616	chr2:218974616:T:C	5.29945e-08	-1.87103e-10	-1.17554	6.37343e-05	-1.87103e-10	-1.18898
218974672	chr2:218974672:G:T	4.84572e-08	-1.87103e-10	-1.26504	5.98699e-05	-1.87103e-10	-1.25153
218974703	chr2:218974703:C:G	8.59698e-09	-1.79436	-1.19996	1.0426e-05	-1.79875	-1.20066
218974957	chr2:218974957:G:A	6.72217e-08	-1.87103e-10	-0.937731	8.02766e-05	-1.87103e-10	-0.958226
218975025	chr2:218975025:A:G	1.21325e-08	-1.39997	-1.24987	1.43439e-05	-1.42204	-1.25834
218975095	chr2:218975095:A:G	6.32854e-08	-1.87103e-10	-0.998071	7.54408e-05	-1.87103e-10	-1.02036
218975141	chr2:218975141:T:A	4.62432e-08	-1.31181	-3.15521e-10	4.7267e-05	-1.48789	-3.15521e-10
218975594	chr2:218975594:C:G	1.26635e-07	-1.87103e-10	-0.304414	0.000160958	-1.87103e-10	-0.262562
218975847	chr2:218975847:G:C	6.15349e-08	-1.87103e-10	-1.02612	7.3678e-05	-1.87103e-10	-1.044
218976169	chr2:218976169:G:A	8.50728e-09	-1.79077	-1.21404	1.03078e-05	-1.79607	-1.21473
218976610	chr2:218976610:G:A	4.90306e-08	-1.87103e-10	-1.25328	6.0278e-05	-1.87103e-10	-1.24474
218977396	chr2:218977396:TA:T	4.66963e-08	-1.87103e-10	-1.30206	5.68406e-05	-1.87103e-10	-1.30345
218977481	chr2:218977481:G:A	2.9302e-08	-0.497199	-1.27087	3.34387e-05	-0.565325	-1.26866
218978260	chr2:218978260:C:T	7.71256e-09	-1.80569	-1.29719	9.86472e-06	-1.7567	-1.29804
218978824	chr2:218978824:C:T	5.13353e-08	-1.87103e-10	-1.20735	6.20104e-05	-1.87103e-10	-1.2164
218978935	chr2:218978935:A:T	5.1097e-08	-1.87103e-10	-1.212	6.1735e-05	-1.87103e-10	-1.22085
218979400	chr2:218979400:A:G	4.99473e-08	-1.87103e-10	-1.23476	6.04518e-05	-1.87103e-10	-1.24186
218979429	chr2:218979429:A:G	5.06518e-08	-1.87103e-10	-1.22075	6.29862e-05	-1.87103e-10	-1.20079
218979471	chr2:218979471:G:A	2.78908e-08	-1.81743	-3.15521e-10	3.45219e-05	-1.80211	-3.15521e-10
218980419	chr2:218980419:C:T	5.74455e-08	-1.87103e-10	-1.09489	6.79359e-05	-1.87103e-10	-1.12514
218980424	chr2:218980424:C:T	5.60533e-08	-1.87103e-10	-1.11942	6.62814e-05	-1.87103e-10	-1.14979
218980947	chr2:218980947:C:A	4.68914e-08	-1.87103e-10	-1.29789	5.74007e-05	-1.87103e-10	-1.29365
218981351	chr2:218981351:G:A	5.9066e-08	-1.87103e-10	-1.06707	7.18306e-05	-1.87103e-10	-1.06939
218981578	chr2:218981578:G:A	5.33696e-08	-1.87103e-10	-1.16849	6.5241e-05	-1.87103e-10	-1.16562
218981586	chr2:218981586:C:T	4.67309e-08	-1.87103e-10	-1.30132	5.68714e-05	-1.87103e-10	-1.30291
218982027	chr2:218982027:G:A	1.24538e-08	-1.5777	-1.04601	1.45449e-05	-1.60466	-1.0618
218982446	chr2:218982446:C:CT	5.47546e-08	-1.87103e-10	-1.14286	6.69297e-05	-1.87103e-10	-1.14006
218983107	chr2:218983107:T:C	4.7879e-08	-1.87103e-10	-1.27705	5.9038e-05	-1.87103e-10	-1.26552
218983219	chr2:218983219:A:T	4.8173e-08	-1.87103e-10	-1.27093	5.94654e-05	-1.87103e-10	-1.25831
218984369	chr2:218984369:G:A	1.45921e-07	-1.87103e-10	-0.162662	0.000175058	-1.87103e-10	-0.178585
218985877	chr2:218985877:C:T	4.77768e-08	-1.87103e-10	-1.27919	5.84627e-05	-1.87103e-10	-1.27532
218985970	chr2:218985970:G:A	4.65656e-08	-1.87103e-10	-1.30486	5.68025e-05	-1.87103e-10	-1.30413
218986544	chr2:218986544:A:G	1.11011e-07	-1.87103e-10	-0.4361	0.000140628	-1.87103e-10	-0.397585
218987218	chr2:218987218:G:A	4.69712e-08	-1.87103e-10	-1.29619	5.71777e-05	-1.87103e-10	-1.29754
218987739	chr2:218987739:C:T	5.12262e-08	-1.87103e-10	-1.20948	6.24088e-05	-1.87103e-10	-1.21
218988144	chr2:218988144:T:A	5.40328e-08	-1.87103e-10	-1.15613	6.61024e-05	-1.87103e-10	-1.1525
218988245	chr2:218988245:A:G	6.72946e-08	-1.87103e-10	-0.936647	8.18427e-05	-1.87103e-10	-0.938906
218988258	chr2:218988258:T:C	5.4003e-08	-1.87103e-10	-1.15669	6.60649e-05	-1.87103e-10	-1.15307
218988731	chr2:218988731:C:T	6.57689e-08	-1.87103e-10	-0.95958	8.0321e-05	-1.87103e-10	-0.957674
218988804	chr2:218988804:C:T	7.59726e-08	-1.87103e-10	-0.815354	9.28012e-05	-1.87103e-10	-0.813246
218989440	chr2:218989440:G:A	7.74426e-08	-1.87103e-10	-0.79619	9.46137e-05	-1.87103e-10	-0.793902
218989695	chr2:218989695:G:T	1.49654e-07	-1.87103e-10	-0.1374	0.000181662	-1.87103e-10	-0.141557
218989729	chr2:218989729:AG:A	2.81943e-08	-1.80661	-3.15521e-10	3.44095e-05	-1.80537	-3.15521e-10
218989759	chr2:218989759:C:G	5.32916e-08	-1.87103e-10	-1.16995	6.47898e-05	-1.87103e-10	-1.17256
218991010	chr2:218991010:A:G	4.72754e-08	-1.87103e-10	-1.28974	5.73299e-05	-1.87103e-10	-1.29488
218991086	chr2:218991086:T:A	5.62203e-08	-1.87103e-10	-1.11645	6.88538e-05	-1.87103e-10	-1.11172
218991275	chr2:218991275:T:C	5.96916e-08	-1.87103e-10	-1.05654	7.29006e-05	-1.87103e-10	-1.05461
218991633	chr2:218991633:G:A	7.69678e-08	-1.87103e-10	-0.802339	9.9576e-05	-1.87103e-10	-0.742784
218992283	chr2:218992283:G:A	7.76674e-08	-1.87103e-10	-0.793291	9.51595e-05	-1.87103e-10	-0.788151
218992936	chr2:218992936:G:C	1.71497e-07	-1.87103e-10	-0.00116255	0.000212913	-1.87103e-10	0.0171774
218993228	chr2:218993228:C:G	1.13372e-07	-1.87103e-10	-0.415054	0.000141972	-1.87103e-10	-0.388078
218993399	chr2:218993399:G:A	7.23303e-08	-1.87103e-10	-0.864483	8.85512e-05	-1.87103e-10	-0.860124
218994063	chr2:218994063:G:A	7.85109e-08	-1.87103e-10	-0.782489	9.61912e-05	-1.87103e-10	-0.777367
218994105	chr2:218994105:T:G	8.5495e-08	-1.87103e-10	-0.697268	0.000103469	-1.87103e-10	-0.704436
218994126	chr2:218994126:T:C	5.24491e-08	-1.87103e-10	-1.18588	6.37996e-05	-1.87103e-10	-1.18796
218994352	chr2:218994352:T:C	4.65905e-08	-1.87103e-10	-1.30433	5.68608e-05	-1.87103e-10	-1.3031
218994847	chr2:218994847:T:G	8.70294e-07	-1.87103e-10	1.6231	0.00119616	-1.87103e-10	1.74317
218995182	chr2:218995182:G:A	1.25165e-07	-1.87103e-10	-0.316095	0.000151443	-1.87103e-10	-0.323497
218995373	chr2:218995373:A:G	5.19638e-08	-1.87103e-10	-1.19518	6.33563e-05	-1.87103e-10	-1.19493
218995463	chr2:218995463:C:T	2.97637e-08	-1.75244	-3.15521e-10	3.42763e-05	-1.80925	-3.15521e-10
218995533	chr2:218995533:C:G	5.13875e-08	-1.87103e-10	-1.20633	6.25886e-05	-1.87103e-10	-1.20712
218995781	chr2:218995781:G:T	6.71443e-08	-1.87103e-10	-0.938882	8.24479e-05	-1.87103e-10	-0.931538
218995796	chr2:218995796:C:T	1.42119e-07	-1.87103e-10	-0.189059	0.000179083	-1.87103e-10	-0.155855
218997152	chr2:218997152:C:T	5.11012e-08	-1.87103e-10	-1.21192	6.32257e-05	-1.87103e-10	-1.19699
218997492	chr2:218997492:T:A	8.68162e-09	-1.7614	-1.22312	1.02191e-05	-1.80164	-1.21781
218997510	chr2:218997510:C:T	4.88848e-08	-1.87103e-10	-1.25626	6.02723e-05	-1.87103e-10	-1.24483
218998576	chr2:218998576:G:A	1.26616e-07	-1.87103e-10	-0.304569	0.000155588	-1.87103e-10	-0.296493
218998813	chr2:218998813:A:G	4.74751e-08	-1.87103e-10	-1.28552	5.83295e-05	-1.87103e-10	-1.2776
218998867	chr2:218998867:C:T	1.54496e-08	-1.40487	-1.00327	1.71944e-05	-1.50842	-0.990703
218998934	chr2:218998934:A:G	8.40308e-09	-1.80609	-1.21104	1.05084e-05	-1.79505	-1.19648
218998962	chr2:218998962:C:T	2.82196e-08	-1.80571	-3.15521e-10	3.39841e-05	-1.81781	-3.15521e-10
218999172	chr2:218999172:C:T	4.70498e-08	-1.87103e-10	-1.29452	5.70129e-05	-1.87103e-10	-1.30043
218999680	chr2:218999680:A:C	8.59807e-09	-1.73301	-1.26118	9.83159e-06	-1.80059	-1.25751
218999863	chr2:218999863:A:G	5.2425e-08	-1.87103e-10	-1.18634	6.37082e-05	-1.87103e-10	-1.18939
219000200	chr2:219000200:A:AG	2.37819e-07	-1.87103e-10	0.325783	0.000282577	-1.87103e-10	0.300246
219000580	chr2:219000580:G:T	8.25216e-08	-1.87103e-10	-0.732666	0.000101087	-1.87103e-10	-0.727721
219000839	chr2:219000839:G:A	4.8631e-08	-1.87103e-10	-1.26146	5.91931e-05	-1.87103e-10	-1.2629
219000902	chr2:219000902:C:T	4.82805e-08	-1.87103e-10	-1.2687	5.87748e-05	-1.87103e-10	-1.26999
219001024	chr2:219001024:T:G	4.97215e-08	-1.87103e-10	-1.23929	6.04978e-05	-1.87103e-10	-1.2411
219001025	chr2:219001025:T:G	4.98106e-08	-1.87103e-10	-1.2375	6.06049e-05	-1.87103e-10	-1.23933
219001558	chr2:219001558:C:T	4.92697e-08	-1.87103e-10	-1.24842	6.00012e-05	-1.87103e-10	-1.24934
219001577	chr2:219001577:G:A	6.82904e-08	-1.87103e-10	-0.921957	8.43874e-05	-1.87103e-10	-0.908286
219001807	chr2:219001807:C:A	5.903e-08	-1.87103e-10	-1.06768	7.21557e-05	-1.87103e-10	-1.06488
219001876	chr2:219001876:C:T	5.92161e-08	-1.87103e-10	-1.06453	7.23864e-05	-1.87103e-10	-1.06169
219002032	chr2:219002032:A:C	3.8592e-08	-1.49268	-3.15521e-10	4.95185e-05	-1.44136	-3.15521e-10
219002899	chr2:219002899:ACC:A	4.92191e-08	-1.87103e-10	-1.24945	5.98878e-05	-1.87103e-10	-1.25123
219002940	chr2:219002940:C:T	5.92161e-08	-1.87103e-10	-1.06453	7.23864e-05	-1.87103e-10	-1.06169
219002997	chr2:219002997:C:T	6.45091e-08	-1.87103e-10	-0.978921	7.94219e-05	-1.87103e-10	-0.968931
219003120	chr2:219003120:T:C	4.96784e-08	-1.87103e-10	-1.24016	6.04461e-05	-1.87103e-10	-1.24195
219003332	chr2:219003332:G:T	5.02074e-08	-1.87103e-10	-1.22956	6.13049e-05	-1.87103e-10	-1.22785
219003901	chr2:219003901:A:C	4.84022e-08	-1.87103e-10	-1.26618	5.89205e-05	-1.87103e-10	-1.26752
219004065	chr2:219004065:G:A	4.95265e-08	-1.87103e-10	-1.24322	6.04595e-05	-1.87103e-10	-1.24173
219004269	chr2:219004269:C:T	5.8233e-08	-1.87103e-10	-1.08127	7.16698e-05	-1.87103e-10	-1.07164
219005136	chr2:219005136:G:A	4.8391e-08	-1.87103e-10	-1.26641	5.89089e-05	-1.87103e-10	-1.26771
219005137	chr2:219005137:C:A	4.80908e-08	-1.87103e-10	-1.27264	5.85495e-05	-1.87103e-10	-1.27383
219005148	chr2:219005148:C:T	4.86995e-08	-1.26006	-3.15521e-10	7.28598e-05	-1.05517	-3.15521e-10
219005225	chr2:219005225:T:C	4.66866e-08	-1.87103e-10	-1.30227	5.6891e-05	-1.87103e-10	-1.30257
219005519	chr2:219005519:A:G	4.91713e-08	-1.87103e-10	-1.25042	6.00203e-05	-1.87103e-10	-1.24902
219005753	chr2:219005753:G:T	4.66347e-08	-1.87103e-10	-1.30338	5.68318e-05	-1.87103e-10	-1.30361
219005854	chr2:219005854:C:T	4.78714e-08	-1.87103e-10	-1.27721	5.79165e-05	-1.87103e-10	-1.2847
219005904	chr2:219005904:C:T	4.6669e-08	-1.87103e-10	-1.30265	5.68707e-05	-1.87103e-10	-1.30292
219006241	chr2:219006241:C:T	7.8634e-08	-1.87103e-10	-0.780922	9.89579e-05	-1.87103e-10	-0.74901
219006307	chr2:219006307:A:AT	4.67189e-08	-1.87103e-10	-1.30158	5.69281e-05	-1.87103e-10	-1.30192
219006382	chr2:219006382:C:T	4.66492e-08	-1.87103e-10	-1.30307	5.68484e-05	-1.87103e-10	-1.30332
219006567	chr2:219006567:T:C	4.65873e-08	-1.87103e-10	-1.3044	5.67802e-05	-1.87103e-10	-1.30452
219006799	chr2:219006799:A:G	4.78055e-08	-1.87103e-10	-1.27859	5.82043e-05	-1.87103e-10	-1.27974
219006812	chr2:219006812:T:C	4.7367e-08	-1.87103e-10	-1.2878	5.76883e-05	-1.87103e-10	-1.28865
219007020	chr2:219007020:G:A	8.86564e-08	-1.87103e-10	-0.660958	0.000111926	-1.87103e-10	-0.625867
219007084	chr2:219007084:A:G	1.28137e-08	-1.43036	-1.16485	1.68865e-05	-1.35272	-1.16447
219007098	chr2:219007098:A:C	8.32533e-08	-1.87103e-10	-0.723839	0.00010494	-1.87103e-10	-0.690318
219007225	chr2:219007225:G:C	2.27212e-08	-0.717548	-1.30488	2.9476e-05	-0.655768	-1.30436
219007374	chr2:219007374:T:G	8.11073e-08	-1.87103e-10	-0.749953	9.97404e-05	-1.87103e-10	-0.741134
219007405	chr2:219007405:C:T	5.21232e-08	-1.87103e-10	-1.19212	6.45455e-05	-1.87103e-10	-1.17633
219007415	chr2:219007415:A:G	3.04849e-08	-0.433745	-1.29475	3.95058e-05	-0.368666	-1.29859
219007764	chr2:219007764:A:G	4.86336e-08	-1.87103e-10	-1.26141	5.91973e-05	-1.87103e-10	-1.26283
219007800	chr2:219007800:G:A	2.04081e-08	-0.911319	-1.21847	2.60048e-05	-0.855429	-1.23
219007804	chr2:219007804:T:C	3.24504e-08	-0.398706	-1.26731	4.19328e-05	-0.332572	-1.27506
219008354	chr2:219008354:C:T	4.8064e-08	-1.87103e-10	-1.27319	5.8107e-05	-1.87103e-10	-1.28142
219008467	chr2:219008467:G:T	4.66508e-08	-1.87103e-10	-1.30304	5.68507e-05	-1.87103e-10	-1.30328
219008577	chr2:219008577:C:T	2.71923e-08	-0.546697	-1.29609	3.57941e-05	-0.466274	-1.29965
219008677	chr2:219008677:G:A	6.00904e-08	-1.87103e-10	-1.04988	7.40972e-05	-1.87103e-10	-1.03833
219008760	chr2:219008760:T:A	7.23672e-08	-0.863973	-3.15521e-10	5.56553e-05	-1.32453	-3.15521e-10
219008918	chr2:219008918:G:C	4.91013e-08	-1.87103e-10	-1.25184	5.99339e-05	-1.87103e-10	-1.25046
219009087	chr2:219009087:C:T	7.85786e-07	-1.87103e-10	1.52096	0.00106484	-1.87103e-10	1.62688
219009283	chr2:219009283:A:G	4.72175e-08	-1.87103e-10	-1.29096	5.75958e-05	-1.87103e-10	-1.29025
219009566	chr2:219009566:C:T	4.89602e-08	-1.87103e-10	-1.25472	5.90592e-05	-1.87103e-10	-1.26516
219010167	chr2:219010167:G:C	5.00604e-08	-1.87103e-10	-1.2325	6.11113e-05	-1.87103e-10	-1.23101
219010219	chr2:219010219:C:T	5.38149e-08	-1.87103e-10	-1.16018	6.46815e-05	-1.87103e-10	-1.17423
219010330	chr2:219010330:C:T	1.11209e-07	0.852159	-1.28648	0.000114879	0.687565	-1.28739
219011216	chr2:219011216:G:A	2.86325e-08	-1.79118	-3.15521e-10	3.40129e-05	-1.81697	-3.15521e-10
219011359	chr2:219011359:T:C	5.18148e-08	-1.87103e-10	-1.19805	6.32335e-05	-1.87103e-10	-1.19687
219011410	chr2:219011410:G:A	3.19671e-07	0.621566	-3.15521e-10	0.000286037	0.312415	-3.15521e-10
219011474	chr2:219011474:T:G	4.75238e-08	-1.87103e-10	-1.2845	5.78807e-05	-1.87103e-10	-1.28532
219011535	chr2:219011535:G:A	4.97325e-08	-1.87103e-10	-1.23907	6.05211e-05	-1.87103e-10	-1.24071
219012132	chr2:219012132:T:C	3.21398e-08	-1.67563	-3.15521e-10	4.05291e-05	-1.64168	-3.15521e-10
219012288	chr2:219012288:T:G	4.36858e-08	-1.3687	-3.15521e-10	5.23738e-05	-1.3853	-3.15521e-10
219012623	chr2:219012623:C:T	9.58171e-08	-1.87103e-10	-0.583286	0.000118557	-1.87103e-10	-0.568313
219012798	chr2:219012798:A:T	3.02941e-08	-1.73477	-3.15521e-10	4.05689e-05	-1.6407	-3.15521e-10
219012933	chr2:219012933:C:G	3.06576e-08	-1.42375	-0.299095	5.81602e-05	-1.02184	-0.258659
219013448	chr2:219013448:C:T	6.98666e-08	-1.87103e-10	-0.899139	8.28054e-05	-1.87103e-10	-0.927211
219013632	chr2:219013632:A:G	4.69099e-08	-1.87103e-10	-1.2975	5.70135e-05	-1.87103e-10	-1.30042
219013954	chr2:219013954:G:A	4.85767e-08	-1.87103e-10	-1.26258	5.93104e-05	-1.87103e-10	-1.26092
219014034	chr2:219014034:G:A	1.26561e-08	-1.79316	-0.814432	1.66061e-05	-1.76801	-0.765929
219014781	chr2:219014781:G:A	1.20985e-08	-1.81198	-0.840665	1.56262e-05	-1.79756	-0.797197
219015064	chr2:219015064:G:A	8.70005e-08	-1.87103e-10	-0.679812	0.000107177	-1.87103e-10	-0.669226
219015306	chr2:219015306:G:A	9.62025e-09	-1.80593	-1.07592	1.23822e-05	-1.78311	-1.04433
219015509	chr2:219015509:T:C	1.49964e-07	-1.87103e-10	-0.135331	0.00018584	-1.87103e-10	-0.118817
219015538	chr2:219015538:T:C	5.5414e-08	-1.87103e-10	-1.13089	6.78759e-05	-1.87103e-10	-1.12602
219015618	chr2:219015618:G:A	5.26618e-08	-1.87103e-10	-1.18184	6.41307e-05	-1.87103e-10	-1.18278
219016877	chr2:219016877:G:A	2.1018e-08	-1.70518	-0.395165	2.69443e-05	-1.70182	-0.348117
219016880	chr2:219016880:C:T	1.49873e-08	-1.73439	-0.704135	1.90015e-05	-1.73159	-0.667598
219017389	chr2:219017389:G:A	4.77884e-08	-1.87103e-10	-1.27894	5.89097e-05	-1.87103e-10	-1.2677
219017809	chr2:219017809:C:T	4.65936e-08	-1.87103e-10	-1.30426	5.67953e-05	-1.87103e-10	-1.30425
219019128	chr2:219019128:G:A	4.84697e-08	-1.87103e-10	-1.26479	5.91034e-05	-1.87103e-10	-1.26442
219019598	chr2:219019598:C:G	5.17446e-08	-1.87103e-10	-1.19941	6.3257e-05	-1.87103e-10	-1.1965
219020180	chr2:219020180:G:A	2.94877e-08	-1.60627	-0.155489	3.04597e-05	-1.80055	-0.126751
219020434	chr2:219020434:C:T	5.8083e-08	-0.134044	-0.94981	5.17208e-05	-0.442758	-0.955086
219020626	chr2:219020626:C:G	4.67924e-08	-1.87103e-10	-1.30001	5.69964e-05	-1.87103e-10	-1.30072
219021009	chr2:219021009:C:T	6.25065e-08	-1.87103e-10	-1.01046	7.62429e-05	-1.87103e-10	-1.00978
219022449	chr2:219022449:A:G	4.8438e-08	-1.87103e-10	-1.26544	5.9207e-05	-1.87103e-10	-1.26266
219022618	chr2:219022618:G:A	6.27832e-08	-1.87103e-10	-1.00604	7.7736e-05	-1.87103e-10	-0.990386
219022845	chr2:219022845:T:C	2.80446e-08	-1.81193	-3.15521e-10	3.55541e-05	-1.77265	-3.15521e-10
219022917	chr2:219022917:TG:T	6.12346e-08	-1.87103e-10	-1.03101	7.49036e-05	-1.87103e-10	-1.0275
219022959	chr2:219022959:G:C	4.14843e-08	-0.444544	-0.975866	4.21205e-05	-0.617285	-0.985886
219023013	chr2:219023013:C:T	4.82043e-08	-1.87103e-10	-1.27028	5.93428e-05	-1.87103e-10	-1.26037
219023537	chr2:219023537:A:G	1.79735e-08	-1.81718	-0.439652	2.55683e-05	-1.69232	-0.410027
219023571	chr2:219023571:G:A	3.56617e-08	-0.615559	-0.956091	3.66635e-05	-0.775962	-0.96596
219023787	chr2:219023787:C:T	8.04073e-08	-1.87103e-10	-0.758621	9.64228e-05	-1.87103e-10	-0.774962
219024193	chr2:219024193:T:A	4.81061e-08	-1.87103e-10	-1.27232	5.87799e-05	-1.87103e-10	-1.26991
219024300	chr2:219024300:C:G	1.70842e-08	-1.8162	-0.491375	2.45368e-05	-1.68108	-0.462452
219024320	chr2:219024320:C:T	6.63365e-08	-1.87103e-10	-0.950987	8.13464e-05	-1.87103e-10	-0.944989
219024556	chr2:219024556:G:A	1.43018e-07	-0.182758	-3.15521e-10	0.000265963	0.239654	-3.15521e-10
219024636	chr2:219024636:G:A	9.58256e-08	-1.87103e-10	-0.583197	0.000118878	-1.87103e-10	-0.565608
219024691	chr2:219024691:C:T	9.60159e-09	-1.81043	-1.07337	1.19363e-05	-1.79224	-1.07188
219024711	chr2:219024711:T:C	1.70161e-08	-1.81619	-0.495378	2.44344e-05	-1.68179	-0.465923
219024931	chr2:219024931:A:G	6.21971e-08	-1.87103e-10	-1.01542	7.56998e-05	-1.87103e-10	-1.01693
219024987	chr2:219024987:A:G	9.50189e-08	-1.87103e-10	-0.59165	0.000116974	-1.87103e-10	-0.581756
219025293	chr2:219025293:T:C	4.7924e-08	-1.87103e-10	-1.27611	5.85496e-05	-1.87103e-10	-1.27383
219025317	chr2:219025317:T:G	4.76259e-08	-1.87103e-10	-1.28235	5.81704e-05	-1.87103e-10	-1.28033
219025433	chr2:219025433:C:T	5.10154e-08	-1.87103e-10	-1.2136	6.2016e-05	-1.87103e-10	-1.21631
219025880	chr2:219025880:G:T	8.51067e-08	-1.87103e-10	-0.70182	0.000104147	-1.87103e-10	-0.697898
219025941	chr2:219025941:G:T	5.89321e-08	-1.87103e-10	-1.06934	7.13024e-05	-1.87103e-10	-1.07677
219025968	chr2:219025968:GCA:G	9.39627e-09	-1.79275	-1.11266	1.18114e-05	-1.76306	-1.11158
219025971	chr2:219025971:GA:G	9.44129e-09	-1.79483	-1.10581	1.18563e-05	-1.76614	-1.1047
219026092	chr2:219026092:C:T	7.35833e-08	-1.87103e-10	-0.847308	9.20589e-05	-1.87103e-10	-0.821276
219026233	chr2:219026233:C:T	5.50263e-08	-1.87103e-10	-1.13791	6.66556e-05	-1.87103e-10	-1.14417
219026257	chr2:219026257:T:C	1.26206e-08	-1.77767	-0.832721	1.50602e-05	-1.81392	-0.817733
219026661	chr2:219026661:C:CT	1.02134e-08	-1.81178	-1.01025	1.46659e-05	-1.66075	-0.997428
219026893	chr2:219026893:C:T	2.28143e-07	-1.87103e-10	0.284245	0.000280354	-1.87103e-10	0.292349
219027083	chr2:219027083:G:A	5.71672e-08	-1.87103e-10	-1.09975	6.95464e-05	-1.87103e-10	-1.10171
219027511	chr2:219027511:T:A	1.96202e-08	-0.922856	-1.24631	2.04369e-05	-1.07113	-1.25523
219027541	chr2:219027541:G:A	2.61038e-07	-1.87103e-10	0.41894	0.000320888	-1.87103e-10	0.427386
219027568	chr2:219027568:C:T	5.5991e-08	-1.87103e-10	-1.12053	6.81246e-05	-1.87103e-10	-1.12237
219027847	chr2:219027847:C:T	4.71955e-08	-1.87103e-10	-1.29143	5.75455e-05	-1.87103e-10	-1.29113
219027904	chr2:219027904:C:T	2.2705e-07	-1.87103e-10	0.279444	0.000279009	-1.87103e-10	0.287541
219028070	chr2:219028070:C:T	5.05721e-08	-1.87103e-10	-1.22233	6.16016e-05	-1.87103e-10	-1.22302
219028459	chr2:219028459:G:A	2.27593e-07	-1.87103e-10	0.281832	0.00027987	-1.87103e-10	0.29062
219028668	chr2:219028668:A:G	1.00843e-08	-1.74533	-1.08942	1.16411e-05	-1.78598	-1.10319
219028699	chr2:219028699:G:A	1.19358e-08	-1.70019	-0.966	1.35514e-05	-1.75374	-0.983474
219029068	chr2:219029068:G:A	4.66932e-08	-1.87103e-10	-1.30213	5.70393e-05	-1.87103e-10	-1.29996
219029274	chr2:219029274:T:A	5.62526e-08	-1.87103e-10	-1.11587	6.82171e-05	-1.87103e-10	-1.12101
219029850	chr2:219029850:C:T	1.10102e-08	-1.73771	-1.00919	1.84198e-05	-1.43757	-0.992705
219029863	chr2:219029863:G:A	2.43751e-07	-1.87103e-10	0.350421	0.000299852	-1.87103e-10	0.359585
219030258	chr2:219030258:T:C	1.04127e-07	-1.87103e-10	-0.500116	0.000127751	-1.87103e-10	-0.493624
219030302	chr2:219030302:AG:A	1.8035e-07	-1.87103e-10	0.049174	0.000227557	-1.87103e-10	0.0836965
219030593	chr2:219030593:A:G	9.73224e-09	-1.73435	-1.13593	1.63783e-05	-1.42243	-1.12532
219030624	chr2:219030624:G:A	4.67517e-08	-1.87103e-10	-1.30088	5.6831e-05	-1.87103e-10	-1.30362
219030866	chr2:219030866:C:T	1.52541e-08	-1.61694	-0.803941	2.7795e-05	-1.24258	-0.776273
219031031	chr2:219031031:G:C	4.69471e-08	-1.87103e-10	-1.2967	5.72721e-05	-1.87103e-10	-1.29589
219031401	chr2:219031401:C:T	4.70401e-08	-1.87103e-10	-1.29473	5.73888e-05	-1.87103e-10	-1.29386
219031772	chr2:219031772:G:A	6.47638e-08	-1.87103e-10	-0.974979	7.87646e-05	-1.87103e-10	-0.977242
219031828	chr2:219031828:C:G	9.53006e-09	-1.62856	-1.26272	1.59013e-05	-1.32379	-1.25351
219031953	chr2:219031953:C:T	2.31362e-08	-1.81779	-0.186539	3.00398e-05	-1.70192	-0.239258
219032259	chr2:219032259:C:A	1.0308e-08	-1.66522	-1.14759	1.67142e-05	-1.40075	-1.1267
219033004	chr2:219033004:C:G	1.37964e-08	-1.77893	-0.742386	2.1759e-05	-1.54738	-0.716303
219033354	chr2:219033354:C:T	9.62147e-09	-1.61667	-1.26506	1.59948e-05	-1.31775	-1.2537
219033774	chr2:219033774:T:C	1.5223e-08	-1.75781	-0.665109	2.48989e-05	-1.49459	-0.634286
219034600	chr2:219034600:T:C	2.47558e-07	-1.87103e-10	0.365918	0.000304697	-1.87103e-10	0.375612
219034746	chr2:219034746:T:C	6.38331e-08	-1.87103e-10	-0.989455	7.7622e-05	-1.87103e-10	-0.991853
219035010	chr2:219035010:C:T	1.4993e-08	-1.64622	-0.791925	1.70797e-05	-1.69811	-0.807701
219035049	chr2:219035049:G:A	1.56226e-08	-1.62549	-0.771516	1.773e-05	-1.681	-0.787444
219035075	chr2:219035075:G:A	4.69058e-08	-1.87103e-10	-1.29758	5.69496e-05	-1.87103e-10	-1.30154
219036547	chr2:219036547:T:C	4.71632e-08	-1.87103e-10	-1.29211	5.73389e-05	-1.87103e-10	-1.29473
219036548	chr2:219036548:G:C	4.71192e-08	-1.87103e-10	-1.29305	5.72915e-05	-1.87103e-10	-1.29555
219036549	chr2:219036549:ATT:A	4.71902e-08	-1.87103e-10	-1.29154	5.73685e-05	-1.87103e-10	-1.29421
219036561	chr2:219036561:T:C	4.72372e-08	-1.87103e-10	-1.29054	5.74197e-05	-1.87103e-10	-1.29332
219036565	chr2:219036565:T:C	4.72241e-08	-1.87103e-10	-1.29082	5.7405e-05	-1.87103e-10	-1.29357
219037757	chr2:219037757:C:T	1.24041e-07	-1.87103e-10	-0.325111	0.000153814	-1.87103e-10	-0.30796
219037765	chr2:219037765:C:T	3.05578e-08	-1.72611	-3.15521e-10	4.13129e-05	-1.62253	-3.15521e-10
219037931	chr2:219037931:T:C	4.65828e-08	-1.87103e-10	-1.30449	5.67904e-05	-1.87103e-10	-1.30434
219037971	chr2:219037971:G:A	5.8306e-08	-1.87103e-10	-1.08002	7.14747e-05	-1.87103e-10	-1.07436
219038536	chr2:219038536:T:G	2.19566e-08	-0.752417	-1.30424	3.91035e-05	-0.372941	-1.30455
219038653	chr2:219038653:C:T	4.66391e-08	-1.87103e-10	-1.30329	5.68242e-05	-1.87103e-10	-1.30374
219038814	chr2:219038814:C:T	4.98638e-08	-1.87103e-10	-1.23643	6.06599e-05	-1.87103e-10	-1.23842
219039001	chr2:219039001:C:T	2.11769e-08	-0.84495	-1.24787	3.69652e-05	-0.48284	-1.25089
219039065	chr2:219039065:T:C	3.12017e-08	-0.404435	-1.30082	0.000102364	0.587501	-1.30267
219040186	chr2:219040186:G:A	8.80197e-09	-1.79591	-1.17485	1.32301e-05	-1.57802	-1.18319
219040525	chr2:219040525:T:C	7.90031e-09	-1.79648	-1.28235	1.18581e-05	-1.58326	-1.28744
219041344	chr2:219041344:C:A	3.3424e-08	-0.356486	-1.27997	0.000110865	0.649567	-1.28496
219041600	chr2:219041600:G:T	4.65899e-08	-1.87103e-10	-1.30434	5.67743e-05	-1.87103e-10	-1.30462
219041645	chr2:219041645:C:T	2.82614e-08	-1.80423	-3.15521e-10	3.45609e-05	-1.80098	-3.15521e-10
219041843	chr2:219041843:C:T	3.32593e-08	-0.350944	-1.29045	0.000110696	0.657177	-1.29409
219041979	chr2:219041979:A:G	3.45497e-08	-0.318608	-1.28472	0.000115956	0.698698	-1.28919
219041992	chr2:219041992:T:C	2.32765e-08	-0.723168	-1.27511	4.08907e-05	-0.357868	-1.27493
219042188	chr2:219042188:G:A	5.60996e-08	-1.87103e-10	-1.1186	6.97226e-05	-1.87103e-10	-1.09918
219042371	chr2:219042371:C:T	8.52234e-09	-1.81123	-1.19181	1.24678e-05	-1.62824	-1.19232
219042709	chr2:219042709:C:A	2.16832e-08	-0.764356	-1.30483	3.96982e-05	-0.357558	-1.30484
219043279	chr2:219043279:G:A	5.32009e-08	-1.87103e-10	-1.17165	6.593e-05	-1.87103e-10	-1.15511
219043528	chr2:219043528:G:A	6.59121e-08	-1.87103e-10	-0.957404	8.1377e-05	-1.87103e-10	-0.944612
219043573	chr2:219043573:G:C	4.65727e-08	-1.87103e-10	-1.30471	5.67834e-05	-1.87103e-10	-1.30446
219043936	chr2:219043936:C:T	1.32112e-08	-1.3994	-1.16526	2.56246e-05	-0.938371	-1.16178
219043938	chr2:219043938:C:T	4.96596e-08	-1.87103e-10	-1.24054	6.05025e-05	-1.87103e-10	-1.24102
219043944	chr2:219043944:C:T	5.32358e-08	-1.87103e-10	-1.17099	6.59491e-05	-1.87103e-10	-1.15482
219044011	chr2:219044011:CCTTCTGCGCA:C	3.56605e-08	-0.273627	-1.29806	0.000121031	0.752875	-1.30053
219044306	chr2:219044306:G:A	5.89807e-08	-1.87103e-10	-1.06852	7.30683e-05	-1.87103e-10	-1.05231
219044699	chr2:219044699:T:C	1.74664e-07	-1.87103e-10	0.0171373	0.000214896	-1.87103e-10	0.0264482
219044749	chr2:219044749:TC:T	4.77141e-08	-1.87103e-10	-1.2805	5.79549e-05	-1.87103e-10	-1.28404
219044786	chr2:219044786:C:A	5.15599e-08	-1.87103e-10	-1.20298	6.37778e-05	-1.87103e-10	-1.1883
219045042	chr2:219045042:TCTG:T	9.76995e-09	-1.77101	-1.0954	1.56731e-05	-1.51628	-1.07548
219045058	chr2:219045058:C:T	9.60641e-09	-1.77253	-1.11077	1.53675e-05	-1.51986	-1.09159
219045442	chr2:219045442:T:C	9.77254e-09	-1.76953	-1.09662	1.57258e-05	-1.50723	-1.08117
219045732	chr2:219045732:T:G	9.9983e-09	-1.78503	-1.05828	1.57102e-05	-1.54786	-1.04154
219045946	chr2:219045946:G:T	4.75999e-08	-1.87103e-10	-1.28289	5.80098e-05	-1.87103e-10	-1.28309
219046129	chr2:219046129:A:G	4.80706e-08	-1.87103e-10	-1.27305	5.87487e-05	-1.87103e-10	-1.27044
219046266	chr2:219046266:T:C	7.92972e-09	-1.81408	-1.26102	1.14048e-05	-1.64846	-1.2612
219046300	chr2:219046300:A:G	1.06657e-08	-1.81169	-0.967	1.5541e-05	-1.64461	-0.955609
219046349	chr2:219046349:G:A	4.70225e-08	-1.87103e-10	-1.2951	5.74435e-05	-1.87103e-10	-1.2929
219046550	chr2:219046550:T:C	5.47382e-08	-1.87103e-10	-1.14316	6.6556e-05	-1.87103e-10	-1.14566
219046697	chr2:219046697:T:G	4.66808e-08	-1.87103e-10	-1.30239	5.69726e-05	-1.87103e-10	-1.30113
219046710	chr2:219046710:T:C	4.7887e-08	-1.87103e-10	-1.27688	5.85149e-05	-1.87103e-10	-1.27442
219047381	chr2:219047381:C:T	3.05753e-08	-0.507525	-1.21801	5.55563e-05	-0.110257	-1.21605
219047391	chr2:219047391:A:G	5.80691e-08	-1.87103e-10	-1.08409	7.26045e-05	-1.87103e-10	-1.05868
219047506	chr2:219047506:C:A	2.80647e-08	-1.81121	-3.15521e-10	3.42939e-05	-1.80874	-3.15521e-10
219047573	chr2:219047573:T:C	3.93168e-08	-0.456377	-1.0177	7.2065e-05	-0.0515596	-1.01458
219047907	chr2:219047907:A:G	3.99035e-08	-0.243295	-1.21597	7.38528e-05	0.182721	-1.22435
219048011	chr2:219048011:C:T	2.84321e-08	-1.79821	-3.15521e-10	3.63223e-05	-1.75127	-3.15521e-10
219048036	chr2:219048036:A:G	3.47867e-08	-0.303729	-1.29276	0.000116678	0.711883	-1.29617
219048144	chr2:219048144:T:G	4.6324e-08	-0.143671	-1.1664	8.82047e-05	0.310324	-1.17437
219048340	chr2:219048340:T:A	3.09516e-08	-1.7133	-3.15521e-10	3.9804e-05	-1.65974	-3.15521e-10
219048790	chr2:219048790:C:T	8.51548e-09	-1.81141	-1.19243	1.23568e-05	-1.63975	-1.18974
219049012	chr2:219049012:C:T	4.76669e-08	-1.87103e-10	-1.28149	5.82294e-05	-1.87103e-10	-1.27931
219049092	chr2:219049092:G:T	1.04553e-08	-1.80818	-0.990442	1.54307e-05	-1.62784	-0.979505
219049115	chr2:219049115:T:C	7.90701e-09	-1.80997	-1.26801	1.15469e-05	-1.62915	-1.26814
219049216	chr2:219049216:G:C	1.89904e-07	-1.87103e-10	0.100795	0.00023358	-1.87103e-10	0.10982
219049276	chr2:219049276:A:G	4.70501e-08	-1.87103e-10	-1.29451	5.76292e-05	-1.87103e-10	-1.28968
219049422	chr2:219049422:G:A	1.04664e-08	-1.81426	-0.983298	1.50155e-05	-1.65615	-0.978479
219049716	chr2:219049716:C:A	4.76279e-08	-1.87103e-10	-1.28231	5.81791e-05	-1.87103e-10	-1.28018
219049736	chr2:219049736:G:A	4.74177e-08	-1.87103e-10	-1.28673	5.79091e-05	-1.87103e-10	-1.28483
219049911	chr2:219049911:A:C	4.02493e-08	-0.427978	-1.02266	7.33032e-05	-0.029497	-1.0196
219050293	chr2:219050293:T:C	1.98887e-07	0.147012	-3.15521e-10	0.000178503	-0.159098	-3.15521e-10
219050877	chr2:219050877:G:T	3.3004e-08	-0.356703	-1.29239	0.000108395	0.637939	-1.29587
219051045	chr2:219051045:A:G	3.92607e-08	-0.494942	-0.98056	7.10995e-05	-0.102429	-0.977196
219051149	chr2:219051149:G:T	8.25068e-09	-1.80361	-1.23182	1.22826e-05	-1.60588	-1.22965
219051546	chr2:219051546:T:C	4.66826e-08	-1.87103e-10	-1.30235	5.70447e-05	-1.87103e-10	-1.29987
219051564	chr2:219051564:T:C	5.38153e-08	-1.87103e-10	-1.16017	6.5452e-05	-1.87103e-10	-1.16239
219051980	chr2:219051980:C:T	4.66697e-08	-1.87103e-10	-1.30263	5.67825e-05	-1.87103e-10	-1.30448
219052563	chr2:219052563:C:T	3.60669e-08	-1.56035	-3.15521e-10	3.64601e-05	-1.74749	-3.15521e-10
219052581	chr2:219052581:A:G	8.95914e-09	-1.79938	-1.15368	1.3527e-05	-1.58542	-1.1536
219052800	chr2:219052800:A:G	9.46538e-09	-1.80506	-1.09302	1.40485e-05	-1.6077	-1.09349
219052910	chr2:219052910:C:T	3.59682e-08	-0.645016	-0.918076	6.35241e-05	-0.276987	-0.915297
219053055	chr2:219053055:T:A	8.14898e-08	-1.87103e-10	-0.745249	0.000103731	-1.87103e-10	-0.701899
219053257	chr2:219053257:C:A	1.77368e-08	-1.78119	-0.488896	2.7956e-05	-1.5391	-0.473975
219053854	chr2:219053854:T:C	2.99743e-08	-1.74538	-3.15521e-10	3.53082e-05	-1.77959	-3.15521e-10
219055315	chr2:219055315:A:G	1.99203e-08	-0.940863	-1.21312	3.54148e-05	-0.57092	-1.20565
219055624	chr2:219055624:G:A	4.65656e-08	-1.87103e-10	-1.30486	5.67918e-05	-1.87103e-10	-1.30431
219055688	chr2:219055688:T:C	4.65902e-08	-1.87103e-10	-1.30434	5.68126e-05	-1.87103e-10	-1.30395
219055690	chr2:219055690:A:G	2.32233e-08	-0.758567	-1.242	6.77278e-05	0.11519	-1.2434
219056100	chr2:219056100:C:T	9.87665e-07	1.74962	-3.15521e-10	0.00104083	1.60407	-3.15521e-10
219056380	chr2:219056380:CA:C	3.6572e-08	-1.54644	-3.15521e-10	4.69975e-05	-1.49361	-3.15521e-10
219056478	chr2:219056478:T:C	4.98549e-08	-1.87103e-10	-1.23661	6.07226e-05	-1.87103e-10	-1.23739
219057334	chr2:219057334:C:A	4.66259e-08	-1.87103e-10	-1.30357	5.67968e-05	-1.87103e-10	-1.30423
219057920	chr2:219057920:A:G	9.99764e-08	-1.87103e-10	-0.540793	0.000120929	-1.87103e-10	-0.548499
219058113	chr2:219058113:A:G	1.8419e-08	-1.0154	-1.21695	3.12127e-05	-0.686986	-1.21589
219058132	chr2:219058132:C:G	1.81772e-08	-1.02229	-1.22327	4.9092e-05	-0.225304	-1.2247
219058139	chr2:219058139:C:A	7.47619e-08	-1.87103e-10	-0.831418	9.13641e-05	-1.87103e-10	-0.828852
219058317	chr2:219058317:C:T	2.16942e-08	-1.02969	-1.03899	5.82045e-05	-0.239506	-1.04024
219058463	chr2:219058463:C:A	4.66053e-08	-1.87103e-10	-1.30401	5.67598e-05	-1.87103e-10	-1.30488
219058777	chr2:219058777:C:A	1.53733e-07	-1.87103e-10	-0.110508	0.000188997	-1.87103e-10	-0.101972
219058903	chr2:219058903:G:T	5.01913e-08	-1.87103e-10	-1.22988	6.2322e-05	-1.87103e-10	-1.21139
219058969	chr2:219058969:T:C	4.80619e-08	-1.87103e-10	-1.27324	5.85204e-05	-1.87103e-10	-1.27433
219060718	chr2:219060718:G:T	3.51059e-08	-1.58736	-3.15521e-10	3.5913e-05	-1.76261	-3.15521e-10
219061063	chr2:219061063:T:C	7.67572e-08	-1.87103e-10	-0.80508	9.58472e-05	-1.87103e-10	-0.780949
219061090	chr2:219061090:C:T	1.01075e-08	-1.56447	-1.26798	9.7443e-06	-1.79913	-1.26789
219061499	chr2:219061499:A:G	1.96225e-08	-0.942071	-1.22698	5.46377e-05	-0.114716	-1.22827
219061585	chr2:219061585:T:C	4.80888e-08	-1.87103e-10	-1.27268	5.85525e-05	-1.87103e-10	-1.27378
219061766	chr2:219061766:G:C	2.00523e-08	-0.910224	-1.23716	5.65862e-05	-0.0695811	-1.23836
219061943	chr2:219061943:A:C	4.66069e-08	-1.87103e-10	-1.30398	5.676e-05	-1.87103e-10	-1.30487
219062191	chr2:219062191:C:T	1.58156e-08	-1.81485	-0.56988	2.2785e-05	-1.66344	-0.554167
219062416	chr2:219062416:G:A	4.66093e-08	-1.87103e-10	-1.30393	5.67832e-05	-1.87103e-10	-1.30446
219062496	chr2:219062496:A:C	1.56442e-08	-1.81779	-0.577836	2.18442e-05	-1.69742	-0.562346
219062516	chr2:219062516:C:T	2.97731e-08	-1.75212	-3.15521e-10	3.39895e-05	-1.81765	-3.15521e-10
219062560	chr2:219062560:A:G	2.1573e-08	-0.950355	-1.12393	5.9618e-05	-0.1332	-1.12255
219062697	chr2:219062697:C:T	1.91061e-08	-0.950858	-1.24486	5.28094e-05	-0.132824	-1.24419
219063025	chr2:219063025:A:C	1.25478e-08	-1.81659	-0.79959	1.78254e-05	-1.67675	-0.786327
219063065	chr2:219063065:T:C	4.68136e-08	-1.87103e-10	-1.29955	5.71201e-05	-1.87103e-10	-1.29855
219063262	chr2:219063262:C:T	1.93119e-08	-0.947826	-1.23718	5.34537e-05	-0.128428	-1.23646
219064672	chr2:219064672:C:T	3.42729e-08	-1.61137	-3.15521e-10	3.55073e-05	-1.77397	-3.15521e-10
219065358	chr2:219065358:G:T	5.08539e-08	-1.87103e-10	-1.21677	6.23032e-05	-1.87103e-10	-1.21169
219065395	chr2:219065395:C:A	1.34063e-07	-1.87103e-10	-0.247417	0.000164552	-1.87103e-10	-0.240481
219065469	chr2:219065469:C:T	2.00703e-08	-0.84472	-1.30177	3.70712e-05	-0.430626	-1.30024
219065555	chr2:219065555:T:G	4.68915e-08	-1.87103e-10	-1.29789	5.72188e-05	-1.87103e-10	-1.29682
219065558	chr2:219065558:GC:G	4.65662e-08	-1.87103e-10	-1.30485	5.67672e-05	-1.87103e-10	-1.30475
219065759	chr2:219065759:C:T	2.84796e-08	-1.8169	0.020363	4.06675e-05	-1.68195	0.0436704
219066061	chr2:219066061:G:A	5.07874e-08	-1.87103e-10	-1.21808	6.2219e-05	-1.87103e-10	-1.21305
219066116	chr2:219066116:G:A	5.06035e-08	-1.87103e-10	-1.22171	6.16304e-05	-1.87103e-10	-1.22255
219066755	chr2:219066755:A:T	5.24347e-08	-1.87103e-10	-1.18616	6.42971e-05	-1.87103e-10	-1.18019
219067067	chr2:219067067:TATCCA:T	8.62683e-09	-1.78295	-1.2079	1.11785e-05	-1.72246	-1.20725
219067339	chr2:219067339:T:C	1.41411e-08	-1.81245	-0.684187	1.87715e-05	-1.74411	-0.667252
219067340	chr2:219067340:G:A	2.50975e-08	-1.7742	-0.148755	3.04483e-05	-1.8014	-0.126274
219067366	chr2:219067366:C:T	4.69282e-08	-1.87103e-10	-1.29711	5.69663e-05	-1.87103e-10	-1.30124
219068179	chr2:219068179:T:C	7.83733e-08	-1.87103e-10	-0.784243	9.79145e-05	-1.87103e-10	-0.75961
219068241	chr2:219068241:C:T	4.66053e-08	-1.87103e-10	-1.30401	5.67598e-05	-1.87103e-10	-1.30488
219068359	chr2:219068359:C:T	7.63554e-08	-1.87103e-10	-0.810327	9.36758e-05	-1.87103e-10	-0.803865
219068712	chr2:219068712:AAAGTGCTGG:A	7.18873e-07	-1.87103e-10	1.43196	0.000883229	-1.87103e-10	1.43988
219069626	chr2:219069626:G:T	1.15429e-08	-1.81644	-0.883222	1.63187e-05	-1.67294	-0.878458
219069868	chr2:219069868:G:A	5.07874e-08	-1.87103e-10	-1.21808	6.2219e-05	-1.87103e-10	-1.21305
219070331	chr2:219070331:A:G	5.01098e-08	-1.87103e-10	-1.23151	6.13621e-05	-1.87103e-10	-1.22691
219070400	chr2:219070400:C:G	5.00701e-08	-1.87103e-10	-1.2323	6.13119e-05	-1.87103e-10	-1.22773
219070817	chr2:219070817:C:T	4.94795e-08	-1.87103e-10	-1.24417	6.05657e-05	-1.87103e-10	-1.23998
219070997	chr2:219070997:C:T	4.7164e-08	-1.87103e-10	-1.2921	5.718e-05	-1.87103e-10	-1.2975
219071112	chr2:219071112:C:A	5.00701e-08	-1.87103e-10	-1.2323	6.13119e-05	-1.87103e-10	-1.22773
219071748	chr2:219071748:C:T	1.15437e-07	-1.87103e-10	-0.396999	0.000141529	-1.87103e-10	-0.3912
219071867	chr2:219071867:T:C	2.42194e-08	-0.816711	-1.14186	7.14541e-05	0.0532162	-1.12787
219071908	chr2:219071908:T:A	4.69395e-08	-1.87103e-10	-1.29687	5.72828e-05	-1.87103e-10	-1.2957
219072149	chr2:219072149:C:T	4.47117e-08	-1.81764	0.472148	6.33685e-05	-1.6931	0.498359
219072579	chr2:219072579:T:C	5.03634e-08	-1.87103e-10	-1.22646	6.16863e-05	-1.87103e-10	-1.22164
219072869	chr2:219072869:T:C	4.67942e-08	-1.87103e-10	-1.29997	5.68623e-05	-1.87103e-10	-1.30307
219073282	chr2:219073282:G:A	2.94074e-08	-0.465324	-1.29916	3.91199e-05	-0.374793	-1.30228
219073334	chr2:219073334:T:C	5.03803e-08	-1.87103e-10	-1.22613	6.17465e-05	-1.87103e-10	-1.22067
219074296	chr2:219074296:T:C	4.67298e-08	-1.87103e-10	-1.30134	5.70391e-05	-1.87103e-10	-1.29997
219074613	chr2:219074613:A:G	4.93306e-08	-1.87103e-10	-1.24718	6.03788e-05	-1.87103e-10	-1.24307
219074759	chr2:219074759:C:A	2.78808e-08	-1.81779	-3.15521e-10	3.40407e-05	-1.81615	-3.15521e-10
219074885	chr2:219074885:A:C	2.3044e-07	-1.87103e-10	0.294265	0.000288703	-1.87103e-10	0.321695
219075762	chr2:219075762:C:T	1.67065e-07	-0.0273456	-3.15521e-10	0.000223713	0.066659	-3.15521e-10
219076052	chr2:219076052:C:T	4.66788e-08	-1.87103e-10	-1.30244	5.67866e-05	-1.87103e-10	-1.30441
219076224	chr2:219076224:G:A	4.65848e-08	-1.87103e-10	-1.30445	5.68008e-05	-1.87103e-10	-1.30415
219076341	chr2:219076341:G:A	2.21997e-08	-0.834472	-1.21118	3.89281e-05	-0.471914	-1.21008
219076919	chr2:219076919:T:C	2.12111e-07	-1.87103e-10	0.211383	0.000265092	-1.87103e-10	0.236371
219076956	chr2:219076956:T:C	3.07453e-08	-1.71999	-3.15521e-10	4.00922e-05	-1.65252	-3.15521e-10
219077145	chr2:219077145:T:C	5.06867e-08	-1.87103e-10	-1.22006	6.20911e-05	-1.87103e-10	-1.2151
219077217	chr2:219077217:C:T	3.81688e-08	-1.50371	-3.15521e-10	4.91254e-05	-1.44933	-3.15521e-10
219077304	chr2:219077304:T:A	4.81334e-08	-1.87103e-10	-1.27175	5.85858e-05	-1.87103e-10	-1.27321
219077626	chr2:219077626:C:G	5.04084e-08	-1.87103e-10	-1.22557	6.1742e-05	-1.87103e-10	-1.22074
219078082	chr2:219078082:G:T	5.06389e-08	-1.87103e-10	-1.22101	6.20324e-05	-1.87103e-10	-1.21605
219078410	chr2:219078410:A:G	5.05737e-08	-1.87103e-10	-1.2223	6.19502e-05	-1.87103e-10	-1.21737
219078836	chr2:219078836:G:GT	8.72478e-09	-1.81777	-1.16179	1.19197e-05	-1.69576	-1.16975
219078846	chr2:219078846:C:G	5.01855e-08	-1.87103e-10	-1.23	6.146e-05	-1.87103e-10	-1.22532
219079079	chr2:219079079:A:G	1.53169e-08	-1.81618	-0.600592	2.07199e-05	-1.72702	-0.585587
219079124	chr2:219079124:G:A	1.30072e-08	-1.81716	-0.76307	1.77626e-05	-1.71808	-0.748525
219079251	chr2:219079251:CCTAGGCGTGCAAATCACCATG:C	5.01881e-08	-1.87103e-10	-1.22995	6.1463e-05	-1.87103e-10	-1.22527
219079413	chr2:219079413:C:T	1.1078e-08	-1.81779	-0.922972	1.53162e-05	-1.70433	-0.910463
219079540	chr2:219079540:T:C	2.89874e-08	-1.77886	-3.15521e-10	3.77831e-05	-1.71184	-3.15521e-10
219079751	chr2:219079751:C:A	5.63564e-08	-1.87103e-10	-1.11403	6.82301e-05	-1.87103e-10	-1.12082
219079890	chr2:219079890:T:A	5.05665e-08	-1.87103e-10	-1.22244	6.1941e-05	-1.87103e-10	-1.21752
219080185	chr2:219080185:A:ACTAT	5.05381e-08	-1.87103e-10	-1.223	6.19052e-05	-1.87103e-10	-1.2181
219080333	chr2:219080333:G:A	5.13725e-08	-1.87103e-10	-1.20662	6.29599e-05	-1.87103e-10	-1.20121
219080350	chr2:219080350:G:A	5.05196e-08	-1.87103e-10	-1.22337	6.18822e-05	-1.87103e-10	-1.21847
219080534	chr2:219080534:T:A	5.35287e-08	-1.87103e-10	-1.16551	6.54214e-05	-1.87103e-10	-1.16285
219080554	chr2:219080554:T:A	2.73608e-08	-0.585806	-1.25081	3.70529e-05	-0.472435	-1.25892
219080924	chr2:219080924:A:G	4.81268e-08	-1.87103e-10	-1.27189	5.8897e-05	-1.87103e-10	-1.26791
219080996	chr2:219080996:A:G	2.44511e-08	-0.741008	-1.20804	7.36537e-05	0.153012	-1.19734
219081294	chr2:219081294:G:C	4.77898e-08	-1.87103e-10	-1.27891	5.86809e-05	-1.87103e-10	-1.27159
219081383	chr2:219081383:G:A	1.13571e-07	-1.87103e-10	-0.413298	0.000144785	-1.87103e-10	-0.368456
219081397	chr2:219081397:G:C	6.63964e-08	-1.87103e-10	-0.950083	8.20406e-05	-1.87103e-10	-0.93649
219081459	chr2:219081459:A:C	4.72099e-08	-1.87103e-10	-1.29112	5.72188e-05	-1.87103e-10	-1.29682
219081639	chr2:219081639:T:C	6.2784e-08	-1.87103e-10	-1.00603	7.77159e-05	-1.87103e-10	-0.990645
219082252	chr2:219082252:A:G	5.43997e-08	-1.87103e-10	-1.14937	6.61646e-05	-1.87103e-10	-1.15156
219082280	chr2:219082280:G:A	4.99633e-08	-1.87103e-10	-1.23444	6.06254e-05	-1.87103e-10	-1.23899
219082395	chr2:219082395:A:C	5.09285e-08	-1.87103e-10	-1.2153	6.23972e-05	-1.87103e-10	-1.21018
219082458	chr2:219082458:T:G	5.02844e-08	-1.87103e-10	-1.22803	6.15864e-05	-1.87103e-10	-1.22326
219082462	chr2:219082462:A:G	2.43248e-08	-0.744263	-1.20997	7.30991e-05	0.147491	-1.19938
219082730	chr2:219082730:C:A	4.82007e-08	-1.87103e-10	-1.27035	5.89936e-05	-1.87103e-10	-1.26628
219082747	chr2:219082747:C:T	5.05665e-08	-1.87103e-10	-1.22244	6.1941e-05	-1.87103e-10	-1.21752
219082963	chr2:219082963:G:A	8.6051e-09	-1.81701	-1.17636	1.19417e-05	-1.67979	-1.18388
219083049	chr2:219083049:T:C	2.33783e-08	-0.750627	-1.24329	4.12997e-05	-0.381318	-1.24153
219083370	chr2:219083370:A:G	2.38799e-08	-0.757814	-1.21488	4.19738e-05	-0.393585	-1.21307
219083377	chr2:219083377:G:T	7.41211e-08	-1.87103e-10	-0.840026	9.07904e-05	-1.87103e-10	-0.835151
219083897	chr2:219083897:A:G	4.68745e-08	-1.87103e-10	-1.29825	5.70851e-05	-1.87103e-10	-1.29916
219084462	chr2:219084462:C:T	5.21219e-08	-1.87103e-10	-1.19214	6.31744e-05	-1.87103e-10	-1.19781
219084664	chr2:219084664:T:C	5.41426e-08	-1.87103e-10	-1.15411	6.76672e-05	-1.87103e-10	-1.1291
219084866	chr2:219084866:G:A	4.66699e-08	-1.87103e-10	-1.30263	5.68578e-05	-1.87103e-10	-1.30315
219084871	chr2:219084871:G:A	2.45798e-08	-0.774494	-1.16931	7.34625e-05	0.109604	-1.15653
219085085	chr2:219085085:G:A	6.20102e-07	1.28416	-3.15521e-10	0.000883582	1.44028	-3.15521e-10
219085191	chr2:219085191:A:T	2.62655e-08	-0.614063	-1.26341	7.75941e-05	0.281879	-1.27409
219085262	chr2:219085262:C:T	4.77361e-08	-1.87103e-10	-1.28004	5.83859e-05	-1.87103e-10	-1.27663
219085270	chr2:219085270:T:C	5.09314e-08	-1.87103e-10	-1.21525	6.24012e-05	-1.87103e-10	-1.21012
219085388	chr2:219085388:G:C	2.26326e-08	-0.79237	-1.23396	3.96472e-05	-0.431339	-1.23235
219085582	chr2:219085582:G:A	5.34631e-08	-1.87103e-10	-1.16673	6.55755e-05	-1.87103e-10	-1.1605
219085647	chr2:219085647:AAC:A	5.11952e-08	-1.87103e-10	-1.21008	6.27331e-05	-1.87103e-10	-1.20482
219085779	chr2:219085779:T:C	4.83115e-08	-1.87103e-10	-1.26806	5.91336e-05	-1.87103e-10	-1.26391
219085938	chr2:219085938:G:A	2.04624e-07	-1.87103e-10	0.175445	0.000236035	-1.87103e-10	0.120273
219085945	chr2:219085945:A:G	4.78617e-08	-1.87103e-10	-1.27741	5.85495e-05	-1.87103e-10	-1.27383
219085947	chr2:219085947:A:G	2.35454e-08	-0.786708	-1.20009	6.98715e-05	0.0917679	-1.18881
219086176	chr2:219086176:T:C	8.13748e-08	-1.87103e-10	-0.74666	9.98757e-05	-1.87103e-10	-0.739778
219086484	chr2:219086484:C:T	5.05665e-08	-1.87103e-10	-1.22244	6.1941e-05	-1.87103e-10	-1.21752
219087174	chr2:219087174:A:G	5.05268e-08	-1.87103e-10	-1.22322	6.18909e-05	-1.87103e-10	-1.21833
219087606	chr2:219087606:G:T	5.03659e-08	-1.87103e-10	-1.22641	6.16888e-05	-1.87103e-10	-1.2216
219088020	chr2:219088020:C:T	4.71317e-08	-1.87103e-10	-1.29278	5.7377e-05	-1.87103e-10	-1.29406
219088479	chr2:219088479:T:C	5.27878e-08	-1.87103e-10	-1.17945	6.39229e-05	-1.87103e-10	-1.18603
219088867	chr2:219088867:C:T	4.7054e-08	-1.87103e-10	-1.29443	5.72943e-05	-1.87103e-10	-1.2955
219088874	chr2:219088874:G:A	6.31334e-08	0.285139	-1.28562	0.000116778	0.70106	-1.28449
219090251	chr2:219090251:G:T	4.80918e-08	-1.87103e-10	-1.27262	5.80849e-05	-1.87103e-10	-1.2818
219090371	chr2:219090371:G:A	1.93525e-08	-0.89305	-1.28986	5.537e-05	-0.0414861	-1.28818
219090587	chr2:219090587:C:T	4.91413e-08	-1.87103e-10	-1.25103	5.98047e-05	-1.87103e-10	-1.25262
219090649	chr2:219090649:T:C	4.91507e-08	-1.87103e-10	-1.25083	5.98167e-05	-1.87103e-10	-1.25242
219090655	chr2:219090655:A:G	3.40492e-08	-1.61792	-3.15521e-10	4.33625e-05	-1.57411	-3.15521e-10
219090711	chr2:219090711:C:A	7.19633e-08	-1.87103e-10	-0.869571	8.89361e-05	-1.87103e-10	-0.855786
219090713	chr2:219090713:G:A	6.37224e-08	-1.87103e-10	-0.99119	7.68377e-05	-1.87103e-10	-1.00201
219091198	chr2:219091198:C:T	5.90603e-08	-1.87103e-10	-1.06717	7.20216e-05	-1.87103e-10	-1.06674
219091214	chr2:219091214:C:G	1.05726e-08	-1.81776	-0.969701	1.47059e-05	-1.69602	-0.959433
219091290	chr2:219091290:G:A	1.97872e-08	-0.868319	-1.29237	5.72837e-05	-0.00484993	-1.29084
219091507	chr2:219091507:T:C	4.72717e-08	-1.87103e-10	-1.28981	5.75397e-05	-1.87103e-10	-1.29123
219091962	chr2:219091962:T:G	4.87667e-08	-1.87103e-10	-1.25868	5.93563e-05	-1.87103e-10	-1.26015
219092521	chr2:219092521:T:C	4.69846e-08	-1.87103e-10	-1.29591	5.72089e-05	-1.87103e-10	-1.297
219092967	chr2:219092967:G:A	4.73102e-08	-1.87103e-10	-1.289	5.75834e-05	-1.87103e-10	-1.29047
219092968	chr2:219092968:C:T	4.81177e-08	-1.87103e-10	-1.27208	5.81115e-05	-1.87103e-10	-1.28134
219093141	chr2:219093141:T:C	4.68079e-08	-1.87103e-10	-1.29967	5.6979e-05	-1.87103e-10	-1.30102
219093494	chr2:219093494:G:A	4.68594e-08	-1.87103e-10	-1.29858	5.70633e-05	-1.87103e-10	-1.29954
219093732	chr2:219093732:AGT:A	3.78589e-08	-1.51186	-3.15521e-10	4.88014e-05	-1.45594	-3.15521e-10
219093740	chr2:219093740:C:T	5.05175e-08	-1.87103e-10	-1.22341	6.15349e-05	-1.87103e-10	-1.2241
219093756	chr2:219093756:A:T	5.51001e-08	-1.87103e-10	-1.13657	6.66418e-05	-1.87103e-10	-1.14437
219093798	chr2:219093798:G:T	5.2691e-08	-1.87103e-10	-1.18128	6.45894e-05	-1.87103e-10	-1.17566
219094344	chr2:219094344:G:A	3.32855e-08	-1.6406	-3.15521e-10	4.29157e-05	-1.58447	-3.15521e-10
219094657	chr2:219094657:G:C	1.12609e-07	-1.87103e-10	-0.421809	0.000138141	-1.87103e-10	-0.415431
219094736	chr2:219094736:C:T	5.45056e-08	-1.87103e-10	-1.14742	6.6398e-05	-1.87103e-10	-1.14804
219094823	chr2:219094823:A:G	5.50277e-08	-1.87103e-10	-1.13789	6.70366e-05	-1.87103e-10	-1.13847
219095830	chr2:219095830:A:G	5.90445e-08	-1.87103e-10	-1.06744	7.20026e-05	-1.87103e-10	-1.067
219095921	chr2:219095921:G:A	5.40264e-08	-1.87103e-10	-1.15625	6.53744e-05	-1.87103e-10	-1.16357
219096295	chr2:219096295:T:C	5.2792e-08	-1.87103e-10	-1.17937	6.47159e-05	-1.87103e-10	-1.1737
219096351	chr2:219096351:G:A	1.17223e-07	-1.87103e-10	-0.381649	0.000143802	-1.87103e-10	-0.375267
219096354	chr2:219096354:A:G	5.26504e-08	-1.87103e-10	-1.18205	6.45384e-05	-1.87103e-10	-1.17644
219096569	chr2:219096569:G:A	5.3879e-08	-1.87103e-10	-1.15899	6.51999e-05	-1.87103e-10	-1.16625
219096938	chr2:219096938:G:C	2.41049e-08	-0.76013	-1.20318	4.24515e-05	-0.393431	-1.20191
219098828	chr2:219098828:C:T	2.73528e-08	-0.544787	-1.29212	8.0064e-05	0.336748	-1.29763
219099132	chr2:219099132:GT:G	1.48355e-08	-1.80559	-0.643111	2.21984e-05	-1.61336	-0.630322
219099588	chr2:219099588:T:C	5.469e-08	-1.87103e-10	-1.14404	6.61579e-05	-1.87103e-10	-1.15166
219099698	chr2:219099698:G:GT	5.46311e-08	-1.87103e-10	-1.14512	6.60885e-05	-1.87103e-10	-1.15271
219099721	chr2:219099721:A:G	4.70128e-08	-1.87103e-10	-1.29531	5.72561e-05	-1.87103e-10	-1.29617
219099802	chr2:219099802:G:C	4.81269e-08	-1.87103e-10	-1.27188	5.85611e-05	-1.87103e-10	-1.27363
219099883	chr2:219099883:T:C	4.68535e-08	-1.87103e-10	-1.2987	5.702e-05	-1.87103e-10	-1.3003
219100527	chr2:219100527:T:C	5.58738e-08	-1.87103e-10	-1.12263	6.75566e-05	-1.87103e-10	-1.13074
219101098	chr2:219101098:T:C	5.44958e-08	-1.87103e-10	-1.1476	6.59276e-05	-1.87103e-10	-1.15515
219101175	chr2:219101175:T:C	5.52462e-08	-1.87103e-10	-1.13393	6.68128e-05	-1.87103e-10	-1.14181
219101261	chr2:219101261:C:T	2.12619e-08	-0.807804	-1.281	6.28002e-05	0.0752708	-1.27902
219101407	chr2:219101407:G:A	5.63197e-08	-1.87103e-10	-1.11468	6.80804e-05	-1.87103e-10	-1.12301
219101524	chr2:219101524:T:C	5.43424e-08	-1.87103e-10	-1.15042	6.57474e-05	-1.87103e-10	-1.15788
219101757	chr2:219101757:C:T	2.93157e-08	-1.7676	-3.15521e-10	3.40134e-05	-1.81695	-3.15521e-10
219102020	chr2:219102020:A:G	5.45478e-08	-1.87103e-10	-1.14665	6.599e-05	-1.87103e-10	-1.1542
219102079	chr2:219102079:G:C	1.17411e-08	-1.80057	-0.88206	1.77629e-05	-1.59687	-0.86972
219102140	chr2:219102140:T:C	1.99879e-08	-0.857561	-1.29304	3.4799e-05	-0.501539	-1.29258
219102526	chr2:219102526:C:T	5.57377e-08	-1.87103e-10	-1.12507	6.73773e-05	-1.87103e-10	-1.1334
219102605	chr2:219102605:A:G	5.5232e-08	-1.87103e-10	-1.13418	6.68006e-05	-1.87103e-10	-1.14199
219102618	chr2:219102618:A:C	5.56735e-08	-1.87103e-10	-1.12622	6.7318e-05	-1.87103e-10	-1.13428
219102658	chr2:219102658:T:C	4.90336e-08	-1.87103e-10	-1.25322	6.00263e-05	-1.87103e-10	-1.24892
219102832	chr2:219102832:C:T	6.63274e-08	-1.87103e-10	-0.951124	7.98954e-05	-1.87103e-10	-0.962986
219102862	chr2:219102862:G:A	5.234e-08	-1.87103e-10	-1.18797	6.34026e-05	-1.87103e-10	-1.1942
219102873	chr2:219102873:C:T	6.4567e-08	-1.87103e-10	-0.978023	7.78765e-05	-1.87103e-10	-0.988581
219103700	chr2:219103700:A:G	2.60834e-08	-1.80859	-0.0758401	3.9102e-05	-1.62681	-0.0507158
219103854	chr2:219103854:T:C	8.68129e-09	-1.81777	-1.16679	1.2104e-05	-1.69393	-1.15624
219104147	chr2:219104147:G:A	4.96929e-08	-1.87103e-10	-1.23986	6.03008e-05	-1.87103e-10	-1.24436
219104363	chr2:219104363:G:C	1.14862e-08	-1.79229	-0.912291	1.77406e-05	-1.56729	-0.900562
219104726	chr2:219104726:G:T	5.3858e-08	-1.87103e-10	-1.15937	6.70103e-05	-1.87103e-10	-1.13886
219105022	chr2:219105022:C:T	5.53684e-08	-1.87103e-10	-1.13172	6.696e-05	-1.87103e-10	-1.13961
219105076	chr2:219105076:G:A	1.99172e-08	-0.860003	-1.29414	5.76512e-05	0.0033728	-1.29267
219105384	chr2:219105384:C:T	2.78867e-08	-1.81758	-3.15521e-10	3.43679e-05	-1.80658	-3.15521e-10
219105501	chr2:219105501:C:T	6.50949e-08	-1.87103e-10	-0.96988	7.94454e-05	-1.87103e-10	-0.968635
219106118	chr2:219106118:A:T	6.01145e-08	-1.87103e-10	-1.04947	7.32614e-05	-1.87103e-10	-1.04967
219106795	chr2:219106795:A:T	1.48424e-08	-1.80461	-0.643629	2.2321e-05	-1.60934	-0.628836
219106796	chr2:219106796:A:T	1.49016e-08	-1.80259	-0.641667	2.25406e-05	-1.60149	-0.626895
219106808	chr2:219106808:T:C	1.59175e-08	-1.79789	-0.580418	2.43717e-05	-1.58486	-0.565423
219107062	chr2:219107062:T:C	5.38583e-08	-1.87103e-10	-1.15937	6.60528e-05	-1.87103e-10	-1.15325
219107241	chr2:219107241:A:G	1.34063e-07	-1.87103e-10	-0.247417	0.000164552	-1.87103e-10	-0.240481
219107278	chr2:219107278:G:A	5.47226e-08	-1.87103e-10	-1.14345	6.71336e-05	-1.87103e-10	-1.13702
219107281	chr2:219107281:G:A	5.45258e-08	-1.87103e-10	-1.14705	6.68873e-05	-1.87103e-10	-1.1407
219107321	chr2:219107321:T:A	9.35623e-09	-1.79967	-1.11002	1.39294e-05	-1.59057	-1.11914
219107653	chr2:219107653:G:C	2.43073e-08	-0.730735	-1.22421	4.33102e-05	-0.352288	-1.22303
219108312	chr2:219108312:G:A	5.33761e-08	-1.87103e-10	-1.16836	6.54477e-05	-1.87103e-10	-1.16245
219108419	chr2:219108419:C:A	5.18568e-08	-1.87103e-10	-1.19724	6.35432e-05	-1.87103e-10	-1.19199
219108513	chr2:219108513:TTAC:T	5.25888e-08	-1.87103e-10	-1.18322	6.44611e-05	-1.87103e-10	-1.17764
219109023	chr2:219109023:G:C	1.53979e-08	-1.7893	-0.622202	2.40162e-05	-1.55579	-0.609185
219109093	chr2:219109093:C:T	4.66754e-08	-1.87103e-10	-1.30251	5.68395e-05	-1.87103e-10	-1.30347
219109121	chr2:219109121:GAAC:G	2.84951e-08	-1.796	-3.15521e-10	3.4053e-05	-1.81579	-3.15521e-10
219109130	chr2:219109130:G:GC	8.28532e-08	-1.87103e-10	-0.728657	0.000103639	-1.87103e-10	-0.702794
219109430	chr2:219109430:G:T	4.32737e-08	-0.208205	-1.16998	0.000151911	0.836856	-1.15727
219109460	chr2:219109460:C:T	4.68626e-08	-1.87103e-10	-1.29851	5.7027e-05	-1.87103e-10	-1.30018
219109672	chr2:219109672:G:A	5.48039e-08	-1.87103e-10	-1.14196	6.72337e-05	-1.87103e-10	-1.13553
219109752	chr2:219109752:C:T	7.39793e-08	-1.87103e-10	-0.841941	9.07538e-05	-1.87103e-10	-0.835555
219110130	chr2:219110130:T:C	1.52361e-08	-1.80141	-0.620653	2.3347e-05	-1.58965	-0.603583
219110160	chr2:219110160:A:G	2.96596e-08	-1.75594	-3.15521e-10	3.51306e-05	-1.78463	-3.15521e-10
219110326	chr2:219110326:T:C	1.37533e-08	-1.81107	-0.713375	2.01994e-05	-1.63261	-0.705441
219110684	chr2:219110684:C:T	4.6574e-08	-1.87103e-10	-1.30468	5.67601e-05	-1.87103e-10	-1.30487
219110705	chr2:219110705:AGT:A	5.1928e-08	-1.87103e-10	-1.19587	6.36315e-05	-1.87103e-10	-1.1906
219113082	chr2:219113082:C:T	1.13678e-07	-1.87103e-10	-0.412356	0.000146195	-1.87103e-10	-0.358764
219113916	chr2:219113916:T:C	2.6374e-08	-0.640876	-1.23247	4.69918e-05	-0.26337	-1.23036
219114041	chr2:219114041:C:T	4.92864e-08	-1.87103e-10	-1.24808	5.99921e-05	-1.87103e-10	-1.24949
219114541	chr2:219114541:T:C	2.78915e-08	-1.81741	-3.15521e-10	3.43481e-05	-1.80716	-3.15521e-10
219114619	chr2:219114619:C:T	2.8617e-08	-0.586981	-1.20474	9.08735e-05	0.359443	-1.19368
219115025	chr2:219115025:T:C	2.29845e-07	-1.87103e-10	0.291678	0.000287941	-1.87103e-10	0.319052
219115306	chr2:219115306:G:A	1.34063e-07	-1.87103e-10	-0.247417	0.000164552	-1.87103e-10	-0.240481
219115759	chr2:219115759:A:T	2.66779e-08	-0.630773	-1.23112	4.80908e-05	-0.240919	-1.22969
219115949	chr2:219115949:G:A	2.98922e-08	-1.74813	-3.15521e-10	3.48013e-05	-1.79405	-3.15521e-10
219116015	chr2:219116015:AGG:A	9.41105e-09	-1.81244	-1.0914	1.36242e-05	-1.64339	-1.08847
219116019	chr2:219116019:C:T	9.44303e-09	-1.81225	-1.0882	1.36822e-05	-1.64232	-1.08529
219116231	chr2:219116231:A:C	3.443e-08	-0.344021	-1.26278	6.41351e-05	0.0824966	-1.26521
219116353	chr2:219116353:T:C	2.98569e-08	-0.484727	-1.26458	9.72269e-05	0.495555	-1.26221
219116355	chr2:219116355:A:G	2.99048e-08	-0.481413	-1.26629	9.75991e-05	0.501101	-1.26394
219116546	chr2:219116546:T:C	6.11143e-08	-1.87103e-10	-1.03298	7.44706e-05	-1.87103e-10	-1.0333
219116787	chr2:219116787:C:T	6.52616e-08	-1.87103e-10	-0.967322	8.12989e-05	-1.87103e-10	-0.945573
219117378	chr2:219117378:C:T	1.89568e-08	-0.966677	-1.23689	3.52061e-05	-0.552406	-1.23008
219117514	chr2:219117514:C:T	5.03613e-08	-1.87103e-10	-1.2265	6.13167e-05	-1.87103e-10	-1.22765
219117942	chr2:219117942:G:T	1.93379e-08	-1.81466	-0.369003	2.60968e-05	-1.73549	-0.346405
219117970	chr2:219117970:C:T	2.64375e-08	-0.656107	-1.21483	8.20262e-05	0.268561	-1.20523
219118027	chr2:219118027:C:G	5.90603e-08	-1.87103e-10	-1.06717	7.20216e-05	-1.87103e-10	-1.06674
219118308	chr2:219118308:C:T	5.10347e-08	-1.87103e-10	-1.21322	6.21678e-05	-1.87103e-10	-1.21387
219119206	chr2:219119206:G:A	5.75894e-08	-1.87103e-10	-1.09239	7.07089e-05	-1.87103e-10	-1.08513
219121521	chr2:219121521:C:T	1.24631e-08	-1.73389	-0.889067	2.21865e-05	-1.36311	-0.881114
219121531	chr2:219121531:T:C	1.61142e-08	-1.80089	-0.565134	2.5363e-05	-1.55675	-0.553662
219121816	chr2:219121816:T:C	1.98405e-08	-1.80169	-0.356312	2.48365e-05	-1.80084	-0.330554
219122222	chr2:219122222:T:C	2.7668e-08	-0.695286	-1.13016	9.25335e-05	0.299676	-1.11581
219122377	chr2:219122377:T:G	2.42706e-08	-0.847751	-1.10871	7.68271e-05	0.101212	-1.10336
219122563	chr2:219122563:C:G	4.79168e-08	-1.87103e-10	-1.27626	5.79103e-05	-1.87103e-10	-1.28481
219122663	chr2:219122663:T:C	9.63411e-08	-1.87103e-10	-0.577831	0.000118396	-1.87103e-10	-0.569673
219122820	chr2:219122820:C:T	4.77935e-08	-1.87103e-10	-1.27884	5.8701e-05	-1.87103e-10	-1.27125
219122969	chr2:219122969:C:T	4.76324e-08	-1.87103e-10	-1.28221	5.78742e-05	-1.87103e-10	-1.28543
219123119	chr2:219123119:C:G	9.28966e-08	-1.87103e-10	-0.61424	0.000117811	-1.87103e-10	-0.574623
219123120	chr2:219123120:T:G	1.08512e-07	-1.87103e-10	-0.458864	0.000138321	-1.87103e-10	-0.414126
219123189	chr2:219123189:A:G	5.21708e-08	-1.87103e-10	-1.1912	6.40032e-05	-1.87103e-10	-1.18477
219123489	chr2:219123489:A:G	5.16383e-08	-1.87103e-10	-1.20146	6.18536e-05	-1.87103e-10	-1.21893
219123497	chr2:219123497:G:A	5.21701e-08	-1.87103e-10	-1.19122	6.41508e-05	-1.87103e-10	-1.18247
219123798	chr2:219123798:G:A	2.19042e-07	-1.87103e-10	0.243536	0.000269673	-1.87103e-10	0.253506
219125448	chr2:219125448:G:A	1.72236e-07	-1.87103e-10	0.00313633	0.000218759	-1.87103e-10	0.044264
219126275	chr2:219126275:C:A	1.47163e-08	-1.2018	-1.25497	4.23983e-05	-0.338408	-1.25819
219126586	chr2:219126586:C:T	4.87908e-08	-1.87103e-10	-1.25818	5.97022e-05	-1.87103e-10	-1.25434
219126846	chr2:219126846:G:A	5.15129e-08	-1.87103e-10	-1.20389	6.38533e-05	-1.87103e-10	-1.18712
219127334	chr2:219127334:T:C	1.19963e-08	-1.54191	-1.11921	2.63369e-05	-0.942519	-1.13021
219127890	chr2:219127890:AACC:A	5.00459e-08	-1.87103e-10	-1.23278	6.12223e-05	-1.87103e-10	-1.22919
219129014	chr2:219129014:T:C	1.01079e-07	0.522379	-1.0522	0.00060802	2.10225	-1.03574
219129131	chr2:219129131:G:A	8.90757e-08	-1.87103e-10	-0.65624	0.000109916	-1.87103e-10	-0.643992
219129221	chr2:219129221:C:G	1.8871e-08	-0.933739	-1.27436	3.50615e-05	-0.507814	-1.27879
219129296	chr2:219129296:T:C	1.04554e-07	0.563452	-1.05948	0.000636942	2.15627	-1.0433
219129312	chr2:219129312:T:C	6.03978e-08	-1.87103e-10	-1.04477	7.3285e-05	-1.87103e-10	-1.04935
219129523	chr2:219129523:G:A	9.78598e-08	0.657233	-1.21942	0.000619962	2.29639	-1.21044
219129545	chr2:219129545:G:A	1.53444e-08	-1.26104	-1.15394	4.1542e-05	-0.453012	-1.16399
219130315	chr2:219130315:C:T	9.45921e-08	-1.87103e-10	-0.596153	0.000116939	-1.87103e-10	-0.582051
219130425	chr2:219130425:C:T	9.87255e-08	0.674491	-1.22787	0.000625506	2.31424	-1.21938
219130464	chr2:219130464:G:T	8.70731e-08	0.56819	-1.24717	0.000513735	2.13761	-1.2396
219130505	chr2:219130505:TA:T	2.05026e-07	1.46131	-1.28389	0.000160173	1.01596	-1.28341
219130667	chr2:219130667:G:C	6.24816e-08	-1.87103e-10	-1.01085	7.70413e-05	-1.87103e-10	-0.999363
219130763	chr2:219130763:C:T	9.43995e-08	-1.87103e-10	-0.598191	0.0001167	-1.87103e-10	-0.584099
219131171	chr2:219131171:A:G	9.04737e-08	0.48848	-1.12915	0.000546956	2.07532	-1.11466
219131851	chr2:219131851:T:C	1.0006e-07	0.574501	-1.11446	0.000621236	2.18742	-1.09941
219131894	chr2:219131894:G:C	1.04941e-07	0.561159	-1.05349	0.00063788	2.15152	-1.03707
219132157	chr2:219132157:C:A	2.63382e-08	-0.624043	-1.25066	4.95139e-05	-0.192606	-1.24885
219132412	chr2:219132412:C:T	8.9721e-08	0.552232	-1.20125	0.0005527	2.16243	-1.19132
219132491	chr2:219132491:C:T	3.94986e-08	-1.46946	-3.15521e-10	5.1341e-05	-1.40522	-3.15521e-10
219132701	chr2:219132701:A:G	4.9779e-08	-1.87103e-10	-1.23813	6.04625e-05	-1.87103e-10	-1.24168
219133156	chr2:219133156:C:A	8.62671e-08	-1.87103e-10	-0.688278	0.000106417	-1.87103e-10	-0.676337
219133405	chr2:219133405:A:G	4.81013e-08	-1.87103e-10	-1.27242	5.90099e-05	-1.87103e-10	-1.266
219133995	chr2:219133995:C:T	5.18579e-08	-1.87103e-10	-1.19722	6.36388e-05	-1.87103e-10	-1.19048
219134104	chr2:219134104:T:A	2.89979e-08	-1.7785	-3.15521e-10	3.64127e-05	-1.74879	-3.15521e-10
219134670	chr2:219134670:C:T	5.21879e-08	-1.87103e-10	-1.19088	6.37579e-05	-1.87103e-10	-1.18861
219135222	chr2:219135222:G:A	9.92947e-08	-1.87103e-10	-0.547634	0.000122824	-1.87103e-10	-0.532956
219135329	chr2:219135329:G:A	4.96288e-08	-1.87103e-10	-1.24115	6.068e-05	-1.87103e-10	-1.23809
219135576	chr2:219135576:T:C	7.17254e-08	-1.87103e-10	-0.872881	8.77951e-05	-1.87103e-10	-0.868699
219135755	chr2:219135755:T:C	5.45601e-08	-1.87103e-10	-1.14642	6.72605e-05	-1.87103e-10	-1.13513
219136119	chr2:219136119:C:T	5.22609e-08	-1.87103e-10	-1.18948	6.38472e-05	-1.87103e-10	-1.18721
219136140	chr2:219136140:A:G	5.18175e-08	-1.87103e-10	-1.198	6.32991e-05	-1.87103e-10	-1.19583
219136336	chr2:219136336:T:G	4.14956e-08	-1.42014	-3.15521e-10	5.42661e-05	-1.34981	-3.15521e-10
219136596	chr2:219136596:G:A	5.21333e-08	-1.87103e-10	-1.19192	6.3692e-05	-1.87103e-10	-1.18965
219136805	chr2:219136805:G:A	5.14911e-08	-1.87103e-10	-1.20432	6.28995e-05	-1.87103e-10	-1.20217
219138112	chr2:219138112:T:G	2.6257e-08	-0.574262	-1.30353	4.96698e-05	-0.135089	-1.30322
219138519	chr2:219138519:T:A	1.07222e-07	0.653301	-1.12413	0.000598704	2.16112	-1.11006
219138780	chr2:219138780:T:C	5.80033e-08	-1.87103e-10	-1.08523	7.07639e-05	-1.87103e-10	-1.08436
219139337	chr2:219139337:C:T	1.51879e-07	-1.87103e-10	-0.122639	0.000192238	-1.87103e-10	-0.084972
219139494	chr2:219139494:A:G	5.32378e-08	-1.87103e-10	-1.17096	6.50374e-05	-1.87103e-10	-1.16874
219139521	chr2:219139521:G:A	1.90917e-08	-0.891822	-1.30465	3.42048e-05	-0.506502	-1.30484
219139909	chr2:219139909:G:C	5.3277e-08	-1.87103e-10	-1.17022	6.50848e-05	-1.87103e-10	-1.16801
219139954	chr2:219139954:C:T	3.86295e-07	0.810874	-3.15521e-10	0.000403858	0.657358	-3.15521e-10
219140002	chr2:219140002:TG:T	5.31804e-08	-1.87103e-10	-1.17204	6.49665e-05	-1.87103e-10	-1.16983
219140229	chr2:219140229:T:G	8.62099e-08	-1.87103e-10	-0.688941	0.000108129	-1.87103e-10	-0.660377
219140586	chr2:219140586:T:C	6.7524e-08	0.371017	-1.30426	0.000132579	0.847372	-1.3039
219140689	chr2:219140689:A:G	1.60376e-08	-1.1363	-1.23449	4.27091e-05	-0.348704	-1.24059
219141236	chr2:219141236:T:C	1.25585e-07	0.525321	-0.838067	0.00068514	1.99975	-0.813833
219141334	chr2:219141334:T:C	6.62712e-08	-1.87103e-10	-0.95197	8.08415e-05	-1.87103e-10	-0.951214
219141408	chr2:219141408:G:A	1.38892e-08	-1.26212	-1.2525	3.54582e-05	-0.521262	-1.25409
219141450	chr2:219141450:A:G	1.28227e-07	0.7024	-0.994323	0.000730169	2.22252	-0.97295
219141861	chr2:219141861:C:T	1.10731e-07	0.596785	-1.0354	0.000611893	2.08817	-1.01532
219142669	chr2:219142669:A:G	7.74914e-08	-1.87103e-10	-0.795559	9.50831e-05	-1.87103e-10	-0.788954
219142692	chr2:219142692:C:T	9.36952e-08	0.565968	-1.17165	0.000520254	2.06826	-1.15765
219142782	chr2:219142782:T:C	7.57079e-08	-1.87103e-10	-0.818844	9.27782e-05	-1.87103e-10	-0.813493
219143130	chr2:219143130:C:T	5.44401e-08	-1.87103e-10	-1.14863	6.65152e-05	-1.87103e-10	-1.14627
219143383	chr2:219143383:C:A	9.82997e-08	-0.557706	-3.15521e-10	0.000123873	-0.524445	-3.15521e-10
219143391	chr2:219143391:C:T	9.79781e-08	0.63145	-1.19243	0.000553535	2.15216	-1.17954
219143452	chr2:219143452:A:G	5.35464e-08	-1.87103e-10	-1.16518	6.54159e-05	-1.87103e-10	-1.16294
219143600	chr2:219143600:A:G	5.41676e-08	-1.87103e-10	-1.15364	6.61822e-05	-1.87103e-10	-1.15129
219143815	chr2:219143815:G:A	9.81359e-08	0.607545	-1.16692	0.000551632	2.12186	-1.15268
219144544	chr2:219144544:G:A	5.41568e-08	-1.87103e-10	-1.15384	6.61665e-05	-1.87103e-10	-1.15153
219144656	chr2:219144656:G:A	4.70041e-08	-1.87103e-10	-1.29549	5.7628e-05	-1.87103e-10	-1.2897
219144665	chr2:219144665:T:C	6.02725e-08	-1.87103e-10	-1.04685	7.42218e-05	-1.87103e-10	-1.03665
219144943	chr2:219144943:G:A	6.46542e-08	0.327971	-1.30464	0.00012583	0.795632	-1.30441
219145213	chr2:219145213:C:T	2.80335e-08	-1.81233	-3.15521e-10	3.41117e-05	-1.81406	-3.15521e-10
219145492	chr2:219145492:C:T	4.96986e-08	-1.87103e-10	-1.23975	6.05893e-05	-1.87103e-10	-1.23959
219146138	chr2:219146138:G:A	4.83313e-08	-1.87103e-10	-1.26765	5.91983e-05	-1.87103e-10	-1.26281
219146370	chr2:219146370:A:C	1.3001e-08	-1.2808	-1.2999	3.53451e-05	-0.480797	-1.29775
219146625	chr2:219146625:C:A	4.11147e-07	0.873224	-3.15521e-10	0.000589903	1.03625	-3.15521e-10
219146815	chr2:219146815:A:T	6.30609e-08	-1.00162	-3.15521e-10	0.000100998	-0.728604	-3.15521e-10
219147395	chr2:219147395:T:A	7.49456e-08	-1.87103e-10	-0.828964	9.15187e-05	-1.87103e-10	-0.827161
219147408	chr2:219147408:C:T	7.54415e-08	-1.87103e-10	-0.822369	9.2126e-05	-1.87103e-10	-0.820548
219147854	chr2:219147854:G:C	1.06979e-07	0.763405	-1.2365	0.0006255	2.32216	-1.22732
219148054	chr2:219148054:T:C	4.6565e-08	-1.87103e-10	-1.30488	5.68048e-05	-1.87103e-10	-1.30408
219148590	chr2:219148590:G:A	8.35199e-08	-0.375619	-0.345023	6.21707e-05	-0.877687	-0.336134
219148939	chr2:219148939:A:G	7.57271e-08	-1.87103e-10	-0.81859	9.32534e-05	-1.87103e-10	-0.808384
219149898	chr2:219149898:A:G	5.17938e-08	-1.87103e-10	-1.19846	6.34042e-05	-1.87103e-10	-1.19417
219149953	chr2:219149953:C:T	9.16182e-08	0.589126	-1.21722	0.000566361	2.2028	-1.20727
219150495	chr2:219150495:G:A	1.49216e-08	-1.16262	-1.28029	3.97961e-05	-0.383808	-1.27613
219150888	chr2:219150888:G:A	4.73689e-08	-1.87103e-10	-1.28776	5.77928e-05	-1.87103e-10	-1.28684
219151208	chr2:219151208:C:T	1.76757e-08	-1.03015	-1.24339	5.03957e-05	-0.187241	-1.23656
219151686	chr2:219151686:A:C	1.35512e-07	-1.87103e-10	-0.236667	0.000170205	-1.87103e-10	-0.206703
219151729	chr2:219151729:A:G	1.0853e-07	0.827362	-1.28606	0.00064133	2.40151	-1.28167
219151875	chr2:219151875:C:T	4.87015e-08	-1.87103e-10	-1.26002	5.96785e-05	-1.87103e-10	-1.25473
219152127	chr2:219152127:A:G	7.24887e-08	-1.87103e-10	-0.862296	8.86254e-05	-1.87103e-10	-0.859287
219152568	chr2:219152568:C:T	5.16497e-08	-1.87103e-10	-1.20124	6.31964e-05	-1.87103e-10	-1.19746
219153368	chr2:219153368:T:G	9.76755e-08	0.712936	-1.27701	0.000560845	2.25747	-1.27173
219153369	chr2:219153369:A:C	9.49094e-08	0.686483	-1.27929	0.000541466	2.2248	-1.27422
219153567	chr2:219153567:C:T	7.71955e-08	-1.87103e-10	-0.799385	9.62848e-05	-1.87103e-10	-0.776395
219153568	chr2:219153568:G:A	9.62744e-08	0.691684	-1.27021	0.000611548	2.33688	-1.26459
219153778	chr2:219153778:T:C	5.34309e-08	-1.87103e-10	-1.16734	6.51839e-05	-1.87103e-10	-1.16649
219154026	chr2:219154026:A:G	4.6565e-08	-1.87103e-10	-1.30488	5.68048e-05	-1.87103e-10	-1.30408
219154118	chr2:219154118:A:G	7.48716e-08	-1.87103e-10	-0.829952	9.21783e-05	-1.87103e-10	-0.81998
219154124	chr2:219154124:A:T	4.96647e-08	-1.87103e-10	-1.24043	6.09244e-05	-1.87103e-10	-1.23407
219154186	chr2:219154186:G:A	5.26883e-08	-1.87103e-10	-1.18133	6.44935e-05	-1.87103e-10	-1.17714
219154306	chr2:219154306:A:G	1.37948e-08	-1.24545	-1.27599	3.83143e-05	-0.426891	-1.27099
219154400	chr2:219154400:C:T	2.79287e-08	-1.81607	-3.15521e-10	3.43446e-05	-1.80726	-3.15521e-10
219154655	chr2:219154655:A:G	8.27418e-08	-1.87103e-10	-0.730002	0.000102004	-1.87103e-10	-0.718688
219154707	chr2:219154707:G:A	3.34698e-08	-1.63508	-3.15521e-10	3.85635e-05	-1.6914	-3.15521e-10
219154759	chr2:219154759:C:G	5.15581e-08	-1.87103e-10	-1.20302	6.30809e-05	-1.87103e-10	-1.19929
219154762	chr2:219154762:T:C	2.57017e-08	-0.594291	-1.30488	4.88252e-05	-0.150581	-1.30488
219154831	chr2:219154831:T:C	1.6407e-07	-0.0454346	-3.15521e-10	0.000217632	0.0391001	-3.15521e-10
219155863	chr2:219155863:T:C	2.96789e-08	-1.75529	-3.15521e-10	3.44555e-05	-1.80404	-3.15521e-10
219156009	chr2:219156009:G:A	4.17696e-08	-1.41356	-3.15521e-10	5.40696e-05	-1.35343	-3.15521e-10
219156296	chr2:219156296:C:T	5.35296e-08	-1.87103e-10	-1.16549	6.58177e-05	-1.87103e-10	-1.15682
219156568	chr2:219156568:T:C	7.95373e-08	-1.87103e-10	-0.7695	9.80578e-05	-1.87103e-10	-0.758148
219156766	chr2:219156766:A:G	6.79531e-08	-1.87103e-10	-0.926908	8.47971e-05	-1.87103e-10	-0.903444
219156790	chr2:219156790:T:C	2.71839e-08	-0.596371	-1.24673	5.1483e-05	-0.155881	-1.24657
219157074	chr2:219157074:A:G	1.94532e-08	-1.11894	-1.05877	5.36041e-05	-0.318315	-1.04376
219157136	chr2:219157136:T:C	5.27448e-08	-1.87103e-10	-1.18026	6.4539e-05	-1.87103e-10	-1.17643
219157454	chr2:219157454:C:T	1.51659e-07	1.1329	-1.25699	0.000121818	0.714609	-1.25579
219158003	chr2:219158003:A:T	4.77315e-08	-1.87103e-10	-1.28013	5.87421e-05	-1.87103e-10	-1.27055
219158100	chr2:219158100:G:A	1.01635e-07	-1.87103e-10	-0.524341	0.000127341	-1.87103e-10	-0.496832
219158323	chr2:219158323:C:T	4.86404e-08	-1.87103e-10	-1.26127	5.95967e-05	-1.87103e-10	-1.2561
219158474	chr2:219158474:A:C	9.90624e-08	0.680747	-1.23072	0.000566069	2.21624	-1.22123
219158882	chr2:219158882:A:T	2.05324e-08	-0.858712	-1.26501	3.7579e-05	-0.457121	-1.26014
219159222	chr2:219159222:G:C	6.05631e-08	-1.87103e-10	-1.04204	7.1766e-05	-1.87103e-10	-1.07029
219159335	chr2:219159335:T:C	5.93903e-08	-1.06159	-3.15521e-10	9.4096e-05	-0.799389	-3.15521e-10
219159928	chr2:219159928:G:T	9.85179e-08	0.680967	-1.23646	0.000562181	2.21543	-1.22731
219160400	chr2:219160400:T:C	1.07449e-07	0.816815	-1.28552	0.000631594	2.38562	-1.28108
219160488	chr2:219160488:C:T	4.74517e-08	-1.87103e-10	-1.28601	5.78908e-05	-1.87103e-10	-1.28515
219160830	chr2:219160830:G:C	1.23504e-07	-1.87103e-10	-0.329454	0.000158384	-1.87103e-10	-0.278684
219161085	chr2:219161085:C:G	8.22673e-08	-1.87103e-10	-0.735753	0.000102729	-1.87103e-10	-0.711614
219161478	chr2:219161478:C:T	2.84694e-08	-1.7969	-3.15521e-10	3.65078e-05	-1.74618	-3.15521e-10
219161648	chr2:219161648:G:T	1.05915e-08	-1.61025	-1.17542	2.04629e-05	-1.13981	-1.18528
219162677	chr2:219162677:T:C	4.21657e-08	-0.265402	-1.13872	8.45734e-05	0.223924	-1.13001
219163041	chr2:219163041:CCTT:C	7.02542e-08	-1.87103e-10	-0.893606	8.59645e-05	-1.87103e-10	-0.889771
219163985	chr2:219163985:G:A	2.61844e-08	-0.810389	-1.07017	4.68008e-05	-0.445766	-1.05204
219164659	chr2:219164659:A:T	5.32785e-08	-1.87103e-10	-1.17019	6.47762e-05	-1.87103e-10	-1.17277
219164662	chr2:219164662:C:T	5.30636e-08	-1.87103e-10	-1.17423	6.4517e-05	-1.87103e-10	-1.17678
219165040	chr2:219165040:G:C	5.32785e-08	-1.87103e-10	-1.17019	6.47762e-05	-1.87103e-10	-1.17277
219165095	chr2:219165095:A:G	5.91402e-08	-1.87103e-10	-1.06582	7.26695e-05	-1.87103e-10	-1.05778
219166486	chr2:219166486:G:C	5.12496e-08	-1.87103e-10	-1.20902	6.3495e-05	-1.87103e-10	-1.19274
219166533	chr2:219166533:T:C	6.72517e-08	0.205047	-1.14233	0.000291394	1.46015	-1.12918
219166879	chr2:219166879:C:T	4.66246e-08	-1.87103e-10	-1.3036	5.67656e-05	-1.87103e-10	-1.30477
219167078	chr2:219167078:C:T	3.54225e-07	0.724206	-3.15521e-10	0.000377044	0.588657	-3.15521e-10
219167745	chr2:219167745:A:G	6.29599e-08	-1.87103e-10	-1.00323	7.81385e-05	-1.87103e-10	-0.985221
219167874	chr2:219167874:G:C	2.6586e-07	-1.87103e-10	0.437242	0.000308546	-1.87103e-10	0.388165
219168092	chr2:219168092:G:A	5.05412e-08	-1.87103e-10	-1.22294	6.20184e-05	-1.87103e-10	-1.21627
219169108	chr2:219169108:A:G	1.28783e-06	3.21384	-1.19885	0.0132419	5.33255	-1.18512
219169156	chr2:219169156:T:C	6.23258e-08	-1.87103e-10	-1.01335	7.63457e-05	-1.87103e-10	-1.00843
219169234	chr2:219169234:T:C	9.52403e-07	2.92218	-1.20891	0.00914506	4.9731	-1.19583
219170324	chr2:219170324:A:G	6.07193e-08	-1.87103e-10	-1.03947	7.46475e-05	-1.87103e-10	-1.03093
219170383	chr2:219170383:C:T	3.03423e-08	-0.494562	-1.23862	0.000109447	0.596683	-1.24495
219170396	chr2:219170396:C:A	9.60587e-07	2.96565	-1.24383	0.0123922	5.31812	-1.237
219170437	chr2:219170437:G:C	6.60984e-08	-1.87103e-10	-0.954581	8.06069e-05	-1.87103e-10	-0.954121
219171103	chr2:219171103:T:C	1.90386e-07	-1.87103e-10	0.103326	0.000243314	-1.87103e-10	0.150646
219171353	chr2:219171353:G:A	5.39692e-08	-1.87103e-10	-1.15731	6.6219e-05	-1.87103e-10	-1.15074
219172097	chr2:219172097:G:A	6.11172e-08	-1.87103e-10	-1.03293	7.48671e-05	-1.87103e-10	-1.02799
219172252	chr2:219172252:AC:A	9.91722e-08	-1.87103e-10	-0.548869	0.000126225	-1.87103e-10	-0.50564
219172375	chr2:219172375:C:T	6.98964e-07	2.6158	-1.21193	0.00639681	4.61904	-1.19919
219172671	chr2:219172671:A:G	5.09133e-08	-1.87103e-10	-1.2156	6.20206e-05	-1.87103e-10	-1.21624
219172722	chr2:219172722:G:A	3.16407e-08	-0.434497	-1.25678	0.000115948	0.671519	-1.26208
219172835	chr2:219172835:G:A	7.177e-08	-0.87226	-3.15521e-10	9.25356e-05	-0.816111	-3.15521e-10
219172878	chr2:219172878:G:A	5.39811e-08	-1.87103e-10	-1.15709	6.62378e-05	-1.87103e-10	-1.15045
219172944	chr2:219172944:A:G	7.49331e-07	2.58818	-1.11473	0.00773428	4.70703	-1.09732
219173160	chr2:219173160:T:C	5.39992e-08	-1.87103e-10	-1.15676	6.62607e-05	-1.87103e-10	-1.15011
219173489	chr2:219173489:C:T	4.976e-08	-1.87103e-10	-1.23851	6.05912e-05	-1.87103e-10	-1.23956
219174550	chr2:219174550:G:C	7.36806e-07	2.56762	-1.11102	0.00753842	4.67744	-1.09337
219174654	chr2:219174654:C:T	7.72121e-08	-1.87103e-10	-0.799171	9.55262e-05	-1.87103e-10	-0.784304
219175217	chr2:219175217:C:T	5.30836e-08	-1.87103e-10	-1.17386	6.49329e-05	-1.87103e-10	-1.17035
219175274	chr2:219175274:G:A	5.09131e-08	-1.18085	-0.0347541	6.64769e-05	-1.15093	0.00407586
219175495	chr2:219175495:A:C	5.55322e-08	-1.87103e-10	-1.12876	6.81881e-05	-1.87103e-10	-1.12143
219175608	chr2:219175608:A:G	6.85528e-07	2.54932	-1.16485	0.00700954	4.66096	-1.14964
219175696	chr2:219175696:G:A	1.15507e-06	-1.87103e-10	1.90619	0.00152427	-1.87103e-10	1.98557
219176209	chr2:219176209:C:T	5.62176e-08	-1.87103e-10	-1.1165	6.90509e-05	-1.87103e-10	-1.10886
219176344	chr2:219176344:A:G	5.64682e-08	-1.87103e-10	-1.11205	6.93585e-05	-1.87103e-10	-1.10442
219176349	chr2:219176349:C:A	5.48064e-08	-1.87103e-10	-1.14192	6.7282e-05	-1.87103e-10	-1.13481
219176369	chr2:219176369:G:A	6.51817e-07	2.48126	-1.14722	0.00656188	4.5764	-1.13108
219176500	chr2:219176500:CAT:C	6.78615e-07	2.52215	-1.14783	0.00689518	4.62655	-1.13168
219176932	chr2:219176932:C:G	3.14332e-08	-1.69786	-3.15521e-10	4.01546e-05	-1.65097	-3.15521e-10
219177063	chr2:219177063:G:A	5.68318e-08	-1.87103e-10	-1.10563	6.76277e-05	-1.87103e-10	-1.12969
219177206	chr2:219177206:C:T	8.26737e-07	2.86314	-1.29138	0.0118225	5.32198	-1.28793
219177236	chr2:219177236:G:A	6.5904e-08	-1.87103e-10	-0.957527	7.98616e-05	-1.87103e-10	-0.96341
219177636	chr2:219177636:C:T	5.0341e-08	-1.21689	-0.0100125	6.57149e-05	-1.18778	0.0294053
219177806	chr2:219177806:T:C	5.70562e-08	-1.87103e-10	-1.10169	6.78808e-05	-1.87103e-10	-1.12595
219177810	chr2:219177810:G:C	5.12784e-08	-1.87103e-10	-1.20846	6.26804e-05	-1.87103e-10	-1.20566
219177821	chr2:219177821:T:C	2.90389e-08	-1.77709	-3.15521e-10	3.61265e-05	-1.75668	-3.15521e-10
219177905	chr2:219177905:A:C	6.48658e-07	2.42929	-1.10011	0.00644822	4.50956	-1.0817
219177953	chr2:219177953:G:A	7.18959e-07	2.61608	-1.184	0.00744769	4.74176	-1.16981
219178096	chr2:219178096:G:A	5.73294e-08	-1.87103e-10	-1.09691	7.02408e-05	-1.87103e-10	-1.09178
```
