## Supplementary material for "Characterization of shared and ancestry-specific signals driving complex traits using multi-ancestry fine-mapping": susiex_nc3.cs80.cs

```
CS_ID	SNP	BP	REF_ALLELE	ALT_ALLELE	REF_FRQ	BETA	SE	-LOG10P	CS_PIP	OVRL_PIP
1	chr2:218337761:G:A	218337761	A,A	G,G	1,1	-inf,inf	inf,inf	8.90991,0.0983938	0.36516	0.365181
1	chr2:218336944:C:T	218336944	T,T	C,C	1,1	-inf,inf	inf,inf	8.67475,0.143985	0.236575	0.236601
1	chr2:218337901:C:T	218337901	T,T	C,C	1,1	-inf,inf	inf,inf	8.46569,0.153478	0.151852	0.151879
1	chr2:218338355:G:T	218338355	T,T	G,G	1,1	-inf,inf	inf,inf	8.39568,0.249624	0.137736	0.137762
2	chr2:218176089:C:T	218176089	NA,T	NA,C	NA,1	NA,inf	NA,inf	NA,3.19269	0.00997072	0.0199246
2	chr2:218867121:G:C	218867121	NA,C	NA,G	NA,1	NA,inf	NA,inf	NA,2.99506	0.00896145	0.0178777
2	chr2:219170396:C:A	219170396	A,A	C,C	1,1	inf,-inf	inf,inf	3.22824,0.147116	0.0084474	0.0163518
2	chr2:218414865:G:A	218414865	A,A	G,G	1,1	inf,inf	inf,inf	6.5855,0.336706	0.00812977	0.0172357
2	chr2:219177206:C:T	219177206	T,T	C,C	1,1	inf,-inf	inf,inf	3.17512,0.0651224	0.00804515	0.0155767
2	chr2:218111603:C:G	218111603	G,NA	C,NA	1,NA	inf,NA	inf,NA	2.08634,NA	0.00800435	0.0159127
2	chr2:219169108:A:G	219169108	G,G	A,A	1,1	-inf,-inf	inf,inf	3.45612,0.216649	0.00797886	0.0153845
2	chr2:218097790:G:A	218097790	NA,A	NA,G	NA,1	NA,inf	NA,inf	NA,3.03299	0.00758005	0.0151602
2	chr2:218177955:G:A	218177955	NA,A	NA,G	NA,1	NA,inf	NA,inf	NA,3.00791	0.00702859	0.0140648
2	chr2:218383673:T:C	218383673	C,C	T,T	1,1	-inf,-inf	inf,inf	1.08086,2.6227	0.00623915	0.0124682
2	chr2:217937958:A:G	217937958	NA,G	NA,A	NA,1	NA,-inf	NA,inf	NA,2.72843	0.00593569	0.011859
2	chr2:219169234:T:C	219169234	C,C	T,T	1,1	-inf,-inf	inf,inf	3.3005,0.205081	0.00562311	0.0108648
2	chr2:217779442:A:G	217779442	NA,G	NA,A	NA,1	NA,-inf	NA,inf	NA,2.65831	0.00510189	0.0101972
2	chr2:218263611:A:G	218263611	NA,G	NA,A	NA,1	NA,-inf	NA,inf	NA,2.83208	0.00499975	0.0100076
2	chr2:218176787:T:C	218176787	NA,C	NA,T	NA,1	NA,inf	NA,inf	NA,2.81303	0.00487075	0.00975643
2	chr2:219172944:A:G	219172944	G,G	A,A	1,1	-inf,-inf	inf,inf	3.14518,0.301972	0.00467697	0.00903453
2	chr2:219174550:G:C	219174550	C,C	G,G	1,1	-inf,-inf	inf,inf	3.13407,0.305433	0.00456573	0.00882085
2	chr2:219177953:G:A	219177953	A,A	G,G	1,1	-inf,-inf	inf,inf	3.16022,0.233045	0.00450256	0.00869899
2	chr2:219175608:A:G	219175608	G,G	A,A	1,1	-inf,-inf	inf,inf	3.12433,0.253225	0.00425427	0.00822155
2	chr2:218364329:C:T	218364329	NA,T	NA,C	NA,1	NA,-inf	NA,inf	NA,2.81853	0.00422408	0.0084606
2	chr2:219176500:CAT:C	219176500	C,C	CAT,CAT	1,1	-inf,-inf	inf,inf	3.1097,0.270408	0.00419074	0.00809946
2	chr2:218328502:A:G	218328502	NA,G	NA,A	NA,1	NA,-inf	NA,inf	NA,2.71713	0.00404916	0.00810823
2	chr2:219176369:G:A	219176369	A,A	G,G	1,1	-inf,-inf	inf,inf	3.08756,0.271011	0.00399983	0.00773224
2	chr2:219177905:A:C	219177905	C,C	A,A	1,1	-inf,-inf	inf,inf	3.0592,0.315616	0.00394241	0.00762214
2	chr2:219172375:C:T	219172375	T,T	C,C	1,1	-inf,-inf	inf,inf	3.15801,0.201493	0.00391235	0.00756408
2	chr2:218184848:G:A	218184848	NA,A	NA,G	NA,1	NA,-inf	NA,inf	NA,2.57814	0.00388465	0.0077714
2	chr2:218175576:G:A	218175576	NA,A	NA,G	NA,1	NA,inf	NA,inf	NA,2.63898	0.00353113	0.00707719
2	chr2:218318330:GC:G	218318330	G,G	GC,GC	1,1	inf,inf	inf,inf	3.63851,3.41253	0.00351726	0.00785789
2	chr2:217938412:C:T	217938412	NA,T	NA,C	NA,1	NA,-inf	NA,inf	NA,2.44623	0.00345258	0.00690631
2	chr2:218189303:C:A	218189303	A,A	C,C	1,1	inf,-inf	inf,inf	3.10233,0.919822	0.00342404	0.00686821
2	chr2:218297930:G:A	218297930	NA,A	NA,G	NA,1	NA,inf	NA,inf	NA,2.48834	0.00288159	0.00576797
2	chr2:218400937:G:C	218400937	NA,C	NA,G	NA,1	NA,-inf	NA,inf	NA,2.54011	0.00275426	0.00551965
2	chr2:218172874:T:C	218172874	C,C	T,T	1,1	-inf,-inf	inf,inf	0.683905,3.22554	0.00273811	0.00548145
2	chr2:217940858:AC:A	217940858	A,NA	AC,NA	1,NA	inf,NA	inf,NA	2.65632,NA	0.00269919	0.00540651
2	chr2:217912193:T:C	217912193	C,C	T,T	1,1	-inf,-inf	inf,inf	2.46845,0.945432	0.00258934	0.00518743
2	chr2:218256278:A:G	218256278	NA,G	NA,A	NA,1	NA,-inf	NA,inf	NA,2.47261	0.00255674	0.00512327
2	chr2:218257190:G:T	218257190	NA,T	NA,G	NA,1	NA,-inf	NA,inf	NA,2.47261	0.00255674	0.00512327
2	chr2:218250640:A:G	218250640	NA,G	NA,A	NA,1	NA,inf	NA,inf	NA,2.37694	0.00254519	0.00510115
2	chr2:218400343:G:A	218400343	NA,A	NA,G	NA,1	NA,-inf	NA,inf	NA,2.48206	0.00247989	0.00497034
2	chr2:218396196:A:C	218396196	NA,C	NA,A	NA,1	NA,-inf	NA,inf	NA,2.49026	0.00244332	0.00489753
2	chr2:218341341:G:A	218341341	NA,A	NA,G	NA,1	NA,-inf	NA,inf	NA,2.4937	0.00238776	0.00478615
2	chr2:217950420:T:G	217950420	NA,G	NA,T	NA,1	NA,inf	NA,inf	NA,2.24163	0.00234787	0.00469732
2	chr2:218395693:T:C	218395693	C,NA	T,NA	1,NA	inf,NA	inf,NA	1.43164,NA	0.00231905	0.00462452
2	chr2:217976607:C:T	217976607	T,T	C,C	1,1	inf,inf	inf,inf	1.57197,2.4872	0.00220761	0.00442126
2	chr2:218361331:G:A	218361331	NA,A	NA,G	NA,1	NA,-inf	NA,inf	NA,2.43858	0.00216324	0.00433651
2	chr2:218162779:G:C	218162779	C,C	G,G	1,1	-inf,-inf	inf,inf	1.1323,2.87865	0.0021556	0.00431636
2	chr2:218414374:A:G	218414374	G,G	A,A	1,1	inf,inf	inf,inf	5.66814,0.396611	0.00210405	0.00439617
2	chr2:218260500:T:C	218260500	NA,C	NA,T	NA,1	NA,-inf	NA,inf	NA,2.36275	0.0020864	0.00418161
2	chr2:218315338:C:T	218315338	NA,T	NA,C	NA,1	NA,-inf	NA,inf	NA,2.35087	0.00204059	0.00408988
2	chr2:218315747:G:A	218315747	NA,A	NA,G	NA,1	NA,inf	NA,inf	NA,2.29515	0.0020266	0.00405815
2	chr2:217953353:A:G	217953353	NA,G	NA,A	NA,1	NA,inf	NA,inf	NA,2.15678	0.00199602	0.00399418
2	chr2:218308151:G:A	218308151	NA,A	NA,G	NA,1	NA,-inf	NA,inf	NA,2.33691	0.00198854	0.00398565
2	chr2:218242644:A:G	218242644	NA,G	NA,A	NA,1	NA,inf	NA,inf	NA,2.24235	0.00197905	0.00396728
2	chr2:218223273:T:C	218223273	NA,C	NA,T	NA,1	NA,-inf	NA,inf	NA,2.36382	0.00191853	0.00384602
2	chr2:217781985:C:T	217781985	NA,T	NA,C	NA,1	NA,-inf	NA,inf	NA,2.13997	0.00188373	0.00377105
2	chr2:218867522:C:T	218867522	T,NA	C,NA	1,NA	inf,NA	inf,NA	2.33688,NA	0.00184381	0.00368296
2	chr2:218396598:G:T	218396598	NA,T	NA,G	NA,1	NA,-inf	NA,inf	NA,2.33176	0.00183367	0.00367636
2	chr2:218240674:G:A	218240674	NA,A	NA,G	NA,1	NA,-inf	NA,inf	NA,2.28522	0.00181182	0.00363168
2	chr2:219175696:G:A	219175696	NA,A	NA,G	NA,1	NA,inf	NA,inf	NA,2.11262	0.0018101	0.00362218
2	chr2:218092704:A:T	218092704	NA,T	NA,A	NA,1	NA,inf	NA,inf	NA,2.29009	0.00178517	0.0035804
2	chr2:218168058:T:C	218168058	NA,C	NA,T	NA,1	NA,inf	NA,inf	NA,2.25849	0.00175271	0.00351523
2	chr2:218227162:T:C	218227162	NA,C	NA,T	NA,1	NA,-inf	NA,inf	NA,2.25917	0.00172739	0.00346255
2	chr2:218326134:G:T	218326134	NA,T	NA,G	NA,1	NA,-inf	NA,inf	NA,2.25039	0.00172421	0.00345602
2	chr2:218239895:C:T	218239895	NA,T	NA,C	NA,1	NA,-inf	NA,inf	NA,2.25716	0.00171769	0.00344315
2	chr2:218234124:G:A	218234124	NA,A	NA,G	NA,1	NA,-inf	NA,inf	NA,2.25524	0.00171546	0.00343866
2	chr2:218369278:G:A	218369278	NA,A	NA,G	NA,1	NA,-inf	NA,inf	NA,2.28947	0.00168971	0.00338738
2	chr2:218321411:C:A	218321411	NA,A	NA,C	NA,1	NA,-inf	NA,inf	NA,2.23877	0.00168741	0.00338231
2	chr2:218323553:G:A	218323553	NA,A	NA,G	NA,1	NA,-inf	NA,inf	NA,2.23955	0.00168307	0.00337366
2	chr2:218200925:T:C	218200925	C,NA	T,NA	1,NA	inf,NA	inf,NA	2.68884,NA	0.00166774	0.00334529
2	chr2:218085138:T:G	218085138	NA,G	NA,T	NA,1	NA,inf	NA,inf	NA,2.24617	0.00164903	0.00330747
2	chr2:218191110:C:A	218191110	NA,A	NA,C	NA,1	NA,-inf	NA,inf	NA,2.11482	0.00164579	0.00329581
2	chr2:218240772:A:C	218240772	NA,C	NA,A	NA,1	NA,-inf	NA,inf	NA,2.23202	0.00164447	0.00329645
2	chr2:218094861:A:G	218094861	NA,G	NA,A	NA,1	NA,inf	NA,inf	NA,2.2391	0.00164431	0.00329823
2	chr2:218396977:G:A	218396977	NA,A	NA,G	NA,1	NA,-inf	NA,inf	NA,2.25329	0.00159412	0.00319635
2	chr2:218305347:AGTTTGTAT:A	218305347	NA,A	NA,AGTTTGTAT	NA,1	NA,-inf	NA,inf	NA,2.20535	0.00156817	0.00314358
2	chr2:218156066:C:A	218156066	NA,A	NA,C	NA,1	NA,inf	NA,inf	NA,2.11594	0.00155181	0.00310693
2	chr2:218332077:A:G	218332077	G,G	A,A	1,1	inf,-inf	inf,inf	0.204221,2.89902	0.00155106	0.00310781
2	chr2:218162990:G:T	218162990	NA,T	NA,G	NA,1	NA,inf	NA,inf	NA,2.1111	0.00153811	0.00307951
2	chr2:218172280:C:A	218172280	NA,A	NA,C	NA,1	NA,inf	NA,inf	NA,2.18183	0.00152995	0.00306864
2	chr2:218162840:A:G	218162840	NA,G	NA,A	NA,1	NA,inf	NA,inf	NA,2.10785	0.00152886	0.00306102
2	chr2:218258144:C:T	218258144	NA,T	NA,C	NA,1	NA,inf	NA,inf	NA,2.17165	0.0015266	0.00306039
2	chr2:218713638:T:G	218713638	G,G	T,T	1,1	-inf,-inf	inf,inf	4.30913,1.22634	0.00152161	0.00310374
2	chr2:218317913:C:T	218317913	NA,T	NA,C	NA,1	NA,-inf	NA,inf	NA,2.17817	0.00151184	0.00303058
2	chr2:218320051:C:T	218320051	NA,T	NA,C	NA,1	NA,-inf	NA,inf	NA,2.17558	0.00150477	0.00301641
2	chr2:217950205:T:C	217950205	NA,C	NA,T	NA,1	NA,inf	NA,inf	NA,1.98215	0.00150267	0.00300827
2	chr2:218159718:T:C	218159718	NA,C	NA,T	NA,1	NA,inf	NA,inf	NA,2.09175	0.00148428	0.00297181
2	chr2:218211120:A:G	218211120	G,NA	A,NA	1,NA	inf,NA	inf,NA	2.80951,NA	0.00147055	0.002953
2	chr2:218444217:G:A	218444217	NA,A	NA,G	NA,1	NA,inf	NA,inf	NA,2.03957	0.00146531	0.00293412
2	chr2:218086081:A:G	218086081	NA,G	NA,A	NA,1	NA,inf	NA,inf	NA,2.17873	0.00146383	0.00293611
2	chr2:218320857:T:C	218320857	NA,C	NA,T	NA,1	NA,inf	NA,inf	NA,2.11934	0.00146043	0.00292514
2	chr2:218216188:G:A	218216188	A,A	G,G	1,1	inf,-inf	inf,inf	1.96967,1.62141	0.00141244	0.00282432
2	chr2:218099554:A:G	218099554	NA,G	NA,A	NA,1	NA,inf	NA,inf	NA,2.15387	0.00140784	0.00282411
2	chr2:218365456:GTTTC:G	218365456	NA,G	NA,GTTTC	NA,1	NA,-inf	NA,inf	NA,2.1876	0.00139409	0.00279536
2	chr2:218279662:G:A	218279662	NA,A	NA,G	NA,1	NA,-inf	NA,inf	NA,2.14036	0.00139307	0.00279274
2	chr2:218189797:C:T	218189797	T,T	C,C	1,1	inf,-inf	inf,inf	1.24897,2.4014	0.00137624	0.0027558
2	chr2:218089425:C:T	218089425	NA,T	NA,C	NA,1	NA,inf	NA,inf	NA,2.14298	0.00137334	0.00275468
2	chr2:218331364:G:C	218331364	NA,C	NA,G	NA,1	NA,-inf	NA,inf	NA,2.18652	0.00136515	0.00273743
2	chr2:218163924:T:A	218163924	NA,A	NA,T	NA,1	NA,inf	NA,inf	NA,2.04565	0.00136434	0.00273183
2	chr2:218367665:G:A	218367665	NA,A	NA,G	NA,1	NA,-inf	NA,inf	NA,2.1743	0.00136173	0.0027305
2	chr2:218813000:G:A	218813000	NA,A	NA,G	NA,1	NA,inf	NA,inf	NA,1.99918	0.00135924	0.00272186
2	chr2:218163866:A:G	218163866	NA,G	NA,A	NA,1	NA,inf	NA,inf	NA,2.04117	0.00135315	0.00270944
2	chr2:218994847:T:G	218994847	NA,G	NA,T	NA,1	NA,inf	NA,inf	NA,1.99233	0.00135037	0.00270328
2	chr2:217789963:A:T	217789963	NA,T	NA,A	NA,1	NA,-inf	NA,inf	NA,1.95321	0.00133537	0.00267389
2	chr2:218833722:C:T	218833722	NA,T	NA,C	NA,1	NA,inf	NA,inf	NA,1.9892	0.00132947	0.00266223
2	chr2:218368177:T:G	218368177	NA,G	NA,T	NA,1	NA,-inf	NA,inf	NA,2.15801	0.00132277	0.00265241
2	chr2:218221207:T:C	218221207	C,C	T,T	1,1	inf,inf	inf,inf	2.97537,0.0475367	0.00131527	0.00263971
2	chr2:218409419:G:A	218409419	A,A	G,G	1,1	inf,inf	inf,inf	5.43201,0.365494	0.00131409	0.00274651
2	chr2:218209675:G:T	218209675	T,T	G,G	1,1	inf,-inf	inf,inf	1.85061,1.69486	0.00129223	0.00258429
2	chr2:218177505:G:A	218177505	NA,A	NA,G	NA,1	NA,inf	NA,inf	NA,2.04625	0.00126889	0.00254458
2	chr2:217957893:A:G	217957893	NA,G	NA,A	NA,1	NA,inf	NA,inf	NA,1.92043	0.00126611	0.00253461
2	chr2:218222677:C:T	218222677	T,T	C,C	1,1	inf,inf	inf,inf	2.9513,0.0406126	0.00124694	0.00250263
2	chr2:219056100:C:T	219056100	T,NA	C,NA	1,NA	-inf,NA	inf,NA	2.23052,NA	0.00122988	0.00245353
2	chr2:218177425:C:T	218177425	NA,T	NA,C	NA,1	NA,inf	NA,inf	NA,2.02646	0.00122413	0.00245485
2	chr2:219009087:C:T	219009087	NA,T	NA,C	NA,1	NA,inf	NA,inf	NA,1.93016	0.00121838	0.00243904
2	chr2:218156082:G:A	218156082	NA,A	NA,G	NA,1	NA,inf	NA,inf	NA,2.05912	0.0012014	0.00241021
2	chr2:218153746:T:A	218153746	NA,A	NA,T	NA,1	NA,inf	NA,inf	NA,2.05827	0.00120089	0.00240917
2	chr2:218429535:A:C	218429535	C,C	A,A	1,1	-inf,-inf	inf,inf	4.93444,0.349951	0.00119244	0.0024409
2	chr2:218150309:T:C	218150309	NA,C	NA,T	NA,1	NA,inf	NA,inf	NA,2.04499	0.00117224	0.00235169
2	chr2:218160681:C:G	218160681	NA,G	NA,C	NA,1	NA,inf	NA,inf	NA,2.0451	0.00117162	0.00235048
2	chr2:218110234:G:A	218110234	NA,A	NA,G	NA,1	NA,inf	NA,inf	NA,2.04983	0.00116848	0.00234408
2	chr2:218098126:T:C	218098126	NA,C	NA,T	NA,1	NA,inf	NA,inf	NA,2.04648	0.00116159	0.00233026
2	chr2:218101118:A:T	218101118	NA,T	NA,A	NA,1	NA,inf	NA,inf	NA,2.04622	0.00116069	0.00232845
2	chr2:218248815:T:G	218248815	G,G	T,T	1,1	inf,inf	inf,inf	2.90687,0.0744036	0.00115902	0.00232624
2	chr2:218107611:C:T	218107611	NA,T	NA,C	NA,1	NA,inf	NA,inf	NA,1.97534	0.00115585	0.00231491
2	chr2:217950298:G:A	217950298	NA,A	NA,G	NA,1	NA,inf	NA,inf	NA,1.85889	0.00114593	0.00229398
2	chr2:218147356:C:T	218147356	NA,T	NA,C	NA,1	NA,inf	NA,inf	NA,1.96886	0.00113953	0.00228225
2	chr2:218298765:G:A	218298765	NA,A	NA,G	NA,1	NA,-inf	NA,inf	NA,2.02215	0.00112996	0.0022654
2	chr2:218149927:G:A	218149927	NA,A	NA,G	NA,1	NA,inf	NA,inf	NA,2.02301	0.00112698	0.00226093
2	chr2:218831708:C:A	218831708	NA,A	NA,C	NA,1	NA,inf	NA,inf	NA,1.88363	0.00109571	0.0021944
2	chr2:218233949:A:G	218233949	G,G	A,A	1,1	inf,inf	inf,inf	2.88374,0.0395582	0.00109246	0.00219267
2	chr2:218072128:G:C	218072128	C,C	G,G	1,1	inf,inf	inf,inf	2.52752,2.02537	0.00109074	0.00219235
2	chr2:218355152:G:A	218355152	NA,A	NA,G	NA,1	NA,inf	NA,inf	NA,2.02155	0.00108537	0.00217599
2	chr2:219068712:AAAGTGCTGG:A	219068712	NA,A	NA,AAAGTGCTGG	NA,1	NA,-inf	NA,inf	NA,1.84436	0.00108444	0.00217022
2	chr2:218117888:G:C	218117888	NA,C	NA,G	NA,1	NA,inf	NA,inf	NA,1.99473	0.00105902	0.00212454
2	chr2:218108331:G:C	218108331	NA,C	NA,G	NA,1	NA,inf	NA,inf	NA,1.99351	0.00105679	0.00212006
2	chr2:218106546:C:G	218106546	NA,G	NA,C	NA,1	NA,inf	NA,inf	NA,1.92511	0.00105297	0.00210897
2	chr2:218131403:C:T	218131403	NA,T	NA,C	NA,1	NA,inf	NA,inf	NA,1.99016	0.00105097	0.0021084
2	chr2:218141031:G:A	218141031	NA,A	NA,G	NA,1	NA,inf	NA,inf	NA,1.98997	0.00105083	0.00210811
2	chr2:218107258:T:A	218107258	NA,A	NA,T	NA,1	NA,inf	NA,inf	NA,1.98813	0.0010468	0.00210004
2	chr2:218149753:G:T	218149753	NA,T	NA,G	NA,1	NA,inf	NA,inf	NA,1.91827	0.00104024	0.00208349
2	chr2:218183098:G:A	218183098	NA,A	NA,G	NA,1	NA,-inf	NA,inf	NA,1.86362	0.00103531	0.0020739
2	chr2:218374159:A:T	218374159	NA,T	NA,A	NA,1	NA,-inf	NA,inf	NA,1.8664	0.00103351	0.00207029
2	chr2:217794393:A:G	217794393	NA,G	NA,A	NA,1	NA,-inf	NA,inf	NA,1.81574	0.00103339	0.00206952
2	chr2:218951708:C:A	218951708	NA,A	NA,C	NA,1	NA,-inf	NA,inf	NA,1.78744	0.00103233	0.00206718
2	chr2:218106973:C:T	218106973	NA,T	NA,C	NA,1	NA,inf	NA,inf	NA,1.97586	0.00102416	0.00205461
2	chr2:218259046:A:G	218259046	G,G	A,A	1,1	inf,-inf	inf,inf	2.83115,0.0902007	0.00101995	0.00204727
2	chr2:218112088:G:A	218112088	NA,A	NA,G	NA,1	NA,inf	NA,inf	NA,1.97271	0.00101835	0.00204296
2	chr2:217886992:C:G	217886992	NA,G	NA,C	NA,1	NA,-inf	NA,inf	NA,1.77054	0.00101336	0.00202927
2	chr2:218138647:T:G	218138647	NA,G	NA,T	NA,1	NA,inf	NA,inf	NA,1.96953	0.00101272	0.00203167
2	chr2:218384232:C:T	218384232	NA,T	NA,C	NA,1	NA,-inf	NA,inf	NA,2.0008	0.00100623	0.00201793
2	chr2:218119992:G:T	218119992	NA,T	NA,G	NA,1	NA,inf	NA,inf	NA,1.96552	0.00100554	0.00201727
2	chr2:217866983:A:C	217866983	NA,C	NA,A	NA,1	NA,inf	NA,inf	NA,1.78025	0.00100475	0.00201187
2	chr2:218113825:C:T	218113825	NA,T	NA,C	NA,1	NA,inf	NA,inf	NA,1.96473	0.00100416	0.0020145
2	chr2:218135842:C:T	218135842	NA,T	NA,C	NA,1	NA,inf	NA,inf	NA,1.96325	0.0010015	0.00200916
2	chr2:218106908:T:C	218106908	NA,C	NA,T	NA,1	NA,inf	NA,inf	NA,1.96201	0.000999337	0.00200482
2	chr2:218163310:C:A	218163310	NA,A	NA,C	NA,1	NA,inf	NA,inf	NA,1.88927	0.000990054	0.00198299
2	chr2:218104447:C:T	218104447	NA,T	NA,C	NA,1	NA,inf	NA,inf	NA,1.89068	0.000989457	0.00198182
2	chr2:218349687:A:C	218349687	NA,C	NA,A	NA,1	NA,-inf	NA,inf	NA,1.92525	0.000987672	0.00197996
2	chr2:219085085:G:A	219085085	A,NA	G,NA	1,NA	inf,NA	inf,NA	2.03087,NA	0.00098512	0.00196578
2	chr2:218211101:T:C	218211101	NA,C	NA,T	NA,1	NA,inf	NA,inf	NA,1.85488	0.000981141	0.0019674
2	chr2:218114301:C:A	218114301	NA,A	NA,C	NA,1	NA,inf	NA,inf	NA,1.95078	0.000979618	0.00196527
2	chr2:218123340:C:T	218123340	NA,T	NA,C	NA,1	NA,inf	NA,inf	NA,1.94956	0.000977647	0.00196131
2	chr2:217975442:C:T	217975442	NA,T	NA,C	NA,1	NA,inf	NA,inf	NA,1.78257	0.000964045	0.00193092
2	chr2:218194446:T:A	218194446	NA,A	NA,T	NA,1	NA,-inf	NA,inf	NA,1.92338	0.000953753	0.00191223
2	chr2:218115591:G:T	218115591	NA,T	NA,G	NA,1	NA,inf	NA,inf	NA,1.93292	0.000949331	0.00190451
2	chr2:218142763:C:A	218142763	NA,A	NA,C	NA,1	NA,inf	NA,inf	NA,1.92846	0.000942547	0.0018909
2	chr2:218142884:C:T	218142884	NA,T	NA,C	NA,1	NA,inf	NA,inf	NA,1.92373	0.000934689	0.00187514
2	chr2:218111021:T:G	218111021	NA,G	NA,T	NA,1	NA,inf	NA,inf	NA,1.92083	0.000929327	0.00186439
2	chr2:218142257:A:G	218142257	NA,G	NA,A	NA,1	NA,inf	NA,inf	NA,1.91967	0.000928003	0.00186172
2	chr2:218121914:C:T	218121914	NA,T	NA,C	NA,1	NA,-inf	NA,inf	NA,1.91866	0.000917089	0.00183896
2	chr2:217941724:C:T	217941724	NA,T	NA,C	NA,1	NA,inf	NA,inf	NA,1.73738	0.000913903	0.00182975
2	chr2:218331628:C:T	218331628	NA,T	NA,C	NA,1	NA,inf	NA,inf	NA,1.82101	0.00090818	0.00181938
2	chr2:218121927:G:A	218121927	NA,A	NA,G	NA,1	NA,inf	NA,inf	NA,1.90685	0.000906694	0.00181899
2	chr2:218175359:A:T	218175359	NA,T	NA,A	NA,1	NA,inf	NA,inf	NA,1.83499	0.000901587	0.00180585
2	chr2:217955043:G:A	217955043	NA,A	NA,G	NA,1	NA,inf	NA,inf	NA,1.70527	0.000892897	0.00178805
2	chr2:218103209:A:C	218103209	NA,C	NA,A	NA,1	NA,inf	NA,inf	NA,1.82578	0.000892563	0.00178772
2	chr2:218106197:T:C	218106197	NA,C	NA,T	NA,1	NA,inf	NA,inf	NA,1.89268	0.000884402	0.00177427
2	chr2:218304873:G:A	218304873	NA,A	NA,G	NA,1	NA,-inf	NA,inf	NA,1.78137	0.00088434	0.00177158
2	chr2:218177768:T:C	218177768	NA,C	NA,T	NA,1	NA,-inf	NA,inf	NA,1.8501	0.000881371	0.00176685
2	chr2:217872502:T:C	217872502	NA,C	NA,T	NA,1	NA,inf	NA,inf	NA,1.70243	0.000869278	0.00174072
2	chr2:217973465:C:T	217973465	NA,T	NA,C	NA,1	NA,inf	NA,inf	NA,1.68185	0.000865438	0.00173288
2	chr2:218566568:G:A	218566568	A,A	G,G	1,1	-inf,-inf	inf,inf	4.71137,0.484659	0.000860715	0.00176852
2	chr2:217866655:C:A	217866655	NA,A	NA,C	NA,1	NA,inf	NA,inf	NA,1.7009	0.000853828	0.00170981
2	chr2:217866654:T:G	217866654	NA,G	NA,T	NA,1	NA,inf	NA,inf	NA,1.69747	0.000848436	0.00169902
2	chr2:218477104:A:G	218477104	G,G	A,A	1,1	-inf,-inf	inf,inf	4.4428,0.210854	0.000847557	0.00171715
2	chr2:218175321:A:G	218175321	NA,G	NA,A	NA,1	NA,inf	NA,inf	NA,1.79732	0.000842601	0.00168775
2	chr2:218225695:GCTGGCCTTCCTTTTTTAT:G	218225695	G,NA	GCTGGCCTTCCTTTTTTAT,NA	1,NA	inf,NA	inf,NA	2.54365,NA	0.000838677	0.0016779
2	chr2:217983999:A:G	217983999	NA,G	NA,A	NA,1	NA,-inf	NA,inf	NA,1.68233	0.000814481	0.0016314
2	chr2:218792022:C:CA	218792022	NA,CA	NA,C	NA,1	NA,inf	NA,inf	NA,1.69063	0.000813837	0.00162994
2	chr2:218144840:G:T	218144840	NA,T	NA,G	NA,1	NA,inf	NA,inf	NA,1.8439	0.000812225	0.00162947
2	chr2:217946346:G:T	217946346	NA,T	NA,G	NA,1	NA,inf	NA,inf	NA,1.66263	0.000805198	0.00161209
2	chr2:218118606:A:G	218118606	NA,G	NA,A	NA,1	NA,inf	NA,inf	NA,1.83809	0.000803198	0.00161137
2	chr2:218306938:T:A	218306938	NA,A	NA,T	NA,1	NA,-inf	NA,inf	NA,1.72767	0.000802129	0.00160694
2	chr2:218126609:G:A	218126609	NA,A	NA,G	NA,1	NA,inf	NA,inf	NA,1.83385	0.000797743	0.00160042
2	chr2:218185695:C:T	218185695	NA,T	NA,C	NA,1	NA,inf	NA,inf	NA,1.76355	0.000790063	0.00158447
2	chr2:218218245:T:G	218218245	NA,G	NA,T	NA,1	NA,-inf	NA,inf	NA,1.71577	0.000788039	0.00157872
2	chr2:218425953:C:T	218425953	T,T	C,C	1,1	-inf,-inf	inf,inf	4.32444,0.627255	0.000786388	0.0016038
2	chr2:217984027:C:T	217984027	NA,T	NA,C	NA,1	NA,-inf	NA,inf	NA,1.65998	0.000781429	0.00156521
2	chr2:218181974:G:A	218181974	NA,A	NA,G	NA,1	NA,inf	NA,inf	NA,1.74659	0.000769513	0.0015414
2	chr2:218175757:T:C	218175757	NA,C	NA,T	NA,1	NA,-inf	NA,inf	NA,1.69924	0.00076653	0.00153566
2	chr2:218266079:T:C	218266079	C,NA	T,NA	1,NA	inf,NA	inf,NA	2.32049,NA	0.000757907	0.00151538
2	chr2:218177532:G:A	218177532	NA,A	NA,G	NA,1	NA,-inf	NA,inf	NA,1.69289	0.000756085	0.00151473
2	chr2:218863082:C:T	218863082	NA,T	NA,C	NA,1	NA,inf	NA,inf	NA,1.66532	0.000750144	0.00150279
2	chr2:218756650:A:G	218756650	NA,G	NA,A	NA,1	NA,inf	NA,inf	NA,1.64077	0.000743404	0.00148898
2	chr2:218180478:C:T	218180478	NA,T	NA,C	NA,1	NA,-inf	NA,inf	NA,1.68235	0.000742638	0.00148779
2	chr2:217917265:C:A	217917265	A,A	C,C	1,1	-inf,-inf	inf,inf	2.32748,0.371357	0.000739541	0.00148339
2	chr2:218307075:G:A	218307075	NA,A	NA,G	NA,1	NA,inf	NA,inf	NA,1.59225	0.000732201	0.00146612
2	chr2:218093474:G:A	218093474	NA,A	NA,G	NA,1	NA,inf	NA,inf	NA,1.60147	0.000729813	0.00146154
2	chr2:217956474:C:T	217956474	NA,T	NA,C	NA,1	NA,-inf	NA,inf	NA,1.6638	0.000727455	0.00145799
2	chr2:218719302:A:G	218719302	NA,G	NA,A	NA,1	NA,inf	NA,inf	NA,1.62802	0.000727019	0.00145617
2	chr2:217945958:T:C	217945958	NA,C	NA,T	NA,1	NA,inf	NA,inf	NA,1.60552	0.000724496	0.00145058
2	chr2:218207784:G:T	218207784	T,T	G,G	1,1	inf,-inf	inf,inf	1.76849,1.44692	0.00072176	0.00144388
2	chr2:218206941:T:A	218206941	NA,A	NA,T	NA,1	NA,inf	NA,inf	NA,1.68568	0.00071716	0.00143812
2	chr2:218317174:C:T	218317174	NA,T	NA,C	NA,1	NA,inf	NA,inf	NA,1.68079	0.000716425	0.00143637
2	chr2:218251075:G:A	218251075	A,A	G,G	1,1	inf,inf	inf,inf	2.11458,0.81953	0.000715747	0.00143713
2	chr2:218065947:G:A	218065947	A,A	G,G	1,1	inf,inf	inf,inf	2.74091,1.62567	0.000714356	0.00143747
2	chr2:218182833:A:T	218182833	NA,T	NA,A	NA,1	NA,inf	NA,inf	NA,1.70273	0.000711777	0.00142577
2	chr2:218384645:G:C	218384645	NA,C	NA,G	NA,1	NA,-inf	NA,inf	NA,1.63207	0.000710169	0.00142291
2	chr2:218120025:T:C	218120025	NA,C	NA,T	NA,1	NA,inf	NA,inf	NA,1.69636	0.00070808	0.00141834
2	chr2:217800273:G:A	217800273	NA,A	NA,G	NA,1	NA,inf	NA,inf	NA,1.57098	0.000705748	0.00141304
2	chr2:218760677:A:C	218760677	NA,C	NA,A	NA,1	NA,inf	NA,inf	NA,1.60682	0.000699072	0.00140022
2	chr2:218180244:G:A	218180244	NA,A	NA,G	NA,1	NA,-inf	NA,inf	NA,1.64741	0.000696957	0.0013963
2	chr2:218436000:G:A	218436000	A,A	G,G	1,1	inf,inf	inf,inf	4.77374,0.426636	0.000695906	0.00143134
2	chr2:218275292:G:A	218275292	A,NA	G,NA	1,NA	inf,NA	inf,NA	0.887243,NA	0.000690717	0.00137935
2	chr2:218090839:T:C	218090839	C,C	T,T	1,1	inf,inf	inf,inf	0.127602,2.67893	0.000689093	0.00138263
2	chr2:218761371:A:G	218761371	NA,G	NA,A	NA,1	NA,inf	NA,inf	NA,1.59009	0.000678097	0.00135822
2	chr2:218137314:A:G	218137314	NA,G	NA,A	NA,1	NA,inf	NA,inf	NA,1.66603	0.00067084	0.00134377
2	chr2:218178129:C:T	218178129	NA,T	NA,C	NA,1	NA,inf	NA,inf	NA,1.66679	0.000667746	0.00133761
2	chr2:218140978:G:A	218140978	NA,A	NA,G	NA,1	NA,inf	NA,inf	NA,1.66409	0.000667485	0.00133705
2	chr2:218440200:T:G	218440200	NA,G	NA,T	NA,1	NA,-inf	NA,inf	NA,1.56429	0.000666567	0.00133488
2	chr2:218065638:G:A	218065638	A,A	G,G	1,1	inf,inf	inf,inf	2.69409,1.60873	0.00066375	0.00133533
2	chr2:218253218:A:G	218253218	G,NA	A,NA	1,NA	inf,NA	inf,NA	2.40288,NA	0.000662314	0.00132524
2	chr2:218091086:T:C	218091086	C,C	T,T	1,1	-inf,-inf	inf,inf	2.2761,2.52617	0.00066222	0.00133822
2	chr2:219146625:C:A	219146625	A,NA	C,NA	1,NA	inf,NA	inf,NA	1.81892,NA	0.000662049	0.00132159
2	chr2:218175920:T:C	218175920	NA,C	NA,T	NA,1	NA,-inf	NA,inf	NA,1.61871	0.000661819	0.00132592
2	chr2:218175428:G:C	218175428	C,C	G,G	1,1	-inf,-inf	inf,inf	0.654539,2.5127	0.000660067	0.00132279
2	chr2:218207591:T:C	218207591	C,C	T,T	1,1	inf,-inf	inf,inf	1.76377,1.40053	0.000659081	0.00131854
2	chr2:218106042:G:A	218106042	NA,A	NA,G	NA,1	NA,inf	NA,inf	NA,1.65408	0.000656955	0.00131596
2	chr2:218431112:G:A	218431112	A,A	G,G	1,1	inf,inf	inf,inf	4.70019,0.446478	0.000654241	0.00134436
2	chr2:218864093:C:T	218864093	NA,T	NA,C	NA,1	NA,inf	NA,inf	NA,1.58788	0.000651724	0.00130567
2	chr2:218232718:T:C	218232718	C,C	T,T	1,1	inf,inf	inf,inf	2.13625,0.736538	0.000646947	0.00129902
2	chr2:218138634:G:C	218138634	NA,C	NA,G	NA,1	NA,inf	NA,inf	NA,1.6444	0.000645205	0.00129243
2	chr2:218067243:C:A	218067243	A,A	C,C	1,1	inf,inf	inf,inf	2.46298,1.75694	0.000638852	0.00128453
2	chr2:218146702:G:C	218146702	NA,C	NA,G	NA,1	NA,inf	NA,inf	NA,1.63699	0.000636203	0.00127441
2	chr2:218124872:G:A	218124872	NA,A	NA,G	NA,1	NA,inf	NA,inf	NA,1.63521	0.000635275	0.00127255
2	chr2:218137791:C:T	218137791	NA,T	NA,C	NA,1	NA,inf	NA,inf	NA,1.6322	0.000632048	0.00126608
2	chr2:217920281:T:C	217920281	NA,C	NA,T	NA,1	NA,-inf	NA,inf	NA,1.51347	0.000631028	0.00126384
2	chr2:218147336:A:G	218147336	NA,G	NA,A	NA,1	NA,inf	NA,inf	NA,1.6315	0.000630018	0.00126202
2	chr2:218873584:G:A	218873584	NA,A	NA,G	NA,1	NA,-inf	NA,inf	NA,1.49583	0.000626586	0.00125495
2	chr2:218032646:G:A	218032646	NA,A	NA,G	NA,1	NA,-inf	NA,inf	NA,1.6428	0.000625744	0.00125433
2	chr2:218411415:T:C	218411415	C,C	T,T	1,1	-inf,-inf	inf,inf	4.35853,0.435816	0.000623228	0.00127141
2	chr2:218805539:G:A	218805539	NA,A	NA,G	NA,1	NA,-inf	NA,inf	NA,1.50616	0.000623043	0.00124822
2	chr2:218108965:C:T	218108965	NA,T	NA,C	NA,1	NA,inf	NA,inf	NA,1.62383	0.000622637	0.00124724
2	chr2:218162061:G:A	218162061	NA,A	NA,G	NA,1	NA,inf	NA,inf	NA,1.62234	0.000621069	0.00124419
2	chr2:218110578:G:A	218110578	NA,A	NA,G	NA,1	NA,inf	NA,inf	NA,1.61847	0.000617056	0.00123606
2	chr2:218062389:G:A	218062389	NA,A	NA,G	NA,1	NA,-inf	NA,inf	NA,1.65664	0.000608177	0.00121925
2	chr2:218313877:G:A	218313877	NA,A	NA,G	NA,1	NA,inf	NA,inf	NA,1.48261	0.000598229	0.00119795
2	chr2:218175377:C:G	218175377	NA,G	NA,C	NA,1	NA,-inf	NA,inf	NA,1.63015	0.000598043	0.00119894
2	chr2:218178994:T:C	218178994	NA,C	NA,T	NA,1	NA,inf	NA,inf	NA,1.65284	0.000596718	0.0011964
2	chr2:217912212:T:C	217912212	C,C	T,T	1,1	-inf,-inf	inf,inf	1.77628,1.10225	0.000596583	0.00119649
2	chr2:218251198:TTTG:T	218251198	NA,T	NA,TTTG	NA,1	NA,inf	NA,inf	NA,1.61435	0.000593178	0.00118921
2	chr2:218247590:G:A	218247590	A,A	G,G	1,1	inf,inf	inf,inf	2.0402,0.791678	0.000592512	0.00118969
2	chr2:218397860:C:T	218397860	NA,T	NA,C	NA,1	NA,-inf	NA,inf	NA,1.65893	0.000591933	0.0011869
2	chr2:218622911:T:C	218622911	NA,C	NA,T	NA,1	NA,-inf	NA,inf	NA,1.483	0.000589161	0.00118023
2	chr2:218316059:G:A	218316059	NA,A	NA,G	NA,1	NA,inf	NA,inf	NA,1.47153	0.000587911	0.00117729
2	chr2:218066826:G:A	218066826	A,A	G,G	1,1	inf,inf	inf,inf	2.79792,1.47646	0.000582939	0.00117345
2	chr2:218643488:A:G	218643488	NA,G	NA,A	NA,1	NA,-inf	NA,inf	NA,1.47615	0.000581538	0.00116496
2	chr2:217942824:A:G	217942824	G,G	A,A	1,1	inf,inf	inf,inf	0.213181,2.41492	0.000578257	0.00115815
2	chr2:218361759:C:T	218361759	T,NA	C,NA	1,NA	-inf,NA	inf,NA	1.11568,NA	0.000577524	0.00115722
2	chr2:217955916:C:T	217955916	NA,T	NA,C	NA,1	NA,-inf	NA,inf	NA,1.53179	0.000575392	0.00115324
2	chr2:218278059:C:T	218278059	NA,T	NA,C	NA,1	NA,inf	NA,inf	NA,1.52042	0.000575205	0.00115243
2	chr2:218303110:G:A	218303110	NA,A	NA,G	NA,1	NA,inf	NA,inf	NA,1.46014	0.000574513	0.00115047
2	chr2:218108000:G:T	218108000	NA,T	NA,G	NA,1	NA,inf	NA,inf	NA,1.57728	0.000573613	0.00114906
2	chr2:218310443:C:T	218310443	NA,T	NA,C	NA,1	NA,inf	NA,inf	NA,1.45923	0.000572938	0.00114732
2	chr2:218088558:T:C	218088558	NA,C	NA,T	NA,1	NA,inf	NA,inf	NA,1.4702	0.000572753	0.00114711
2	chr2:217761416:T:C	217761416	NA,C	NA,T	NA,1	NA,inf	NA,inf	NA,1.47549	0.000572555	0.00114669
2	chr2:218341427:A:T	218341427	T,NA	A,NA	1,NA	inf,NA	inf,NA	2.27153,NA	0.000571156	0.00114676
2	chr2:219141450:A:G	219141450	G,G	A,A	1,1	-inf,-inf	inf,inf	1.99906,0.405507	0.000569903	0.00111685
2	chr2:218304436:A:G	218304436	NA,G	NA,A	NA,1	NA,inf	NA,inf	NA,1.45494	0.000568721	0.00113888
2	chr2:218187603:T:A	218187603	A,A	T,T	1,1	inf,-inf	inf,inf	1.39403,1.5794	0.000561643	0.00112339
2	chr2:218440681:G:C	218440681	C,C	G,G	1,1	inf,inf	inf,inf	4.57087,0.452782	0.000559761	0.00114844
2	chr2:218109466:T:A	218109466	NA,A	NA,T	NA,1	NA,inf	NA,inf	NA,1.45609	0.000558445	0.00111845
2	chr2:218231610:G:C	218231610	C,C	G,G	1,1	inf,inf	inf,inf	2.0552,0.733236	0.000555856	0.00111611
2	chr2:218303237:C:A	218303237	NA,A	NA,C	NA,1	NA,inf	NA,inf	NA,1.44168	0.000554886	0.00111119
2	chr2:218310229:T:G	218310229	NA,G	NA,T	NA,1	NA,inf	NA,inf	NA,1.44139	0.000554598	0.00111061
2	chr2:217955183:T:C	217955183	NA,C	NA,T	NA,1	NA,-inf	NA,inf	NA,1.46533	0.000554418	0.0011106
2	chr2:218105233:C:T	218105233	NA,T	NA,C	NA,1	NA,inf	NA,inf	NA,1.45064	0.00055345	0.00110845
2	chr2:218302906:C:T	218302906	NA,T	NA,C	NA,1	NA,inf	NA,inf	NA,1.44024	0.000553427	0.00110826
2	chr2:218069663:C:G	218069663	G,G	C,C	1,1	inf,inf	inf,inf	2.37852,1.74282	0.000553176	0.00111208
2	chr2:218306730:T:C	218306730	NA,C	NA,T	NA,1	NA,inf	NA,inf	NA,1.43968	0.000552863	0.00110714
2	chr2:218460260:A:C	218460260	NA,C	NA,A	NA,1	NA,-inf	NA,inf	NA,1.46251	0.000552726	0.00110697
2	chr2:218082007:T:G	218082007	NA,G	NA,T	NA,1	NA,inf	NA,inf	NA,1.61211	0.000552268	0.00110777
2	chr2:218303802:C:T	218303802	NA,T	NA,C	NA,1	NA,inf	NA,inf	NA,1.43902	0.000552191	0.00110579
2	chr2:218303235:A:C	218303235	NA,C	NA,A	NA,1	NA,inf	NA,inf	NA,1.43865	0.000551818	0.00110504
2	chr2:218372972:A:G	218372972	NA,G	NA,A	NA,1	NA,-inf	NA,inf	NA,1.65237	0.000550352	0.00110369
2	chr2:218356277:T:C	218356277	NA,C	NA,T	NA,1	NA,-inf	NA,inf	NA,1.51842	0.000549953	0.00110184
2	chr2:218373282:G:A	218373282	NA,A	NA,G	NA,1	NA,-inf	NA,inf	NA,1.6519	0.000549691	0.00110236
2	chr2:218482577:A:C	218482577	NA,C	NA,A	NA,1	NA,-inf	NA,inf	NA,1.5104	0.00054925	0.00110108
2	chr2:217956284:T:C	217956284	NA,C	NA,T	NA,1	NA,-inf	NA,inf	NA,1.50158	0.000543887	0.00109012
2	chr2:218082651:T:G	218082651	NA,G	NA,T	NA,1	NA,inf	NA,inf	NA,1.60134	0.000541989	0.00108715
2	chr2:219141236:T:C	219141236	C,C	T,T	1,1	-inf,-inf	inf,inf	1.89818,0.525916	0.00053892	0.00105674
2	chr2:218225642:T:C	218225642	C,C	T,T	1,1	inf,inf	inf,inf	2.01937,0.752433	0.000536556	0.00107733
2	chr2:218317768:T:C	218317768	NA,C	NA,T	NA,1	NA,inf	NA,inf	NA,1.58855	0.000535644	0.00107402
2	chr2:218407571:G:T	218407571	T,T	G,G	1,1	inf,inf	inf,inf	5.25627,0.216014	0.000535599	0.00114806
2	chr2:218096487:A:T	218096487	T,T	A,A	1,1	inf,inf	inf,inf	0.262112,2.45301	0.000533417	0.00107024
2	chr2:218252905:G:A	218252905	NA,A	NA,G	NA,1	NA,inf	NA,inf	NA,1.5492	0.000530847	0.00106425
2	chr2:218121071:AC:A	218121071	NA,A	NA,AC	NA,1	NA,inf	NA,inf	NA,1.42352	0.000526514	0.00105451
2	chr2:218104013:C:T	218104013	NA,T	NA,C	NA,1	NA,inf	NA,inf	NA,1.42073	0.000524155	0.00104979
2	chr2:218102278:A:C	218102278	NA,C	NA,A	NA,1	NA,inf	NA,inf	NA,1.50175	0.000520091	0.00104174
2	chr2:218373960:C:T	218373960	NA,T	NA,C	NA,1	NA,-inf	NA,inf	NA,1.6157	0.000517135	0.00103707
2	chr2:218321816:T:C	218321816	NA,C	NA,T	NA,1	NA,inf	NA,inf	NA,1.56095	0.000512419	0.00102743
2	chr2:218422553:C:A	218422553	A,A	C,C	1,1	-inf,inf	inf,inf	4.63157,0.368632	0.000507252	0.00104222
2	chr2:218186652:C:T	218186652	NA,T	NA,C	NA,1	NA,-inf	NA,inf	NA,1.58839	0.000507016	0.00101669
2	chr2:218629863:A:G	218629863	NA,G	NA,A	NA,1	NA,-inf	NA,inf	NA,1.39934	0.000506143	0.00101396
2	chr2:218422647:A:G	218422647	G,G	A,A	1,1	-inf,-inf	inf,inf	4.11008,0.541387	0.000505271	0.00102896
2	chr2:218162249:G:C	218162249	C,C	G,G	1,1	inf,inf	inf,inf	2.8178,2.23442	0.000503452	0.00103199
2	chr2:217943431:C:T	217943431	NA,T	NA,C	NA,1	NA,-inf	NA,inf	NA,1.45192	0.000503246	0.0010086
2	chr2:219151729:A:G	219151729	G,G	A,A	1,1	-inf,-inf	inf,inf	2.07013,0.0890094	0.000502127	0.000983934
2	chr2:219131894:G:C	219131894	C,C	G,G	1,1	-inf,-inf	inf,inf	1.9201,0.35558	0.000499887	0.000979929
2	chr2:219129296:T:C	219129296	C,C	T,T	1,1	-inf,-inf	inf,inf	1.92149,0.350409	0.000499041	0.000978261
2	chr2:218741355:G:C	218741355	NA,C	NA,G	NA,1	NA,-inf	NA,inf	NA,1.43533	0.00049844	0.0009986
2	chr2:218220598:A:G	218220598	G,G	A,A	1,1	inf,inf	inf,inf	1.97564,0.749936	0.000498398	0.00100072
2	chr2:218100445:T:C	218100445	NA,C	NA,T	NA,1	NA,inf	NA,inf	NA,1.48026	0.000495897	0.000993336
2	chr2:218433972:G:A	218433972	A,A	G,G	1,1	-inf,-inf	inf,inf	4.47188,0.128054	0.00049588	0.00101158
2	chr2:219160400:T:C	219160400	C,C	T,T	1,1	-inf,-inf	inf,inf	2.06381,0.090173	0.000495275	0.000970543
2	chr2:217973624:C:T	217973624	T,T	C,C	1,1	inf,inf	inf,inf	1.78363,1.52456	0.00049261	0.000987598
2	chr2:218011034:C:T	218011034	T,NA	C,NA	1,NA	-inf,NA	inf,NA	1.75147,NA	0.000491205	0.000983725
2	chr2:219147854:G:C	219147854	C,C	G,G	1,1	-inf,-inf	inf,inf	2.03387,0.169981	0.000490797	0.00096174
2	chr2:217863633:C:T	217863633	NA,T	NA,C	NA,1	NA,inf	NA,inf	NA,1.39796	0.000490223	0.000981868
2	chr2:219130425:C:T	219130425	T,T	C,C	1,1	-inf,-inf	inf,inf	1.98482,0.180117	0.000489827	0.000959869
2	chr2:218233444:T:G	218233444	NA,G	NA,T	NA,1	NA,inf	NA,inf	NA,1.50328	0.000489714	0.000981782
2	chr2:217991897:C:T	217991897	NA,T	NA,C	NA,1	NA,inf	NA,inf	NA,1.37567	0.000489439	0.000980243
2	chr2:219131851:T:C	219131851	C,C	T,T	1,1	-inf,-inf	inf,inf	1.92778,0.300615	0.000488486	0.000957326
2	chr2:218265510:C:T	218265510	NA,T	NA,C	NA,1	NA,-inf	NA,inf	NA,1.57401	0.000487915	0.000978414
2	chr2:217762214:G:T	217762214	NA,T	NA,G	NA,1	NA,-inf	NA,inf	NA,1.381	0.000486096	0.000973734
2	chr2:219129523:G:A	219129523	A,A	G,G	1,1	-inf,-inf	inf,inf	1.97501,0.190621	0.00048585	0.000952097
2	chr2:218100657:T:C	218100657	NA,C	NA,T	NA,1	NA,inf	NA,inf	NA,1.46833	0.000485668	0.00097285
2	chr2:218137477:C:T	218137477	NA,T	NA,C	NA,1	NA,inf	NA,inf	NA,1.37783	0.000484864	0.00097111
2	chr2:218446983:C:T	218446983	NA,T	NA,C	NA,1	NA,-inf	NA,inf	NA,1.44005	0.000484741	0.000971762
2	chr2:218066386:G:A	218066386	A,A	G,G	1,1	inf,inf	inf,inf	2.72511,1.42283	0.000482632	0.000971344
2	chr2:219141861:C:T	219141861	T,T	C,C	1,1	-inf,-inf	inf,inf	1.93905,0.371807	0.000481914	0.000944851
2	chr2:217820396:T:C	217820396	NA,C	NA,T	NA,1	NA,-inf	NA,inf	NA,1.36524	0.000481112	0.000963808
2	chr2:218437743:G:A	218437743	A,A	G,G	1,1	-inf,-inf	inf,inf	4.4364,0.139166	0.000480538	0.000979923
2	chr2:218655834:G:C	218655834	NA,C	NA,G	NA,1	NA,-inf	NA,inf	NA,1.38273	0.000478748	0.000958845
2	chr2:219153568:G:A	219153568	A,A	G,G	1,1	-inf,-inf	inf,inf	1.99523,0.119593	0.000478698	0.000938096
2	chr2:218303069:A:C	218303069	NA,C	NA,A	NA,1	NA,inf	NA,inf	NA,1.36	0.000478421	0.000958102
2	chr2:218649059:T:C	218649059	C,C	T,T	1,1	-inf,-inf	inf,inf	4.28288,0.472104	0.000478244	0.000977592
2	chr2:219129014:T:C	219129014	C,C	T,T	1,1	-inf,-inf	inf,inf	1.89795,0.356679	0.000477859	0.000936883
2	chr2:218343157:G:A	218343157	NA,A	NA,G	NA,1	NA,inf	NA,inf	NA,1.40591	0.000477605	0.00095732
2	chr2:218340859:G:A	218340859	NA,A	NA,G	NA,1	NA,-inf	NA,inf	NA,1.43735	0.000476635	0.000954968
2	chr2:218883490:G:A	218883490	A,NA	G,NA	1,NA	inf,NA	inf,NA	1.60171,NA	0.000475858	0.000952139
2	chr2:219139954:C:T	219139954	T,NA	C,NA	1,NA	inf,NA	inf,NA	1.76698,NA	0.000472231	0.000943791
2	chr2:218125589:T:C	218125589	NA,C	NA,T	NA,1	NA,inf	NA,inf	NA,1.36227	0.000471258	0.000943865
2	chr2:219138519:T:A	219138519	A,A	T,T	1,1	-inf,-inf	inf,inf	1.97114,0.291796	0.000471248	0.000923891
2	chr2:218024646:C:T	218024646	NA,T	NA,C	NA,1	NA,-inf	NA,inf	NA,1.47749	0.000470777	0.000943697
2	chr2:217829894:C:T	217829894	NA,T	NA,C	NA,1	NA,inf	NA,inf	NA,1.35637	0.000470094	0.000941448
2	chr2:218850063:C:T	218850063	NA,T	NA,C	NA,1	NA,inf	NA,inf	NA,1.40701	0.000469706	0.000941055
2	chr2:218493135:A:G	218493135	G,G	A,A	1,1	inf,inf	inf,inf	4.46326,0.434899	0.000466115	0.000955411
2	chr2:218871750:G:A	218871750	A,NA	G,NA	1,NA	-inf,NA	inf,NA	1.6307,NA	0.00046571	0.000931669
2	chr2:217729520:T:C	217729520	NA,C	NA,T	NA,1	NA,inf	NA,inf	NA,1.32959	0.00046373	0.000928546
2	chr2:218149322:C:T	218149322	NA,T	NA,C	NA,1	NA,inf	NA,inf	NA,1.52487	0.000460785	0.000924162
2	chr2:218097423:C:T	218097423	NA,T	NA,C	NA,1	NA,inf	NA,inf	NA,1.43211	0.00045598	0.000913398
2	chr2:218130278:G:A	218130278	NA,A	NA,G	NA,1	NA,inf	NA,inf	NA,1.34058	0.000453255	0.000907815
2	chr2:218469913:C:T	218469913	T,T	C,C	1,1	inf,-inf	inf,inf	4.67148,0.158834	0.000451419	0.000926457
2	chr2:218237136:A:T	218237136	T,T	A,A	1,1	inf,inf	inf,inf	1.95977,0.704525	0.000450899	0.000905338
2	chr2:218227064:G:A	218227064	NA,A	NA,G	NA,1	NA,-inf	NA,inf	NA,1.52929	0.000449918	0.000902221
2	chr2:218136766:G:A	218136766	NA,A	NA,G	NA,1	NA,inf	NA,inf	NA,1.33572	0.000449514	0.000900325
2	chr2:218131887:CT:C	218131887	NA,C	NA,CT	NA,1	NA,inf	NA,inf	NA,1.33568	0.000449484	0.000900264
2	chr2:219158474:A:C	219158474	C,C	A,A	1,1	-inf,-inf	inf,inf	1.98736,0.177468	0.000446746	0.000875663
2	chr2:219149953:C:T	219149953	T,T	C,C	1,1	-inf,-inf	inf,inf	1.9368,0.194264	0.000445801	0.000873803
2	chr2:219159928:G:T	219159928	T,T	G,G	1,1	-inf,-inf	inf,inf	1.98735,0.170065	0.000443858	0.00087003
2	chr2:217953705:G:A	217953705	NA,A	NA,G	NA,1	NA,inf	NA,inf	NA,1.3304	0.000443356	0.000887869
2	chr2:219167078:C:T	219167078	T,NA	C,NA	1,NA	inf,NA	inf,NA	1.71808,NA	0.00044299	0.00088551
2	chr2:217774980:A:G	217774980	NA,G	NA,A	NA,1	NA,inf	NA,inf	NA,1.33261	0.000442667	0.000886599
2	chr2:219153368:T:G	219153368	G,G	T,T	1,1	-inf,-inf	inf,inf	2.00558,0.107365	0.000442563	0.000867532
2	chr2:218258145:A:G	218258145	G,G	A,A	1,1	inf,inf	inf,inf	2.0786,0.521013	0.00044088	0.000885258
2	chr2:218686313:T:A	218686313	A,A	T,T	1,1	-inf,-inf	inf,inf	4.32955,0.387038	0.000439691	0.000898146
2	chr2:218795188:A:G	218795188	G,G	A,A	1,1	-inf,-inf	inf,inf	2.71574,1.34402	0.000438605	0.000884784
2	chr2:219143391:C:T	219143391	T,T	C,C	1,1	-inf,-inf	inf,inf	1.95883,0.223259	0.000437952	0.000858535
2	chr2:218676333:T:C	218676333	C,C	T,T	1,1	-inf,-inf	inf,inf	4.33151,0.381816	0.000437947	0.000894598
2	chr2:218680586:T:C	218680586	C,C	T,T	1,1	-inf,-inf	inf,inf	4.33318,0.379131	0.000437381	0.000893458
2	chr2:219143815:G:A	219143815	A,A	G,G	1,1	-inf,-inf	inf,inf	1.94522,0.250453	0.000436883	0.000856466
2	chr2:219132412:C:T	219132412	T,T	C,C	1,1	-inf,-inf	inf,inf	1.91511,0.212002	0.000436354	0.000855401
2	chr2:218188616:G:A	218188616	NA,A	NA,G	NA,1	NA,-inf	NA,inf	NA,1.49525	0.000433362	0.000868986
2	chr2:219131171:A:G	219131171	G,G	A,A	1,1	-inf,-inf	inf,inf	1.87847,0.286821	0.000433187	0.000849262
2	chr2:218828761:C:T	218828761	NA,T	NA,C	NA,1	NA,inf	NA,inf	NA,1.34493	0.00043313	0.000867591
2	chr2:218424920:A:G	218424920	G,G	A,A	1,1	-inf,inf	inf,inf	4.69524,0.000310678	0.000430086	0.000883904
2	chr2:219153369:A:C	219153369	C,C	A,A	1,1	-inf,-inf	inf,inf	1.99059,0.103009	0.00042816	0.000839388
2	chr2:218207820:C:A	218207820	NA,A	NA,C	NA,1	NA,inf	NA,inf	NA,1.3517	0.000426712	0.000854967
2	chr2:217954456:C:T	217954456	NA,T	NA,C	NA,1	NA,-inf	NA,inf	NA,1.31929	0.000426507	0.000854378
2	chr2:218343666:C:T	218343666	NA,T	NA,C	NA,1	NA,-inf	NA,inf	NA,1.34875	0.0004252	0.000851898
2	chr2:218559890:G:A	218559890	NA,A	NA,G	NA,1	NA,-inf	NA,inf	NA,1.29647	0.000421366	0.000844147
2	chr2:218693015:G:A	218693015	A,A	G,G	1,1	-inf,-inf	inf,inf	4.27655,0.396517	0.000421162	0.000859801
2	chr2:217920154:A:G	217920154	G,G	A,A	1,1	-inf,-inf	inf,inf	2.27719,0.112674	0.000419552	0.000842871
2	chr2:218245208:T:C	218245208	NA,C	NA,T	NA,1	NA,inf	NA,inf	NA,1.41132	0.000418317	0.000838641
2	chr2:218756095:A:G	218756095	NA,G	NA,A	NA,1	NA,inf	NA,inf	NA,1.32435	0.000416939	0.000835219
2	chr2:218681066:A:G	218681066	G,G	A,A	1,1	-inf,-inf	inf,inf	4.27694,0.402434	0.00041682	0.000851103
2	chr2:218104198:T:C	218104198	C,C	T,T	1,1	-inf,-inf	inf,inf	2.35614,2.23881	0.000416358	0.000842778
2	chr2:218541317:C:T	218541317	NA,T	NA,C	NA,1	NA,-inf	NA,inf	NA,1.28773	0.000414865	0.000831124
2	chr2:218795651:T:C	218795651	C,C	T,T	1,1	-inf,-inf	inf,inf	2.68559,1.33416	0.000414349	0.000835792
2	chr2:218189594:T:A	218189594	NA,A	NA,T	NA,1	NA,-inf	NA,inf	NA,1.46768	0.000413851	0.00082986
2	chr2:219142692:C:T	219142692	T,T	C,C	1,1	-inf,-inf	inf,inf	1.92149,0.245543	0.000413444	0.000810654
2	chr2:218065252:T:A	218065252	A,A	T,T	1,1	inf,inf	inf,inf	2.57422,1.40403	0.000412365	0.000829255
2	chr2:218189827:C:T	218189827	NA,T	NA,C	NA,1	NA,-inf	NA,inf	NA,1.46548	0.000412333	0.000826814
2	chr2:218795341:T:C	218795341	C,C	T,T	1,1	-inf,-inf	inf,inf	2.6641,1.34726	0.000412017	0.000831043
2	chr2:217912980:G:A	217912980	A,A	G,G	1,1	-inf,-inf	inf,inf	1.81909,0.631676	0.000411192	0.000824437
2	chr2:218176315:G:A	218176315	NA,A	NA,G	NA,1	NA,-inf	NA,inf	NA,1.41692	0.000410684	0.000823355
2	chr2:219130464:G:T	219130464	T,T	G,G	1,1	-inf,-inf	inf,inf	1.92092,0.154637	0.00040848	0.000801067
2	chr2:218562249:T:C	218562249	C,C	T,T	1,1	inf,inf	inf,inf	4.39342,0.391689	0.000406038	0.000831561
2	chr2:218861939:C:G	218861939	NA,G	NA,C	NA,1	NA,-inf	NA,inf	NA,1.28345	0.000405049	0.000811671
2	chr2:217953529:G:A	217953529	NA,A	NA,G	NA,1	NA,-inf	NA,inf	NA,1.2895	0.000404433	0.000810169
2	chr2:218110499:T:C	218110499	NA,C	NA,T	NA,1	NA,inf	NA,inf	NA,1.28869	0.000403159	0.000807529
2	chr2:219027541:G:A	219027541	NA,A	NA,G	NA,1	NA,inf	NA,inf	NA,1.27413	0.000400436	0.000802332
2	chr2:218138123:C:A	218138123	NA,A	NA,C	NA,1	NA,inf	NA,inf	NA,1.26973	0.0003996	0.000800372
2	chr2:219167874:G:C	219167874	NA,C	NA,G	NA,1	NA,-inf	NA,inf	NA,1.26796	0.000397795	0.00079615
2	chr2:218568272:C:A	218568272	A,A	C,C	1,1	inf,inf	inf,inf	4.69687,0.227908	0.000397617	0.000820682
2	chr2:218431822:G:A	218431822	A,A	G,G	1,1	-inf,-inf	inf,inf	4.30243,0.111644	0.000396581	0.000807895
2	chr2:217919808:T:A	217919808	A,A	T,T	1,1	-inf,-inf	inf,inf	1.70634,0.916488	0.000396299	0.000795323
2	chr2:218443421:C:T	218443421	T,T	C,C	1,1	inf,inf	inf,inf	4.39814,0.354566	0.000390877	0.000800507
2	chr2:218345973:C:G	218345973	NA,G	NA,C	NA,1	NA,inf	NA,inf	NA,1.2931	0.000387078	0.000775495
2	chr2:218243564:G:A	218243564	NA,A	NA,G	NA,1	NA,-inf	NA,inf	NA,1.43536	0.000386933	0.000775896
2	chr2:218609191:A:T	218609191	T,T	A,A	1,1	inf,inf	inf,inf	4.67175,0.218605	0.000383385	0.000790962
2	chr2:218247620:C:T	218247620	NA,T	NA,C	NA,1	NA,-inf	NA,inf	NA,1.42492	0.000380286	0.000762565
2	chr2:218645597:C:T	218645597	T,T	C,C	1,1	inf,inf	inf,inf	4.69599,0.186497	0.000380139	0.000784703
2	chr2:219034600:T:C	219034600	NA,C	NA,T	NA,1	NA,inf	NA,inf	NA,1.24464	0.000380075	0.000761542
2	chr2:218138225:C:T	218138225	NA,T	NA,C	NA,1	NA,inf	NA,inf	NA,1.24061	0.000379829	0.00076078
2	chr2:218799316:T:C	218799316	NA,C	NA,T	NA,1	NA,inf	NA,inf	NA,1.26465	0.00037906	0.00075933
2	chr2:217914462:G:A	217914462	A,A	G,G	1,1	-inf,-inf	inf,inf	1.87302,0.49656	0.000378905	0.000759766
2	chr2:218100355:G:A	218100355	NA,A	NA,G	NA,1	NA,inf	NA,inf	NA,1.23909	0.00037874	0.000758593
2	chr2:218089993:A:G	218089993	NA,G	NA,A	NA,1	NA,inf	NA,inf	NA,1.23807	0.000377905	0.000756933
2	chr2:218396453:C:T	218396453	T,T	C,C	1,1	-inf,inf	inf,inf	3.92387,1.87023	0.000376238	0.000846928
2	chr2:218366096:T:C	218366096	NA,C	NA,T	NA,1	NA,inf	NA,inf	NA,1.27473	0.000376128	0.000753506
2	chr2:217955446:G:A	217955446	NA,A	NA,G	NA,1	NA,-inf	NA,inf	NA,1.24647	0.000375729	0.000752691
2	chr2:218496239:GCCAAGATCGCA:G	218496239	G,G	GCCAAGATCGCA,GCCAAGATCGCA	1,1	inf,inf	inf,inf	4.34025,0.38268	0.000374914	0.00076741
2	chr2:218471212:C:T	218471212	T,T	C,C	1,1	inf,inf	inf,inf	4.34049,0.384508	0.000374786	0.000767176
2	chr2:219029863:G:A	219029863	NA,A	NA,G	NA,1	NA,inf	NA,inf	NA,1.23555	0.000374216	0.000749803
2	chr2:218526244:T:A	218526244	A,A	T,T	1,1	-inf,-inf	inf,inf	3.59079,0.807664	0.000374136	0.000758367
2	chr2:218262686:C:T	218262686	NA,T	NA,C	NA,1	NA,-inf	NA,inf	NA,1.41469	0.000373845	0.000749649
2	chr2:217968153:T:G	217968153	NA,G	NA,T	NA,1	NA,inf	NA,inf	NA,1.25199	0.000373411	0.000747889
2	chr2:218563576:T:C	218563576	C,C	T,T	1,1	inf,inf	inf,inf	4.33853,0.383436	0.000372939	0.000763382
2	chr2:217804300:C:T	217804300	NA,T	NA,C	NA,1	NA,inf	NA,inf	NA,1.22135	0.00037078	0.000742639
2	chr2:218012659:T:C	218012659	C,NA	T,NA	1,NA	-inf,NA	inf,NA	1.32391,NA	0.000370656	0.000742957
2	chr2:217782640:A:G	217782640	NA,G	NA,A	NA,1	NA,-inf	NA,inf	NA,1.22862	0.000370445	0.000742093
2	chr2:218069738:C:T	218069738	T,T	C,C	1,1	inf,inf	inf,inf	2.44572,1.44892	0.000368656	0.000741201
2	chr2:218417706:G:A	218417706	A,A	G,G	1,1	-inf,-inf	inf,inf	4.0536,0.369227	0.000368584	0.000750454
2	chr2:218099038:C:G	218099038	NA,G	NA,C	NA,1	NA,inf	NA,inf	NA,1.2233	0.0003681	0.00073729
2	chr2:219000200:A:AG	219000200	NA,AG	NA,A	NA,1	NA,inf	NA,inf	NA,1.19876	0.000367386	0.000735869
2	chr2:218241107:C:T	218241107	NA,T	NA,C	NA,1	NA,-inf	NA,inf	NA,1.40192	0.000366023	0.000733961
2	chr2:218598560:C:T	218598560	T,T	C,C	1,1	inf,inf	inf,inf	4.26123,0.445573	0.000365919	0.000748488
2	chr2:219074885:A:C	219074885	NA,C	NA,A	NA,1	NA,-inf	NA,inf	NA,1.1973	0.000365528	0.000732276
2	chr2:218143730:C:T	218143730	NA,T	NA,C	NA,1	NA,inf	NA,inf	NA,1.21833	0.000364941	0.000730966
2	chr2:218337661:C:T	218337661	NA,T	NA,C	NA,1	NA,-inf	NA,inf	NA,1.26109	0.000364645	0.00073059
2	chr2:218694353:C:T	218694353	NA,T	NA,C	NA,1	NA,inf	NA,inf	NA,1.23888	0.000364573	0.000730299
2	chr2:218694350:C:T	218694350	NA,T	NA,C	NA,1	NA,inf	NA,inf	NA,1.23888	0.000364573	0.000730299
2	chr2:219115025:T:C	219115025	NA,C	NA,T	NA,1	NA,-inf	NA,inf	NA,1.19582	0.000364566	0.000730348
2	chr2:217875368:G:C	217875368	NA,C	NA,G	NA,1	NA,inf	NA,inf	NA,1.22283	0.000364474	0.000730015
2	chr2:218543820:CAAA:C	218543820	NA,C	NA,CAAA	NA,1	NA,-inf	NA,inf	NA,1.1972	0.000364008	0.000729341
2	chr2:218640011:T:G	218640011	NA,G	NA,T	NA,1	NA,-inf	NA,inf	NA,1.24217	0.000363156	0.000727506
2	chr2:218741454:C:T	218741454	T,T	C,C	1,1	-inf,-inf	inf,inf	2.89637,1.2943	0.000362611	0.000733004
2	chr2:218262694:G:A	218262694	NA,A	NA,G	NA,1	NA,-inf	NA,inf	NA,1.38905	0.000361755	0.000725382
2	chr2:217924382:C:G	217924382	G,G	C,C	1,1	-inf,-inf	inf,inf	1.43654,0.846214	0.000360968	0.000723378
2	chr2:218424176:C:T	218424176	T,T	C,C	1,1	-inf,-inf	inf,inf	3.86295,0.523574	0.000360215	0.000732245
2	chr2:217729848:G:A	217729848	NA,A	NA,G	NA,1	NA,inf	NA,inf	NA,1.18704	0.000359624	0.000720145
2	chr2:217839017:G:A	217839017	NA,A	NA,G	NA,1	NA,inf	NA,inf	NA,1.20948	0.000359247	0.000719453
2	chr2:218756919:G:C	218756919	C,C	G,G	1,1	-inf,-inf	inf,inf	2.98005,1.22886	0.000357581	0.00072309
2	chr2:218250522:G:A	218250522	A,A	G,G	1,1	inf,-inf	inf,inf	0.0783923,2.16217	0.00035648	0.000714128
2	chr2:218555279:CA:C	218555279	C,C	CA,CA	1,1	inf,inf	inf,inf	4.29758,0.384765	0.000354775	0.000725908
2	chr2:218231927:G:A	218231927	A,NA	G,NA	1,NA	-inf,NA	inf,NA	4.01711,NA	0.000354217	0.00075405
2	chr2:218001715:C:T	218001715	NA,T	NA,C	NA,1	NA,-inf	NA,inf	NA,1.20252	0.000352412	0.000705971
2	chr2:218440128:C:A	218440128	A,A	C,C	1,1	-inf,-inf	inf,inf	4.22231,0.0925779	0.000352338	0.000717337
2	chr2:218457707:T:C	218457707	C,C	T,T	1,1	inf,inf	inf,inf	4.30181,0.374145	0.000351838	0.000719923
2	chr2:218487875:C:T	218487875	T,T	C,C	1,1	inf,inf	inf,inf	4.2579,0.448158	0.000350928	0.000718269
2	chr2:217785206:G:C	217785206	NA,C	NA,G	NA,1	NA,-inf	NA,inf	NA,1.19656	0.000350745	0.000702629
2	chr2:218567514:C:T	218567514	T,T	C,C	1,1	inf,inf	inf,inf	4.23365,0.442914	0.000350721	0.000717226
2	chr2:218527436:A:G	218527436	G,G	A,A	1,1	inf,inf	inf,inf	4.27103,0.403892	0.000350685	0.00071738
2	chr2:219026893:C:T	219026893	NA,T	NA,C	NA,1	NA,inf	NA,inf	NA,1.19772	0.000350174	0.00070163
2	chr2:218639793:T:C	218639793	C,C	T,T	1,1	inf,-inf	inf,inf	3.9455,0.463305	0.000349943	0.000711072
2	chr2:219028459:G:A	219028459	NA,A	NA,G	NA,1	NA,inf	NA,inf	NA,1.19673	0.000349412	0.000700099
2	chr2:218919534:C:T	218919534	T,NA	C,NA	1,NA	inf,NA	inf,NA	1.43437,NA	0.000349321	0.000699025
2	chr2:219027904:C:T	219027904	NA,T	NA,C	NA,1	NA,inf	NA,inf	NA,1.19499	0.000348498	0.000698272
2	chr2:218588374:C:T	218588374	T,T	C,C	1,1	inf,inf	inf,inf	4.28819,0.37662	0.000348408	0.000712793
2	chr2:218092302:C:T	218092302	NA,T	NA,C	NA,1	NA,inf	NA,inf	NA,1.26738	0.000348236	0.000697598
2	chr2:218240244:C:T	218240244	NA,T	NA,C	NA,1	NA,-inf	NA,inf	NA,1.36904	0.000346671	0.00069515
2	chr2:218112801:G:A	218112801	NA,A	NA,G	NA,1	NA,inf	NA,inf	NA,1.18873	0.000346584	0.000694213
2	chr2:218764036:T:C	218764036	C,C	T,T	1,1	-inf,-inf	inf,inf	2.96422,1.22142	0.000346272	0.000700181
2	chr2:218507510:C:G	218507510	G,G	C,C	1,1	inf,inf	inf,inf	4.28799,0.373238	0.000346215	0.00070831
2	chr2:218471842:A:G	218471842	G,G	A,A	1,1	inf,inf	inf,inf	4.28982,0.372929	0.000345207	0.000706302
2	chr2:219011410:G:A	219011410	A,NA	G,NA	1,NA	-inf,NA	inf,NA	1.64342,NA	0.000344494	0.000689346
2	chr2:218567404:C:T	218567404	T,T	C,C	1,1	inf,inf	inf,inf	4.22979,0.432768	0.000344387	0.00070424
2	chr2:218474985:T:C	218474985	NA,C	NA,T	NA,1	NA,-inf	NA,inf	NA,1.1655	0.000344155	0.000689565
2	chr2:218678710:T:C	218678710	C,C	T,T	1,1	-inf,-inf	inf,inf	4.32168,0.153436	0.000342568	0.000699562
2	chr2:218432463:G:A	218432463	NA,A	NA,G	NA,1	NA,-inf	NA,inf	NA,1.1977	0.000342544	0.000686419
2	chr2:218759447:G:A	218759447	A,A	G,G	1,1	-inf,-inf	inf,inf	2.94888,1.22497	0.000341556	0.000690609
2	chr2:218742208:A:G	218742208	G,G	A,A	1,1	-inf,-inf	inf,inf	2.9437,1.22856	0.000341149	0.000689772
2	chr2:217817774:C:T	217817774	NA,T	NA,C	NA,1	NA,-inf	NA,inf	NA,1.1713	0.000340301	0.000681758
2	chr2:218735034:A:G	218735034	G,NA	A,NA	1,NA	-inf,NA	inf,NA	1.07514,NA	0.000339954	0.000679638
2	chr2:218203679:A:G	218203679	G,G	A,A	1,1	inf,inf	inf,inf	1.94905,0.560746	0.00033867	0.000679878
2	chr2:218463958:C:T	218463958	T,T	C,C	1,1	inf,inf	inf,inf	4.28267,0.356496	0.000337272	0.000689952
2	chr2:219123798:G:A	219123798	NA,A	NA,G	NA,1	NA,inf	NA,inf	NA,1.17471	0.000336775	0.000674782
2	chr2:218442790:T:C	218442790	NA,C	NA,T	NA,1	NA,-inf	NA,inf	NA,1.15243	0.000336518	0.00067425
2	chr2:217786113:C:T	217786113	NA,T	NA,C	NA,1	NA,-inf	NA,inf	NA,1.17371	0.0003362	0.000673502
2	chr2:218106001:C:T	218106001	T,T	C,C	1,1	-inf,-inf	inf,inf	2.35978,2.12317	0.000335973	0.000680182
2	chr2:218254095:A:G	218254095	NA,G	NA,A	NA,1	NA,-inf	NA,inf	NA,1.34335	0.00033559	0.000672907
2	chr2:218414216:G:GCA	218414216	NA,GCA	NA,G	NA,1	NA,-inf	NA,inf	NA,1.20172	0.000335288	0.000671772
2	chr2:218515026:C:T	218515026	NA,T	NA,C	NA,1	NA,-inf	NA,inf	NA,1.14952	0.000334602	0.000670425
2	chr2:218548384:A:AGGCTGGAGTGCCACT	218548384	NA,AGGCTGGAGTGCCACT	NA,A	NA,1	NA,-inf	NA,inf	NA,1.14828	0.000333955	0.000669129
2	chr2:218526949:C:T	218526949	T,T	C,C	1,1	inf,inf	inf,inf	4.25897,0.375736	0.000333312	0.00068175
2	chr2:219076919:T:C	219076919	NA,C	NA,T	NA,1	NA,-inf	NA,inf	NA,1.16032	0.000333103	0.000666979
2	chr2:218741495:T:G	218741495	G,G	T,T	1,1	-inf,-inf	inf,inf	2.94202,1.21469	0.00033283	0.000672946
2	chr2:217787798:G:A	217787798	NA,A	NA,G	NA,1	NA,-inf	NA,inf	NA,1.16755	0.000332503	0.000666094
2	chr2:218489899:T:C	218489899	NA,C	NA,T	NA,1	NA,-inf	NA,inf	NA,1.14517	0.00033239	0.000665986
2	chr2:218547683:A:G	218547683	NA,G	NA,A	NA,1	NA,-inf	NA,inf	NA,1.14551	0.000332331	0.000665875
2	chr2:218452853:G:A	218452853	NA,A	NA,G	NA,1	NA,-inf	NA,inf	NA,1.14422	0.000331486	0.000664181
2	chr2:218639972:T:G	218639972	G,G	T,T	1,1	inf,inf	inf,inf	4.18614,0.452406	0.000331257	0.000677214
2	chr2:217824465:T:C	217824465	NA,C	NA,T	NA,1	NA,-inf	NA,inf	NA,1.16608	0.000331196	0.000663284
2	chr2:218135470:A:G	218135470	NA,G	NA,A	NA,1	NA,inf	NA,inf	NA,1.16211	0.0003308	0.000662588
2	chr2:218753514:A:C	218753514	C,C	A,A	1,1	-inf,-inf	inf,inf	2.9744,1.18369	0.000329085	0.000665447
2	chr2:218095408:T:C	218095408	C,C	T,T	1,1	-inf,-inf	inf,inf	2.58573,2.06227	0.000329045	0.000668863
2	chr2:218745599:G:A	218745599	A,A	G,G	1,1	-inf,-inf	inf,inf	3.00358,1.16067	0.000328934	0.00066521
2	chr2:218395308:G:A	218395308	A,A	G,G	1,1	-inf,inf	inf,inf	3.81404,1.81349	0.000328485	0.000727348
2	chr2:218727008:C:T	218727008	NA,T	NA,C	NA,1	NA,-inf	NA,inf	NA,1.16708	0.000328409	0.000657936
2	chr2:218730825:C:T	218730825	T,NA	C,NA	1,NA	-inf,NA	inf,NA	1.05835,NA	0.000328323	0.000656398
2	chr2:218522282:G:C	218522282	C,C	G,G	1,1	inf,inf	inf,inf	4.24108,0.380826	0.000327833	0.000670431
2	chr2:218174322:G:A	218174322	NA,A	NA,G	NA,1	NA,-inf	NA,inf	NA,1.1551	0.000327464	0.000655873
2	chr2:218617364:A:G	218617364	NA,G	NA,A	NA,1	NA,-inf	NA,inf	NA,1.18032	0.00032634	0.000653763
2	chr2:218533622:A:C	218533622	NA,C	NA,A	NA,1	NA,-inf	NA,inf	NA,1.13459	0.000325926	0.000653043
2	chr2:218566291:G:A	218566291	NA,A	NA,G	NA,1	NA,-inf	NA,inf	NA,1.13159	0.000324245	0.000649674
2	chr2:218496897:C:T	218496897	NA,T	NA,C	NA,1	NA,-inf	NA,inf	NA,1.19392	0.000322301	0.000645861
2	chr2:218569165:C:A	218569165	A,A	C,C	1,1	inf,inf	inf,inf	4.18635,0.429264	0.000321727	0.000657702
2	chr2:218508189:T:G	218508189	G,G	T,T	1,1	inf,inf	inf,inf	4.21771,0.388331	0.000321653	0.000657643
2	chr2:218166387:G:A	218166387	NA,A	NA,G	NA,1	NA,-inf	NA,inf	NA,1.15463	0.000321578	0.000644279
2	chr2:218125593:T:A	218125593	NA,A	NA,T	NA,1	NA,inf	NA,inf	NA,1.14583	0.000321207	0.000643375
2	chr2:218571278:C:T	218571278	NA,T	NA,C	NA,1	NA,-inf	NA,inf	NA,1.17222	0.000321106	0.00064328
2	chr2:218190845:A:G	218190845	NA,G	NA,A	NA,1	NA,-inf	NA,inf	NA,1.17831	0.000320756	0.000642565
2	chr2:218109820:G:A	218109820	NA,A	NA,G	NA,1	NA,inf	NA,inf	NA,1.14389	0.000320423	0.000641807
2	chr2:218226480:T:C	218226480	NA,C	NA,T	NA,1	NA,-inf	NA,inf	NA,1.31408	0.00031997	0.000641581
2	chr2:218172698:T:A	218172698	NA,A	NA,T	NA,1	NA,-inf	NA,inf	NA,1.13923	0.000318917	0.00063876
2	chr2:219024556:G:A	219024556	A,NA	G,NA	1,NA	-inf,NA	inf,NA	1.21613,NA	0.000318755	0.000636954
2	chr2:218547234:C:T	218547234	NA,T	NA,C	NA,1	NA,-inf	NA,inf	NA,1.12139	0.000318498	0.000638161
2	chr2:218126174:C:T	218126174	NA,T	NA,C	NA,1	NA,inf	NA,inf	NA,1.14052	0.000318445	0.000637846
2	chr2:217792054:G:A	217792054	NA,A	NA,G	NA,1	NA,inf	NA,inf	NA,1.14477	0.000318296	0.000637559
2	chr2:218518398:C:T	218518398	T,T	C,C	1,1	inf,inf	inf,inf	4.22079,0.37796	0.000317799	0.000649796
2	chr2:218619158:T:A	218619158	A,A	T,T	1,1	inf,inf	inf,inf	4.15932,0.441762	0.000317642	0.000649177
2	chr2:218634996:T:C	218634996	C,C	T,T	1,1	inf,-inf	inf,inf	4.00832,0.598094	0.000317205	0.000646615
2	chr2:218069462:G:A	218069462	A,A	G,G	1,1	inf,inf	inf,inf	2.4803,1.33965	0.00031702	0.000637469
2	chr2:218628201:T:C	218628201	C,C	T,T	1,1	inf,inf	inf,inf	4.16242,0.434229	0.000316178	0.000646185
2	chr2:218494564:T:C	218494564	C,C	T,T	1,1	inf,-inf	inf,inf	4.4599,0.0616754	0.00031614	0.000647663
2	chr2:218493880:C:T	218493880	T,T	C,C	1,1	inf,-inf	inf,inf	4.45779,0.0666371	0.00031601	0.000647369
2	chr2:218187823:G:A	218187823	A,A	G,G	1,1	inf,-inf	inf,inf	6.66416,0.630557	0.000315911	0.00533952
2	chr2:218875485:C:T	218875485	NA,T	NA,C	NA,1	NA,-inf	NA,inf	NA,1.14165	0.000315126	0.000631119
2	chr2:217990599:C:A	217990599	NA,A	NA,C	NA,1	NA,inf	NA,inf	NA,1.1521	0.000315111	0.000631125
2	chr2:218489846:T:C	218489846	C,C	T,T	1,1	inf,inf	inf,inf	4.16732,0.0575755	0.000314687	0.000640565
2	chr2:218113289:C:T	218113289	NA,T	NA,C	NA,1	NA,inf	NA,inf	NA,1.13345	0.000314558	0.000630061
2	chr2:218523047:G:A	218523047	NA,A	NA,G	NA,1	NA,-inf	NA,inf	NA,1.11188	0.000313175	0.000627494
2	chr2:219085938:G:A	219085938	NA,A	NA,G	NA,1	NA,inf	NA,inf	NA,1.09876	0.000311911	0.000625009
2	chr2:218069644:C:T	218069644	T,T	C,C	1,1	inf,inf	inf,inf	2.42951,1.36485	0.000311734	0.000626747
2	chr2:218724167:G:T	218724167	T,T	G,G	1,1	-inf,-inf	inf,inf	2.92196,1.18907	0.000311511	0.000629791
2	chr2:218602785:A:G	218602785	G,G	A,A	1,1	inf,inf	inf,inf	4.11342,0.467108	0.000311088	0.000635467
2	chr2:218464762:C:T	218464762	T,T	C,C	1,1	inf,inf	inf,inf	4.23409,0.344237	0.00031083	0.000635601
2	chr2:218524818:C:T	218524818	NA,T	NA,C	NA,1	NA,-inf	NA,inf	NA,1.10749	0.000310776	0.000622688
2	chr2:218261465:G:T	218261465	T,T	G,G	1,1	inf,-inf	inf,inf	0.078461,2.08785	0.000310629	0.000622288
2	chr2:218572753:T:C	218572753	C,C	T,T	1,1	inf,inf	inf,inf	4.16458,0.421194	0.000310575	0.000634765
2	chr2:218696418:G:A	218696418	NA,A	NA,G	NA,1	NA,-inf	NA,inf	NA,1.13464	0.000310358	0.000621783
2	chr2:218157082:A:G	218157082	NA,G	NA,A	NA,1	NA,-inf	NA,inf	NA,1.22156	0.000308912	0.000619208
2	chr2:218780754:T:C	218780754	C,C	T,T	1,1	-inf,-inf	inf,inf	2.94068,1.16895	0.000308761	0.000624269
2	chr2:218735593:A:T	218735593	T,T	A,A	1,1	-inf,-inf	inf,inf	2.94574,1.16637	0.000308178	0.000623109
2	chr2:217857803:G:A	217857803	A,NA	G,NA	1,NA	inf,NA	inf,NA	1.41681,NA	0.00030802	0.000616882
2	chr2:218591244:G:T	218591244	T,T	G,G	1,1	inf,inf	inf,inf	4.13417,0.444405	0.000307668	0.000628665
2	chr2:218773161:A:G	218773161	G,G	A,A	1,1	-inf,-inf	inf,inf	2.91995,1.18276	0.00030681	0.000620283
2	chr2:218603070:G:A	218603070	A,A	G,G	1,1	inf,inf	inf,inf	4.40314,0.117583	0.000306375	0.000627484
2	chr2:217937153:T:C	217937153	NA,C	NA,T	NA,1	NA,-inf	NA,inf	NA,1.12924	0.000306267	0.00061355
2	chr2:218718174:T:C	218718174	C,C	T,T	1,1	-inf,-inf	inf,inf	2.92182,1.17944	0.000306013	0.000618672
2	chr2:218595912:C:G	218595912	NA,G	NA,C	NA,1	NA,-inf	NA,inf	NA,1.13914	0.000305985	0.00061282
2	chr2:218802504:A:G	218802504	G,G	A,A	1,1	-inf,-inf	inf,inf	2.53053,1.23295	0.000305616	0.000616226
2	chr2:218233137:C:CTGTA	218233137	NA,CTGTA	NA,C	NA,1	NA,-inf	NA,inf	NA,1.28562	0.000305522	0.000612605
2	chr2:217945751:T:C	217945751	C,C	T,T	1,1	inf,inf	inf,inf	0.382632,1.99832	0.000305464	0.000611413
2	chr2:218246707:A:C	218246707	NA,C	NA,A	NA,1	NA,-inf	NA,inf	NA,1.28508	0.000305235	0.000612031
2	chr2:218512254:C:T	218512254	NA,T	NA,C	NA,1	NA,-inf	NA,inf	NA,1.09441	0.000303743	0.000608596
2	chr2:218487788:A:C	218487788	C,C	A,A	1,1	inf,-inf	inf,inf	4.42491,0.0711374	0.000302717	0.00061993
2	chr2:218069648:G:A	218069648	A,A	G,G	1,1	inf,inf	inf,inf	2.43328,1.34558	0.000302606	0.000608405
2	chr2:219171103:T:C	219171103	NA,C	NA,T	NA,1	NA,inf	NA,inf	NA,1.10988	0.000300156	0.000600918
2	chr2:218172432:G:A	218172432	NA,A	NA,G	NA,1	NA,inf	NA,inf	NA,1.0915	0.000300073	0.00060099
2	chr2:218601278:A:G	218601278	NA,G	NA,A	NA,1	NA,-inf	NA,inf	NA,1.13257	0.000300031	0.000601063
2	chr2:218573224:A:C	218573224	C,C	A,A	1,1	inf,-inf	inf,inf	4.38199,0.127937	0.000296771	0.000607367
2	chr2:218550466:A:G	218550466	G,G	A,A	1,1	inf,inf	inf,inf	4.15932,0.387889	0.000296635	0.000606204
2	chr2:218312425:C:T	218312425	T,T	C,C	1,1	inf,-inf	inf,inf	4.52776,1.77509	0.000295453	0.0010289
2	chr2:219166533:T:C	219166533	C,C	T,T	1,1	inf,-inf	inf,inf	1.55878,0.256709	0.000295158	0.000583752
2	chr2:218599081:G:A	218599081	A,A	G,G	1,1	inf,inf	inf,inf	4.08434,0.462077	0.000294638	0.000601794
2	chr2:218073475:T:A	218073475	NA,A	NA,T	NA,1	NA,inf	NA,inf	NA,1.19222	0.00029332	0.000587687
2	chr2:218444510:C:T	218444510	T,T	C,C	1,1	inf,inf	inf,inf	4.11145,0.414626	0.000292554	0.000597544
2	chr2:218069910:G:A	218069910	A,A	G,G	1,1	inf,inf	inf,inf	2.43395,1.3267	0.000292331	0.000587758
2	chr2:218323017:C:T	218323017	T,T	C,C	1,1	inf,inf	inf,inf	4.08939,2.01586	0.000292295	0.000768782
2	chr2:218112119:T:C	218112119	NA,C	NA,T	NA,1	NA,-inf	NA,inf	NA,1.14935	0.00029221	0.000585539
2	chr2:218600371:G:A	218600371	A,A	G,G	1,1	inf,inf	inf,inf	4.11585,0.424443	0.000291833	0.000596218
2	chr2:219049216:G:C	219049216	NA,C	NA,G	NA,1	NA,inf	NA,inf	NA,1.09317	0.000291646	0.00058438
2	chr2:218636605:G:A	218636605	A,A	G,G	1,1	inf,inf	inf,inf	4.13086,0.41385	0.000291348	0.000595363
2	chr2:218593933:T:C	218593933	C,C	T,T	1,1	inf,-inf	inf,inf	4.38014,0.0970208	0.000291312	0.000596204
2	chr2:217742887:G:A	217742887	NA,A	NA,G	NA,1	NA,-inf	NA,inf	NA,1.07926	0.000289306	0.000579547
2	chr2:218488931:G:A	218488931	NA,A	NA,G	NA,1	NA,-inf	NA,inf	NA,1.06638	0.000288789	0.000578635
2	chr2:218334345:A:G	218334345	G,G	A,A	1,1	-inf,inf	inf,inf	0.471941,2.35311	0.000288325	0.000578547
2	chr2:217954109:C:G	217954109	NA,G	NA,C	NA,1	NA,inf	NA,inf	NA,1.10366	0.000287626	0.000576129
2	chr2:217937145:A:G	217937145	NA,G	NA,A	NA,1	NA,-inf	NA,inf	NA,1.09236	0.000287466	0.000575888
2	chr2:218644895:C:A	218644895	A,A	C,C	1,1	inf,inf	inf,inf	4.1113,0.419381	0.000286506	0.000585359
2	chr2:217896096:G:A	217896096	NA,A	NA,G	NA,1	NA,inf	NA,inf	NA,1.09158	0.000286418	0.000573716
2	chr2:218175187:T:A	218175187	NA,A	NA,T	NA,1	NA,inf	NA,inf	NA,1.08857	0.000285509	0.000571902
2	chr2:217972928:AG:A	217972928	NA,A	NA,AG	NA,1	NA,-inf	NA,inf	NA,1.17535	0.000284849	0.000570943
2	chr2:217876623:C:T	217876623	NA,T	NA,C	NA,1	NA,inf	NA,inf	NA,1.07863	0.000283616	0.000568088
2	chr2:218167634:C:T	218167634	T,NA	C,NA	1,NA	inf,NA	inf,NA	1.76604,NA	0.000283445	0.000568937
2	chr2:218481041:C:G	218481041	NA,G	NA,C	NA,1	NA,-inf	NA,inf	NA,1.09795	0.000282753	0.000566455
2	chr2:218629314:G:A	218629314	A,A	G,G	1,1	inf,inf	inf,inf	4.07747,0.434236	0.000282664	0.000577281
2	chr2:217805294:G:A	217805294	NA,A	NA,G	NA,1	NA,inf	NA,inf	NA,1.06497	0.000282448	0.000565751
2	chr2:217954128:G:A	217954128	NA,A	NA,G	NA,1	NA,inf	NA,inf	NA,1.0896	0.000280858	0.000562574
2	chr2:218039328:G:A	218039328	NA,A	NA,G	NA,1	NA,-inf	NA,inf	NA,1.15116	0.000280344	0.000561816
2	chr2:219030302:AG:A	219030302	NA,A	NA,AG	NA,1	NA,-inf	NA,inf	NA,1.07872	0.000279486	0.000559728
2	chr2:218445768:T:C	218445768	NA,C	NA,T	NA,1	NA,-inf	NA,inf	NA,1.06653	0.000279432	0.00055985
2	chr2:217905238:C:T	217905238	NA,T	NA,C	NA,1	NA,inf	NA,inf	NA,1.0635	0.000278884	0.000558631
2	chr2:218537648:G:A	218537648	A,A	G,G	1,1	inf,-inf	inf,inf	4.34802,0.0848416	0.000278608	0.000570005
2	chr2:217811103:T:C	217811103	NA,C	NA,T	NA,1	NA,-inf	NA,inf	NA,1.04921	0.000277528	0.000556003
2	chr2:218169146:A:G	218169146	NA,G	NA,A	NA,1	NA,-inf	NA,inf	NA,1.05672	0.000277187	0.000555203
2	chr2:218829993:G:A	218829993	NA,A	NA,G	NA,1	NA,-inf	NA,inf	NA,1.0696	0.000277181	0.000555166
2	chr2:218016710:C:T	218016710	NA,T	NA,C	NA,1	NA,-inf	NA,inf	NA,1.03343	0.000276758	0.000554411
2	chr2:218397985:C:T	218397985	NA,T	NA,C	NA,1	NA,inf	NA,inf	NA,1.07836	0.000276598	0.000554227
2	chr2:219125448:G:A	219125448	NA,A	NA,G	NA,1	NA,-inf	NA,inf	NA,1.03363	0.000274751	0.000550537
2	chr2:218580442:T:C	218580442	C,C	T,T	1,1	inf,-inf	inf,inf	4.32743,0.117759	0.000274624	0.000561748
2	chr2:218069790:G:A	218069790	A,A	G,G	1,1	inf,inf	inf,inf	2.38437,1.32153	0.000272934	0.000548685
2	chr2:218016434:G:A	218016434	NA,A	NA,G	NA,1	NA,-inf	NA,inf	NA,1.02492	0.000272757	0.000546396
2	chr2:218331156:T:A	218331156	NA,A	NA,T	NA,1	NA,inf	NA,inf	NA,1.07676	0.000272334	0.000545888
2	chr2:217776070:A:C	217776070	NA,C	NA,A	NA,1	NA,-inf	NA,inf	NA,1.05029	0.000272232	0.000545367
2	chr2:218317675:A:G	218317675	NA,G	NA,A	NA,1	NA,-inf	NA,inf	NA,1.06477	0.00027089	0.000542665
2	chr2:218639780:G:A	218639780	A,A	G,G	1,1	inf,inf	inf,inf	4.0629,0.420768	0.000270851	0.000553113
2	chr2:217814515:G:A	217814515	NA,A	NA,G	NA,1	NA,-inf	NA,inf	NA,1.04988	0.000270301	0.000541386
2	chr2:218409792:C:T	218409792	NA,T	NA,C	NA,1	NA,-inf	NA,inf	NA,1.08773	0.000269998	0.000541013
2	chr2:218545564:T:G	218545564	NA,G	NA,T	NA,1	NA,inf	NA,inf	NA,1.05974	0.00026988	0.000540724
2	chr2:218140487:A:G	218140487	G,G	A,A	1,1	-inf,-inf	inf,inf	2.44511,1.98994	0.000269413	0.000546279
2	chr2:218471385:A:G	218471385	G,G	A,A	1,1	inf,-inf	inf,inf	4.31947,0.0987607	0.000269073	0.000550339
2	chr2:218249968:C:T	218249968	NA,T	NA,C	NA,1	NA,inf	NA,inf	NA,1.02015	0.000268727	0.000538206
2	chr2:218010596:G:A	218010596	A,NA	G,NA	1,NA	-inf,NA	inf,NA	1.07899,NA	0.000268549	0.000537855
2	chr2:219044699:T:C	219044699	NA,C	NA,T	NA,1	NA,inf	NA,inf	NA,1.04474	0.000268355	0.000537707
2	chr2:217993227:G:A	217993227	NA,A	NA,G	NA,1	NA,-inf	NA,inf	NA,1.03991	0.000268004	0.000536878
2	chr2:217767110:G:A	217767110	NA,A	NA,G	NA,1	NA,-inf	NA,inf	NA,1.04286	0.000267493	0.000535874
2	chr2:218069639:G:A	218069639	A,A	G,G	1,1	inf,inf	inf,inf	2.40944,1.29055	0.000267144	0.000537081
2	chr2:218505128:C:T	218505128	T,T	C,C	1,1	inf,-inf	inf,inf	4.31529,0.0784334	0.00026702	0.000546099
2	chr2:217951475:A:G	217951475	NA,G	NA,A	NA,1	NA,-inf	NA,inf	NA,1.04546	0.000265294	0.000531487
2	chr2:217976489:G:A	217976489	NA,A	NA,G	NA,1	NA,-inf	NA,inf	NA,1.03016	0.000264986	0.000530878
2	chr2:218444580:C:T	218444580	NA,T	NA,C	NA,1	NA,-inf	NA,inf	NA,1.0157	0.000264689	0.000530348
2	chr2:218992936:G:C	218992936	NA,C	NA,G	NA,1	NA,-inf	NA,inf	NA,1.04194	0.000264463	0.000529706
2	chr2:218517129:T:C	218517129	C,C	T,T	1,1	inf,-inf	inf,inf	4.30623,0.0857142	0.000264067	0.000540023
2	chr2:218212570:C:T	218212570	T,T	C,C	1,1	inf,-inf	inf,inf	2.49517,0.337741	0.000263936	0.000528181
2	chr2:218468290:C:T	218468290	T,T	C,C	1,1	inf,-inf	inf,inf	4.30449,0.0951649	0.000263801	0.00053948
2	chr2:217736581:T:C	217736581	NA,C	NA,T	NA,1	NA,inf	NA,inf	NA,1.00993	0.000263494	0.000527689
2	chr2:218250498:C:T	218250498	NA,T	NA,C	NA,1	NA,-inf	NA,inf	NA,1.19325	0.000263483	0.000528295
2	chr2:217821806:G:T	217821806	NA,T	NA,G	NA,1	NA,inf	NA,inf	NA,1.04168	0.000263278	0.000527353
2	chr2:218527032:C:T	218527032	T,T	C,C	1,1	inf,inf	inf,inf	4.03611,0.0317016	0.000263093	0.000535059
2	chr2:218660612:C:T	218660612	T,T	C,C	1,1	inf,inf	inf,inf	4.0539,0.402358	0.000262821	0.000536644
2	chr2:217821136:CAT:C	217821136	NA,C	NA,CAT	NA,1	NA,inf	NA,inf	NA,1.04058	0.000262741	0.000526278
2	chr2:219075762:C:T	219075762	T,NA	C,NA	1,NA	-inf,NA	inf,NA	1.32522,NA	0.000262676	0.000524325
2	chr2:218648137:GAC:G	218648137	G,G	GAC,GAC	1,1	inf,inf	inf,inf	3.97016,0.4753	0.000262666	0.000535914
2	chr2:218581754:G:A	218581754	A,A	G,G	1,1	inf,-inf	inf,inf	4.28767,0.127546	0.000262302	0.000536326
2	chr2:217747195:G:A	217747195	NA,A	NA,G	NA,1	NA,inf	NA,inf	NA,1.00622	0.0002617	0.000524098
2	chr2:218627643:G:T	218627643	NA,T	NA,G	NA,1	NA,-inf	NA,inf	NA,1.04706	0.000261598	0.000523938
2	chr2:218527031:A:G	218527031	G,G	A,A	1,1	inf,inf	inf,inf	4.03172,0.0305264	0.000261554	0.000531913
2	chr2:217755778:C:T	217755778	NA,T	NA,C	NA,1	NA,-inf	NA,inf	NA,1.02744	0.000261362	0.000523596
2	chr2:217948365:G:A	217948365	NA,A	NA,G	NA,1	NA,-inf	NA,inf	NA,1.03591	0.000261122	0.000523131
2	chr2:218026390:G:A	218026390	NA,A	NA,G	NA,1	NA,inf	NA,inf	NA,1.07197	0.000260453	0.000521748
2	chr2:218573636:C:T	218573636	T,T	C,C	1,1	inf,-inf	inf,inf	4.2944,0.095935	0.000260439	0.000532558
2	chr2:218183059:G:A	218183059	A,A	G,G	1,1	inf,-inf	inf,inf	4.33104,1.45605	0.000260042	0.000621053
2	chr2:218242442:C:T	218242442	T,NA	C,NA	1,NA	-inf,NA	inf,NA	0.809012,NA	0.000258667	0.000518327
2	chr2:217787076:T:TACAGAGTGCTGATTGGTGCATCCACAAACCCTGAGCAAGGC	217787076	NA,TACAGAGTGCTGATTGGTGCATCCACAAACCCTGAGCAAGGC	NA,T	NA,1	NA,-inf	NA,inf	NA,1.02017	0.000258194	0.000517246
2	chr2:217788224:T:C	217788224	C,C	T,T	1,1	inf,-inf	inf,inf	0.729361,1.60393	0.000257986	0.000517009
2	chr2:218522176:C:T	218522176	T,T	C,C	1,1	inf,-inf	inf,inf	4.28816,0.0874785	0.000257323	0.000526155
2	chr2:217876225:A:G	217876225	NA,G	NA,A	NA,1	NA,inf	NA,inf	NA,1.02151	0.000257187	0.000515157
2	chr2:218367977:C:A	218367977	A,NA	C,NA	1,NA	-inf,NA	inf,NA	0.786514,NA	0.000257082	0.000515232
2	chr2:218481379:G:A	218481379	A,A	G,G	1,1	inf,-inf	inf,inf	4.28932,0.0712682	0.000256461	0.000524394
2	chr2:218097482:A:G	218097482	G,G	A,A	1,1	-inf,-inf	inf,inf	2.56786,1.93202	0.0002561	0.000520531
2	chr2:218669807:C:T	218669807	T,T	C,C	1,1	-inf,-inf	inf,inf	4.04131,0.392626	0.000255156	0.000520944
2	chr2:218521361:T:A	218521361	A,A	T,T	1,1	inf,-inf	inf,inf	4.28072,0.0850176	0.000255006	0.000521373
2	chr2:217793612:C:T	217793612	NA,T	NA,C	NA,1	NA,inf	NA,inf	NA,1.0156	0.000254919	0.000510625
2	chr2:218003437:G:A	218003437	NA,A	NA,G	NA,1	NA,-inf	NA,inf	NA,0.993744	0.000254874	0.00051055
2	chr2:218298114:G:A	218298114	NA,A	NA,G	NA,1	NA,inf	NA,inf	NA,1.01727	0.000254804	0.000510526
2	chr2:219154831:T:C	219154831	C,NA	T,NA	1,NA	inf,NA	inf,NA	1.31883,NA	0.000254659	0.000508295
2	chr2:218060803:G:C	218060803	C,NA	G,NA	1,NA	inf,NA	inf,NA	1.60971,NA	0.000254609	0.000510833
2	chr2:218738096:G:A	218738096	A,A	G,G	1,1	-inf,-inf	inf,inf	3.07642,0.921381	0.000254584	0.000515062
2	chr2:217948647:A:T	217948647	NA,T	NA,A	NA,1	NA,inf	NA,inf	NA,1.03159	0.000254489	0.000509767
2	chr2:218524513:A:G	218524513	G,G	A,A	1,1	inf,-inf	inf,inf	4.2791,0.0853946	0.000254214	0.000519752
2	chr2:218813698:C:T	218813698	T,T	C,C	1,1	-inf,inf	inf,inf	2.88301,0.651001	0.000253581	0.000510693
2	chr2:218421539:T:C	218421539	NA,C	NA,T	NA,1	NA,-inf	NA,inf	NA,1.04872	0.000252622	0.000506228
2	chr2:217943833:A:G	217943833	NA,G	NA,A	NA,1	NA,inf	NA,inf	NA,1.0265	0.000252407	0.000505591
2	chr2:217756083:C:G	217756083	NA,G	NA,C	NA,1	NA,-inf	NA,inf	NA,1.0054	0.000251757	0.000504357
2	chr2:217744771:A:C	217744771	NA,C	NA,A	NA,1	NA,-inf	NA,inf	NA,0.997646	0.000251521	0.000503863
2	chr2:218211490:G:C	218211490	C,C	G,G	1,1	-inf,inf	inf,inf	6.82586,0.548775	0.000250547	0.00774834
2	chr2:218528086:C:T	218528086	T,T	C,C	1,1	inf,-inf	inf,inf	4.26416,0.101346	0.000250393	0.000511869
2	chr2:218034575:G:T	218034575	NA,T	NA,G	NA,1	NA,inf	NA,inf	NA,1.04959	0.000249835	0.000500485
2	chr2:217973668:G:T	217973668	NA,T	NA,G	NA,1	NA,-inf	NA,inf	NA,0.995948	0.000249461	0.000499792
2	chr2:217942059:T:C	217942059	C,NA	T,NA	1,NA	-inf,NA	inf,NA	1.11371,NA	0.000248974	0.000498498
2	chr2:218668182:G:A	218668182	A,A	G,G	1,1	-inf,-inf	inf,inf	4.0139,0.397296	0.000247523	0.000505247
2	chr2:217748428:A:G	217748428	NA,G	NA,A	NA,1	NA,-inf	NA,inf	NA,0.98654	0.00024729	0.000495384
2	chr2:218035770:C:T	218035770	NA,T	NA,C	NA,1	NA,inf	NA,inf	NA,1.0568	0.000246922	0.000494703
2	chr2:217974593:A:G	217974593	NA,G	NA,A	NA,1	NA,inf	NA,inf	NA,1.00968	0.000246916	0.000494573
2	chr2:218341769:T:C	218341769	NA,C	NA,T	NA,1	NA,inf	NA,inf	NA,1.00747	0.000246295	0.000493503
2	chr2:218537003:G:A	218537003	A,A	G,G	1,1	inf,-inf	inf,inf	4.25312,0.0896507	0.000246007	0.000502854
2	chr2:218131830:C:T	218131830	T,T	C,C	1,1	inf,inf	inf,inf	0.0428083,2.13754	0.000245966	0.000493431
2	chr2:217936751:C:T	217936751	NA,T	NA,C	NA,1	NA,inf	NA,inf	NA,0.991785	0.000245326	0.000491349
2	chr2:217749682:T:C	217749682	NA,C	NA,T	NA,1	NA,-inf	NA,inf	NA,0.980951	0.000244909	0.000490616
2	chr2:218471221:C:A	218471221	A,A	C,C	1,1	-inf,-inf	inf,inf	3.55623,0.557218	0.000244296	0.00049515
2	chr2:218320033:G:A	218320033	NA,A	NA,G	NA,1	NA,inf	NA,inf	NA,1.06106	0.000243869	0.000488605
2	chr2:218831838:C:T	218831838	NA,T	NA,C	NA,1	NA,inf	NA,inf	NA,0.976494	0.000243754	0.000488249
2	chr2:218070975:T:C	218070975	NA,C	NA,T	NA,1	NA,inf	NA,inf	NA,1.07899	0.000243517	0.00048791
2	chr2:218452972:A:G	218452972	G,NA	A,NA	1,NA	inf,NA	inf,NA	1.28157,NA	0.000242906	0.000486404
2	chr2:218056336:A:G	218056336	NA,G	NA,A	NA,1	NA,inf	NA,inf	NA,1.04645	0.000242588	0.000486021
2	chr2:218933357:C:T	218933357	NA,T	NA,C	NA,1	NA,inf	NA,inf	NA,0.984668	0.000242198	0.000485164
2	chr2:218585236:GTCTTACT:G	218585236	G,G	GTCTTACT,GTCTTACT	1,1	inf,-inf	inf,inf	4.2247,0.130991	0.000241863	0.000494239
2	chr2:219139337:C:T	219139337	NA,T	NA,C	NA,1	NA,-inf	NA,inf	NA,0.959315	0.000241626	0.000484162
2	chr2:218130399:A:G	218130399	G,G	A,A	1,1	-inf,-inf	inf,inf	2.55437,1.89766	0.00024146	0.00049059
2	chr2:218878130:G:A	218878130	NA,A	NA,G	NA,1	NA,-inf	NA,inf	NA,0.984628	0.000241361	0.000483493
2	chr2:218246643:C:G	218246643	NA,G	NA,C	NA,1	NA,inf	NA,inf	NA,1.07097	0.000241341	0.000483519
2	chr2:218442283:G:A	218442283	NA,A	NA,G	NA,1	NA,-inf	NA,inf	NA,1.00299	0.000240951	0.000482717
2	chr2:217951030:G:A	217951030	NA,A	NA,G	NA,1	NA,inf	NA,inf	NA,0.998516	0.000240896	0.00048254
2	chr2:218533436:A:G	218533436	G,G	A,A	1,1	inf,-inf	inf,inf	4.23172,0.107866	0.000240821	0.000492146
2	chr2:218037743:T:C	218037743	NA,C	NA,T	NA,1	NA,inf	NA,inf	NA,1.04052	0.000240364	0.000481564
2	chr2:218419492:G:A	218419492	A,A	G,G	1,1	-inf,-inf	inf,inf	3.66889,0.415814	0.000240004	0.000487309
2	chr2:218662282:C:T	218662282	T,T	C,C	1,1	-inf,-inf	inf,inf	4.00186,0.385306	0.000239691	0.000489214
2	chr2:218042658:T:G	218042658	NA,G	NA,T	NA,1	NA,inf	NA,inf	NA,1.03642	0.000238786	0.000478403
2	chr2:218421818:G:C	218421818	C,C	G,G	1,1	-inf,-inf	inf,inf	3.7283,0.352542	0.000238697	0.000484745
2	chr2:217757987:A:AT	217757987	NA,AT	NA,A	NA,1	NA,-inf	NA,inf	NA,0.973911	0.000238146	0.000477091
2	chr2:218609014:T:C	218609014	C,C	T,T	1,1	inf,inf	inf,inf	3.85258,0.232675	0.000238078	0.000483657
2	chr2:218568230:G:C	218568230	C,C	G,G	1,1	inf,-inf	inf,inf	4.23656,0.0654304	0.000237909	0.000486242
2	chr2:218668180:C:T	218668180	T,T	C,C	1,1	-inf,-inf	inf,inf	3.99174,0.387827	0.000237736	0.000485178
2	chr2:217951979:C:T	217951979	T,T	C,C	1,1	-inf,-inf	inf,inf	1.34089,0.788308	0.000237255	0.000475594
2	chr2:218504565:A:G	218504565	G,G	A,A	1,1	-inf,-inf	inf,inf	3.52993,0.558079	0.00023703	0.000480354
2	chr2:218345883:T:C	218345883	C,C	T,T	1,1	inf,inf	inf,inf	4.39627,1.78129	0.00023691	0.000750591
2	chr2:218935472:G:A	218935472	NA,A	NA,G	NA,1	NA,inf	NA,inf	NA,0.971802	0.000236876	0.000474496
2	chr2:218065664:C:T	218065664	T,T	C,C	1,1	inf,inf	inf,inf	2.9798,0.737985	0.000236333	0.000476331
2	chr2:219058777:C:A	219058777	NA,A	NA,C	NA,1	NA,inf	NA,inf	NA,0.969266	0.000236249	0.00047338
2	chr2:218866138:C:T	218866138	NA,T	NA,C	NA,1	NA,-inf	NA,inf	NA,0.97798	0.000235647	0.00047228
2	chr2:217768682:G:A	217768682	NA,A	NA,G	NA,1	NA,inf	NA,inf	NA,0.968053	0.000235536	0.000471771
2	chr2:219015509:T:C	219015509	NA,C	NA,T	NA,1	NA,-inf	NA,inf	NA,0.952752	0.000235268	0.000471134
2	chr2:218650036:A:G	218650036	G,G	A,A	1,1	inf,inf	inf,inf	3.97771,0.396426	0.000235214	0.000479987
2	chr2:218202130:G:T	218202130	NA,T	NA,G	NA,1	NA,inf	NA,inf	NA,1.05692	0.000235037	0.000470893
2	chr2:217732855:G:C	217732855	NA,C	NA,G	NA,1	NA,-inf	NA,inf	NA,0.956207	0.00023432	0.00046941
2	chr2:217732096:G:C	217732096	NA,C	NA,G	NA,1	NA,-inf	NA,inf	NA,0.955773	0.000234117	0.000469003
2	chr2:218516225:GACACATGC:G	218516225	G,NA	GACACATGC,NA	1,NA	inf,NA	inf,NA	1.26011,NA	0.000233719	0.000468014
2	chr2:218477561:T:C	218477561	C,C	T,T	1,1	-inf,-inf	inf,inf	3.48884,0.584665	0.000233139	0.000472366
2	chr2:218531532:C:T	218531532	T,T	C,C	1,1	-inf,-inf	inf,inf	3.50208,0.572748	0.000233038	0.000472201
2	chr2:219050293:T:C	219050293	C,NA	T,NA	1,NA	inf,NA	inf,NA	1.31374,NA	0.000232531	0.000467074
2	chr2:218204872:C:A	218204872	A,A	C,C	1,1	inf,inf	inf,inf	1.73516,0.567294	0.00023235	0.000466411
2	chr2:217917972:G:A	217917972	NA,A	NA,G	NA,1	NA,-inf	NA,inf	NA,0.950573	0.000231867	0.000464508
2	chr2:218265791:G:A	218265791	A,A	G,G	1,1	inf,-inf	inf,inf	0.0770326,1.93222	0.00023174	0.000464263
2	chr2:218255673:G:A	218255673	NA,A	NA,G	NA,1	NA,inf	NA,inf	NA,1.04553	0.000231694	0.000464192
2	chr2:218531961:C:T	218531961	T,T	C,C	1,1	inf,-inf	inf,inf	4.20449,0.096257	0.000231672	0.000473327
2	chr2:217900134:G:A	217900134	A,NA	G,NA	1,NA	-inf,NA	inf,NA	1.17065,NA	0.000231509	0.000464028
2	chr2:218989695:G:T	218989695	NA,T	NA,G	NA,1	NA,-inf	NA,inf	NA,0.943853	0.000231506	0.000463768
2	chr2:218284155:C:T	218284155	NA,T	NA,C	NA,1	NA,-inf	NA,inf	NA,0.96591	0.00023095	0.000462703
2	chr2:218112808:G:A	218112808	A,A	G,G	1,1	-inf,-inf	inf,inf	2.53691,1.8765	0.000230777	0.000468729
2	chr2:218465466:C:T	218465466	T,T	C,C	1,1	-inf,-inf	inf,inf	3.51776,0.550094	0.000230268	0.000466623
2	chr2:218780830:G:A	218780830	A,A	G,G	1,1	-inf,-inf	inf,inf	2.96753,0.956134	0.000229058	0.000463085
2	chr2:218125863:C:T	218125863	T,T	C,C	1,1	-inf,-inf	inf,inf	2.46288,1.89195	0.000228903	0.00046429
2	chr2:217969614:A:C	217969614	NA,C	NA,A	NA,1	NA,inf	NA,inf	NA,0.938609	0.000228741	0.000458164
2	chr2:218241449:G:A	218241449	A,NA	G,NA	1,NA	inf,NA	inf,NA	1.62968,NA	0.000228581	0.000458124
2	chr2:218582456:C:T	218582456	NA,T	NA,C	NA,1	NA,inf	NA,inf	NA,0.960977	0.000228362	0.000457545
2	chr2:217802052:A:G	217802052	NA,G	NA,A	NA,1	NA,inf	NA,inf	NA,0.940099	0.000228144	0.000456987
2	chr2:217993554:C:T	217993554	T,NA	C,NA	1,NA	inf,NA	inf,NA	1.25072,NA	0.000227011	0.000454815
2	chr2:218359742:A:G	218359742	NA,G	NA,A	NA,1	NA,-inf	NA,inf	NA,0.979898	0.000226297	0.000453416
2	chr2:218394547:G:A	218394547	A,A	G,G	1,1	-inf,-inf	inf,inf	4.82913,0.960532	0.000226285	0.000623008
2	chr2:218408952:C:T	218408952	NA,T	NA,C	NA,1	NA,-inf	NA,inf	NA,1.03449	0.000226219	0.000453424
2	chr2:218042826:G:A	218042826	NA,A	NA,G	NA,1	NA,-inf	NA,inf	NA,1.02494	0.000226076	0.000453037
2	chr2:218669171:T:C	218669171	C,C	T,T	1,1	-inf,-inf	inf,inf	3.91825,0.12236	0.000226067	0.000459596
2	chr2:218273732:T:C	218273732	NA,C	NA,T	NA,1	NA,inf	NA,inf	NA,0.926528	0.000225664	0.000451991
2	chr2:217823029:G:A	217823029	NA,A	NA,G	NA,1	NA,-inf	NA,inf	NA,0.941411	0.000225617	0.000451884
2	chr2:218175691:G:A	218175691	NA,A	NA,G	NA,1	NA,-inf	NA,inf	NA,0.931564	0.000225095	0.000450877
2	chr2:217797001:T:C	217797001	NA,C	NA,T	NA,1	NA,-inf	NA,inf	NA,0.950578	0.000225023	0.000450807
2	chr2:218252256:T:C	218252256	NA,C	NA,T	NA,1	NA,inf	NA,inf	NA,1.02444	0.000223891	0.000448559
2	chr2:218231900:TCAAGC:T	218231900	T,T	TCAAGC,TCAAGC	1,1	inf,-inf	inf,inf	0.0776217,1.91514	0.000223803	0.000448366
2	chr2:218621904:C:A	218621904	A,A	C,C	1,1	inf,inf	inf,inf	4.17239,0.0804587	0.000223271	0.00045613
2	chr2:218795076:A:G	218795076	G,G	A,A	1,1	-inf,-inf	inf,inf	2.57494,1.03497	0.000223094	0.000449643
2	chr2:218995796:C:T	218995796	NA,T	NA,C	NA,1	NA,inf	NA,inf	NA,0.932001	0.000222849	0.000446366
2	chr2:218984369:G:A	218984369	NA,A	NA,G	NA,1	NA,-inf	NA,inf	NA,0.930372	0.000222789	0.000446336
2	chr2:217917817:T:C	217917817	C,C	T,T	1,1	-inf,inf	inf,inf	1.87462,0.252372	0.000222629	0.000446208
2	chr2:217964800:G:A	217964800	NA,A	NA,G	NA,1	NA,-inf	NA,inf	NA,0.930373	0.000222196	0.000445153
2	chr2:218138637:G:A	218138637	A,A	G,G	1,1	-inf,-inf	inf,inf	2.39113,1.8971	0.000221394	0.000448559
2	chr2:218492822:C:T	218492822	T,T	C,C	1,1	inf,-inf	inf,inf	3.904,0.0160231	0.000220967	0.000448964
2	chr2:218164385:C:G	218164385	G,G	C,C	1,1	inf,inf	inf,inf	1.29581,1.45572	0.000220913	0.000442639
2	chr2:218349917:A:C	218349917	C,C	A,A	1,1	inf,inf	inf,inf	4.18266,1.78228	0.000220734	0.000619698
2	chr2:218263792:C:T	218263792	T,T	C,C	1,1	inf,-inf	inf,inf	0.0498141,1.9211	0.000220224	0.0004412
2	chr2:218039298:T:C	218039298	NA,C	NA,T	NA,1	NA,-inf	NA,inf	NA,1.00756	0.000219986	0.000440831
2	chr2:218795623:A:G	218795623	G,G	A,A	1,1	-inf,-inf	inf,inf	2.61199,0.994967	0.000218883	0.000441202
2	chr2:217977111:C:T	217977111	NA,T	NA,C	NA,1	NA,-inf	NA,inf	NA,0.916699	0.000218622	0.000437996
2	chr2:218655682:C:T	218655682	T,T	C,C	1,1	inf,inf	inf,inf	4.07734,0.182552	0.000218599	0.000446324
2	chr2:217980825:T:C	217980825	C,NA	T,NA	1,NA	-inf,NA	inf,NA	1.13994,NA	0.000218157	0.000436814
2	chr2:218577776:A:T	218577776	T,T	A,A	1,1	-inf,-inf	inf,inf	3.486,0.538303	0.000217963	0.000441614
2	chr2:218178009:C:T	218178009	NA,T	NA,C	NA,1	NA,-inf	NA,inf	NA,0.972189	0.000217794	0.000436391
2	chr2:217972370:A:G	217972370	NA,G	NA,A	NA,1	NA,-inf	NA,inf	NA,1.01021	0.000217673	0.000436282
2	chr2:217742512:G:A	217742512	NA,A	NA,G	NA,1	NA,-inf	NA,inf	NA,0.911988	0.000217518	0.000435744
2	chr2:218558797:T:C	218558797	C,C	T,T	1,1	-inf,-inf	inf,inf	3.49079,0.534892	0.000217348	0.000440389
2	chr2:218800612:T:C	218800612	C,C	T,T	1,1	-inf,-inf	inf,inf	2.47039,1.06168	0.000217286	0.000437823
2	chr2:217786504:C:T	217786504	NA,T	NA,C	NA,1	NA,inf	NA,inf	NA,0.918948	0.000217203	0.000435081
2	chr2:218684881:G:C	218684881	C,NA	G,NA	1,NA	inf,NA	inf,NA	1.21638,NA	0.000216739	0.000434009
2	chr2:217786606:G:A	217786606	A,A	G,G	1,1	inf,-inf	inf,inf	0.702647,1.53026	0.00021665	0.000434176
2	chr2:218802740:T:A	218802740	A,A	T,T	1,1	-inf,-inf	inf,inf	2.52094,1.03407	0.000215768	0.000435037
2	chr2:217970584:C:A	217970584	NA,A	NA,C	NA,1	NA,-inf	NA,inf	NA,0.901399	0.000215649	0.000432029
2	chr2:218485029:C:T	218485029	T,T	C,C	1,1	inf,-inf	inf,inf	4.06872,0.203099	0.000215333	0.000439261
2	chr2:217812223:G:T	217812223	NA,T	NA,G	NA,1	NA,inf	NA,inf	NA,0.917552	0.000214397	0.000429453
2	chr2:217975534:A:G	217975534	NA,G	NA,A	NA,1	NA,-inf	NA,inf	NA,0.999502	0.000214255	0.00042943
2	chr2:218890289:T:A	218890289	A,NA	T,NA	1,NA	inf,NA	inf,NA	1.25664,NA	0.000213888	0.000428267
2	chr2:218683663:C:G	218683663	G,NA	C,NA	1,NA	inf,NA	inf,NA	1.20827,NA	0.000213584	0.000427693
2	chr2:218802787:T:A	218802787	A,A	T,T	1,1	-inf,-inf	inf,inf	2.51793,1.03048	0.000213524	0.000430511
2	chr2:218050935:G:A	218050935	NA,A	NA,G	NA,1	NA,inf	NA,inf	NA,0.966079	0.000212891	0.000426525
2	chr2:218317697:C:T	218317697	NA,T	NA,C	NA,1	NA,-inf	NA,inf	NA,0.921795	0.000212738	0.00042618
2	chr2:218768348:T:G	218768348	G,G	T,T	1,1	-inf,-inf	inf,inf	3.82439,0.210667	0.00021244	0.00043167
2	chr2:218795064:C:G	218795064	G,G	C,C	1,1	-inf,-inf	inf,inf	2.5498,1.024	0.000212334	0.000427931
2	chr2:217733515:C:G	217733515	NA,G	NA,C	NA,1	NA,-inf	NA,inf	NA,0.897381	0.000212302	0.000425304
2	chr2:217838154:C:T	217838154	NA,T	NA,C	NA,1	NA,inf	NA,inf	NA,0.903052	0.000211941	0.000424504
2	chr2:218144619:A:T	218144619	T,T	A,A	1,1	-inf,-inf	inf,inf	2.42785,1.86213	0.000211255	0.0004283
2	chr2:218687129:A:G	218687129	NA,G	NA,A	NA,1	NA,-inf	NA,inf	NA,0.960221	0.000211184	0.0004231
2	chr2:218802690:T:C	218802690	C,C	T,T	1,1	-inf,-inf	inf,inf	2.52426,1.01855	0.000211084	0.000425597
2	chr2:218335036:C:G	218335036	NA,G	NA,C	NA,1	NA,-inf	NA,inf	NA,0.946301	0.000211007	0.000422754
2	chr2:218334812:C:T	218334812	NA,T	NA,C	NA,1	NA,-inf	NA,inf	NA,0.944978	0.000210557	0.000421853
2	chr2:218335358:G:A	218335358	NA,A	NA,G	NA,1	NA,-inf	NA,inf	NA,0.944828	0.000210508	0.000421754
2	chr2:218366300:T:C	218366300	NA,C	NA,T	NA,1	NA,-inf	NA,inf	NA,0.952785	0.000210329	0.000421426
2	chr2:218169236:A:G	218169236	NA,G	NA,A	NA,1	NA,inf	NA,inf	NA,0.874918	0.000210018	0.000420611
2	chr2:217816782:G:C	217816782	NA,C	NA,G	NA,1	NA,inf	NA,inf	NA,0.909515	0.000210016	0.000420675
2	chr2:219151686:A:C	219151686	NA,C	NA,A	NA,1	NA,-inf	NA,inf	NA,0.907583	0.000209905	0.000420397
2	chr2:218488472:C:T	218488472	T,T	C,C	1,1	inf,-inf	inf,inf	3.86055,0.015977	0.000208462	0.000423451
2	chr2:218107668:C:T	218107668	T,T	C,C	1,1	-inf,-inf	inf,inf	2.53989,1.82389	0.000207992	0.000422564
2	chr2:218038504:T:C	218038504	NA,C	NA,T	NA,1	NA,inf	NA,inf	NA,0.950553	0.000207702	0.000416127
2	chr2:218346058:G:A	218346058	A,A	G,G	1,1	inf,inf	inf,inf	4.31501,1.72454	0.000206766	0.000625339
2	chr2:218401458:G:A	218401458	NA,A	NA,G	NA,1	NA,-inf	NA,inf	NA,0.889948	0.000206437	0.000413632
2	chr2:218216699:C:T	218216699	T,T	C,C	1,1	inf,-inf	inf,inf	0.0806089,1.86982	0.000206391	0.000413485
2	chr2:218149890:A:G	218149890	NA,G	NA,A	NA,1	NA,-inf	NA,inf	NA,0.892636	0.000206225	0.000413179
2	chr2:219107241:A:G	219107241	NA,G	NA,A	NA,1	NA,inf	NA,inf	NA,0.886769	0.000205975	0.000412717
2	chr2:219065395:C:A	219065395	NA,A	NA,C	NA,1	NA,inf	NA,inf	NA,0.886769	0.000205975	0.000412717
2	chr2:219115306:G:A	219115306	NA,A	NA,G	NA,1	NA,inf	NA,inf	NA,0.886769	0.000205975	0.000412717
2	chr2:218768350:T:G	218768350	G,G	T,T	1,1	-inf,-inf	inf,inf	3.80101,0.210667	0.000205963	0.00041845
2	chr2:218548061:C:A	218548061	A,A	C,C	1,1	-inf,-inf	inf,inf	3.44967,0.533676	0.000205714	0.000416722
2	chr2:218339564:C:T	218339564	NA,T	NA,C	NA,1	NA,-inf	NA,inf	NA,0.929929	0.00020553	0.000411782
2	chr2:218634036:T:G	218634036	G,G	T,T	1,1	inf,-inf	inf,inf	3.67367,0.335402	0.000204909	0.000415772
2	chr2:218780739:G:A	218780739	A,A	G,G	1,1	-inf,-inf	inf,inf	2.89637,0.94114	0.000204592	0.00041351
2	chr2:218623975:G:A	218623975	A,A	G,G	1,1	inf,inf	inf,inf	4.12222,0.0411427	0.000204568	0.000417775
2	chr2:218254607:C:T	218254607	T,T	C,C	1,1	inf,-inf	inf,inf	0.0875976,1.8605	0.000204508	0.00040971
2	chr2:219130505:TA:T	219130505	T,T	TA,TA	1,1	inf,inf	inf,inf	1.99988,0.0782582	0.000204503	0.000410921
2	chr2:218452525:T:C	218452525	C,C	T,T	1,1	-inf,-inf	inf,inf	3.478,0.50203	0.000204436	0.000414193
2	chr2:218607602:G:A	218607602	A,A	G,G	1,1	inf,inf	inf,inf	4.11562,0.0561359	0.0002044	0.000417369
2	chr2:218255793:T:C	218255793	C,C	T,T	1,1	inf,-inf	inf,inf	0.0883311,1.85933	0.000204329	0.00040935
2	chr2:218328118:C:T	218328118	NA,T	NA,C	NA,1	NA,-inf	NA,inf	NA,0.899235	0.000204208	0.000409114
2	chr2:217891323:G:A	217891323	NA,A	NA,G	NA,1	NA,inf	NA,inf	NA,0.889476	0.000204068	0.00040879
2	chr2:218455162:C:G	218455162	G,G	C,C	1,1	-inf,-inf	inf,inf	3.48221,0.496735	0.000203862	0.000413038
2	chr2:218231908:AGCCTGGGCAACGTAGTGAG:A	218231908	A,A	AGCCTGGGCAACGTAGTGAG,AGCCTGGGCAACGTAGTGAG	1,1	inf,-inf	inf,inf	0.0713421,1.8672	0.000203236	0.000407167
2	chr2:218447746:T:C	218447746	C,C	T,T	1,1	-inf,-inf	inf,inf	3.48788,0.489117	0.000203214	0.00041174
2	chr2:218489474:C:A	218489474	A,A	C,C	1,1	inf,-inf	inf,inf	3.82764,0.0652041	0.000202758	0.000411766
2	chr2:218285726:G:A	218285726	NA,A	NA,G	NA,1	NA,inf	NA,inf	NA,0.907168	0.00020265	0.000406023
2	chr2:218292881:C:T	218292881	T,T	C,C	1,1	-inf,-inf	inf,inf	0.0709729,1.90423	0.000202286	0.00040534
2	chr2:218197278:T:C	218197278	C,C	T,T	1,1	inf,-inf	inf,inf	1.66631,0.770564	0.000202281	0.000404755
2	chr2:217819777:G:C	217819777	NA,C	NA,G	NA,1	NA,inf	NA,inf	NA,0.886332	0.000202214	0.000405048
2	chr2:218801459:T:C	218801459	C,C	T,T	1,1	-inf,-inf	inf,inf	2.3902,1.07524	0.000201576	0.000406085
2	chr2:218383312:T:C	218383312	C,C	T,T	1,1	-inf,-inf	inf,inf	0.840466,0.846973	0.000201562	0.000403366
2	chr2:217957136:G:A	217957136	NA,A	NA,G	NA,1	NA,inf	NA,inf	NA,0.862567	0.00020145	0.000403552
2	chr2:218834467:A:G	218834467	NA,G	NA,A	NA,1	NA,-inf	NA,inf	NA,0.884518	0.000201431	0.000403487
2	chr2:218408728:T:G	218408728	G,G	T,T	1,1	-inf,-inf	inf,inf	3.6136,0.333502	0.000200787	0.000407473
2	chr2:218960489:G:A	218960489	A,NA	G,NA	1,NA	inf,NA	inf,NA	1.12733,NA	0.000200006	0.000400275
2	chr2:218492447:A:C	218492447	C,NA	A,NA	1,NA	inf,NA	inf,NA	1.5138,NA	0.000199915	0.000401395
2	chr2:217981776:A:G	217981776	NA,G	NA,A	NA,1	NA,-inf	NA,inf	NA,0.866099	0.000199105	0.000398915
2	chr2:218625050:TGCA:T	218625050	T,T	TGCA,TGCA	1,1	inf,inf	inf,inf	3.68927,0.265867	0.000198814	0.000403517
2	chr2:218801654:T:C	218801654	C,C	T,T	1,1	-inf,-inf	inf,inf	2.20789,1.14786	0.000198635	0.000399803
2	chr2:218646645:G:A	218646645	A,A	G,G	1,1	inf,-inf	inf,inf	4.09568,0.118871	0.000198615	0.000405567
2	chr2:218975594:C:G	218975594	NA,G	NA,C	NA,1	NA,inf	NA,inf	NA,0.870079	0.000198022	0.000396708
2	chr2:218453355:T:C	218453355	C,C	T,T	1,1	-inf,-inf	inf,inf	3.45905,0.497252	0.000197959	0.000401035
2	chr2:217802166:G:A	217802166	A,A	G,G	1,1	-inf,-inf	inf,inf	1.47325,0.925168	0.000197833	0.000395952
2	chr2:218530576:C:T	218530576	NA,T	NA,C	NA,1	NA,inf	NA,inf	NA,0.873465	0.000197708	0.000396127
2	chr2:218861950:A:C	218861950	NA,C	NA,A	NA,1	NA,-inf	NA,inf	NA,0.840376	0.000197698	0.000396044
2	chr2:218427411:G:A	218427411	NA,A	NA,G	NA,1	NA,-inf	NA,inf	NA,0.899386	0.000197688	0.000396143
2	chr2:218110226:A:G	218110226	G,NA	A,NA	1,NA	inf,NA	inf,NA	1.5208,NA	0.000197564	0.000396207
2	chr2:218418063:G:A	218418063	NA,A	NA,G	NA,1	NA,-inf	NA,inf	NA,0.898417	0.000197504	0.000395773
2	chr2:218998576:G:A	218998576	NA,A	NA,G	NA,1	NA,inf	NA,inf	NA,0.847595	0.000197325	0.000395258
2	chr2:217798247:C:G	217798247	NA,G	NA,C	NA,1	NA,inf	NA,inf	NA,0.859906	0.000197088	0.000394728
2	chr2:218637409:G:A	218637409	A,A	G,G	1,1	inf,-inf	inf,inf	4.0839,0.133728	0.000197058	0.000402351
2	chr2:218131556:G:A	218131556	NA,A	NA,G	NA,1	NA,inf	NA,inf	NA,0.858309	0.000197004	0.000394652
2	chr2:218972289:G:A	218972289	NA,A	NA,G	NA,1	NA,inf	NA,inf	NA,0.872744	0.000196203	0.000392999
2	chr2:218761749:A:T	218761749	NA,T	NA,A	NA,1	NA,inf	NA,inf	NA,0.877876	0.00019612	0.000392912
2	chr2:217796933:C:T	217796933	T,NA	C,NA	1,NA	inf,NA	inf,NA	1.25848,NA	0.000195927	0.00039271
2	chr2:217893477:T:G	217893477	G,NA	T,NA	1,NA	-inf,NA	inf,NA	0.947879,NA	0.000195529	0.000391509
2	chr2:218257705:T:C	218257705	NA,C	NA,T	NA,1	NA,-inf	NA,inf	NA,0.838624	0.00019551	0.000391611
2	chr2:217969930:G:A	217969930	NA,A	NA,G	NA,1	NA,inf	NA,inf	NA,0.881222	0.00019535	0.000391443
2	chr2:218135522:G:A	218135522	NA,A	NA,G	NA,1	NA,-inf	NA,inf	NA,0.858808	0.000194173	0.00038898
2	chr2:219037757:C:T	219037757	NA,T	NA,C	NA,1	NA,-inf	NA,inf	NA,0.840772	0.000194109	0.000388721
2	chr2:218834454:T:C	218834454	C,NA	T,NA	1,NA	inf,NA	inf,NA	1.29771,NA	0.000194006	0.000388527
2	chr2:218592226:T:G	218592226	G,NA	T,NA	1,NA	-inf,NA	inf,NA	0.816849,NA	0.000193867	0.000387736
2	chr2:218394046:C:T	218394046	NA,T	NA,C	NA,1	NA,inf	NA,inf	NA,0.852456	0.000193742	0.000388129
2	chr2:217880121:C:G	217880121	NA,G	NA,C	NA,1	NA,-inf	NA,inf	NA,0.846113	0.000193587	0.000387839
2	chr2:218654563:A:G	218654563	G,G	A,A	1,1	inf,-inf	inf,inf	3.78399,0.483026	0.00019316	0.000393226
2	chr2:218995182:G:A	218995182	NA,A	NA,G	NA,1	NA,-inf	NA,inf	NA,0.835372	0.000193071	0.000386802
2	chr2:217952743:C:T	217952743	NA,T	NA,C	NA,1	NA,inf	NA,inf	NA,0.835012	0.000193021	0.000386644
2	chr2:217970857:T:C	217970857	NA,C	NA,T	NA,1	NA,-inf	NA,inf	NA,0.932144	0.000192411	0.000385641
2	chr2:218302157:G:C	218302157	C,C	G,G	1,1	-inf,-inf	inf,inf	0.083833,1.87768	0.000192274	0.000385278
2	chr2:218572249:A:T	218572249	T,T	A,A	1,1	inf,-inf	inf,inf	4.0543,0.00512228	0.000192227	0.000392174
2	chr2:218226837:T:G	218226837	G,G	T,T	1,1	inf,-inf	inf,inf	0.0772147,1.8332	0.00019209	0.000384836
2	chr2:218801786:T:G	218801786	G,G	T,T	1,1	-inf,-inf	inf,inf	2.41854,1.02465	0.000191923	0.000386666
2	chr2:219160830:G:C	219160830	NA,C	NA,G	NA,1	NA,-inf	NA,inf	NA,0.861973	0.000191831	0.000384432
2	chr2:217991320:C:CT	217991320	NA,CT	NA,C	NA,1	NA,inf	NA,inf	NA,0.871085	0.000191473	0.000383534
2	chr2:218376895:T:G	218376895	NA,G	NA,T	NA,1	NA,inf	NA,inf	NA,0.920766	0.000190856	0.000382437
2	chr2:218578406:A:G	218578406	NA,G	NA,A	NA,1	NA,-inf	NA,inf	NA,0.881322	0.000190547	0.000381936
2	chr2:218490935:C:A	218490935	A,A	C,C	1,1	inf,-inf	inf,inf	3.79438,0.0244048	0.000190516	0.000386854
2	chr2:218298929:C:T	218298929	NA,T	NA,C	NA,1	NA,-inf	NA,inf	NA,0.852475	0.000190489	0.000381607
2	chr2:218253371:A:G	218253371	G,G	A,A	1,1	inf,-inf	inf,inf	0.0758077,1.829	0.000190305	0.00038126
2	chr2:218295449:C:G	218295449	NA,G	NA,C	NA,1	NA,-inf	NA,inf	NA,0.851166	0.000190087	0.000380803
2	chr2:218307506:G:A	218307506	NA,A	NA,G	NA,1	NA,inf	NA,inf	NA,0.808919	0.000189885	0.000380311
2	chr2:218691090:T:C	218691090	C,NA	T,NA	1,NA	inf,NA	inf,NA	1.25594,NA	0.000189593	0.000379969
2	chr2:218246461:C:T	218246461	T,T	C,C	1,1	inf,-inf	inf,inf	0.0845211,1.82173	0.000189508	0.000379664
2	chr2:218307672:G:A	218307672	A,A	G,G	1,1	-inf,-inf	inf,inf	0.045259,1.86353	0.000189253	0.000379221
2	chr2:218793886:C:T	218793886	T,T	C,C	1,1	-inf,-inf	inf,inf	3.18038,0.397506	0.000189071	0.000382061
2	chr2:218648543:G:A	218648543	NA,A	NA,G	NA,1	NA,inf	NA,inf	NA,0.831994	0.000188802	0.000378222
2	chr2:218632587:T:C	218632587	NA,C	NA,T	NA,1	NA,inf	NA,inf	NA,0.830889	0.000188557	0.000377731
2	chr2:218216028:A:G	218216028	NA,G	NA,A	NA,1	NA,inf	NA,inf	NA,0.825897	0.00018786	0.000376275
2	chr2:217979101:C:A	217979101	NA,A	NA,C	NA,1	NA,-inf	NA,inf	NA,0.829734	0.00018733	0.000375325
2	chr2:218058508:A:G	218058508	NA,G	NA,A	NA,1	NA,inf	NA,inf	NA,0.792451	0.000186967	0.000374448
2	chr2:218049656:G:A	218049656	NA,A	NA,G	NA,1	NA,-inf	NA,inf	NA,0.803786	0.000186167	0.000372998
2	chr2:218174398:A:G	218174398	NA,G	NA,A	NA,1	NA,-inf	NA,inf	NA,0.817304	0.000185739	0.000372056
2	chr2:217735497:C:T	217735497	T,T	C,C	1,1	inf,-inf	inf,inf	0.742756,1.29305	0.000185734	0.00037189
2	chr2:218823787:G:A	218823787	NA,A	NA,G	NA,1	NA,inf	NA,inf	NA,0.848913	0.000185651	0.000372041
2	chr2:218565859:G:A	218565859	NA,A	NA,G	NA,1	NA,-inf	NA,inf	NA,0.853582	0.000185395	0.000371493
2	chr2:218381320:C:A	218381320	NA,A	NA,C	NA,1	NA,-inf	NA,inf	NA,0.840158	0.000184219	0.000369114
2	chr2:217796422:C:T	217796422	T,NA	C,NA	1,NA	inf,NA	inf,NA	1.22006,NA	0.00018347	0.00036774
2	chr2:218533441:C:T	218533441	T,T	C,C	1,1	-inf,-inf	inf,inf	3.48167,0.410449	0.000183342	0.000371465
2	chr2:218499898:C:G	218499898	G,NA	C,NA	1,NA	inf,NA	inf,NA	1.3108,NA	0.000182827	0.000366695
2	chr2:218593008:C:T	218593008	T,T	C,C	1,1	-inf,-inf	inf,inf	3.44699,0.447837	0.00018243	0.00036956
2	chr2:218818089:C:T	218818089	NA,T	NA,C	NA,1	NA,inf	NA,inf	NA,0.790304	0.000182256	0.000365035
2	chr2:218851768:T:A	218851768	NA,A	NA,T	NA,1	NA,-inf	NA,inf	NA,0.80011	0.000182161	0.00036491
2	chr2:218342196:C:T	218342196	T,T	C,C	1,1	inf,inf	inf,inf	4.47869,1.60629	0.000182102	0.000602278
2	chr2:218296644:A:T	218296644	NA,T	NA,A	NA,1	NA,-inf	NA,inf	NA,0.823104	0.000181701	0.000364004
2	chr2:218288221:G:T	218288221	NA,T	NA,G	NA,1	NA,inf	NA,inf	NA,0.795513	0.000181552	0.000363651
2	chr2:217819928:G:C	217819928	NA,C	NA,G	NA,1	NA,-inf	NA,inf	NA,0.801551	0.000181191	0.00036299
2	chr2:217976380:G:C	217976380	NA,C	NA,G	NA,1	NA,inf	NA,inf	NA,0.833319	0.000181092	0.000362872
2	chr2:218063987:T:C	218063987	C,C	T,T	1,1	inf,inf	inf,inf	2.80368,0.698765	0.000180807	0.000364048
2	chr2:218132668:T:C	218132668	NA,C	NA,T	NA,1	NA,-inf	NA,inf	NA,0.83265	0.000180805	0.000362237
2	chr2:219096351:G:A	219096351	NA,A	NA,G	NA,1	NA,inf	NA,inf	NA,0.804351	0.000180189	0.000361046
2	chr2:217800334:G:C	217800334	NA,C	NA,G	NA,1	NA,-inf	NA,inf	NA,0.80232	0.000180137	0.000360868
2	chr2:218396518:C:T	218396518	NA,T	NA,C	NA,1	NA,-inf	NA,inf	NA,0.787729	0.000180036	0.000360676
2	chr2:218375683:C:T	218375683	NA,T	NA,C	NA,1	NA,-inf	NA,inf	NA,0.823271	0.000179368	0.000359396
2	chr2:218377650:C:T	218377650	NA,T	NA,C	NA,1	NA,inf	NA,inf	NA,0.876922	0.000178511	0.000357698
2	chr2:217988994:G:C	217988994	NA,C	NA,G	NA,1	NA,-inf	NA,inf	NA,0.793968	0.000177801	0.00035623
2	chr2:218215995:G:A	218215995	A,A	G,G	1,1	-inf,inf	inf,inf	6.821,0.268174	0.000177792	0.00520839
2	chr2:218214790:G:A	218214790	A,A	G,G	1,1	-inf,inf	inf,inf	6.81988,0.267255	0.000177748	0.00519125
2	chr2:219071748:C:T	219071748	NA,T	NA,C	NA,1	NA,inf	NA,inf	NA,0.794155	0.00017745	0.000355564
2	chr2:218627663:C:A	218627663	NA,A	NA,C	NA,1	NA,inf	NA,inf	NA,0.792973	0.000177415	0.000355413
2	chr2:218145676:T:C	218145676	NA,C	NA,T	NA,1	NA,-inf	NA,inf	NA,0.820201	0.000177331	0.000355275
2	chr2:218454657:C:A	218454657	NA,A	NA,C	NA,1	NA,-inf	NA,inf	NA,0.82448	0.000177009	0.000354689
2	chr2:217909227:C:T	217909227	T,T	C,C	1,1	-inf,-inf	inf,inf	1.17606,1.06391	0.000176871	0.000354634
2	chr2:219081383:G:A	219081383	NA,A	NA,G	NA,1	NA,-inf	NA,inf	NA,0.807199	0.000176184	0.000353068
2	chr2:219113082:C:T	219113082	NA,T	NA,C	NA,1	NA,inf	NA,inf	NA,0.817047	0.000176146	0.000352815
2	chr2:218252643:T:C	218252643	C,C	T,T	1,1	inf,-inf	inf,inf	0.0771466,1.78571	0.000175884	0.000352371
2	chr2:218696098:C:G	218696098	NA,G	NA,C	NA,1	NA,-inf	NA,inf	NA,0.822502	0.000175681	0.000352108
2	chr2:218306739:G:A	218306739	A,A	G,G	1,1	-inf,-inf	inf,inf	0.0795473,1.82884	0.000175615	0.000351898
2	chr2:218365800:CCTCTTTCT:C	218365800	NA,C	NA,CCTCTTTCT	NA,1	NA,-inf	NA,inf	NA,0.801426	0.000175504	0.000351658
2	chr2:218372416:G:A	218372416	NA,A	NA,G	NA,1	NA,-inf	NA,inf	NA,0.837523	0.000175418	0.000351476
2	chr2:218615745:G:A	218615745	NA,A	NA,G	NA,1	NA,-inf	NA,inf	NA,0.818401	0.000175386	0.000351435
2	chr2:218562934:C:T	218562934	NA,T	NA,C	NA,1	NA,-inf	NA,inf	NA,0.823335	0.000175247	0.000351171
2	chr2:218993228:C:G	218993228	NA,G	NA,C	NA,1	NA,inf	NA,inf	NA,0.801394	0.00017495	0.000350434
2	chr2:218845756:A:T	218845756	NA,T	NA,A	NA,1	NA,-inf	NA,inf	NA,0.785875	0.000174361	0.000349394
2	chr2:218986544:A:G	218986544	NA,G	NA,A	NA,1	NA,inf	NA,inf	NA,0.784947	0.000174101	0.000348778
2	chr2:218536514:C:T	218536514	T,T	C,C	1,1	inf,-inf	inf,inf	3.7151,0.0324418	0.000173999	0.000353136
2	chr2:218295749:T:G	218295749	NA,G	NA,T	NA,1	NA,-inf	NA,inf	NA,0.795629	0.000173846	0.000348269
2	chr2:218691623:T:C	218691623	C,C	T,T	1,1	-inf,inf	inf,inf	3.39503,0.485117	0.000173528	0.000351573
2	chr2:218216255:G:A	218216255	A,A	G,G	1,1	-inf,inf	inf,inf	6.79444,0.269451	0.000173524	0.00493937
2	chr2:218309867:G:A	218309867	A,A	G,G	1,1	-inf,-inf	inf,inf	0.0932805,1.82346	0.000173243	0.000347146
2	chr2:218562874:A:G	218562874	G,G	A,A	1,1	inf,-inf	inf,inf	3.71568,0.0145408	0.000173183	0.000351485
2	chr2:219094657:G:C	219094657	NA,C	NA,G	NA,1	NA,inf	NA,inf	NA,0.779445	0.000173108	0.000346859
2	chr2:218389555:AAAAAT:A	218389555	NA,A	NA,AAAAAT	NA,1	NA,inf	NA,inf	NA,0.779412	0.000172796	0.000346168
2	chr2:217981742:C:G	217981742	NA,G	NA,C	NA,1	NA,-inf	NA,inf	NA,0.762298	0.000172699	0.000345968
2	chr2:218432338:G:A	218432338	NA,A	NA,G	NA,1	NA,-inf	NA,inf	NA,0.813863	0.000172647	0.00034596
2	chr2:218357400:C:T	218357400	T,T	C,C	1,1	inf,inf	inf,inf	4.48691,1.59573	0.000172006	0.0006146
2	chr2:218057724:C:T	218057724	NA,T	NA,C	NA,1	NA,-inf	NA,inf	NA,0.815645	0.000171678	0.000344033
2	chr2:218179248:G:A	218179248	A,A	G,G	1,1	inf,-inf	inf,inf	1.4996,1.05484	0.000171539	0.00034355
2	chr2:218678038:A:G	218678038	NA,G	NA,A	NA,1	NA,-inf	NA,inf	NA,0.802663	0.000171462	0.00034364
2	chr2:218305202:TCTTC:T	218305202	NA,T	NA,TCTTC	NA,1	NA,-inf	NA,inf	NA,0.774973	0.000171393	0.000343317
2	chr2:218665625:C:T	218665625	T,T	C,C	1,1	-inf,inf	inf,inf	3.62757,0.260071	0.000171071	0.000347109
2	chr2:217928630:A:G	217928630	NA,G	NA,A	NA,1	NA,inf	NA,inf	NA,0.767365	0.000170834	0.000342197
2	chr2:218287587:G:A	218287587	NA,A	NA,G	NA,1	NA,inf	NA,inf	NA,0.757501	0.000170744	0.000342004
2	chr2:218051585:A:C	218051585	NA,C	NA,A	NA,1	NA,-inf	NA,inf	NA,0.841078	0.000170605	0.000341882
2	chr2:218075536:C:T	218075536	T,T	C,C	1,1	inf,inf	inf,inf	2.68754,0.758865	0.000170557	0.000343412
2	chr2:217967753:A:G	217967753	NA,G	NA,A	NA,1	NA,-inf	NA,inf	NA,0.757791	0.000170433	0.000341447
2	chr2:218649889:A:T	218649889	NA,T	NA,A	NA,1	NA,inf	NA,inf	NA,0.767477	0.000170274	0.000341107
2	chr2:217948594:C:T	217948594	NA,T	NA,C	NA,1	NA,-inf	NA,inf	NA,0.781203	0.000170111	0.000340803
2	chr2:218537968:T:C	218537968	C,C	T,T	1,1	inf,-inf	inf,inf	3.69855,0.0238735	0.000169786	0.000344558
2	chr2:218486938:G:A	218486938	NA,A	NA,G	NA,1	NA,inf	NA,inf	NA,0.764499	0.000169668	0.000339892
2	chr2:218445760:A:C	218445760	C,C	A,A	1,1	inf,-inf	inf,inf	3.69478,0.0452919	0.000169333	0.00034363
2	chr2:217986751:ACACACACACACG:A	217986751	NA,A	NA,ACACACACACACG	NA,1	NA,-inf	NA,inf	NA,0.75947	0.00016922	0.000339025
2	chr2:217817652:C:T	217817652	NA,T	NA,C	NA,1	NA,inf	NA,inf	NA,0.756767	0.000168748	0.000338021
2	chr2:218472610:A:G	218472610	G,G	A,A	1,1	inf,-inf	inf,inf	3.68658,0.0650885	0.000168627	0.000342179
2	chr2:218201795:T:C	218201795	C,C	T,T	1,1	-inf,inf	inf,inf	6.77103,0.256449	0.000168597	0.00464667
2	chr2:218508474:A:G	218508474	G,G	A,A	1,1	inf,-inf	inf,inf	3.68842,0.0379339	0.000168493	0.000341907
2	chr2:219123120:T:G	219123120	NA,G	NA,T	NA,1	NA,-inf	NA,inf	NA,0.778529	0.000168431	0.00033753
2	chr2:218056137:A:G	218056137	NA,G	NA,A	NA,1	NA,-inf	NA,inf	NA,0.802899	0.000168387	0.000337437
2	chr2:218430420:C:T	218430420	NA,T	NA,C	NA,1	NA,inf	NA,inf	NA,0.758923	0.000168154	0.00033686
2	chr2:218474560:T:C	218474560	C,C	T,T	1,1	inf,-inf	inf,inf	3.68318,0.0624617	0.000167965	0.000340828
2	chr2:218296084:G:C	218296084	C,C	G,G	1,1	-inf,-inf	inf,inf	0.0866665,1.8054	0.000167917	0.000336474
2	chr2:218087023:C:G	218087023	G,G	C,C	1,1	inf,inf	inf,inf	1.16585,1.36199	0.000167802	0.000336042
2	chr2:218298586:T:C	218298586	C,C	T,T	1,1	-inf,-inf	inf,inf	0.092343,1.80489	0.000167623	0.000335886
2	chr2:218487849:C:T	218487849	T,T	C,C	1,1	inf,inf	inf,inf	3.69173,0.0100251	0.000167606	0.000340123
2	chr2:218075899:A:T	218075899	NA,T	NA,A	NA,1	NA,inf	NA,inf	NA,0.786928	0.000167373	0.00033525
2	chr2:217921549:C:T	217921549	NA,T	NA,C	NA,1	NA,-inf	NA,inf	NA,0.755081	0.000167364	0.000335288
2	chr2:218496796:G:A	218496796	NA,A	NA,G	NA,1	NA,-inf	NA,inf	NA,0.793559	0.000167255	0.000335154
2	chr2:218508045:C:A	218508045	A,A	C,C	1,1	inf,-inf	inf,inf	3.68588,0.025288	0.000167183	0.000339247
2	chr2:218403570:C:T	218403570	NA,T	NA,C	NA,1	NA,-inf	NA,inf	NA,0.762406	0.000167155	0.000334853
2	chr2:218578994:A:G	218578994	G,G	A,A	1,1	-inf,-inf	inf,inf	3.37713,0.448313	0.000167152	0.00033849
2	chr2:218683357:C:T	218683357	NA,T	NA,C	NA,1	NA,-inf	NA,inf	NA,0.786322	0.000167132	0.000334961
2	chr2:217946274:G:A	217946274	NA,A	NA,G	NA,1	NA,inf	NA,inf	NA,0.772763	0.000166969	0.000334474
2	chr2:217835541:T:G	217835541	G,NA	T,NA	1,NA	inf,NA	inf,NA	1.05245,NA	0.00016692	0.000333903
2	chr2:218503998:GAC:G	218503998	NA,G	NA,GAC	NA,1	NA,-inf	NA,inf	NA,0.792248	0.000166918	0.000334479
2	chr2:217980680:G:A	217980680	NA,A	NA,G	NA,1	NA,inf	NA,inf	NA,0.752444	0.000166823	0.000334158
2	chr2:218710849:T:C	218710849	NA,C	NA,T	NA,1	NA,-inf	NA,inf	NA,0.784328	0.000166611	0.000333915
2	chr2:218588513:C:T	218588513	T,T	C,C	1,1	inf,-inf	inf,inf	3.66855,0.0901214	0.000166542	0.00033791
2	chr2:218209022:A:G	218209022	G,G	A,A	1,1	-inf,inf	inf,inf	6.74615,0.271609	0.000166358	0.00449081
2	chr2:218534466:G:A	218534466	A,A	G,G	1,1	-inf,-inf	inf,inf	3.62754,0.157247	0.000166318	0.000337374
2	chr2:218460954:A:T	218460954	NA,T	NA,A	NA,1	NA,-inf	NA,inf	NA,0.789838	0.000166295	0.000333231
2	chr2:217781245:G:A	217781245	NA,A	NA,G	NA,1	NA,inf	NA,inf	NA,0.754291	0.000166077	0.000332672
2	chr2:218694036:C:T	218694036	NA,T	NA,C	NA,1	NA,-inf	NA,inf	NA,0.790593	0.000166027	0.000332679
2	chr2:218546480:A:G	218546480	G,G	A,A	1,1	inf,-inf	inf,inf	3.68052,0.0330897	0.000165773	0.000336381
2	chr2:218687869:C:T	218687869	NA,T	NA,C	NA,1	NA,-inf	NA,inf	NA,0.780418	0.000165608	0.000331905
2	chr2:218692079:T:C	218692079	NA,C	NA,T	NA,1	NA,-inf	NA,inf	NA,0.789495	0.000165459	0.000331542
2	chr2:218564329:A:T	218564329	T,T	A,A	1,1	inf,-inf	inf,inf	3.6804,0.0126503	0.000165345	0.000335511
2	chr2:217810503:A:T	217810503	T,NA	A,NA	1,NA	inf,NA	inf,NA	1.07415,NA	0.000165286	0.000331084
2	chr2:218510295:C:T	218510295	T,T	C,C	1,1	inf,-inf	inf,inf	3.67474,0.027525	0.000165144	0.000335088
2	chr2:218701167:T:C	218701167	NA,C	NA,T	NA,1	NA,-inf	NA,inf	NA,0.778035	0.000164975	0.000330636
2	chr2:218880596:T:G	218880596	NA,G	NA,T	NA,1	NA,inf	NA,inf	NA,0.746787	0.000164715	0.000329952
2	chr2:217809087:G:A	217809087	NA,A	NA,G	NA,1	NA,inf	NA,inf	NA,0.740589	0.000164423	0.000329356
2	chr2:218535444:G:A	218535444	NA,A	NA,G	NA,1	NA,-inf	NA,inf	NA,0.782284	0.00016441	0.000329453
2	chr2:218804090:A:G	218804090	G,G	A,A	1,1	-inf,-inf	inf,inf	2.38212,0.968449	0.000164322	0.0003312
2	chr2:218057628:C:T	218057628	NA,T	NA,C	NA,1	NA,-inf	NA,inf	NA,0.787255	0.000164291	0.000329229
2	chr2:217913837:C:T	217913837	NA,T	NA,C	NA,1	NA,inf	NA,inf	NA,0.728776	0.000164066	0.000328609
2	chr2:218958953:A:C	218958953	NA,C	NA,A	NA,1	NA,-inf	NA,inf	NA,0.734405	0.000163936	0.000328409
2	chr2:218351646:A:C	218351646	C,C	A,A	1,1	inf,inf	inf,inf	3.28229,1.74878	0.000163903	0.000354375
2	chr2:218465096:A:G	218465096	G,G	A,A	1,1	inf,-inf	inf,inf	3.66567,0.0580992	0.000163895	0.000332539
2	chr2:218484645:AAC:A	218484645	A,A	AAC,AAC	1,1	inf,-inf	inf,inf	3.65754,0.00498778	0.000163809	0.000332345
2	chr2:218700025:G:A	218700025	NA,A	NA,G	NA,1	NA,-inf	NA,inf	NA,0.772522	0.000163647	0.000327973
2	chr2:218381158:A:G	218381158	NA,G	NA,A	NA,1	NA,inf	NA,inf	NA,0.818586	0.000163285	0.000327184
2	chr2:218044552:C:G	218044552	NA,G	NA,C	NA,1	NA,-inf	NA,inf	NA,0.782881	0.000163176	0.000326994
2	chr2:218288196:AGGCG:A	218288196	A,NA	AGGCG,NA	1,NA	-inf,NA	inf,NA	3.06662,NA	0.000162891	0.000333353
2	chr2:218475130:T:C	218475130	NA,C	NA,T	NA,1	NA,-inf	NA,inf	NA,0.778268	0.000162857	0.000326325
2	chr2:218516682:T:C	218516682	C,C	T,T	1,1	inf,-inf	inf,inf	3.66516,0.0177811	0.000162827	0.000330371
2	chr2:218507041:A:G	218507041	G,G	A,A	1,1	inf,-inf	inf,inf	3.6643,0.0127238	0.000162589	0.000329887
2	chr2:218547853:T:C	218547853	NA,C	NA,T	NA,1	NA,-inf	NA,inf	NA,0.776344	0.000162375	0.000325361
2	chr2:217855607:G:A	217855607	NA,A	NA,G	NA,1	NA,inf	NA,inf	NA,0.745223	0.000162332	0.000325169
2	chr2:218878304:C:A	218878304	NA,A	NA,C	NA,1	NA,-inf	NA,inf	NA,0.799996	0.000162144	0.000324951
2	chr2:217799256:G:A	217799256	A,A	G,G	1,1	inf,inf	inf,inf	1.21105,0.865605	0.000162133	0.000324478
2	chr2:218910991:T:C	218910991	NA,C	NA,T	NA,1	NA,inf	NA,inf	NA,0.743552	0.000162078	0.000324644
2	chr2:218604410:A:G	218604410	NA,G	NA,A	NA,1	NA,-inf	NA,inf	NA,0.753673	0.000161976	0.000324496
2	chr2:217988708:C:T	217988708	NA,T	NA,C	NA,1	NA,inf	NA,inf	NA,0.730381	0.000161936	0.000324357
2	chr2:218462777:G:A	218462777	A,NA	G,NA	1,NA	inf,NA	inf,NA	1.16194,NA	0.000161714	0.000324088
2	chr2:218556453:T:C	218556453	NA,C	NA,T	NA,1	NA,-inf	NA,inf	NA,0.815578	0.00016162	0.000323922
2	chr2:217962847:T:C	217962847	NA,C	NA,T	NA,1	NA,-inf	NA,inf	NA,0.742509	0.000161332	0.000323215
2	chr2:218649855:G:A	218649855	NA,A	NA,G	NA,1	NA,-inf	NA,inf	NA,0.770738	0.000160734	0.000322072
2	chr2:219030258:T:C	219030258	NA,C	NA,T	NA,1	NA,inf	NA,inf	NA,0.729539	0.000160442	0.000321456
2	chr2:218675267:A:G	218675267	NA,G	NA,A	NA,1	NA,-inf	NA,inf	NA,0.759679	0.000160365	0.000321394
2	chr2:218203380:C:T	218203380	T,T	C,C	1,1	-inf,inf	inf,inf	6.74784,0.237267	0.000160321	0.0043256
2	chr2:218683278:T:A	218683278	NA,A	NA,T	NA,1	NA,-inf	NA,inf	NA,0.767333	0.000160174	0.000320951
2	chr2:218846046:G:A	218846046	NA,A	NA,G	NA,1	NA,-inf	NA,inf	NA,0.719061	0.000160038	0.000320627
2	chr2:218682178:C:T	218682178	NA,T	NA,C	NA,1	NA,-inf	NA,inf	NA,0.758003	0.000159952	0.000320568
2	chr2:217877570:G:A	217877570	NA,A	NA,G	NA,1	NA,inf	NA,inf	NA,0.733899	0.000159743	0.000319991
2	chr2:217909129:C:A	217909129	A,A	C,C	1,1	-inf,-inf	inf,inf	0.850978,1.3023	0.000159674	0.000320088
2	chr2:218703814:T:C	218703814	NA,C	NA,T	NA,1	NA,-inf	NA,inf	NA,0.756778	0.000159647	0.000319957
2	chr2:219158100:G:A	219158100	NA,A	NA,G	NA,1	NA,inf	NA,inf	NA,0.720789	0.000159437	0.000319322
2	chr2:218060560:G:A	218060560	A,A	G,G	1,1	-inf,-inf	inf,inf	1.26926,0.781923	0.000159415	0.000320021
2	chr2:218395961:G:A	218395961	NA,A	NA,G	NA,1	NA,-inf	NA,inf	NA,0.711582	0.000159414	0.000319355
2	chr2:218066712:T:C	218066712	C,C	T,T	1,1	inf,inf	inf,inf	2.88015,0.578195	0.000159402	0.000321182
2	chr2:218106580:G:A	218106580	A,A	G,G	1,1	-inf,-inf	inf,inf	4.11747,1.19248	0.000159365	0.000365591
2	chr2:218534904:T:C	218534904	C,C	T,T	1,1	inf,-inf	inf,inf	3.64859,0.0384257	0.00015932	0.000323231
2	chr2:217853316:G:A	217853316	NA,A	NA,G	NA,1	NA,inf	NA,inf	NA,0.732396	0.000159194	0.000318884
2	chr2:218653184:G:C	218653184	C,NA	G,NA	1,NA	inf,NA	inf,NA	1.13834,NA	0.000158868	0.000318388
2	chr2:218576880:C:T	218576880	T,T	C,C	1,1	inf,-inf	inf,inf	3.6455,0.0336481	0.000158783	0.000322129
2	chr2:218346704:T:C	218346704	NA,C	NA,T	NA,1	NA,inf	NA,inf	NA,0.71449	0.000158725	0.000317957
2	chr2:218455484:C:A	218455484	A,A	C,C	1,1	inf,-inf	inf,inf	3.89956,0.0732442	0.000158651	0.000323212
2	chr2:218260435:G:A	218260435	NA,A	NA,G	NA,1	NA,inf	NA,inf	NA,0.806073	0.000158579	0.000317716
2	chr2:218597696:G:A	218597696	A,A	G,G	1,1	inf,-inf	inf,inf	3.64359,0.0388561	0.000158548	0.000321647
2	chr2:217937237:A:T	217937237	NA,T	NA,A	NA,1	NA,inf	NA,inf	NA,0.728427	0.000158511	0.00031756
2	chr2:218567846:G:A	218567846	A,A	G,G	1,1	inf,-inf	inf,inf	3.64834,0.0085155	0.000158334	0.000321232
2	chr2:218333414:C:T	218333414	NA,T	NA,C	NA,1	NA,inf	NA,inf	NA,0.772269	0.000158061	0.000316646
2	chr2:217806550:G:A	217806550	NA,A	NA,G	NA,1	NA,-inf	NA,inf	NA,0.708899	0.0001579	0.000316304
2	chr2:218567317:G:T	218567317	T,T	G,G	1,1	inf,-inf	inf,inf	3.64159,0.0134032	0.000157825	0.000320179
2	chr2:218239345:C:A	218239345	NA,A	NA,C	NA,1	NA,-inf	NA,inf	NA,0.731385	0.000157819	0.000316189
2	chr2:218471177:T:C	218471177	C,NA	T,NA	1,NA	inf,NA	inf,NA	1.14734,NA	0.000157792	0.000316228
2	chr2:217901976:G:A	217901976	NA,A	NA,G	NA,1	NA,inf	NA,inf	NA,0.724447	0.000157751	0.000315986
2	chr2:218698773:T:C	218698773	NA,C	NA,T	NA,1	NA,-inf	NA,inf	NA,0.748919	0.000157738	0.000316129
2	chr2:218569471:A:G	218569471	G,G	A,A	1,1	inf,-inf	inf,inf	3.64134,0.0339284	0.000157727	0.000319981
2	chr2:218701535:T:C	218701535	NA,C	NA,T	NA,1	NA,-inf	NA,inf	NA,0.748809	0.000157715	0.000316083
2	chr2:218052075:C:T	218052075	NA,T	NA,C	NA,1	NA,-inf	NA,inf	NA,0.759983	0.000157581	0.00031578
2	chr2:218367631:C:A	218367631	A,A	C,C	1,1	inf,inf	inf,inf	4.2505,1.51158	0.000157479	0.000432915
2	chr2:217923820:G:A	217923820	A,A	G,G	1,1	-inf,-inf	inf,inf	1.38588,0.361329	0.000157279	0.000315176
2	chr2:218699503:A:AC	218699503	NA,AC	NA,A	NA,1	NA,-inf	NA,inf	NA,0.747036	0.00015724	0.000315132
2	chr2:218045600:C:G	218045600	NA,G	NA,C	NA,1	NA,-inf	NA,inf	NA,0.757995	0.000157051	0.000314719
2	chr2:218050907:G:A	218050907	NA,A	NA,G	NA,1	NA,-inf	NA,inf	NA,0.757725	0.00015704	0.000314696
2	chr2:218503143:C:T	218503143	NA,T	NA,C	NA,1	NA,-inf	NA,inf	NA,0.751799	0.000156824	0.00031425
2	chr2:218686668:T:C	218686668	NA,C	NA,T	NA,1	NA,-inf	NA,inf	NA,0.745285	0.000156795	0.000314239
2	chr2:217977522:A:G	217977522	NA,G	NA,A	NA,1	NA,inf	NA,inf	NA,0.70675	0.00015673	0.000313939
2	chr2:218578278:A:C	218578278	C,C	A,A	1,1	inf,-inf	inf,inf	3.63442,0.0360691	0.00015658	0.000317641
2	chr2:218576705:T:C	218576705	C,C	T,T	1,1	inf,-inf	inf,inf	3.63386,0.0408951	0.00015649	0.000317459
2	chr2:218629915:T:C	218629915	C,C	T,T	1,1	inf,-inf	inf,inf	3.49121,0.303135	0.000156465	0.00031716
2	chr2:218342741:C:G	218342741	NA,G	NA,C	NA,1	NA,-inf	NA,inf	NA,0.780057	0.000156277	0.000313166
2	chr2:218600871:C:A	218600871	A,A	C,C	1,1	inf,-inf	inf,inf	3.63089,0.0416859	0.000156149	0.000316759
2	chr2:218680331:T:C	218680331	NA,C	NA,T	NA,1	NA,-inf	NA,inf	NA,0.74229	0.000156067	0.00031278
2	chr2:218686537:A:G	218686537	NA,G	NA,A	NA,1	NA,-inf	NA,inf	NA,0.742261	0.000156067	0.00031278
2	chr2:218441974:T:C	218441974	C,NA	T,NA	1,NA	inf,NA	inf,NA	1.13932,NA	0.000155827	0.000312292
2	chr2:218751245:T:C	218751245	C,NA	T,NA	1,NA	inf,NA	inf,NA	1.14381,NA	0.000155442	0.000311513
2	chr2:219157454:C:T	219157454	T,T	C,C	1,1	inf,inf	inf,inf	1.83559,0.124726	0.000155439	0.000312306
2	chr2:218699235:T:G	218699235	NA,G	NA,T	NA,1	NA,-inf	NA,inf	NA,0.738749	0.000155297	0.000311236
2	chr2:218796332:C:A	218796332	A,A	C,C	1,1	-inf,-inf	inf,inf	2.54641,0.833362	0.000155164	0.00031271
2	chr2:218683532:T:C	218683532	NA,C	NA,T	NA,1	NA,-inf	NA,inf	NA,0.738092	0.000155067	0.000310776
2	chr2:217964742:A:G	217964742	NA,G	NA,A	NA,1	NA,inf	NA,inf	NA,0.715494	0.000154912	0.00031028
2	chr2:218680468:G:T	218680468	NA,T	NA,G	NA,1	NA,-inf	NA,inf	NA,0.736789	0.000154776	0.000310192
2	chr2:218549936:T:A	218549936	NA,A	NA,T	NA,1	NA,-inf	NA,inf	NA,0.746174	0.00015476	0.000310101
2	chr2:218700196:T:C	218700196	NA,C	NA,T	NA,1	NA,-inf	NA,inf	NA,0.735851	0.000154612	0.000309862
2	chr2:218644265:T:C	218644265	C,C	T,T	1,1	inf,-inf	inf,inf	3.45999,0.337278	0.00015461	0.000313372
2	chr2:219135222:G:A	219135222	NA,A	NA,G	NA,1	NA,inf	NA,inf	NA,0.702265	0.000154533	0.000309529
2	chr2:218688609:A:G	218688609	NA,G	NA,A	NA,1	NA,-inf	NA,inf	NA,0.735469	0.000154456	0.00030955
2	chr2:218696991:T:C	218696991	NA,C	NA,T	NA,1	NA,-inf	NA,inf	NA,0.73401	0.000154179	0.000308996
2	chr2:218600087:G:A	218600087	A,A	G,G	1,1	inf,-inf	inf,inf	3.61885,0.0518929	0.000154092	0.000312564
2	chr2:218693398:C:CAGAG	218693398	NA,CAGAG	NA,C	NA,1	NA,-inf	NA,inf	NA,0.733653	0.000154069	0.000308773
2	chr2:219172252:AC:A	219172252	NA,A	NA,AC	NA,1	NA,-inf	NA,inf	NA,0.720911	0.000153987	0.000308581
2	chr2:218704884:T:C	218704884	NA,C	NA,T	NA,1	NA,-inf	NA,inf	NA,0.732834	0.000153911	0.000308458
2	chr2:217865803:G:T	217865803	NA,T	NA,G	NA,1	NA,-inf	NA,inf	NA,0.698544	0.000153773	0.00030806
2	chr2:218558882:G:A	218558882	A,A	G,G	1,1	inf,-inf	inf,inf	3.62212,0.0305569	0.000153498	0.000311374
2	chr2:217929789:A:G	217929789	NA,G	NA,A	NA,1	NA,inf	NA,inf	NA,0.695791	0.000153339	0.000307165
2	chr2:218591694:A:G	218591694	G,G	A,A	1,1	inf,-inf	inf,inf	3.61984,0.0381359	0.000153255	0.000310876
2	chr2:219057920:A:G	219057920	NA,G	NA,A	NA,1	NA,-inf	NA,inf	NA,0.704037	0.00015312	0.000306481
2	chr2:218703696:A:G	218703696	NA,G	NA,A	NA,1	NA,-inf	NA,inf	NA,0.728996	0.000152993	0.000306617
2	chr2:217780428:A:G	217780428	NA,G	NA,A	NA,1	NA,inf	NA,inf	NA,0.70089	0.000152752	0.000305984
2	chr2:218186068:C:T	218186068	T,T	C,C	1,1	inf,inf	inf,inf	1.21878,1.24719	0.000152669	0.000305691
2	chr2:217984437:AG:A	217984437	NA,A	NA,AG	NA,1	NA,inf	NA,inf	NA,0.728584	0.000152425	0.000305351
2	chr2:218688780:T:C	218688780	NA,C	NA,T	NA,1	NA,-inf	NA,inf	NA,0.726038	0.000152248	0.000305123
2	chr2:218597777:G:A	218597777	A,A	G,G	1,1	inf,-inf	inf,inf	3.6125,0.0324053	0.000152087	0.000308488
2	chr2:218164187:G:A	218164187	NA,A	NA,G	NA,1	NA,-inf	NA,inf	NA,0.794009	0.0001519	0.000304468
2	chr2:218795252:T:C	218795252	NA,C	NA,T	NA,1	NA,-inf	NA,inf	NA,0.680577	0.000151416	0.000303358
2	chr2:218571119:C:A	218571119	NA,A	NA,C	NA,1	NA,-inf	NA,inf	NA,0.713425	0.000151391	0.000303294
2	chr2:218279200:A:T	218279200	T,T	A,A	1,1	-inf,-inf	inf,inf	0.102275,1.75096	0.000151358	0.000303286
2	chr2:218676388:C:T	218676388	NA,T	NA,C	NA,1	NA,-inf	NA,inf	NA,0.721812	0.000151277	0.000303177
2	chr2:218967793:C:A	218967793	NA,A	NA,C	NA,1	NA,-inf	NA,inf	NA,0.686841	0.000151276	0.000302913
2	chr2:218246321:G:A	218246321	A,A	G,G	1,1	inf,-inf	inf,inf	0.0612065,1.72032	0.0001512	0.000302931
2	chr2:218654092:G:A	218654092	A,NA	G,NA	1,NA	-inf,NA	inf,NA	0.887092,NA	0.000151177	0.000302794
2	chr2:217856120:G:A	217856120	NA,A	NA,G	NA,1	NA,inf	NA,inf	NA,0.695287	0.000151094	0.00030265
2	chr2:218579179:A:G	218579179	NA,G	NA,A	NA,1	NA,inf	NA,inf	NA,0.690506	0.000151082	0.00030266
2	chr2:218417319:A:G	218417319	NA,G	NA,A	NA,1	NA,inf	NA,inf	NA,0.700018	0.000150784	0.000302046
2	chr2:218498611:G:A	218498611	NA,A	NA,G	NA,1	NA,-inf	NA,inf	NA,0.727286	0.000150732	0.000302028
2	chr2:217917987:A:T	217917987	NA,T	NA,A	NA,1	NA,-inf	NA,inf	NA,0.676311	0.000150688	0.000301898
2	chr2:218572873:G:C	218572873	C,C	G,G	1,1	inf,-inf	inf,inf	3.60498,0.0327884	0.000150608	0.000305478
2	chr2:217997807:G:A	217997807	NA,A	NA,G	NA,1	NA,inf	NA,inf	NA,0.679597	0.000150373	0.00030122
2	chr2:218817469:T:A	218817469	NA,A	NA,T	NA,1	NA,inf	NA,inf	NA,0.675979	0.000150295	0.000301018
2	chr2:217821221:G:A	217821221	NA,A	NA,G	NA,1	NA,-inf	NA,inf	NA,0.688496	0.00015025	0.000300955
2	chr2:218805152:A:T	218805152	T,T	A,A	1,1	-inf,-inf	inf,inf	2.46422,0.852101	0.000150168	0.000302741
2	chr2:218521978:G:A	218521978	A,NA	G,NA	1,NA	inf,NA	inf,NA	1.20828,NA	0.000150146	0.000300473
2	chr2:218766915:ATG:A	218766915	NA,A	NA,ATG	NA,1	NA,-inf	NA,inf	NA,0.724018	0.000149968	0.000300498
2	chr2:218766919:AGTGTT:A	218766919	NA,A	NA,AGTGTT	NA,1	NA,-inf	NA,inf	NA,0.723189	0.000149784	0.000300128
2	chr2:218575810:A:G	218575810	NA,G	NA,A	NA,1	NA,-inf	NA,inf	NA,0.706352	0.000149765	0.000300037
2	chr2:218574116:A:C	218574116	NA,C	NA,A	NA,1	NA,-inf	NA,inf	NA,0.706352	0.000149765	0.000300037
2	chr2:218585366:C:T	218585366	NA,T	NA,C	NA,1	NA,-inf	NA,inf	NA,0.706352	0.000149765	0.000300037
2	chr2:218590448:G:A	218590448	NA,A	NA,G	NA,1	NA,-inf	NA,inf	NA,0.706352	0.000149765	0.000300037
2	chr2:218593018:G:A	218593018	A,A	G,G	1,1	inf,-inf	inf,inf	3.59937,0.0423461	0.000149536	0.000303296
2	chr2:218688212:A:T	218688212	NA,T	NA,A	NA,1	NA,-inf	NA,inf	NA,0.713681	0.000149423	0.00029946
2	chr2:219024636:G:A	219024636	NA,A	NA,G	NA,1	NA,-inf	NA,inf	NA,0.676345	0.000149193	0.000298967
2	chr2:217780526:C:T	217780526	NA,T	NA,C	NA,1	NA,inf	NA,inf	NA,0.685457	0.000149155	0.000298779
2	chr2:218041921:T:C	218041921	NA,C	NA,T	NA,1	NA,inf	NA,inf	NA,0.65283	0.000149154	0.000298732
2	chr2:218167879:T:C	218167879	C,C	T,T	1,1	-inf,-inf	inf,inf	1.32856,1.15045	0.000149109	0.00029852
2	chr2:219012623:C:T	219012623	NA,T	NA,C	NA,1	NA,inf	NA,inf	NA,0.678332	0.000149088	0.000298666
2	chr2:218039384:G:T	218039384	NA,T	NA,G	NA,1	NA,inf	NA,inf	NA,0.652508	0.000149077	0.000298578
2	chr2:217798375:G:A	217798375	A,NA	G,NA	1,NA	inf,NA	inf,NA	1.0959,NA	0.000149073	0.000298792
2	chr2:218271961:A:G	218271961	NA,G	NA,A	NA,1	NA,inf	NA,inf	NA,0.686174	0.000148923	0.000298364
2	chr2:218412181:C:T	218412181	NA,T	NA,C	NA,1	NA,-inf	NA,inf	NA,0.680978	0.000148847	0.000298223
2	chr2:217929612:C:T	217929612	NA,T	NA,C	NA,1	NA,inf	NA,inf	NA,0.667338	0.000148847	0.000298151
2	chr2:218377383:T:C	218377383	NA,C	NA,T	NA,1	NA,inf	NA,inf	NA,0.672423	0.00014883	0.000298145
2	chr2:217815847:G:A	217815847	A,A	G,G	1,1	-inf,-inf	inf,inf	0.773648,1.37114	0.000148781	0.000298046
2	chr2:218845421:C:T	218845421	NA,T	NA,C	NA,1	NA,-inf	NA,inf	NA,0.685848	0.000148555	0.000297682
2	chr2:218050276:C:T	218050276	NA,T	NA,C	NA,1	NA,inf	NA,inf	NA,0.649213	0.000148311	0.000297045
2	chr2:218587191:A:G	218587191	NA,G	NA,A	NA,1	NA,-inf	NA,inf	NA,0.699772	0.000148293	0.000297087
2	chr2:219143383:C:A	219143383	A,NA	C,NA	1,NA	-inf,NA	inf,NA	1.02038,NA	0.000148224	0.000296431
2	chr2:218799796:A:G	218799796	G,G	A,A	1,1	-inf,-inf	inf,inf	2.37735,0.896652	0.000147892	0.000297926
2	chr2:218550442:A:AC	218550442	AC,AC	A,A	1,1	inf,-inf	inf,inf	3.5929,0.0270232	0.000147749	0.000299668
2	chr2:217901921:G:A	217901921	NA,A	NA,G	NA,1	NA,inf	NA,inf	NA,0.681872	0.000147711	0.000295877
2	chr2:217781393:A:C	217781393	NA,C	NA,A	NA,1	NA,inf	NA,inf	NA,0.678805	0.000147639	0.000295743
2	chr2:218128115:T:C	218128115	NA,C	NA,T	NA,1	NA,-inf	NA,inf	NA,0.630683	0.000147618	0.000295702
2	chr2:219122663:T:C	219122663	NA,C	NA,T	NA,1	NA,-inf	NA,inf	NA,0.688089	0.000147483	0.000295514
2	chr2:218535596:C:T	218535596	NA,T	NA,C	NA,1	NA,inf	NA,inf	NA,0.702211	0.000147314	0.000295147
2	chr2:218689144:G:A	218689144	NA,A	NA,G	NA,1	NA,inf	NA,inf	NA,0.674209	0.000147275	0.000295034
2	chr2:218311996:T:C	218311996	NA,C	NA,T	NA,1	NA,-inf	NA,inf	NA,0.689012	0.000147253	0.000294994
2	chr2:219130315:C:T	219130315	NA,T	NA,C	NA,1	NA,inf	NA,inf	NA,0.670753	0.000147165	0.000294773
2	chr2:218708688:T:C	218708688	NA,C	NA,T	NA,1	NA,-inf	NA,inf	NA,0.704008	0.000147106	0.000294817
2	chr2:218398900:T:A	218398900	A,NA	T,NA	1,NA	inf,NA	inf,NA	1.28563,NA	0.000146991	0.000294494
2	chr2:218800254:G:T	218800254	T,T	G,G	1,1	-inf,-inf	inf,inf	2.43532,0.846512	0.000146966	0.000296102
2	chr2:219130763:C:T	219130763	NA,T	NA,C	NA,1	NA,inf	NA,inf	NA,0.669423	0.000146865	0.000294172
2	chr2:218696533:T:G	218696533	NA,G	NA,T	NA,1	NA,inf	NA,inf	NA,0.672145	0.000146846	0.000294172
2	chr2:218439681:G:A	218439681	NA,A	NA,G	NA,1	NA,-inf	NA,inf	NA,0.70641	0.000146807	0.000294169
2	chr2:218692932:C:T	218692932	NA,T	NA,C	NA,1	NA,inf	NA,inf	NA,0.67021	0.000146358	0.000293197
2	chr2:217788867:G:A	217788867	A,A	G,G	1,1	inf,-inf	inf,inf	0.401524,1.55545	0.000146044	0.000292635
2	chr2:218348807:G:A	218348807	NA,A	NA,G	NA,1	NA,inf	NA,inf	NA,0.660608	0.00014594	0.000292348
2	chr2:219024987:A:G	219024987	NA,G	NA,A	NA,1	NA,-inf	NA,inf	NA,0.678398	0.000145792	0.000292138
2	chr2:218176219:G:A	218176219	A,A	G,G	1,1	inf,-inf	inf,inf	1.43234,1.01931	0.000145781	0.000291968
2	chr2:218712961:G:A	218712961	NA,A	NA,G	NA,1	NA,-inf	NA,inf	NA,0.744575	0.000145709	0.000292025
2	chr2:218436498:C:T	218436498	NA,T	NA,C	NA,1	NA,-inf	NA,inf	NA,0.700944	0.000145626	0.000291802
2	chr2:218036816:T:G	218036816	G,G	T,T	1,1	inf,inf	inf,inf	2.52556,0.696437	0.000145455	0.000292481
2	chr2:218002158:C:A	218002158	NA,A	NA,C	NA,1	NA,-inf	NA,inf	NA,0.663664	0.000145368	0.000291215
2	chr2:218526597:A:AT	218526597	AT,NA	A,NA	1,NA	inf,NA	inf,NA	1.09732,NA	0.000145129	0.000290848
2	chr2:218369141:T:G	218369141	G,G	T,T	1,1	-inf,-inf	inf,inf	0.0854277,1.83172	0.000145104	0.000291083
2	chr2:218543835:A:C	218543835	C,C	A,A	1,1	inf,inf	inf,inf	3.76946,0.189998	0.000145038	0.000295281
2	chr2:218467582:T:C	218467582	NA,C	NA,T	NA,1	NA,-inf	NA,inf	NA,0.684739	0.000145026	0.000290544
2	chr2:218470258:G:A	218470258	A,NA	G,NA	1,NA	inf,NA	inf,NA	1.15609,NA	0.000144814	0.000290416
2	chr2:218407551:A:G	218407551	NA,G	NA,A	NA,1	NA,inf	NA,inf	NA,0.653066	0.000144783	0.000290004
2	chr2:218745710:A:G	218745710	G,G	A,A	1,1	-inf,-inf	inf,inf	3.2827,0.332579	0.000144698	0.000292929
2	chr2:218187776:T:C	218187776	NA,C	NA,T	NA,1	NA,-inf	NA,inf	NA,0.709623	0.000144559	0.000289596
2	chr2:219123119:C:G	219123119	NA,G	NA,C	NA,1	NA,-inf	NA,inf	NA,0.676834	0.000144087	0.000288737
2	chr2:218270431:A:T	218270431	NA,T	NA,A	NA,1	NA,-inf	NA,inf	NA,0.662685	0.000144007	0.000288463
2	chr2:218808526:C:T	218808526	NA,T	NA,C	NA,1	NA,inf	NA,inf	NA,0.70821	0.000143885	0.000288258
2	chr2:218712650:A:G	218712650	NA,G	NA,A	NA,1	NA,-inf	NA,inf	NA,0.68847	0.000143785	0.00028816
2	chr2:218085313:C:A	218085313	A,A	C,C	1,1	-inf,-inf	inf,inf	3.66656,1.36443	0.000143755	0.000310261
2	chr2:218597864:A:AAG	218597864	NA,AAG	NA,A	NA,1	NA,inf	NA,inf	NA,0.655494	0.000143161	0.000286793
2	chr2:217985595:C:G	217985595	NA,G	NA,C	NA,1	NA,inf	NA,inf	NA,0.646874	0.000142928	0.000286296
2	chr2:218751187:G:T	218751187	T,T	G,G	1,1	-inf,-inf	inf,inf	3.27706,0.329101	0.000142732	0.000288945
2	chr2:217918473:C:A	217918473	A,A	C,C	1,1	-inf,-inf	inf,inf	1.29846,0.535111	0.000142464	0.000285675
2	chr2:218708308:A:T	218708308	NA,T	NA,A	NA,1	NA,-inf	NA,inf	NA,0.682526	0.000142457	0.000285497
2	chr2:218074245:C:G	218074245	G,G	C,C	1,1	inf,inf	inf,inf	2.67289,0.687086	0.000142258	0.000286464
2	chr2:218178603:C:T	218178603	NA,T	NA,C	NA,1	NA,-inf	NA,inf	NA,0.645761	0.000141959	0.000284367
2	chr2:218180708:G:C	218180708	NA,C	NA,G	NA,1	NA,inf	NA,inf	NA,0.643264	0.000141765	0.000283991
2	chr2:218573627:TTTTC:T	218573627	T,NA	TTTTC,NA	1,NA	inf,NA	inf,NA	1.12208,NA	0.000141745	0.000284006
2	chr2:217861086:A:G	217861086	NA,G	NA,A	NA,1	NA,inf	NA,inf	NA,0.65333	0.000141745	0.00028393
2	chr2:218330987:A:G	218330987	NA,G	NA,A	NA,1	NA,-inf	NA,inf	NA,0.638065	0.00014161	0.000283699
2	chr2:218952474:C:G	218952474	NA,G	NA,C	NA,1	NA,-inf	NA,inf	NA,0.649273	0.000141344	0.000283176
2	chr2:218290042:G:A	218290042	A,A	G,G	1,1	inf,-inf	inf,inf	0.048431,1.68172	0.000140997	0.000282504
2	chr2:217802284:T:C	217802284	NA,C	NA,T	NA,1	NA,-inf	NA,inf	NA,0.643668	0.000140963	0.000282391
2	chr2:218554568:G:A	218554568	NA,A	NA,G	NA,1	NA,-inf	NA,inf	NA,0.679401	0.000140747	0.00028203
2	chr2:218713321:A:C	218713321	NA,C	NA,A	NA,1	NA,-inf	NA,inf	NA,0.67406	0.000140741	0.000282057
2	chr2:218711400:C:G	218711400	NA,G	NA,C	NA,1	NA,-inf	NA,inf	NA,0.665184	0.000140664	0.000281851
2	chr2:217877756:C:T	217877756	NA,T	NA,C	NA,1	NA,inf	NA,inf	NA,0.649892	0.000140566	0.000281584
2	chr2:218711069:C:T	218711069	NA,T	NA,C	NA,1	NA,-inf	NA,inf	NA,0.673418	0.00014054	0.000281654
2	chr2:218707365:G:A	218707365	NA,A	NA,G	NA,1	NA,-inf	NA,inf	NA,0.67323	0.000140518	0.000281609
2	chr2:218369516:T:C	218369516	C,C	T,T	1,1	-inf,-inf	inf,inf	0.09538,1.80476	0.000140406	0.000281656
2	chr2:217794989:G:A	217794989	A,A	G,G	1,1	inf,-inf	inf,inf	1.21274,0.881889	0.00014037	0.000281331
2	chr2:218176150:C:T	218176150	T,T	C,C	1,1	inf,-inf	inf,inf	1.30267,1.11701	0.000140346	0.000281097
2	chr2:217983359:C:T	217983359	T,NA	C,NA	1,NA	inf,NA	inf,NA	0.98298,NA	0.000140271	0.000280634
2	chr2:218912434:CAT:C	218912434	NA,C	NA,CAT	NA,1	NA,-inf	NA,inf	NA,0.644332	0.000140222	0.000280929
2	chr2:217981845:C:A	217981845	NA,A	NA,C	NA,1	NA,inf	NA,inf	NA,0.672801	0.000140187	0.000280837
2	chr2:218521947:A:G	218521947	NA,G	NA,A	NA,1	NA,-inf	NA,inf	NA,0.662114	0.000140177	0.000280828
2	chr2:217973297:C:T	217973297	NA,T	NA,C	NA,1	NA,-inf	NA,inf	NA,0.64325	0.000140125	0.00028073
2	chr2:218514840:C:T	218514840	NA,T	NA,C	NA,1	NA,-inf	NA,inf	NA,0.674425	0.000139979	0.000280487
2	chr2:218071823:G:A	218071823	A,A	G,G	1,1	inf,inf	inf,inf	2.68057,0.669463	0.000139946	0.000281803
2	chr2:218715724:C:T	218715724	NA,T	NA,C	NA,1	NA,-inf	NA,inf	NA,0.669953	0.000139847	0.000280265
2	chr2:218022162:G:A	218022162	NA,A	NA,G	NA,1	NA,inf	NA,inf	NA,0.610108	0.000139815	0.000280031
2	chr2:217814160:G:A	217814160	A,A	G,G	1,1	-inf,-inf	inf,inf	1.22202,0.95997	0.000139789	0.000279824
2	chr2:217888117:A:C	217888117	NA,C	NA,A	NA,1	NA,inf	NA,inf	NA,0.638232	0.00013976	0.000279978
2	chr2:217988706:C:T	217988706	NA,T	NA,C	NA,1	NA,inf	NA,inf	NA,0.634588	0.000139651	0.000279727
2	chr2:218706025:G:A	218706025	NA,A	NA,G	NA,1	NA,-inf	NA,inf	NA,0.666862	0.000139175	0.000278917
2	chr2:218342529:G:A	218342529	NA,A	NA,G	NA,1	NA,inf	NA,inf	NA,0.717099	0.000139151	0.000278797
2	chr2:218798430:G:A	218798430	A,A	G,G	1,1	-inf,-inf	inf,inf	2.50547,0.792775	0.00013912	0.000280343
2	chr2:219007020:G:A	219007020	NA,A	NA,G	NA,1	NA,inf	NA,inf	NA,0.638666	0.000138983	0.000278397
2	chr2:218545510:C:T	218545510	NA,T	NA,C	NA,1	NA,inf	NA,inf	NA,0.634847	0.000138746	0.00027795
2	chr2:218405650:G:A	218405650	NA,A	NA,G	NA,1	NA,inf	NA,inf	NA,0.625268	0.000138666	0.000277753
2	chr2:218715323:A:G	218715323	NA,G	NA,A	NA,1	NA,-inf	NA,inf	NA,0.663009	0.000138419	0.000277403
2	chr2:219129131:G:A	219129131	NA,A	NA,G	NA,1	NA,inf	NA,inf	NA,0.630847	0.000138381	0.000277179
2	chr2:218605262:A:G	218605262	NA,G	NA,A	NA,1	NA,inf	NA,inf	NA,0.63174	0.000138084	0.000276623
2	chr2:218398435:C:T	218398435	NA,T	NA,C	NA,1	NA,inf	NA,inf	NA,0.624236	0.000137448	0.00027534
2	chr2:217925114:T:G	217925114	G,NA	T,NA	1,NA	-inf,NA	inf,NA	0.978082,NA	0.000137292	0.000274953
2	chr2:218544966:C:A	218544966	A,A	C,C	1,1	inf,-inf	inf,inf	3.54545,0.0407638	0.00013721	0.000278241
2	chr2:218928141:C:T	218928141	NA,T	NA,C	NA,1	NA,inf	NA,inf	NA,0.633688	0.000137064	0.000274547
2	chr2:217781189:T:C	217781189	NA,C	NA,T	NA,1	NA,inf	NA,inf	NA,0.629679	0.000137039	0.000274511
2	chr2:217848819:G:T	217848819	NA,T	NA,G	NA,1	NA,inf	NA,inf	NA,0.622109	0.000136987	0.000274404
2	chr2:217982507:G:A	217982507	NA,A	NA,G	NA,1	NA,inf	NA,inf	NA,0.617846	0.000136861	0.000274145
2	chr2:218765842:C:T	218765842	T,T	C,C	1,1	-inf,-inf	inf,inf	3.24111,0.332341	0.00013678	0.000276855
2	chr2:218423596:G:A	218423596	NA,A	NA,G	NA,1	NA,-inf	NA,inf	NA,0.625253	0.000136687	0.000273856
2	chr2:218062403:C:G	218062403	NA,G	NA,C	NA,1	NA,-inf	NA,inf	NA,0.683776	0.000136668	0.000273865
2	chr2:218293810:C:T	218293810	T,NA	C,NA	1,NA	-inf,NA	inf,NA	0.657082,NA	0.000136611	0.00027353
2	chr2:218285017:G:A	218285017	A,A	G,G	1,1	inf,inf	inf,inf	4.79116,1.19303	0.000136557	0.00056429
2	chr2:218453840:C:T	218453840	NA,T	NA,C	NA,1	NA,-inf	NA,inf	NA,0.64437	0.000136506	0.000273475
2	chr2:218001297:G:A	218001297	NA,A	NA,G	NA,1	NA,inf	NA,inf	NA,0.616338	0.00013647	0.000273372
2	chr2:217861461:T:C	217861461	NA,C	NA,T	NA,1	NA,inf	NA,inf	NA,0.643484	0.000136462	0.000273368
2	chr2:218824867:G:C	218824867	NA,C	NA,G	NA,1	NA,inf	NA,inf	NA,0.644109	0.000136419	0.00027329
2	chr2:217966822:G:C	217966822	NA,C	NA,G	NA,1	NA,inf	NA,inf	NA,0.650552	0.000136375	0.000273197
2	chr2:218155148:T:C	218155148	C,C	T,T	1,1	-inf,-inf	inf,inf	4.45875,0.966206	0.000136354	0.000338896
2	chr2:218382250:TG:T	218382250	NA,T	NA,TG	NA,1	NA,-inf	NA,inf	NA,0.634166	0.000136319	0.000273067
2	chr2:217896835:A:G	217896835	NA,G	NA,A	NA,1	NA,-inf	NA,inf	NA,0.623489	0.000136199	0.000272864
2	chr2:218801240:G:A	218801240	A,A	G,G	1,1	-inf,-inf	inf,inf	2.3932,0.831371	0.000136065	0.00027411
2	chr2:218838961:C:A	218838961	NA,A	NA,C	NA,1	NA,-inf	NA,inf	NA,0.652005	0.000135963	0.000272479
2	chr2:218435502:C:T	218435502	NA,T	NA,C	NA,1	NA,inf	NA,inf	NA,0.64151	0.000135895	0.000272251
2	chr2:218407600:T:C	218407600	NA,C	NA,T	NA,1	NA,-inf	NA,inf	NA,0.640351	0.000135768	0.000272009
2	chr2:218892491:G:GC	218892491	GC,NA	G,NA	1,NA	-inf,NA	inf,NA	0.975867,NA	0.000135531	0.000271793
2	chr2:218226776:T:C	218226776	NA,C	NA,T	NA,1	NA,inf	NA,inf	NA,0.616498	0.000135495	0.000271436
2	chr2:219015064:G:A	219015064	NA,A	NA,G	NA,1	NA,-inf	NA,inf	NA,0.611723	0.00013514	0.000270763
2	chr2:218465480:T:C	218465480	NA,C	NA,T	NA,1	NA,inf	NA,inf	NA,0.637371	0.0001351	0.000270658
2	chr2:218176330:T:C	218176330	NA,C	NA,T	NA,1	NA,inf	NA,inf	NA,0.618235	0.000135059	0.000270546
2	chr2:218468170:G:A	218468170	NA,A	NA,G	NA,1	NA,-inf	NA,inf	NA,0.636338	0.000134893	0.000270244
2	chr2:219109430:G:T	219109430	T,T	G,G	1,1	-inf,-inf	inf,inf	1.43956,0.24508	0.000134864	0.000265945
2	chr2:217820418:A:G	217820418	NA,G	NA,A	NA,1	NA,inf	NA,inf	NA,0.611011	0.000134699	0.000269821
2	chr2:218295047:G:A	218295047	A,A	G,G	1,1	inf,-inf	inf,inf	4.65162,1.2863	0.000134634	0.00051352
2	chr2:218012205:C:T	218012205	NA,T	NA,C	NA,1	NA,inf	NA,inf	NA,0.654393	0.00013455	0.000269605
2	chr2:218735742:G:A	218735742	NA,A	NA,G	NA,1	NA,inf	NA,inf	NA,0.614681	0.000134467	0.000269379
2	chr2:218726272:G:A	218726272	NA,A	NA,G	NA,1	NA,-inf	NA,inf	NA,0.643361	0.00013404	0.000268586
2	chr2:219133156:C:A	219133156	NA,A	NA,C	NA,1	NA,inf	NA,inf	NA,0.609415	0.000133994	0.000268394
2	chr2:217779138:C:T	217779138	NA,T	NA,C	NA,1	NA,inf	NA,inf	NA,0.614103	0.000133779	0.000267983
2	chr2:218740809:C:T	218740809	NA,T	NA,C	NA,1	NA,-inf	NA,inf	NA,0.630411	0.000133629	0.000267753
2	chr2:218804029:G:A	218804029	A,A	G,G	1,1	-inf,-inf	inf,inf	2.44362,0.788679	0.000133591	0.000269291
2	chr2:218454934:A:G	218454934	NA,G	NA,A	NA,1	NA,-inf	NA,inf	NA,0.629205	0.000133483	0.000267418
2	chr2:218451698:T:C	218451698	NA,C	NA,T	NA,1	NA,-inf	NA,inf	NA,0.629205	0.000133483	0.000267418
2	chr2:217981732:C:G	217981732	G,G	C,C	1,1	inf,inf	inf,inf	1.73941,0.768504	0.00013332	0.00026717
2	chr2:219140229:T:G	219140229	NA,G	NA,T	NA,1	NA,inf	NA,inf	NA,0.623954	0.000133261	0.000266958
2	chr2:218943406:A:G	218943406	NA,G	NA,A	NA,1	NA,-inf	NA,inf	NA,0.610018	0.000133249	0.000266959
2	chr2:218448631:T:C	218448631	C,C	T,T	1,1	-inf,-inf	inf,inf	3.45941,0.146368	0.000133247	0.000269965
2	chr2:218391312:C:T	218391312	NA,T	NA,C	NA,1	NA,inf	NA,inf	NA,0.608336	0.00013322	0.000266892
2	chr2:218470650:C:A	218470650	NA,A	NA,C	NA,1	NA,-inf	NA,inf	NA,0.627771	0.000133203	0.000266857
2	chr2:218950617:G:T	218950617	NA,T	NA,G	NA,1	NA,-inf	NA,inf	NA,0.609694	0.000133184	0.000266829
2	chr2:218120259:G:A	218120259	A,A	G,G	1,1	-inf,-inf	inf,inf	3.90827,1.18364	0.000133088	0.000296509
2	chr2:218602266:G:A	218602266	A,A	G,G	1,1	-inf,-inf	inf,inf	3.45403,0.142243	0.000133052	0.000269555
2	chr2:218938822:C:T	218938822	NA,T	NA,C	NA,1	NA,-inf	NA,inf	NA,0.608407	0.00013293	0.00026632
2	chr2:218333177:T:G	218333177	NA,G	NA,T	NA,1	NA,-inf	NA,inf	NA,0.63156	0.000132882	0.000266232
2	chr2:218939180:C:T	218939180	T,NA	C,NA	1,NA	-inf,NA	inf,NA	0.744131,NA	0.000132824	0.000265637
2	chr2:218419197:G:T	218419197	NA,T	NA,G	NA,1	NA,-inf	NA,inf	NA,0.605181	0.000132736	0.000265942
2	chr2:218925260:G:C	218925260	NA,C	NA,G	NA,1	NA,-inf	NA,inf	NA,0.606396	0.000132535	0.000265528
2	chr2:218540199:C:G	218540199	G,NA	C,NA	1,NA	-inf,NA	inf,NA	1.45624,NA	0.000132534	0.000265996
2	chr2:218439407:G:A	218439407	NA,A	NA,G	NA,1	NA,inf	NA,inf	NA,0.606105	0.000132514	0.000265461
2	chr2:218290796:G:A	218290796	A,A	G,G	1,1	-inf,-inf	inf,inf	0.0936242,1.67624	0.000132436	0.000265379
2	chr2:218660549:A:G	218660549	NA,G	NA,A	NA,1	NA,-inf	NA,inf	NA,0.584585	0.000132264	0.000265
2	chr2:218758055:G:A	218758055	A,A	G,G	1,1	-inf,-inf	inf,inf	3.21089,0.336616	0.00013205	0.000267248
2	chr2:218385502:T:C	218385502	NA,C	NA,T	NA,1	NA,inf	NA,inf	NA,0.602076	0.00013203	0.000264507
2	chr2:218494122:T:A	218494122	NA,A	NA,T	NA,1	NA,-inf	NA,inf	NA,0.621185	0.000131977	0.000264401
2	chr2:218517429:ACT:A	218517429	A,A	ACT,ACT	1,1	-inf,-inf	inf,inf	3.45064,0.146484	0.000131962	0.000267351
2	chr2:218690569:A:G	218690569	NA,G	NA,A	NA,1	NA,-inf	NA,inf	NA,0.574633	0.000131945	0.000264339
2	chr2:219025880:G:T	219025880	NA,T	NA,G	NA,1	NA,inf	NA,inf	NA,0.594669	0.000131778	0.000263956
2	chr2:218994105:T:G	218994105	NA,G	NA,T	NA,1	NA,-inf	NA,inf	NA,0.593655	0.000131672	0.000263786
2	chr2:218868044:G:A	218868044	NA,A	NA,G	NA,1	NA,-inf	NA,inf	NA,0.66123	0.000131623	0.000263774
2	chr2:218079774:G:A	218079774	NA,A	NA,G	NA,1	NA,inf	NA,inf	NA,0.59566	0.000131509	0.000263431
2	chr2:218912162:G:A	218912162	NA,A	NA,G	NA,1	NA,-inf	NA,inf	NA,0.600985	0.000131491	0.000263436
2	chr2:218893487:G:C	218893487	NA,C	NA,G	NA,1	NA,inf	NA,inf	NA,0.606455	0.00013138	0.000263178
2	chr2:218431783:C:T	218431783	NA,T	NA,C	NA,1	NA,inf	NA,inf	NA,0.599703	0.000131256	0.000262941
2	chr2:218430015:G:C	218430015	NA,C	NA,G	NA,1	NA,inf	NA,inf	NA,0.599648	0.000131206	0.00026284
2	chr2:219109130:G:GC	219109130	NA,GC	NA,G	NA,1	NA,-inf	NA,inf	NA,0.575248	0.000131052	0.000262581
2	chr2:218681472:T:A	218681472	NA,A	NA,T	NA,1	NA,-inf	NA,inf	NA,0.624605	0.000130943	0.000262415
2	chr2:217872017:G:A	217872017	NA,A	NA,G	NA,1	NA,-inf	NA,inf	NA,0.595747	0.000130925	0.000262298
2	chr2:218911397:C:T	218911397	NA,T	NA,C	NA,1	NA,-inf	NA,inf	NA,0.597967	0.000130904	0.00026226
2	chr2:217783817:C:T	217783817	NA,T	NA,C	NA,1	NA,inf	NA,inf	NA,0.599433	0.0001309	0.000262216
2	chr2:217784112:G:A	217784112	NA,A	NA,G	NA,1	NA,inf	NA,inf	NA,0.599433	0.0001309	0.000262216
2	chr2:218440324:C:T	218440324	NA,T	NA,C	NA,1	NA,-inf	NA,inf	NA,0.628448	0.000130863	0.000262217
2	chr2:217783100:G:A	217783100	NA,A	NA,G	NA,1	NA,inf	NA,inf	NA,0.599202	0.000130855	0.000262126
2	chr2:218915195:A:G	218915195	NA,G	NA,A	NA,1	NA,-inf	NA,inf	NA,0.597422	0.000130799	0.000262049
2	chr2:217969559:C:T	217969559	T,NA	C,NA	1,NA	inf,NA	inf,NA	0.859102,NA	0.00013068	0.000261696
2	chr2:218375525:G:A	218375525	NA,A	NA,G	NA,1	NA,inf	NA,inf	NA,0.680857	0.000130547	0.000261583
2	chr2:217784509:G:A	217784509	NA,A	NA,G	NA,1	NA,inf	NA,inf	NA,0.59684	0.000130532	0.000261476
2	chr2:217806075:G:A	217806075	NA,A	NA,G	NA,1	NA,-inf	NA,inf	NA,0.592586	0.000130517	0.000261467
2	chr2:217909034:G:T	217909034	NA,T	NA,G	NA,1	NA,-inf	NA,inf	NA,0.625978	0.000130513	0.000261502
2	chr2:218669683:A:G	218669683	NA,G	NA,A	NA,1	NA,-inf	NA,inf	NA,0.575493	0.000130473	0.000261413
2	chr2:218902816:G:A	218902816	NA,A	NA,G	NA,1	NA,-inf	NA,inf	NA,0.580239	0.000130467	0.000261366
2	chr2:219007098:A:C	219007098	NA,C	NA,A	NA,1	NA,inf	NA,inf	NA,0.595996	0.00013043	0.000261266
2	chr2:218676773:T:C	218676773	NA,C	NA,T	NA,1	NA,-inf	NA,inf	NA,0.621501	0.00013031	0.000261149
2	chr2:218081450:G:A	218081450	NA,A	NA,G	NA,1	NA,inf	NA,inf	NA,0.632944	0.000130182	0.000260793
2	chr2:218747487:T:G	218747487	NA,G	NA,T	NA,1	NA,-inf	NA,inf	NA,0.622998	0.000130167	0.000260825
2	chr2:218368978:T:A	218368978	NA,A	NA,T	NA,1	NA,inf	NA,inf	NA,0.63212	0.00013009	0.000260588
2	chr2:218430995:G:A	218430995	NA,A	NA,G	NA,1	NA,inf	NA,inf	NA,0.610694	0.000130052	0.000260483
2	chr2:217997327:C:T	217997327	NA,T	NA,C	NA,1	NA,-inf	NA,inf	NA,0.59843	0.000130042	0.000260521
2	chr2:218866837:T:C	218866837	NA,C	NA,T	NA,1	NA,-inf	NA,inf	NA,0.599299	0.000130012	0.000260539
2	chr2:218768828:C:T	218768828	NA,T	NA,C	NA,1	NA,-inf	NA,inf	NA,0.621838	0.000129937	0.000260364
2	chr2:217935123:G:C	217935123	C,C	G,G	1,1	-inf,-inf	inf,inf	0.524984,1.25738	0.000129793	0.00026034
2	chr2:218629131:G:A	218629131	NA,A	NA,G	NA,1	NA,inf	NA,inf	NA,0.590029	0.000129782	0.000259992
2	chr2:218473815:C:T	218473815	NA,T	NA,C	NA,1	NA,-inf	NA,inf	NA,0.609844	0.000129757	0.000259953
2	chr2:218544585:A:G	218544585	NA,G	NA,A	NA,1	NA,-inf	NA,inf	NA,0.609236	0.000129677	0.000259793
2	chr2:218641533:C:T	218641533	NA,T	NA,C	NA,1	NA,-inf	NA,inf	NA,0.571263	0.000129654	0.000259772
2	chr2:218331523:C:T	218331523	NA,T	NA,C	NA,1	NA,-inf	NA,inf	NA,0.606453	0.000129576	0.000259593
2	chr2:218278910:G:GA	218278910	NA,GA	NA,G	NA,1	NA,-inf	NA,inf	NA,0.601931	0.000129564	0.000259561
2	chr2:217761091:C:A	217761091	NA,A	NA,C	NA,1	NA,-inf	NA,inf	NA,0.584248	0.000129535	0.0002595
2	chr2:217982713:TA:T	217982713	NA,T	NA,TA	NA,1	NA,inf	NA,inf	NA,0.603954	0.000129057	0.000258521
2	chr2:218825121:G:A	218825121	NA,A	NA,G	NA,1	NA,inf	NA,inf	NA,0.606598	0.000128998	0.000258423
2	chr2:218079162:C:G	218079162	NA,G	NA,C	NA,1	NA,-inf	NA,inf	NA,0.60731	0.000128951	0.00025836
2	chr2:217776687:A:T	217776687	NA,T	NA,A	NA,1	NA,inf	NA,inf	NA,0.584634	0.000128889	0.000258183
2	chr2:219161085:C:G	219161085	NA,G	NA,C	NA,1	NA,inf	NA,inf	NA,0.581071	0.000128775	0.000257926
2	chr2:217957436:G:A	217957436	NA,A	NA,G	NA,1	NA,inf	NA,inf	NA,0.612951	0.000128702	0.000257825
2	chr2:218449850:A:T	218449850	T,T	A,A	1,1	-inf,-inf	inf,inf	1.82641,0.505947	0.000128568	0.000258454
2	chr2:218703045:G:A	218703045	NA,A	NA,G	NA,1	NA,-inf	NA,inf	NA,0.573838	0.000128551	0.00025756
2	chr2:219154655:A:G	219154655	NA,G	NA,A	NA,1	NA,inf	NA,inf	NA,0.581124	0.000128461	0.000257314
2	chr2:218383067:C:T	218383067	NA,T	NA,C	NA,1	NA,inf	NA,inf	NA,0.651152	0.000128449	0.000257372
2	chr2:218426763:G:A	218426763	A,NA	G,NA	1,NA	inf,NA	inf,NA	0.984946,NA	0.000128281	0.000257097
2	chr2:218673296:G:T	218673296	T,T	G,G	1,1	-inf,-inf	inf,inf	3.75679,0.023906	0.000128205	0.000261044
2	chr2:218070350:G:A	218070350	NA,A	NA,G	NA,1	NA,inf	NA,inf	NA,0.574734	0.000128084	0.000256573
2	chr2:218804425:T:A	218804425	A,A	T,T	1,1	-inf,-inf	inf,inf	2.42999,0.773572	0.000127989	0.000257987
2	chr2:217791202:A:C	217791202	C,NA	A,NA	1,NA	inf,NA	inf,NA	1.00678,NA	0.000127827	0.000256198
2	chr2:218718418:G:A	218718418	NA,A	NA,G	NA,1	NA,-inf	NA,inf	NA,0.574276	0.000127818	0.000256093
2	chr2:218804765:A:T	218804765	T,T	A,A	1,1	-inf,-inf	inf,inf	2.40373,0.792273	0.000127599	0.000257186
2	chr2:218556264:T:C	218556264	NA,C	NA,T	NA,1	NA,-inf	NA,inf	NA,0.597519	0.00012747	0.000255371
2	chr2:218545416:T:G	218545416	NA,G	NA,T	NA,1	NA,-inf	NA,inf	NA,0.596807	0.000127339	0.000255109
2	chr2:218933247:T:A	218933247	NA,A	NA,T	NA,1	NA,-inf	NA,inf	NA,0.579255	0.000127322	0.000255083
2	chr2:217823847:G:A	217823847	NA,A	NA,G	NA,1	NA,-inf	NA,inf	NA,0.572858	0.000127311	0.000255052
2	chr2:218038314:T:TA	218038314	TA,TA	T,T	1,1	inf,inf	inf,inf	2.36256,0.750977	0.000127192	0.000255678
2	chr2:218050928:T:C	218050928	NA,C	NA,T	NA,1	NA,inf	NA,inf	NA,0.586477	0.000127192	0.000254747
2	chr2:219000580:G:T	219000580	NA,T	NA,G	NA,1	NA,inf	NA,inf	NA,0.579363	0.000127107	0.000254607
2	chr2:218456981:GAAAAAGA:G	218456981	NA,G	NA,GAAAAAGA	NA,1	NA,inf	NA,inf	NA,0.57552	0.000127105	0.00025463
2	chr2:218913125:G:A	218913125	NA,A	NA,G	NA,1	NA,-inf	NA,inf	NA,0.577355	0.000127047	0.000254533
2	chr2:218533388:C:G	218533388	G,NA	C,NA	1,NA	-inf,NA	inf,NA	1.45868,NA	0.000126843	0.000254575
2	chr2:218418638:C:T	218418638	NA,T	NA,C	NA,1	NA,-inf	NA,inf	NA,0.579078	0.000126629	0.00025368
2	chr2:218675618:G:A	218675618	NA,A	NA,G	NA,1	NA,-inf	NA,inf	NA,0.563075	0.000126549	0.00025355
2	chr2:217959806:C:T	217959806	T,T	C,C	1,1	inf,inf	inf,inf	0.471432,1.51771	0.000126521	0.000253416
2	chr2:217997173:CTG:C	217997173	NA,C	NA,CTG	NA,1	NA,inf	NA,inf	NA,0.56862	0.00012651	0.000253419
2	chr2:218280404:G:A	218280404	NA,A	NA,G	NA,1	NA,-inf	NA,inf	NA,0.585674	0.000126507	0.000253435
2	chr2:217875999:G:A	217875999	NA,A	NA,G	NA,1	NA,inf	NA,inf	NA,0.577474	0.00012646	0.000253327
2	chr2:219010330:C:T	219010330	T,T	C,C	1,1	inf,-inf	inf,inf	1.83658,0.0751821	0.000126363	0.000252294
2	chr2:218691020:G:C	218691020	NA,C	NA,G	NA,1	NA,-inf	NA,inf	NA,0.558738	0.000125718	0.000251883
2	chr2:218342794:T:C	218342794	NA,C	NA,T	NA,1	NA,-inf	NA,inf	NA,0.619232	0.000125704	0.000251868
2	chr2:218803500:T:C	218803500	NA,C	NA,T	NA,1	NA,inf	NA,inf	NA,0.561902	0.000125575	0.000251544
2	chr2:217818946:G:A	217818946	NA,A	NA,G	NA,1	NA,-inf	NA,inf	NA,0.563642	0.000125531	0.000251483
2	chr2:218034950:T:G	218034950	G,G	T,T	1,1	inf,inf	inf,inf	2.48442,0.635977	0.000125472	0.000252258
2	chr2:218447115:C:T	218447115	NA,T	NA,C	NA,1	NA,inf	NA,inf	NA,0.565447	0.000125466	0.000251334
2	chr2:219140586:T:C	219140586	C,C	T,T	1,1	inf,-inf	inf,inf	1.71283,0.0149746	0.000125343	0.000248496
2	chr2:219007374:T:G	219007374	NA,G	NA,T	NA,1	NA,inf	NA,inf	NA,0.568831	0.000125233	0.000250855
2	chr2:218081816:G:A	218081816	NA,A	NA,G	NA,1	NA,-inf	NA,inf	NA,0.586985	0.000125214	0.000250873
2	chr2:219086176:T:C	219086176	NA,C	NA,T	NA,1	NA,-inf	NA,inf	NA,0.572072	0.000125053	0.000250572
2	chr2:217860501:T:C	217860501	NA,C	NA,T	NA,1	NA,inf	NA,inf	NA,0.582783	0.000124898	0.000250203
2	chr2:218804418:T:C	218804418	C,C	T,T	1,1	-inf,-inf	inf,inf	2.41009,0.773572	0.000124839	0.000251625
2	chr2:217884968:C:T	217884968	NA,T	NA,C	NA,1	NA,-inf	NA,inf	NA,0.558746	0.000124804	0.000250023
2	chr2:219053055:T:A	219053055	NA,A	NA,T	NA,1	NA,-inf	NA,inf	NA,0.605478	0.000124716	0.00024992
2	chr2:218579388:T:C	218579388	NA,C	NA,T	NA,1	NA,-inf	NA,inf	NA,0.595094	0.000124611	0.000249691
2	chr2:217950972:T:C	217950972	C,NA	T,NA	1,NA	-inf,NA	inf,NA	0.721856,NA	0.000124451	0.000249206
2	chr2:218618052:A:C	218618052	NA,C	NA,A	NA,1	NA,-inf	NA,inf	NA,0.542726	0.000124297	0.000249038
2	chr2:218702320:A:G	218702320	NA,G	NA,A	NA,1	NA,-inf	NA,inf	NA,0.550446	0.000124202	0.000248847
2	chr2:218038559:G:A	218038559	A,A	G,G	1,1	inf,inf	inf,inf	2.33155,0.757082	0.000124154	0.000249528
2	chr2:217811082:A:C	217811082	NA,C	NA,A	NA,1	NA,-inf	NA,inf	NA,0.545382	0.000124069	0.000248547
2	chr2:219146815:A:T	219146815	T,NA	A,NA	1,NA	-inf,NA	inf,NA	0.736282,NA	0.000124008	0.000248011
2	chr2:218067983:T:C	218067983	C,C	T,T	1,1	inf,inf	inf,inf	2.30599,0.96557	0.000124005	0.000249291
2	chr2:217749830:T:C	217749830	NA,C	NA,T	NA,1	NA,-inf	NA,inf	NA,0.552992	0.000123967	0.000248345
2	chr2:218652931:C:T	218652931	NA,T	NA,C	NA,1	NA,-inf	NA,inf	NA,0.540625	0.000123898	0.000248238
2	chr2:218459594:G:T	218459594	T,NA	G,NA	1,NA	inf,NA	inf,NA	1.11025,NA	0.000123814	0.00024842
2	chr2:217965692:G:A	217965692	NA,A	NA,G	NA,1	NA,inf	NA,inf	NA,0.550658	0.000123813	0.000248012
2	chr2:218512383:A:T	218512383	NA,T	NA,A	NA,1	NA,-inf	NA,inf	NA,0.576153	0.000123619	0.000247658
2	chr2:218608011:G:A	218608011	A,A	G,G	1,1	-inf,-inf	inf,inf	3.38448,0.164945	0.000123616	0.000250348
2	chr2:218211680:T:C	218211680	C,C	T,T	1,1	inf,inf	inf,inf	1.77851,0.339425	0.000123596	0.000247277
2	chr2:217789580:G:A	217789580	NA,A	NA,G	NA,1	NA,inf	NA,inf	NA,0.559916	0.000123552	0.0002475
2	chr2:217997329:G:A	217997329	NA,A	NA,G	NA,1	NA,-inf	NA,inf	NA,0.563381	0.000123545	0.000247527
2	chr2:218643649:A:T	218643649	T,T	A,A	1,1	-inf,-inf	inf,inf	3.34671,0.22995	0.000123491	0.000250051
2	chr2:219156568:T:C	219156568	NA,C	NA,T	NA,1	NA,inf	NA,inf	NA,0.5545	0.000123438	0.000247252
2	chr2:218514513:ACCT:A	218514513	NA,A	NA,ACCT	NA,1	NA,inf	NA,inf	NA,0.554196	0.000123413	0.000247222
2	chr2:218507304:T:G	218507304	NA,G	NA,T	NA,1	NA,-inf	NA,inf	NA,0.557576	0.000123293	0.000246945
2	chr2:218422556:G:T	218422556	NA,T	NA,G	NA,1	NA,inf	NA,inf	NA,0.548258	0.000123231	0.000246834
2	chr2:219023787:C:T	219023787	NA,T	NA,C	NA,1	NA,-inf	NA,inf	NA,0.550816	0.000123173	0.000246613
2	chr2:219006241:C:T	219006241	NA,T	NA,C	NA,1	NA,inf	NA,inf	NA,0.556193	0.000123116	0.000246619
2	chr2:218479442:G:T	218479442	T,T	G,G	1,1	-inf,-inf	inf,inf	3.39196,0.153335	0.000122909	0.000248937
2	chr2:218715019:AAGTT:A	218715019	NA,A	NA,AAGTT	NA,1	NA,-inf	NA,inf	NA,0.543682	0.00012285	0.000246138
2	chr2:218942054:C:A	218942054	NA,A	NA,C	NA,1	NA,inf	NA,inf	NA,0.560195	0.00012283	0.000246041
2	chr2:218298113:C:T	218298113	T,T	C,C	1,1	inf,-inf	inf,inf	4.61669,1.24403	0.000122715	0.000456993
2	chr2:218295898:T:C	218295898	C,C	T,T	1,1	inf,-inf	inf,inf	4.6141,1.24441	0.00012255	0.000455589
2	chr2:217976616:C:T	217976616	NA,T	NA,C	NA,1	NA,-inf	NA,inf	NA,0.549965	0.000122507	0.000245431
2	chr2:218716606:G:A	218716606	NA,A	NA,G	NA,1	NA,-inf	NA,inf	NA,0.541213	0.000122418	0.000245272
2	chr2:217889010:T:A	217889010	NA,A	NA,T	NA,1	NA,-inf	NA,inf	NA,0.55653	0.000122366	0.000245163
2	chr2:218798025:CAG:C	218798025	NA,C	NA,CAG	NA,1	NA,-inf	NA,inf	NA,0.560962	0.000122237	0.000244852
2	chr2:218869713:C:T	218869713	NA,T	NA,C	NA,1	NA,-inf	NA,inf	NA,0.55307	0.000122196	0.000244814
2	chr2:218541060:C:A	218541060	NA,A	NA,C	NA,1	NA,-inf	NA,inf	NA,0.581151	0.00012214	0.000244726
2	chr2:218674228:TA:T	218674228	NA,T	NA,TA	NA,1	NA,-inf	NA,inf	NA,0.538554	0.000122046	0.000244526
2	chr2:217819365:G:A	217819365	NA,A	NA,G	NA,1	NA,inf	NA,inf	NA,0.541983	0.000121902	0.000244198
2	chr2:218188138:A:G	218188138	NA,G	NA,A	NA,1	NA,-inf	NA,inf	NA,0.560068	0.000121883	0.000244176
2	chr2:217996436:G:C	217996436	NA,C	NA,G	NA,1	NA,inf	NA,inf	NA,0.537736	0.00012184	0.000244063
2	chr2:217996435:G:T	217996435	NA,T	NA,G	NA,1	NA,inf	NA,inf	NA,0.537736	0.00012184	0.000244063
2	chr2:218213392:C:T	218213392	T,T	C,C	1,1	inf,inf	inf,inf	1.71918,0.42041	0.000121763	0.000243628
2	chr2:217851622:C:T	217851622	T,NA	C,NA	1,NA	inf,NA	inf,NA	0.869107,NA	0.000121735	0.000243575
2	chr2:218028061:G:A	218028061	NA,A	NA,G	NA,1	NA,-inf	NA,inf	NA,0.52417	0.000121468	0.000243361
2	chr2:218994063:G:A	218994063	NA,A	NA,G	NA,1	NA,inf	NA,inf	NA,0.542897	0.000121402	0.000243182
2	chr2:218056448:G:A	218056448	NA,A	NA,G	NA,1	NA,-inf	NA,inf	NA,0.566801	0.000121172	0.000242774
2	chr2:218991633:G:A	218991633	NA,A	NA,G	NA,1	NA,inf	NA,inf	NA,0.56269	0.000121139	0.000242754
2	chr2:218613470:C:T	218613470	T,T	C,C	1,1	inf,inf	inf,inf	3.38688,0.150484	0.000121128	0.000245441
2	chr2:218660306:G:A	218660306	NA,A	NA,G	NA,1	NA,-inf	NA,inf	NA,0.525991	0.000121123	0.000242678
2	chr2:218647007:CAACAG:C	218647007	C,C	CAACAG,CAACAG	1,1	-inf,-inf	inf,inf	3.33341,0.227155	0.000121028	0.000245047
2	chr2:219068179:T:C	219068179	NA,C	NA,T	NA,1	NA,inf	NA,inf	NA,0.557373	0.000120998	0.000242399
2	chr2:217872547:T:C	217872547	NA,C	NA,T	NA,1	NA,inf	NA,inf	NA,0.538282	0.000120924	0.000242214
2	chr2:218768544:T:G	218768544	NA,G	NA,T	NA,1	NA,-inf	NA,inf	NA,0.532332	0.000120859	0.000242144
2	chr2:218700250:C:A	218700250	NA,A	NA,C	NA,1	NA,-inf	NA,inf	NA,0.571084	0.000120845	0.000242143
2	chr2:217984091:C:T	217984091	NA,T	NA,C	NA,1	NA,-inf	NA,inf	NA,0.605456	0.000120782	0.000242044
2	chr2:217937440:C:T	217937440	NA,T	NA,C	NA,1	NA,-inf	NA,inf	NA,0.551715	0.000120773	0.00024197
2	chr2:219153567:C:T	219153567	NA,T	NA,C	NA,1	NA,inf	NA,inf	NA,0.536972	0.000120741	0.000241838
2	chr2:218612600:C:T	218612600	NA,T	NA,C	NA,1	NA,-inf	NA,inf	NA,0.540227	0.000120613	0.000241578
2	chr2:218030197:G:A	218030197	NA,A	NA,G	NA,1	NA,-inf	NA,inf	NA,0.519127	0.000120556	0.000241535
2	chr2:219172722:G:A	219172722	A,A	G,G	1,1	inf,inf	inf,inf	1.19439,0.124532	0.000120406	0.000238539
2	chr2:218392703:T:C	218392703	C,C	T,T	1,1	inf,inf	inf,inf	0.60325,1.3296	0.00012039	0.000241139
2	chr2:217887059:C:G	217887059	NA,G	NA,C	NA,1	NA,inf	NA,inf	NA,0.54517	0.000120251	0.000240908
2	chr2:217731441:G:A	217731441	NA,A	NA,G	NA,1	NA,-inf	NA,inf	NA,0.52907	0.000120223	0.00024083
2	chr2:218992283:G:A	218992283	NA,A	NA,G	NA,1	NA,inf	NA,inf	NA,0.535264	0.000120115	0.000240605
2	chr2:217896719:C:T	217896719	NA,T	NA,C	NA,1	NA,-inf	NA,inf	NA,0.537383	0.000120013	0.000240436
2	chr2:219142669:A:G	219142669	NA,G	NA,A	NA,1	NA,inf	NA,inf	NA,0.532775	0.000120002	0.000240368
2	chr2:218639255:G:A	218639255	NA,A	NA,G	NA,1	NA,-inf	NA,inf	NA,0.519346	0.000119966	0.000240358
2	chr2:218459700:AGTG:A	218459700	A,NA	AGTG,NA	1,NA	-inf,NA	inf,NA	2.44776,NA	0.000119925	0.000242092
2	chr2:218924520:C:T	218924520	NA,T	NA,C	NA,1	NA,-inf	NA,inf	NA,0.533344	0.000119925	0.000240297
2	chr2:217860951:G:A	217860951	NA,A	NA,G	NA,1	NA,inf	NA,inf	NA,0.553593	0.000119829	0.000240049
2	chr2:219174654:C:T	219174654	NA,T	NA,C	NA,1	NA,inf	NA,inf	NA,0.536526	0.000119782	0.00023994
2	chr2:218718915:A:G	218718915	NA,G	NA,A	NA,1	NA,-inf	NA,inf	NA,0.529105	0.000119726	0.000239879
2	chr2:218410459:G:A	218410459	NA,A	NA,G	NA,1	NA,-inf	NA,inf	NA,0.555889	0.000119662	0.000239753
2	chr2:218888425:C:T	218888425	NA,T	NA,C	NA,1	NA,-inf	NA,inf	NA,0.536426	0.000119567	0.000239546
2	chr2:218632691:GGT:G	218632691	NA,G	NA,GGT	NA,1	NA,-inf	NA,inf	NA,0.601179	0.000119474	0.000239428
2	chr2:219144943:G:A	219144943	A,A	G,G	1,1	inf,-inf	inf,inf	1.68839,0.00997388	0.00011934	0.000236623
2	chr2:218619354:C:G	218619354	G,G	C,C	1,1	-inf,-inf	inf,inf	3.35661,0.165772	0.00011921	0.000241424
2	chr2:218161391:A:G	218161391	NA,G	NA,A	NA,1	NA,-inf	NA,inf	NA,0.549683	0.000119203	0.000238809
2	chr2:218804279:A:G	218804279	G,G	A,A	1,1	-inf,-inf	inf,inf	2.31726,0.801106	0.000119177	0.000240052
2	chr2:217844910:A:T	217844910	NA,T	NA,A	NA,1	NA,inf	NA,inf	NA,0.538933	0.000119176	0.000238724
2	chr2:217753258:T:G	217753258	NA,G	NA,T	NA,1	NA,inf	NA,inf	NA,0.531016	0.000119075	0.000238527
2	chr2:217933213:C:G	217933213	NA,G	NA,C	NA,1	NA,-inf	NA,inf	NA,0.514686	0.00011901	0.000238396
2	chr2:218707053:A:AC	218707053	NA,AC	NA,A	NA,1	NA,-inf	NA,inf	NA,0.521011	0.000118886	0.000238195
2	chr2:218007249:C:T	218007249	NA,T	NA,C	NA,1	NA,inf	NA,inf	NA,0.524486	0.000118848	0.000238074
2	chr2:218213393:G:A	218213393	NA,A	NA,G	NA,1	NA,-inf	NA,inf	NA,0.549815	0.000118824	0.000238046
2	chr2:218989440:G:A	218989440	NA,A	NA,G	NA,1	NA,-inf	NA,inf	NA,0.535742	0.000118806	0.000238006
2	chr2:218930464:G:A	218930464	NA,A	NA,G	NA,1	NA,-inf	NA,inf	NA,0.531465	0.000118782	0.000237974
2	chr2:218467958:G:A	218467958	NA,A	NA,G	NA,1	NA,-inf	NA,inf	NA,0.592938	0.000118597	0.000237685
2	chr2:219061063:T:C	219061063	NA,C	NA,T	NA,1	NA,inf	NA,inf	NA,0.542648	0.000118497	0.000237389
2	chr2:218717885:G:A	218717885	NA,A	NA,G	NA,1	NA,-inf	NA,inf	NA,0.521587	0.000118443	0.000237309
2	chr2:218282001:G:A	218282001	A,A	G,G	1,1	-inf,-inf	inf,inf	0.159236,1.61344	0.000118322	0.000237098
2	chr2:218647982:A:C	218647982	NA,C	NA,A	NA,1	NA,-inf	NA,inf	NA,0.544607	0.000118299	0.000236998
2	chr2:218930615:CA:C	218930615	NA,C	NA,CA	NA,1	NA,inf	NA,inf	NA,0.518367	0.000118197	0.000236746
2	chr2:218022161:A:T	218022161	NA,T	NA,A	NA,1	NA,inf	NA,inf	NA,0.497169	0.000118166	0.000236679
2	chr2:217969097:C:T	217969097	NA,T	NA,C	NA,1	NA,-inf	NA,inf	NA,0.525478	0.000118162	0.000236726
2	chr2:217860105:C:T	217860105	NA,T	NA,C	NA,1	NA,inf	NA,inf	NA,0.517828	0.000118157	0.000236687
2	chr2:217982098:G:T	217982098	T,T	G,G	1,1	inf,inf	inf,inf	1.74747,0.689083	0.000118105	0.000236684
2	chr2:218021006:TTAGA:T	218021006	NA,T	NA,TTAGA	NA,1	NA,-inf	NA,inf	NA,0.508075	0.000118057	0.000236529
2	chr2:218798166:C:A	218798166	A,A	C,C	1,1	-inf,-inf	inf,inf	2.33426,0.778266	0.000117834	0.000237262
2	chr2:218555144:T:G	218555144	NA,G	NA,T	NA,1	NA,-inf	NA,inf	NA,0.587299	0.000117803	0.000236092
2	chr2:217992163:A:T	217992163	NA,T	NA,A	NA,1	NA,-inf	NA,inf	NA,0.517196	0.000117757	0.000235915
2	chr2:218575513:C:T	218575513	NA,T	NA,C	NA,1	NA,-inf	NA,inf	NA,0.586867	0.000117741	0.000235968
2	chr2:218040672:A:G	218040672	G,G	A,A	1,1	inf,inf	inf,inf	2.36243,0.699281	0.000117706	0.000236585
2	chr2:217948483:G:A	217948483	NA,A	NA,G	NA,1	NA,-inf	NA,inf	NA,0.507827	0.000117697	0.000235788
2	chr2:217746492:G:A	217746492	NA,A	NA,G	NA,1	NA,-inf	NA,inf	NA,0.514428	0.000117692	0.00023577
2	chr2:217748980:C:T	217748980	NA,T	NA,C	NA,1	NA,-inf	NA,inf	NA,0.516489	0.00011764	0.000235671
2	chr2:218208295:C:T	218208295	T,T	C,C	1,1	-inf,inf	inf,inf	6.09111,0.232517	0.000117573	0.00126701
2	chr2:218039699:C:G	218039699	G,NA	C,NA	1,NA	inf,NA	inf,NA	1.17289,NA	0.00011754	0.00023569
2	chr2:219148939:A:G	219148939	NA,G	NA,A	NA,1	NA,inf	NA,inf	NA,0.519936	0.000117435	0.00023523
2	chr2:219068359:C:T	219068359	NA,T	NA,C	NA,1	NA,-inf	NA,inf	NA,0.527624	0.000117368	0.000235171
2	chr2:218395928:C:A	218395928	A,A	C,C	1,1	-inf,inf	inf,inf	3.75053,1.25662	0.00011734	0.0002581
2	chr2:218223298:G:A	218223298	NA,A	NA,G	NA,1	NA,-inf	NA,inf	NA,0.489572	0.00011732	0.000235025
2	chr2:219142782:T:C	219142782	NA,C	NA,T	NA,1	NA,inf	NA,inf	NA,0.516466	0.000117078	0.000234512
2	chr2:217915591:C:T	217915591	NA,T	NA,C	NA,1	NA,-inf	NA,inf	NA,0.518271	0.000116884	0.000234151
2	chr2:218039157:G:A	218039157	A,A	G,G	1,1	inf,inf	inf,inf	2.27244,0.765184	0.000116873	0.000234864
2	chr2:217920859:C:T	217920859	NA,T	NA,C	NA,1	NA,inf	NA,inf	NA,0.513988	0.000116799	0.000233965
2	chr2:218768476:A:G	218768476	NA,G	NA,A	NA,1	NA,-inf	NA,inf	NA,0.507715	0.000116667	0.000233745
2	chr2:218584761:C:A	218584761	NA,A	NA,C	NA,1	NA,-inf	NA,inf	NA,0.579831	0.000116645	0.000233772
2	chr2:218988804:C:T	218988804	NA,T	NA,C	NA,1	NA,-inf	NA,inf	NA,0.522168	0.000116555	0.000233497
2	chr2:218517896:T:G	218517896	NA,G	NA,T	NA,1	NA,-inf	NA,inf	NA,0.578996	0.000116466	0.000233413
2	chr2:218274067:G:A	218274067	NA,A	NA,G	NA,1	NA,inf	NA,inf	NA,0.500863	0.000116367	0.000233098
2	chr2:218194696:A:G	218194696	NA,G	NA,A	NA,1	NA,-inf	NA,inf	NA,0.547899	0.000116346	0.000233076
2	chr2:218423287:C:T	218423287	NA,T	NA,C	NA,1	NA,-inf	NA,inf	NA,0.519847	0.000116339	0.000233067
2	chr2:217974682:C:G	217974682	NA,G	NA,C	NA,1	NA,inf	NA,inf	NA,0.513418	0.000116335	0.000233046
2	chr2:219026092:C:T	219026092	NA,T	NA,C	NA,1	NA,-inf	NA,inf	NA,0.493575	0.000116307	0.000233031
2	chr2:217839516:T:C	217839516	C,NA	T,NA	1,NA	inf,NA	inf,NA	0.789552,NA	0.000116274	0.000232973
2	chr2:218407831:A:G	218407831	G,NA	A,NA	1,NA	inf,NA	inf,NA	0.916459,NA	0.000116245	0.000233021
2	chr2:217974853:CCTG:C	217974853	NA,C	NA,CCTG	NA,1	NA,inf	NA,inf	NA,0.512543	0.000116192	0.000232759
2	chr2:217859449:C:T	217859449	NA,T	NA,C	NA,1	NA,inf	NA,inf	NA,0.530158	0.000116178	0.000232737
2	chr2:219154118:A:G	219154118	NA,G	NA,A	NA,1	NA,inf	NA,inf	NA,0.511403	0.000116144	0.000232646
2	chr2:218625708:C:T	218625708	NA,T	NA,C	NA,1	NA,inf	NA,inf	NA,0.55465	0.00011611	0.000232629
2	chr2:217862125:C:A	217862125	NA,A	NA,C	NA,1	NA,inf	NA,inf	NA,0.530779	0.000116065	0.00023251
2	chr2:218483277:A:C	218483277	NA,C	NA,A	NA,1	NA,-inf	NA,inf	NA,0.543228	0.000116045	0.000232521
2	chr2:217754469:T:C	217754469	NA,C	NA,T	NA,1	NA,-inf	NA,inf	NA,0.508905	0.000115853	0.000232095
2	chr2:218653492:G:A	218653492	NA,A	NA,G	NA,1	NA,-inf	NA,inf	NA,0.494803	0.000115831	0.000232073
2	chr2:218709943:C:T	218709943	NA,T	NA,C	NA,1	NA,-inf	NA,inf	NA,0.502467	0.000115785	0.000231981
2	chr2:217922644:C:T	217922644	NA,T	NA,C	NA,1	NA,inf	NA,inf	NA,0.513973	0.000115694	0.000231763
2	chr2:219159335:T:C	219159335	C,NA	T,NA	1,NA	-inf,NA	inf,NA	0.69902,NA	0.000115636	0.000231282
2	chr2:217900009:G:A	217900009	NA,A	NA,G	NA,1	NA,inf	NA,inf	NA,0.520285	0.000115618	0.000231613
2	chr2:217965762:G:A	217965762	NA,A	NA,G	NA,1	NA,-inf	NA,inf	NA,0.576457	0.000115614	0.000231691
2	chr2:218858656:A:G	218858656	NA,G	NA,A	NA,1	NA,-inf	NA,inf	NA,0.505366	0.000115597	0.000231617
2	chr2:218459983:C:T	218459983	NA,T	NA,C	NA,1	NA,-inf	NA,inf	NA,0.512771	0.000115587	0.000231516
2	chr2:219147408:C:T	219147408	NA,T	NA,C	NA,1	NA,-inf	NA,inf	NA,0.518694	0.000115567	0.000231552
2	chr2:218429420:G:A	218429420	NA,A	NA,G	NA,1	NA,inf	NA,inf	NA,0.498623	0.000115532	0.000231426
2	chr2:218708283:T:C	218708283	NA,C	NA,T	NA,1	NA,inf	NA,inf	NA,0.549878	0.000115487	0.000231379
2	chr2:218227282:AAG:A	218227282	NA,A	NA,AAG	NA,1	NA,-inf	NA,inf	NA,0.478439	0.000115447	0.000231274
2	chr2:218552789:G:A	218552789	NA,A	NA,G	NA,1	NA,inf	NA,inf	NA,0.506356	0.000115339	0.00023105
2	chr2:218167142:G:A	218167142	NA,A	NA,G	NA,1	NA,inf	NA,inf	NA,0.500525	0.000115255	0.000230869
2	chr2:218329513:T:C	218329513	NA,C	NA,T	NA,1	NA,-inf	NA,inf	NA,0.520237	0.000115224	0.000230838
2	chr2:218601986:T:C	218601986	NA,C	NA,T	NA,1	NA,-inf	NA,inf	NA,0.491114	0.000115147	0.000230705
2	chr2:218399184:G:C	218399184	NA,C	NA,G	NA,1	NA,-inf	NA,inf	NA,0.514749	0.000115061	0.0002305
2	chr2:217861099:T:A	217861099	NA,A	NA,T	NA,1	NA,inf	NA,inf	NA,0.524357	0.00011506	0.000230495
2	chr2:218676864:A:G	218676864	NA,G	NA,A	NA,1	NA,-inf	NA,inf	NA,0.497196	0.000114886	0.00023018
2	chr2:217840304:C:T	217840304	NA,T	NA,C	NA,1	NA,inf	NA,inf	NA,0.512214	0.000114876	0.000230121
2	chr2:219147395:T:A	219147395	NA,A	NA,T	NA,1	NA,-inf	NA,inf	NA,0.513993	0.000114812	0.000230039
2	chr2:218002823:A:G	218002823	NA,G	NA,A	NA,1	NA,inf	NA,inf	NA,0.499148	0.00011467	0.000229711
2	chr2:218768494:C:T	218768494	NA,T	NA,C	NA,1	NA,-inf	NA,inf	NA,0.495474	0.000114669	0.000229742
2	chr2:218224893:C:G	218224893	NA,G	NA,C	NA,1	NA,-inf	NA,inf	NA,0.524001	0.000114628	0.000229639
2	chr2:218350200:G:A	218350200	NA,A	NA,G	NA,1	NA,inf	NA,inf	NA,0.544606	0.000114608	0.00022958
2	chr2:218165996:C:T	218165996	NA,T	NA,C	NA,1	NA,inf	NA,inf	NA,0.496236	0.000114555	0.000229468
2	chr2:218795332:G:A	218795332	NA,A	NA,G	NA,1	NA,inf	NA,inf	NA,0.504503	0.000114551	0.000229482
2	chr2:219058139:C:A	219058139	NA,A	NA,C	NA,1	NA,-inf	NA,inf	NA,0.51265	0.00011454	0.000229493
2	chr2:218582400:A:G	218582400	NA,G	NA,A	NA,1	NA,-inf	NA,inf	NA,0.565032	0.000114353	0.000229176
2	chr2:218768508:T:A	218768508	NA,A	NA,T	NA,1	NA,-inf	NA,inf	NA,0.493223	0.000114303	0.00022901
2	chr2:218142848:G:A	218142848	NA,A	NA,G	NA,1	NA,inf	NA,inf	NA,0.499841	0.000114256	0.00022888
2	chr2:218112830:A:G	218112830	G,NA	A,NA	1,NA	-inf,NA	inf,NA	2.47406,NA	0.00011424	0.000230961
2	chr2:219170383:C:T	219170383	T,T	C,C	1,1	inf,inf	inf,inf	1.15819,0.149546	0.000114091	0.00022607
2	chr2:217984780:G:A	217984780	NA,A	NA,G	NA,1	NA,inf	NA,inf	NA,0.500069	0.000114068	0.000228503
2	chr2:218719067:G:A	218719067	NA,A	NA,G	NA,1	NA,-inf	NA,inf	NA,0.491478	0.000114029	0.000228462
2	chr2:218080894:C:T	218080894	NA,T	NA,C	NA,1	NA,inf	NA,inf	NA,0.496869	0.000114012	0.000228386
2	chr2:218523902:T:G	218523902	NA,G	NA,T	NA,1	NA,-inf	NA,inf	NA,0.502842	0.000113995	0.000228328
2	chr2:218069935:G:A	218069935	A,A	G,G	1,1	inf,inf	inf,inf	2.64891,0.544205	0.000113856	0.000229211
2	chr2:218511305:C:T	218511305	NA,T	NA,C	NA,1	NA,-inf	NA,inf	NA,0.529126	0.000113843	0.000228109
2	chr2:218708001:A:G	218708001	NA,G	NA,A	NA,1	NA,-inf	NA,inf	NA,0.490401	0.000113834	0.000228071
2	chr2:219083377:G:T	219083377	NA,T	NA,G	NA,1	NA,-inf	NA,inf	NA,0.506989	0.000113734	0.000227885
2	chr2:218738929:G:A	218738929	NA,A	NA,G	NA,1	NA,-inf	NA,inf	NA,0.489103	0.000113732	0.000227865
2	chr2:218407766:T:C	218407766	NA,C	NA,T	NA,1	NA,-inf	NA,inf	NA,0.55186	0.000113718	0.000227903
2	chr2:218196415:C:T	218196415	NA,T	NA,C	NA,1	NA,-inf	NA,inf	NA,0.510442	0.000113664	0.00022771
2	chr2:218316627:C:G	218316627	NA,G	NA,C	NA,1	NA,inf	NA,inf	NA,0.456329	0.000113628	0.000227632
2	chr2:217801286:G:A	217801286	NA,A	NA,G	NA,1	NA,-inf	NA,inf	NA,0.498697	0.000113519	0.000227429
2	chr2:219109752:C:T	219109752	NA,T	NA,C	NA,1	NA,-inf	NA,inf	NA,0.507891	0.000113422	0.000227259
2	chr2:217906939:G:A	217906939	NA,A	NA,G	NA,1	NA,-inf	NA,inf	NA,0.495305	0.000113219	0.000226821
2	chr2:218958362:A:T	218958362	NA,T	NA,A	NA,1	NA,inf	NA,inf	NA,0.498215	0.000112911	0.000226206
2	chr2:218312172:C:A	218312172	A,A	C,C	1,1	inf,-inf	inf,inf	4.52968,1.23601	0.000112853	0.00039919
2	chr2:218467935:T:C	218467935	NA,C	NA,T	NA,1	NA,inf	NA,inf	NA,0.533727	0.000112853	0.000226103
2	chr2:218718542:C:T	218718542	NA,T	NA,C	NA,1	NA,-inf	NA,inf	NA,0.483695	0.000112792	0.000225984
2	chr2:217862010:T:C	217862010	NA,C	NA,T	NA,1	NA,inf	NA,inf	NA,0.50979	0.000112749	0.000225868
2	chr2:218391125:G:A	218391125	NA,A	NA,G	NA,1	NA,inf	NA,inf	NA,0.504693	0.000112744	0.000225847
2	chr2:218390197:A:G	218390197	NA,G	NA,A	NA,1	NA,inf	NA,inf	NA,0.504693	0.000112744	0.000225847
2	chr2:218948013:C:G	218948013	NA,G	NA,C	NA,1	NA,inf	NA,inf	NA,0.516823	0.000112739	0.000225908
2	chr2:218529883:C:T	218529883	NA,T	NA,C	NA,1	NA,-inf	NA,inf	NA,0.554322	0.000112707	0.000225875
2	chr2:218917195:T:C	218917195	C,NA	T,NA	1,NA	inf,NA	inf,NA	0.967043,NA	0.000112639	0.000226087
2	chr2:217861980:T:C	217861980	NA,C	NA,T	NA,1	NA,inf	NA,inf	NA,0.508854	0.000112605	0.000225579
2	chr2:217930633:T:G	217930633	G,G	T,T	1,1	-inf,-inf	inf,inf	0.975377,0.699298	0.0001126	0.000225831
2	chr2:218312599:G:A	218312599	NA,A	NA,G	NA,1	NA,-inf	NA,inf	NA,0.502374	0.000112587	0.000225552
2	chr2:218838667:G:A	218838667	NA,A	NA,G	NA,1	NA,-inf	NA,inf	NA,0.5277	0.000112538	0.000225522
2	chr2:218964026:C:T	218964026	NA,T	NA,C	NA,1	NA,inf	NA,inf	NA,0.500154	0.000112538	0.000225427
2	chr2:218466835:A:G	218466835	NA,G	NA,A	NA,1	NA,inf	NA,inf	NA,0.488797	0.000112534	0.000225431
2	chr2:218522903:T:A	218522903	A,NA	T,NA	1,NA	inf,NA	inf,NA	1.073,NA	0.0001125	0.000225164
2	chr2:218454684:T:C	218454684	NA,C	NA,T	NA,1	NA,inf	NA,inf	NA,0.488405	0.000112472	0.000225308
2	chr2:218862582:C:T	218862582	NA,T	NA,C	NA,1	NA,-inf	NA,inf	NA,0.494081	0.000112426	0.000225239
2	chr2:218503697:G:A	218503697	NA,A	NA,G	NA,1	NA,inf	NA,inf	NA,0.487119	0.000112282	0.000224927
2	chr2:218102860:T:G	218102860	NA,G	NA,T	NA,1	NA,-inf	NA,inf	NA,0.564805	0.000112238	0.000224935
2	chr2:218833420:A:G	218833420	NA,G	NA,A	NA,1	NA,-inf	NA,inf	NA,0.490162	0.000112126	0.00022471
2	chr2:218215945:A:G	218215945	NA,G	NA,A	NA,1	NA,-inf	NA,inf	NA,0.429253	0.000111985	0.000224346
2	chr2:218717938:G:A	218717938	NA,A	NA,G	NA,1	NA,-inf	NA,inf	NA,0.481281	0.0001119	0.000224198
2	chr2:219172835:G:A	219172835	A,NA	G,NA	1,NA	-inf,NA	inf,NA	0.833078,NA	0.000111849	0.00022369
2	chr2:218964278:G:A	218964278	NA,A	NA,G	NA,1	NA,inf	NA,inf	NA,0.479142	0.000111763	0.000223847
2	chr2:219088874:G:A	219088874	A,A	G,G	1,1	inf,-inf	inf,inf	1.66037,0.0779869	0.000111703	0.000221586
2	chr2:219090711:C:A	219090711	NA,A	NA,C	NA,1	NA,-inf	NA,inf	NA,0.481533	0.000111673	0.000223773
2	chr2:217913058:C:G	217913058	NA,G	NA,C	NA,1	NA,inf	NA,inf	NA,0.482788	0.000111647	0.000223658
2	chr2:218576184:G:T	218576184	NA,T	NA,G	NA,1	NA,-inf	NA,inf	NA,0.468351	0.000111643	0.000223681
2	chr2:218719182:C:T	218719182	NA,T	NA,C	NA,1	NA,-inf	NA,inf	NA,0.479413	0.000111633	0.000223663
2	chr2:218641405:C:T	218641405	NA,T	NA,C	NA,1	NA,-inf	NA,inf	NA,0.468313	0.000111597	0.00022359
2	chr2:218601188:A:T	218601188	NA,T	NA,A	NA,1	NA,-inf	NA,inf	NA,0.467968	0.000111578	0.000223551
2	chr2:219152127:A:G	219152127	NA,G	NA,A	NA,1	NA,inf	NA,inf	NA,0.486013	0.000111561	0.000223512
2	chr2:217850381:T:C	217850381	NA,C	NA,T	NA,1	NA,inf	NA,inf	NA,0.490391	0.00011155	0.000223458
2	chr2:218704166:G:T	218704166	NA,T	NA,G	NA,1	NA,-inf	NA,inf	NA,0.509836	0.000111516	0.000223473
2	chr2:217764212:C:T	217764212	NA,T	NA,C	NA,1	NA,inf	NA,inf	NA,0.484768	0.000111499	0.000223354
2	chr2:218697952:G:A	218697952	A,A	G,G	1,1	-inf,-inf	inf,inf	3.27159,0.191813	0.000111456	0.000225576
2	chr2:218874911:G:A	218874911	NA,A	NA,G	NA,1	NA,inf	NA,inf	NA,0.489734	0.000111427	0.000223224
2	chr2:218222862:C:T	218222862	NA,T	NA,C	NA,1	NA,-inf	NA,inf	NA,0.493602	0.000111386	0.000223145
2	chr2:218781747:T:C	218781747	NA,C	NA,T	NA,1	NA,inf	NA,inf	NA,0.522869	0.000111355	0.00022308
2	chr2:217910685:G:A	217910685	NA,A	NA,G	NA,1	NA,inf	NA,inf	NA,0.488503	0.000111345	0.00022305
2	chr2:218790943:TGCCTGCCTCA:T	218790943	NA,T	NA,TGCCTGCCTCA	NA,1	NA,inf	NA,inf	NA,0.477442	0.000111222	0.000222802
2	chr2:218556825:C:G	218556825	NA,G	NA,C	NA,1	NA,inf	NA,inf	NA,0.479584	0.000111109	0.000222578
2	chr2:218993399:G:A	218993399	NA,A	NA,G	NA,1	NA,-inf	NA,inf	NA,0.488805	0.000111107	0.000222606
2	chr2:218208450:C:T	218208450	NA,T	NA,C	NA,1	NA,-inf	NA,inf	NA,0.493334	0.000111052	0.000222477
2	chr2:218189714:AG:A	218189714	A,A	AG,AG	1,1	-inf,inf	inf,inf	6.14817,0.24158	0.000111036	0.00137648
2	chr2:218927754:G:A	218927754	NA,A	NA,G	NA,1	NA,inf	NA,inf	NA,0.467652	0.000111008	0.000222349
2	chr2:218549922:A:G	218549922	NA,G	NA,A	NA,1	NA,-inf	NA,inf	NA,0.510388	0.000110987	0.000222384
2	chr2:218527098:A:G	218527098	NA,G	NA,A	NA,1	NA,-inf	NA,inf	NA,0.51034	0.00011098	0.00022237
2	chr2:218750618:C:T	218750618	NA,T	NA,C	NA,1	NA,inf	NA,inf	NA,0.519371	0.000110967	0.000222321
2	chr2:218462147:A:C	218462147	C,NA	A,NA	1,NA	-inf,NA	inf,NA	0.764338,NA	0.000110947	0.000221996
2	chr2:218674076:A:C	218674076	C,C	A,A	1,1	-inf,-inf	inf,inf	3.26287,0.226728	0.00011092	0.0002245
2	chr2:218337489:C:T	218337489	NA,T	NA,C	NA,1	NA,-inf	NA,inf	NA,0.496946	0.000110904	0.000222196
2	chr2:218840334:C:A	218840334	NA,A	NA,C	NA,1	NA,-inf	NA,inf	NA,0.516276	0.000110871	0.000222178
2	chr2:218944013:C:T	218944013	NA,T	NA,C	NA,1	NA,inf	NA,inf	NA,0.466737	0.000110842	0.000222017
2	chr2:218508290:A:T	218508290	T,NA	A,NA	1,NA	inf,NA	inf,NA	0.636344,NA	0.000110814	0.00022214
2	chr2:218273967:C:T	218273967	NA,T	NA,C	NA,1	NA,inf	NA,inf	NA,0.466087	0.000110777	0.000221901
2	chr2:217753430:G:A	217753430	NA,A	NA,G	NA,1	NA,-inf	NA,inf	NA,0.470672	0.000110624	0.000221626
2	chr2:218358186:T:C	218358186	NA,C	NA,T	NA,1	NA,inf	NA,inf	NA,0.465758	0.000110532	0.000221421
2	chr2:218686553:G:A	218686553	A,NA	G,NA	1,NA	inf,NA	inf,NA	0.888411,NA	0.000110512	0.00022154
2	chr2:218263372:G:C	218263372	C,C	G,G	1,1	inf,-inf	inf,inf	0.0198555,1.55471	0.000110482	0.000221346
2	chr2:218372614:G:T	218372614	T,T	G,G	1,1	inf,inf	inf,inf	4.60607,1.18948	0.000110386	0.000371723
2	chr2:218008079:C:T	218008079	NA,T	NA,C	NA,1	NA,inf	NA,inf	NA,0.513269	0.000110379	0.000221167
2	chr2:218921480:ATTC:A	218921480	NA,A	NA,ATTC	NA,1	NA,-inf	NA,inf	NA,0.477688	0.000110297	0.000220978
2	chr2:218541438:C:T	218541438	T,NA	C,NA	1,NA	inf,NA	inf,NA	0.885257,NA	0.000110262	0.000221042
2	chr2:219135576:T:C	219135576	NA,C	NA,T	NA,1	NA,-inf	NA,inf	NA,0.480806	0.00011025	0.000220912
2	chr2:218408104:C:T	218408104	NA,T	NA,C	NA,1	NA,inf	NA,inf	NA,0.468602	0.0001102	0.000220744
2	chr2:218555878:TCC:T	218555878	T,NA	TCC,NA	1,NA	inf,NA	inf,NA	0.633495,NA	0.000110182	0.000220874
2	chr2:218000279:T:C	218000279	NA,C	NA,T	NA,1	NA,inf	NA,inf	NA,0.47018	0.000110126	0.000220601
2	chr2:218276863:T:C	218276863	NA,C	NA,T	NA,1	NA,inf	NA,inf	NA,0.463336	0.000110062	0.000220468
2	chr2:218159710:CA:C	218159710	C,C	CA,CA	1,1	-inf,-inf	inf,inf	1.28766,1.06008	0.000110059	0.000220515
2	chr2:218959682:C:T	218959682	NA,T	NA,C	NA,1	NA,inf	NA,inf	NA,0.47205	0.000110047	0.000220439
2	chr2:218526326:G:C	218526326	NA,C	NA,G	NA,1	NA,inf	NA,inf	NA,0.472426	0.00011003	0.000220417
2	chr2:218033788:C:T	218033788	NA,T	NA,C	NA,1	NA,-inf	NA,inf	NA,0.488446	0.000110022	0.000220425
2	chr2:218048646:A:G	218048646	G,G	A,A	1,1	inf,inf	inf,inf	2.37018,0.642076	0.000109875	0.000220839
2	chr2:217948865:G:A	217948865	NA,A	NA,G	NA,1	NA,-inf	NA,inf	NA,0.482424	0.000109832	0.000220038
2	chr2:218491556:G:C	218491556	NA,C	NA,G	NA,1	NA,inf	NA,inf	NA,0.470311	0.000109713	0.000219781
2	chr2:218105402:C:T	218105402	NA,T	NA,C	NA,1	NA,-inf	NA,inf	NA,0.49574	0.000109705	0.000219789
2	chr2:217964955:G:A	217964955	A,A	G,G	1,1	-inf,inf	inf,inf	1.06824,0.354607	0.000109683	0.000219504
2	chr2:217930668:C:T	217930668	NA,T	NA,C	NA,1	NA,-inf	NA,inf	NA,0.453123	0.000109653	0.000219671
2	chr2:218479979:C:G	218479979	NA,G	NA,C	NA,1	NA,-inf	NA,inf	NA,0.533277	0.00010962	0.000219687
2	chr2:218736425:G:C	218736425	NA,C	NA,G	NA,1	NA,-inf	NA,inf	NA,0.463084	0.000109598	0.000219582
2	chr2:218876299:C:A	218876299	NA,A	NA,C	NA,1	NA,inf	NA,inf	NA,0.477018	0.00010951	0.000219384
2	chr2:218506870:C:T	218506870	NA,T	NA,C	NA,1	NA,inf	NA,inf	NA,0.469082	0.000109438	0.000219228
2	chr2:217811280:GT:G	217811280	NA,G	NA,GT	NA,1	NA,-inf	NA,inf	NA,0.469633	0.000109375	0.000219117
2	chr2:218581192:G:A	218581192	NA,A	NA,G	NA,1	NA,-inf	NA,inf	NA,0.453272	0.000109329	0.000219045
2	chr2:219044011:CCTTCTGCGCA:C	219044011	C,C	CCTTCTGCGCA,CCTTCTGCGCA	1,1	-inf,inf	inf,inf	1.3969,0.0327365	0.000109318	0.000215801
2	chr2:218356687:A:G	218356687	NA,G	NA,A	NA,1	NA,inf	NA,inf	NA,0.463145	0.000109225	0.000218805
2	chr2:218800992:T:A	218800992	A,A	T,T	1,1	-inf,-inf	inf,inf	2.71813,0.393746	0.000109207	0.00022032
2	chr2:218176201:A:G	218176201	NA,G	NA,A	NA,1	NA,inf	NA,inf	NA,0.460969	0.000109189	0.000218718
2	chr2:218119881:G:A	218119881	A,A	G,G	1,1	-inf,-inf	inf,inf	3.93492,1.05452	0.000109165	0.000244329
2	chr2:218163863:C:T	218163863	NA,T	NA,C	NA,1	NA,inf	NA,inf	NA,0.467361	0.000109082	0.000218512
2	chr2:217920877:T:C	217920877	NA,C	NA,T	NA,1	NA,inf	NA,inf	NA,0.470407	0.000109027	0.00021841
2	chr2:217745996:C:A	217745996	NA,A	NA,C	NA,1	NA,-inf	NA,inf	NA,0.462645	0.000108942	0.000218251
2	chr2:218338214:A:G	218338214	NA,G	NA,A	NA,1	NA,inf	NA,inf	NA,0.461554	0.000108837	0.000218045
2	chr2:217801700:G:A	217801700	NA,A	NA,G	NA,1	NA,-inf	NA,inf	NA,0.46574	0.000108812	0.000218001
2	chr2:218029341:T:C	218029341	C,NA	T,NA	1,NA	inf,NA	inf,NA	1.11024,NA	0.0001088	0.000218151
2	chr2:218934058:C:T	218934058	NA,T	NA,C	NA,1	NA,inf	NA,inf	NA,0.470903	0.00010867	0.000217703
2	chr2:218236683:C:T	218236683	NA,T	NA,C	NA,1	NA,-inf	NA,inf	NA,0.48434	0.000108615	0.000217593
2	chr2:217846709:A:G	217846709	NA,G	NA,A	NA,1	NA,inf	NA,inf	NA,0.470468	0.000108531	0.000217411
2	chr2:218450334:G:A	218450334	NA,A	NA,G	NA,1	NA,inf	NA,inf	NA,0.461965	0.000108472	0.000217295
2	chr2:218660859:A:G	218660859	NA,G	NA,A	NA,1	NA,-inf	NA,inf	NA,0.477301	0.000108391	0.000217145
2	chr2:218244668:A:G	218244668	NA,G	NA,A	NA,1	NA,-inf	NA,inf	NA,0.482467	0.000108357	0.000217077
2	chr2:218121084:C:T	218121084	NA,T	NA,C	NA,1	NA,inf	NA,inf	NA,0.454948	0.000108333	0.000217002
2	chr2:218197195:C:T	218197195	NA,T	NA,C	NA,1	NA,inf	NA,inf	NA,0.463906	0.000108258	0.00021686
2	chr2:218609277:T:G	218609277	NA,G	NA,T	NA,1	NA,-inf	NA,inf	NA,0.46315	0.000108252	0.000216827
2	chr2:217962796:T:C	217962796	NA,C	NA,T	NA,1	NA,inf	NA,inf	NA,0.475766	0.000108063	0.000216488
2	chr2:218877482:C:A	218877482	NA,A	NA,C	NA,1	NA,inf	NA,inf	NA,0.46649	0.000108034	0.000216428
2	chr2:218088656:C:T	218088656	T,T	C,C	1,1	inf,inf	inf,inf	1.80532,0.38167	0.000107979	0.000216191
2	chr2:219163041:CCTT:C	219163041	NA,C	NA,CCTT	NA,1	NA,-inf	NA,inf	NA,0.465678	0.000107961	0.000216324
2	chr2:217776787:A:G	217776787	NA,G	NA,A	NA,1	NA,inf	NA,inf	NA,0.455516	0.000107912	0.000216171
2	chr2:218173717:G:A	218173717	NA,A	NA,G	NA,1	NA,inf	NA,inf	NA,0.448597	0.000107896	0.000216141
2	chr2:218268114:G:A	218268114	NA,A	NA,G	NA,1	NA,inf	NA,inf	NA,0.445932	0.000107856	0.00021605
2	chr2:218241413:G:A	218241413	NA,A	NA,G	NA,1	NA,-inf	NA,inf	NA,0.47163	0.000107853	0.000216068
2	chr2:218271251:C:G	218271251	NA,G	NA,C	NA,1	NA,inf	NA,inf	NA,0.447094	0.000107801	0.000215945
2	chr2:217858415:G:A	217858415	NA,A	NA,G	NA,1	NA,inf	NA,inf	NA,0.464287	0.000107798	0.00021594
2	chr2:218128398:G:T	218128398	NA,T	NA,G	NA,1	NA,-inf	NA,inf	NA,0.481822	0.000107693	0.000215758
2	chr2:218881904:A:G	218881904	NA,G	NA,A	NA,1	NA,-inf	NA,inf	NA,0.510264	0.000107596	0.00021561
2	chr2:218564672:G:A	218564672	NA,A	NA,G	NA,1	NA,inf	NA,inf	NA,0.455775	0.000107562	0.000215472
2	chr2:218468568:T:C	218468568	NA,C	NA,T	NA,1	NA,-inf	NA,inf	NA,0.458097	0.000107237	0.000214794
2	chr2:217807196:G:A	217807196	NA,A	NA,G	NA,1	NA,-inf	NA,inf	NA,0.45184	0.000107233	0.000214821
2	chr2:218888198:C:T	218888198	NA,T	NA,C	NA,1	NA,-inf	NA,inf	NA,0.456726	0.000107191	0.00021475
2	chr2:219156766:A:G	219156766	NA,G	NA,A	NA,1	NA,-inf	NA,inf	NA,0.435375	0.000107185	0.00021475
2	chr2:218243633:G:A	218243633	NA,A	NA,G	NA,1	NA,-inf	NA,inf	NA,0.425891	0.000107169	0.000214691
2	chr2:217969280:C:T	217969280	NA,T	NA,C	NA,1	NA,inf	NA,inf	NA,0.473558	0.000107137	0.000214636
2	chr2:218743678:G:GTTTTGT	218743678	NA,GTTTTGT	NA,G	NA,1	NA,-inf	NA,inf	NA,0.446136	0.000107133	0.000214642
2	chr2:218720756:G:A	218720756	NA,A	NA,G	NA,1	NA,inf	NA,inf	NA,0.492228	0.000107128	0.000214627
2	chr2:217991820:A:G	217991820	NA,G	NA,A	NA,1	NA,-inf	NA,inf	NA,0.45804	0.000107123	0.000214617
2	chr2:218060043:G:A	218060043	NA,A	NA,G	NA,1	NA,-inf	NA,inf	NA,0.441603	0.000107089	0.000214519
2	chr2:218606628:C:T	218606628	NA,T	NA,C	NA,1	NA,-inf	NA,inf	NA,0.507841	0.000107067	0.000214557
2	chr2:218121085:G:A	218121085	NA,A	NA,G	NA,1	NA,-inf	NA,inf	NA,0.475707	0.000106804	0.000213977
2	chr2:218599370:G:A	218599370	NA,A	NA,G	NA,1	NA,inf	NA,inf	NA,0.447301	0.000106775	0.000213893
2	chr2:217979296:T:C	217979296	NA,C	NA,T	NA,1	NA,-inf	NA,inf	NA,0.451114	0.000106684	0.000213731
2	chr2:219001577:G:A	219001577	NA,A	NA,G	NA,1	NA,-inf	NA,inf	NA,0.439042	0.000106632	0.000213652
2	chr2:218462734:G:T	218462734	NA,T	NA,G	NA,1	NA,inf	NA,inf	NA,0.449223	0.00010661	0.000213565
2	chr2:217979292:A:T	217979292	NA,T	NA,A	NA,1	NA,-inf	NA,inf	NA,0.450602	0.000106609	0.000213581
2	chr2:218872840:G:A	218872840	NA,A	NA,G	NA,1	NA,inf	NA,inf	NA,0.457067	0.000106586	0.000213527
2	chr2:218768461:T:C	218768461	NA,C	NA,T	NA,1	NA,-inf	NA,inf	NA,0.442483	0.000106577	0.000213528
2	chr2:218006194:C:T	218006194	NA,T	NA,C	NA,1	NA,inf	NA,inf	NA,0.446751	0.000106479	0.0002133
2	chr2:218007652:AACTGGCTCCCT:A	218007652	NA,A	NA,AACTGGCTCCCT	NA,1	NA,inf	NA,inf	NA,0.485625	0.000106428	0.000213249
2	chr2:218736126:C:CACCAT	218736126	NA,CACCAT	NA,C	NA,1	NA,-inf	NA,inf	NA,0.44144	0.000106413	0.000213201
2	chr2:218765791:C:T	218765791	NA,T	NA,C	NA,1	NA,inf	NA,inf	NA,0.486997	0.000106396	0.000213161
2	chr2:217977400:C:A	217977400	NA,A	NA,C	NA,1	NA,-inf	NA,inf	NA,0.508209	0.000106281	0.000212975
2	chr2:217733109:G:A	217733109	NA,A	NA,G	NA,1	NA,-inf	NA,inf	NA,0.44305	0.000106229	0.000212811
2	chr2:217811981:C:T	217811981	T,T	C,C	1,1	-inf,-inf	inf,inf	1.0581,0.976953	0.000106155	0.000212508
2	chr2:217826642:T:C	217826642	NA,C	NA,T	NA,1	NA,inf	NA,inf	NA,0.455314	0.000106022	0.000212384
2	chr2:219013448:C:T	219013448	NA,T	NA,C	NA,1	NA,-inf	NA,inf	NA,0.44621	0.000105947	0.000212173
2	chr2:218824848:C:T	218824848	NA,T	NA,C	NA,1	NA,-inf	NA,inf	NA,0.431165	0.000105889	0.000212124
2	chr2:218840410:T:C	218840410	NA,C	NA,T	NA,1	NA,-inf	NA,inf	NA,0.44661	0.000105888	0.000212199
2	chr2:218751155:CTCATGTTTGGCTCTG:C	218751155	C,C	CTCATGTTTGGCTCTG,CTCATGTTTGGCTCTG	1,1	-inf,-inf	inf,inf	3.01714,0.365466	0.000105871	0.000213916
2	chr2:218390458:C:G	218390458	NA,G	NA,C	NA,1	NA,inf	NA,inf	NA,0.462676	0.000105848	0.000212085
2	chr2:218464449:G:A	218464449	NA,A	NA,G	NA,1	NA,inf	NA,inf	NA,0.442799	0.000105692	0.000211725
2	chr2:219048036:A:G	219048036	G,G	A,A	1,1	-inf,inf	inf,inf	1.3795,0.0478551	0.000105642	0.00020857
2	chr2:218579392:G:A	218579392	NA,A	NA,G	NA,1	NA,-inf	NA,inf	NA,0.428032	0.000105575	0.000211523
2	chr2:218720888:C:T	218720888	NA,T	NA,C	NA,1	NA,-inf	NA,inf	NA,0.43405	0.000105385	0.00021114
2	chr2:218421002:G:A	218421002	NA,A	NA,G	NA,1	NA,inf	NA,inf	NA,0.446693	0.000105355	0.000211045
2	chr2:218559906:G:T	218559906	NA,T	NA,G	NA,1	NA,inf	NA,inf	NA,0.440487	0.000105301	0.000210941
2	chr2:217798862:C:T	217798862	T,NA	C,NA	1,NA	inf,NA	inf,NA	0.756142,NA	0.000105274	0.00021091
2	chr2:218697954:G:A	218697954	NA,A	NA,G	NA,1	NA,-inf	NA,inf	NA,0.461177	0.000105271	0.000210949
2	chr2:219041979:A:G	219041979	G,G	A,A	1,1	-inf,inf	inf,inf	1.36982,0.0661997	0.000105217	0.000207754
2	chr2:218772097:G:A	218772097	NA,A	NA,G	NA,1	NA,-inf	NA,inf	NA,0.43254	0.00010518	0.000210729
2	chr2:217763740:C:T	217763740	NA,T	NA,C	NA,1	NA,-inf	NA,inf	NA,0.443374	0.000105179	0.000210709
2	chr2:218157854:A:C	218157854	C,C	A,A	1,1	-inf,-inf	inf,inf	1.26157,1.05275	0.000105024	0.000210428
2	chr2:218937578:G:T	218937578	NA,T	NA,G	NA,1	NA,inf	NA,inf	NA,0.444976	0.000104979	0.000210309
2	chr2:217809133:C:T	217809133	NA,T	NA,C	NA,1	NA,-inf	NA,inf	NA,0.438863	0.000104974	0.000210311
2	chr2:218131053:T:C	218131053	NA,C	NA,T	NA,1	NA,-inf	NA,inf	NA,0.510194	0.000104913	0.000210246
2	chr2:218424976:A:G	218424976	NA,G	NA,A	NA,1	NA,-inf	NA,inf	NA,0.429075	0.000104886	0.000210118
2	chr2:218533214:T:C	218533214	NA,C	NA,T	NA,1	NA,inf	NA,inf	NA,0.437323	0.000104846	0.000210029
2	chr2:218138099:A:G	218138099	NA,G	NA,A	NA,1	NA,-inf	NA,inf	NA,0.509456	0.000104818	0.000210056
2	chr2:218159992:TGAAC:T	218159992	T,T	TGAAC,TGAAC	1,1	-inf,-inf	inf,inf	1.25397,1.05881	0.000104753	0.000209885
2	chr2:218938345:C:T	218938345	NA,T	NA,C	NA,1	NA,inf	NA,inf	NA,0.443231	0.000104738	0.000209826
2	chr2:218218423:C:T	218218423	NA,T	NA,C	NA,1	NA,inf	NA,inf	NA,0.468473	0.000104678	0.00020972
2	chr2:218838208:C:T	218838208	NA,T	NA,C	NA,1	NA,-inf	NA,inf	NA,0.438069	0.000104677	0.000209772
2	chr2:218775897:T:C	218775897	C,C	T,T	1,1	-inf,-inf	inf,inf	3.0645,0.288652	0.000104407	0.000211164
2	chr2:218825434:G:GGA	218825434	NA,GGA	NA,G	NA,1	NA,inf	NA,inf	NA,0.437959	0.000104405	0.000209154
2	chr2:218424813:C:T	218424813	NA,T	NA,C	NA,1	NA,-inf	NA,inf	NA,0.445288	0.000104362	0.000209101
2	chr2:217991881:C:T	217991881	NA,T	NA,C	NA,1	NA,inf	NA,inf	NA,0.421259	0.000104231	0.000208757
2	chr2:217751144:C:T	217751144	NA,T	NA,C	NA,1	NA,-inf	NA,inf	NA,0.428398	0.000104216	0.000208778
2	chr2:218757286:A:G	218757286	NA,G	NA,A	NA,1	NA,inf	NA,inf	NA,0.433952	0.000104207	0.000208759
2	chr2:219081397:G:C	219081397	NA,C	NA,G	NA,1	NA,-inf	NA,inf	NA,0.413271	0.000104123	0.000208619
2	chr2:218791400:A:G	218791400	NA,G	NA,A	NA,1	NA,inf	NA,inf	NA,0.433723	0.000104102	0.000208549
2	chr2:217740487:C:T	217740487	NA,T	NA,C	NA,1	NA,-inf	NA,inf	NA,0.427693	0.000104079	0.000208505
2	chr2:217741972:AG:A	217741972	NA,A	NA,AG	NA,1	NA,-inf	NA,inf	NA,0.427559	0.000104061	0.000208469
2	chr2:218047681:G:A	218047681	NA,A	NA,G	NA,1	NA,inf	NA,inf	NA,0.405972	0.000104031	0.000208372
2	chr2:217754556:A:T	217754556	NA,T	NA,A	NA,1	NA,inf	NA,inf	NA,0.433072	0.000103985	0.000208302
2	chr2:218902482:G:A	218902482	NA,A	NA,G	NA,1	NA,-inf	NA,inf	NA,0.430039	0.00010393	0.000208214
2	chr2:218573940:A:G	218573940	NA,G	NA,A	NA,1	NA,-inf	NA,inf	NA,0.415642	0.000103834	0.000208034
2	chr2:217935063:C:T	217935063	NA,T	NA,C	NA,1	NA,inf	NA,inf	NA,0.439162	0.000103806	0.000207944
2	chr2:217988668:G:A	217988668	A,A	G,G	1,1	inf,inf	inf,inf	2.18865,0.0799775	0.000103794	0.000208101
2	chr2:218067093:TC:T	218067093	T,NA	TC,NA	1,NA	-inf,NA	inf,NA	1.97203,NA	0.000103761	0.000208569
2	chr2:218720668:C:T	218720668	NA,T	NA,C	NA,1	NA,-inf	NA,inf	NA,0.422223	0.000103679	0.000207722
2	chr2:218539110:G:A	218539110	NA,A	NA,G	NA,1	NA,inf	NA,inf	NA,0.42885	0.000103671	0.000207676
2	chr2:218864426:T:C	218864426	NA,C	NA,T	NA,1	NA,-inf	NA,inf	NA,0.452689	0.000103588	0.00020756
2	chr2:217960099:C:T	217960099	NA,T	NA,C	NA,1	NA,inf	NA,inf	NA,0.44212	0.000103542	0.000207429
2	chr2:218844544:C:T	218844544	NA,T	NA,C	NA,1	NA,inf	NA,inf	NA,0.443638	0.000103477	0.000207325
2	chr2:218995781:G:T	218995781	NA,T	NA,G	NA,1	NA,-inf	NA,inf	NA,0.434911	0.00010338	0.000207123
2	chr2:218226249:A:G	218226249	NA,G	NA,A	NA,1	NA,inf	NA,inf	NA,0.415324	0.00010324	0.00020681
2	chr2:218029746:C:T	218029746	T,T	C,C	1,1	inf,inf	inf,inf	2.3036,0.649813	0.000103227	0.000207445
2	chr2:218792230:T:C	218792230	NA,C	NA,T	NA,1	NA,inf	NA,inf	NA,0.427007	0.000103189	0.00020672
2	chr2:218718247:T:G	218718247	G,NA	T,NA	1,NA	inf,NA	inf,NA	0.926372,NA	0.000103135	0.00020664
2	chr2:217764094:C:T	217764094	T,NA	C,NA	1,NA	inf,NA	inf,NA	0.707181,NA	0.000103048	0.000206454
2	chr2:218988245:A:G	218988245	NA,G	NA,A	NA,1	NA,inf	NA,inf	NA,0.434124	0.000102985	0.000206295
2	chr2:218974957:G:A	218974957	NA,A	NA,G	NA,1	NA,inf	NA,inf	NA,0.418813	0.000102978	0.000206258
2	chr2:217922940:T:C	217922940	NA,C	NA,T	NA,1	NA,inf	NA,inf	NA,0.426843	0.000102875	0.000206085
2	chr2:218069536:T:G	218069536	NA,G	NA,T	NA,1	NA,inf	NA,inf	NA,0.416658	0.000102833	0.000205997
2	chr2:218196579:C:T	218196579	NA,T	NA,C	NA,1	NA,-inf	NA,inf	NA,0.462641	0.000102819	0.000205976
2	chr2:218159998:G:A	218159998	A,A	G,G	1,1	-inf,-inf	inf,inf	1.23332,1.06462	0.000102778	0.000205931
2	chr2:217878484:G:A	217878484	NA,A	NA,G	NA,1	NA,-inf	NA,inf	NA,0.427836	0.00010277	0.0002059
2	chr2:218422151:G:A	218422151	NA,A	NA,G	NA,1	NA,inf	NA,inf	NA,0.413219	0.000102731	0.00020583
2	chr2:218791110:A:G	218791110	NA,G	NA,A	NA,1	NA,inf	NA,inf	NA,0.423088	0.00010266	0.000205662
2	chr2:218274850:G:A	218274850	NA,A	NA,G	NA,1	NA,inf	NA,inf	NA,0.428803	0.000102591	0.000205538
2	chr2:218865769:A:G	218865769	NA,G	NA,A	NA,1	NA,-inf	NA,inf	NA,0.444723	0.000102579	0.000205538
2	chr2:218174095:A:T	218174095	T,T	A,A	1,1	inf,-inf	inf,inf	1.48132,0.755783	0.000102511	0.000205299
2	chr2:217827268:C:T	217827268	NA,T	NA,C	NA,1	NA,-inf	NA,inf	NA,0.420601	0.000102498	0.000205337
2	chr2:218277300:G:A	218277300	NA,A	NA,G	NA,1	NA,inf	NA,inf	NA,0.428049	0.000102494	0.000205343
2	chr2:218383261:G:A	218383261	NA,A	NA,G	NA,1	NA,-inf	NA,inf	NA,0.404414	0.000102295	0.00020493
2	chr2:219043528:G:A	219043528	NA,A	NA,G	NA,1	NA,-inf	NA,inf	NA,0.416076	0.000102242	0.000204871
2	chr2:218447462:C:T	218447462	NA,T	NA,C	NA,1	NA,-inf	NA,inf	NA,0.470426	0.000102208	0.000204814
2	chr2:218942689:G:C	218942689	NA,C	NA,G	NA,1	NA,inf	NA,inf	NA,0.42355	0.000102083	0.000204509
2	chr2:218094097:G:A	218094097	A,A	G,G	1,1	-inf,-inf	inf,inf	3.74242,1.09796	0.00010208	0.000222967
2	chr2:218196554:A:G	218196554	NA,G	NA,A	NA,1	NA,-inf	NA,inf	NA,0.4565	0.000102031	0.000204397
2	chr2:218077009:G:A	218077009	NA,A	NA,G	NA,1	NA,-inf	NA,inf	NA,0.414107	0.000102024	0.000204382
2	chr2:218859314:C:A	218859314	NA,A	NA,C	NA,1	NA,inf	NA,inf	NA,0.420591	0.000102014	0.000204365
2	chr2:217988593:T:C	217988593	NA,C	NA,T	NA,1	NA,-inf	NA,inf	NA,0.392925	0.000102005	0.000204347
2	chr2:219024320:C:T	219024320	NA,T	NA,C	NA,1	NA,-inf	NA,inf	NA,0.424988	0.000102001	0.000204375
2	chr2:218751958:A:G	218751958	G,G	A,A	1,1	-inf,-inf	inf,inf	3.01576,0.333293	0.000101874	0.000205841
2	chr2:217807483:G:A	217807483	A,NA	G,NA	1,NA	inf,NA	inf,NA	0.805118,NA	0.000101858	0.000204078
2	chr2:217730855:G:A	217730855	NA,A	NA,G	NA,1	NA,-inf	NA,inf	NA,0.408578	0.000101855	0.000204045
2	chr2:218437900:G:A	218437900	NA,A	NA,G	NA,1	NA,inf	NA,inf	NA,0.4264	0.00010185	0.000204
2	chr2:217925317:T:C	217925317	NA,C	NA,T	NA,1	NA,inf	NA,inf	NA,0.407493	0.000101804	0.00020393
2	chr2:217838380:G:A	217838380	NA,A	NA,G	NA,1	NA,inf	NA,inf	NA,0.413968	0.000101796	0.00020392
2	chr2:218239727:G:A	218239727	NA,A	NA,G	NA,1	NA,-inf	NA,inf	NA,0.360991	0.000101715	0.000203771
2	chr2:218591052:G:A	218591052	NA,A	NA,G	NA,1	NA,-inf	NA,inf	NA,0.400031	0.000101705	0.000203769
2	chr2:218386395:T:C	218386395	NA,C	NA,T	NA,1	NA,inf	NA,inf	NA,0.419658	0.000101646	0.000203618
2	chr2:218872859:G:C	218872859	NA,C	NA,G	NA,1	NA,inf	NA,inf	NA,0.420878	0.000101633	0.000203605
2	chr2:218590664:T:C	218590664	NA,C	NA,T	NA,1	NA,-inf	NA,inf	NA,0.399313	0.000101616	0.000203591
2	chr2:218872604:T:C	218872604	NA,C	NA,T	NA,1	NA,inf	NA,inf	NA,0.42067	0.000101607	0.000203553
2	chr2:218035493:G:A	218035493	NA,A	NA,G	NA,1	NA,-inf	NA,inf	NA,0.435615	0.000101531	0.000203419
2	chr2:217925480:A:G	217925480	NA,G	NA,A	NA,1	NA,inf	NA,inf	NA,0.4052	0.0001015	0.000203321
2	chr2:218646866:C:T	218646866	NA,T	NA,C	NA,1	NA,-inf	NA,inf	NA,0.462905	0.000101466	0.000203326
2	chr2:217924920:G:A	217924920	NA,A	NA,G	NA,1	NA,inf	NA,inf	NA,0.404946	0.000101465	0.000203252
2	chr2:218428786:T:C	218428786	NA,C	NA,T	NA,1	NA,-inf	NA,inf	NA,0.383679	0.000101421	0.000203135
2	chr2:217869242:G:A	217869242	A,NA	G,NA	1,NA	-inf,NA	inf,NA	0.7568,NA	0.000101387	0.00020304
2	chr2:219170437:G:C	219170437	NA,C	NA,G	NA,1	NA,-inf	NA,inf	NA,0.419952	0.000101359	0.000203081
2	chr2:218892557:G:C	218892557	NA,C	NA,G	NA,1	NA,-inf	NA,inf	NA,0.463091	0.000101359	0.000203107
2	chr2:217862002:G:A	217862002	NA,A	NA,G	NA,1	NA,-inf	NA,inf	NA,0.418751	0.000101348	0.000203049
2	chr2:219141334:T:C	219141334	NA,C	NA,T	NA,1	NA,-inf	NA,inf	NA,0.422546	0.000101324	0.000203031
2	chr2:218329101:CA:C	218329101	NA,C	NA,CA	NA,1	NA,inf	NA,inf	NA,0.461965	0.000101321	0.000202955
2	chr2:217927283:T:A	217927283	NA,A	NA,T	NA,1	NA,inf	NA,inf	NA,0.415856	0.000101275	0.000202882
2	chr2:218972841:G:A	218972841	NA,A	NA,G	NA,1	NA,inf	NA,inf	NA,0.409134	0.000101158	0.000202635
2	chr2:219102832:C:T	219102832	NA,T	NA,C	NA,1	NA,-inf	NA,inf	NA,0.412923	0.000101117	0.000202604
2	chr2:219177236:G:A	219177236	NA,A	NA,G	NA,1	NA,-inf	NA,inf	NA,0.411353	0.000101105	0.000202565
2	chr2:217817532:C:T	217817532	T,NA	C,NA	1,NA	inf,NA	inf,NA	0.766968,NA	0.000101021	0.000202359
2	chr2:218988731:C:T	218988731	NA,T	NA,C	NA,1	NA,-inf	NA,inf	NA,0.415906	0.000100988	0.000202313
2	chr2:219041344:C:A	219041344	A,A	C,C	1,1	-inf,inf	inf,inf	1.34672,0.0755501	0.000100967	0.000199398
2	chr2:219116787:C:T	219116787	NA,T	NA,C	NA,1	NA,inf	NA,inf	NA,0.421802	0.000100936	0.000202202
2	chr2:217891704:G:A	217891704	NA,A	NA,G	NA,1	NA,inf	NA,inf	NA,0.414264	0.000100905	0.000202135
2	chr2:218029591:A:G	218029591	G,G	A,A	1,1	inf,inf	inf,inf	2.29383,0.644136	0.000100894	0.000202754
2	chr2:218874443:G:A	218874443	NA,A	NA,G	NA,1	NA,-inf	NA,inf	NA,0.445222	0.000100874	0.000202122
2	chr2:218923081:C:T	218923081	NA,T	NA,C	NA,1	NA,inf	NA,inf	NA,0.414028	0.000100861	0.000202061
2	chr2:218391556:G:A	218391556	NA,A	NA,G	NA,1	NA,-inf	NA,inf	NA,0.461605	0.000100801	0.000201986
2	chr2:218781368:A:G	218781368	NA,G	NA,A	NA,1	NA,inf	NA,inf	NA,0.444311	0.000100709	0.000201767
2	chr2:219041843:C:T	219041843	T,T	C,C	1,1	-inf,inf	inf,inf	1.35008,0.0537284	0.000100687	0.00019883
2	chr2:217912362:G:A	217912362	NA,A	NA,G	NA,1	NA,inf	NA,inf	NA,0.415309	0.000100628	0.000201585
2	chr2:218379449:A:C	218379449	NA,C	NA,A	NA,1	NA,-inf	NA,inf	NA,0.408525	0.000100615	0.00020159
2	chr2:218769999:G:A	218769999	A,A	G,G	1,1	-inf,-inf	inf,inf	2.84042,0.498697	0.00010056	0.00020314
2	chr2:218489750:T:A	218489750	NA,A	NA,T	NA,1	NA,inf	NA,inf	NA,0.404216	0.000100486	0.000201298
2	chr2:218269123:A:G	218269123	NA,G	NA,A	NA,1	NA,inf	NA,inf	NA,0.393045	0.000100477	0.000201271
2	chr2:218584139:G:T	218584139	NA,T	NA,G	NA,1	NA,-inf	NA,inf	NA,0.39005	0.00010038	0.000201114
2	chr2:218710531:A:G	218710531	NA,G	NA,A	NA,1	NA,inf	NA,inf	NA,0.442975	0.000100365	0.000201079
2	chr2:218491787:T:C	218491787	NA,C	NA,T	NA,1	NA,inf	NA,inf	NA,0.442019	0.000100217	0.000200785
2	chr2:218369616:G:T	218369616	T,T	G,G	1,1	inf,inf	inf,inf	4.5651,1.14678	0.000100181	0.000330224
2	chr2:218029973:T:C	218029973	C,C	T,T	1,1	inf,inf	inf,inf	2.29312,0.639393	0.000100128	0.000201207
2	chr2:218014659:C:T	218014659	NA,T	NA,C	NA,1	NA,inf	NA,inf	NA,0.383685	0.000100094	0.000200494
2	chr2:218862745:G:A	218862745	NA,A	NA,G	NA,1	NA,-inf	NA,inf	NA,0.397127	9.99952e-05	0.000200312
2	chr2:217886616:G:A	217886616	NA,A	NA,G	NA,1	NA,inf	NA,inf	NA,0.407026	9.99549e-05	0.000200233
2	chr2:218394048:C:T	218394048	NA,T	NA,C	NA,1	NA,-inf	NA,inf	NA,0.387803	9.99455e-05	0.000200223
2	chr2:218601449:A:C	218601449	NA,C	NA,A	NA,1	NA,-inf	NA,inf	NA,0.452359	9.99433e-05	0.000200275
2	chr2:218030945:G:A	218030945	A,NA	G,NA	1,NA	-inf,NA	inf,NA	0.583829,NA	9.99012e-05	0.000200084
2	chr2:217923969:G:A	217923969	NA,A	NA,G	NA,1	NA,inf	NA,inf	NA,0.393074	9.98915e-05	0.0002001
2	chr2:218136863:C:T	218136863	NA,T	NA,C	NA,1	NA,-inf	NA,inf	NA,0.470405	9.98624e-05	0.000200121
2	chr2:219105501:C:T	219105501	NA,T	NA,C	NA,1	NA,-inf	NA,inf	NA,0.408861	9.98292e-05	0.000200014
2	chr2:217948669:C:T	217948669	NA,T	NA,C	NA,1	NA,-inf	NA,inf	NA,0.387607	9.98156e-05	0.000199965
2	chr2:218499794:G:A	218499794	NA,A	NA,G	NA,1	NA,inf	NA,inf	NA,0.438582	9.97941e-05	0.000199938
2	chr2:218765943:A:G	218765943	G,G	A,A	1,1	-inf,-inf	inf,inf	2.81142,0.516953	9.96786e-05	0.000201331
2	chr2:219002997:C:T	219002997	NA,T	NA,C	NA,1	NA,inf	NA,inf	NA,0.40371	9.96446e-05	0.000199628
2	chr2:217878665:A:G	217878665	NA,G	NA,A	NA,1	NA,-inf	NA,inf	NA,0.403892	9.96052e-05	0.00019956
2	chr2:217983862:T:A	217983862	NA,A	NA,T	NA,1	NA,-inf	NA,inf	NA,0.387843	9.95265e-05	0.000199374
2	chr2:217920040:A:G	217920040	NA,G	NA,A	NA,1	NA,inf	NA,inf	NA,0.39014	9.94855e-05	0.000199285
2	chr2:218011031:C:A	218011031	NA,A	NA,C	NA,1	NA,inf	NA,inf	NA,0.393297	9.94539e-05	0.000199227
2	chr2:219031772:G:A	219031772	NA,A	NA,G	NA,1	NA,-inf	NA,inf	NA,0.402825	9.92409e-05	0.000198837
2	chr2:217959871:G:A	217959871	NA,A	NA,G	NA,1	NA,inf	NA,inf	NA,0.410677	9.9209e-05	0.000198736
2	chr2:217809134:G:A	217809134	A,A	G,G	1,1	inf,inf	inf,inf	0.102786,1.50109	9.91766e-05	0.000198709
2	chr2:218950990:A:AC	218950990	NA,AC	NA,A	NA,1	NA,inf	NA,inf	NA,0.399987	9.904e-05	0.00019841
2	chr2:218884658:A:G	218884658	NA,G	NA,A	NA,1	NA,-inf	NA,inf	NA,0.396306	9.89784e-05	0.000198296
2	chr2:218758826:T:C	218758826	NA,C	NA,T	NA,1	NA,inf	NA,inf	NA,0.43046	9.89719e-05	0.000198286
2	chr2:217994856:T:C	217994856	NA,C	NA,T	NA,1	NA,-inf	NA,inf	NA,0.398046	9.89704e-05	0.000198274
2	chr2:218344623:C:T	218344623	NA,T	NA,C	NA,1	NA,inf	NA,inf	NA,0.389048	9.89052e-05	0.00019813
2	chr2:218208168:T:A	218208168	A,A	T,T	1,1	-inf,-inf	inf,inf	0.0420496,1.51709	9.88846e-05	0.00019812
2	chr2:218388630:G:A	218388630	NA,A	NA,G	NA,1	NA,-inf	NA,inf	NA,0.445361	9.88056e-05	0.000197986
2	chr2:218134532:G:A	218134532	A,A	G,G	1,1	-inf,-inf	inf,inf	3.9298,0.994971	9.87859e-05	0.000221067
2	chr2:217852474:C:T	217852474	NA,T	NA,C	NA,1	NA,inf	NA,inf	NA,0.394552	9.87759e-05	0.000197864
2	chr2:217833529:T:C	217833529	NA,C	NA,T	NA,1	NA,inf	NA,inf	NA,0.39893	9.87115e-05	0.000197743
2	chr2:218341231:T:C	218341231	C,C	T,T	1,1	-inf,-inf	inf,inf	0.00598171,1.64373	9.86948e-05	0.000197959
2	chr2:218185906:A:G	218185906	NA,G	NA,A	NA,1	NA,inf	NA,inf	NA,0.3931	9.8671e-05	0.000197642
2	chr2:218478565:A:G	218478565	NA,G	NA,A	NA,1	NA,inf	NA,inf	NA,0.429103	9.86342e-05	0.000197614
2	chr2:219050877:G:T	219050877	T,T	G,G	1,1	-inf,inf	inf,inf	1.34756,0.048692	9.861e-05	0.000194731
2	chr2:218936198:G:A	218936198	NA,A	NA,G	NA,1	NA,inf	NA,inf	NA,0.382509	9.8557e-05	0.000197417
2	chr2:217853114:C:T	217853114	NA,T	NA,C	NA,1	NA,inf	NA,inf	NA,0.39234	9.85158e-05	0.000197349
2	chr2:219102873:C:T	219102873	NA,T	NA,C	NA,1	NA,-inf	NA,inf	NA,0.39315	9.85112e-05	0.00019738
2	chr2:217849775:G:A	217849775	NA,A	NA,G	NA,1	NA,inf	NA,inf	NA,0.383794	9.84815e-05	0.000197281
2	chr2:218426262:T:C	218426262	NA,C	NA,T	NA,1	NA,-inf	NA,inf	NA,0.393113	9.84745e-05	0.000197248
2	chr2:218056227:TTG:T	218056227	NA,T	NA,TTG	NA,1	NA,inf	NA,inf	NA,0.382104	9.84605e-05	0.000197229
2	chr2:218086522:C:T	218086522	T,T	C,C	1,1	-inf,-inf	inf,inf	2.36969,1.45192	9.84597e-05	0.000199669
2	chr2:218097977:T:C	218097977	NA,C	NA,T	NA,1	NA,-inf	NA,inf	NA,0.410995	9.83873e-05	0.000197113
2	chr2:219022618:G:A	219022618	NA,A	NA,G	NA,1	NA,-inf	NA,inf	NA,0.372915	9.83556e-05	0.000197064
2	chr2:218407422:A:G	218407422	G,G	A,A	1,1	-inf,inf	inf,inf	3.68358,0.25753	9.83197e-05	0.000201135
2	chr2:217743402:C:T	217743402	NA,T	NA,C	NA,1	NA,-inf	NA,inf	NA,0.383713	9.8296e-05	0.00019692
2	chr2:218948481:C:T	218948481	NA,T	NA,C	NA,1	NA,inf	NA,inf	NA,0.394533	9.82939e-05	0.000196916
2	chr2:218311727:A:C	218311727	C,C	A,A	1,1	inf,-inf	inf,inf	4.58242,1.1338	9.82765e-05	0.000360122
2	chr2:218786342:A:G	218786342	NA,G	NA,A	NA,1	NA,-inf	NA,inf	NA,0.382325	9.81386e-05	0.000196601
2	chr2:217967228:G:A	217967228	NA,A	NA,G	NA,1	NA,inf	NA,inf	NA,0.401927	9.81178e-05	0.000196584
2	chr2:218954052:T:G	218954052	NA,G	NA,T	NA,1	NA,inf	NA,inf	NA,0.376022	9.80464e-05	0.000196391
2	chr2:218903884:G:T	218903884	NA,T	NA,G	NA,1	NA,inf	NA,inf	NA,0.398157	9.80239e-05	0.000196372
2	chr2:218557799:C:T	218557799	NA,T	NA,C	NA,1	NA,-inf	NA,inf	NA,0.436145	9.80106e-05	0.000196401
2	chr2:218636410:G:A	218636410	A,A	G,G	1,1	inf,-inf	inf,inf	3.48283,0.0094953	9.79876e-05	0.000198978
2	chr2:218815849:G:A	218815849	NA,A	NA,G	NA,1	NA,inf	NA,inf	NA,0.396585	9.79184e-05	0.000196181
2	chr2:219167745:A:G	219167745	NA,G	NA,A	NA,1	NA,inf	NA,inf	NA,0.387946	9.79155e-05	0.000196111
2	chr2:217928241:G:A	217928241	NA,A	NA,G	NA,1	NA,inf	NA,inf	NA,0.388607	9.7845e-05	0.000196011
2	chr2:219034746:T:C	219034746	NA,C	NA,T	NA,1	NA,-inf	NA,inf	NA,0.391391	9.78176e-05	0.000195985
2	chr2:217827629:A:G	217827629	NA,G	NA,A	NA,1	NA,inf	NA,inf	NA,0.389137	9.78111e-05	0.000195936
2	chr2:218067019:G:A	218067019	NA,A	NA,G	NA,1	NA,-inf	NA,inf	NA,0.36481	9.76587e-05	0.000195657
2	chr2:218874877:C:T	218874877	NA,T	NA,C	NA,1	NA,-inf	NA,inf	NA,0.381366	9.76319e-05	0.000195619
2	chr2:217922686:G:A	217922686	NA,A	NA,G	NA,1	NA,inf	NA,inf	NA,0.386635	9.76107e-05	0.000195541
2	chr2:219081639:T:C	219081639	NA,C	NA,T	NA,1	NA,-inf	NA,inf	NA,0.377885	9.7602e-05	0.000195571
2	chr2:218233268:G:A	218233268	NA,A	NA,G	NA,1	NA,inf	NA,inf	NA,0.414754	9.75745e-05	0.000195463
2	chr2:218024189:T:C	218024189	NA,C	NA,T	NA,1	NA,inf	NA,inf	NA,0.375873	9.7573e-05	0.000195464
2	chr2:218763460:G:A	218763460	A,A	G,G	1,1	-inf,-inf	inf,inf	2.78844,0.525224	9.75338e-05	0.000196991
2	chr2:217908857:C:T	217908857	NA,T	NA,C	NA,1	NA,inf	NA,inf	NA,0.371475	9.75282e-05	0.000195355
2	chr2:218953443:A:G	218953443	NA,G	NA,A	NA,1	NA,inf	NA,inf	NA,0.387712	9.75186e-05	0.000195363
2	chr2:218759826:A:T	218759826	T,T	A,A	1,1	-inf,-inf	inf,inf	2.74894,0.561793	9.74898e-05	0.000196877
2	chr2:218871647:C:G	218871647	G,G	C,C	1,1	-inf,inf	inf,inf	0.708147,1.4518	9.73843e-05	0.000195226
2	chr2:218269394:C:T	218269394	NA,T	NA,C	NA,1	NA,inf	NA,inf	NA,0.369064	9.73796e-05	0.000195071
2	chr2:218741206:G:A	218741206	A,A	G,G	1,1	-inf,-inf	inf,inf	2.79077,0.521988	9.73761e-05	0.000196675
2	chr2:218010558:G:A	218010558	NA,A	NA,G	NA,1	NA,inf	NA,inf	NA,0.375833	9.72848e-05	0.000194882
2	chr2:218975095:A:G	218975095	NA,G	NA,A	NA,1	NA,inf	NA,inf	NA,0.361964	9.72519e-05	0.000194841
2	chr2:218461235:C:T	218461235	NA,T	NA,C	NA,1	NA,inf	NA,inf	NA,0.370039	9.72515e-05	0.000194812
2	chr2:219090713:G:A	219090713	NA,A	NA,G	NA,1	NA,-inf	NA,inf	NA,0.382583	9.71804e-05	0.000194717
2	chr2:217925499:T:C	217925499	NA,C	NA,T	NA,1	NA,inf	NA,inf	NA,0.383685	9.71155e-05	0.000194549
2	chr2:218754827:C:T	218754827	T,T	C,C	1,1	-inf,-inf	inf,inf	2.76264,0.545803	9.70959e-05	0.000196091
2	chr2:217857081:G:A	217857081	NA,A	NA,G	NA,1	NA,inf	NA,inf	NA,0.360037	9.70711e-05	0.000194441
2	chr2:217875763:C:T	217875763	NA,T	NA,C	NA,1	NA,-inf	NA,inf	NA,0.384231	9.70499e-05	0.000194439
2	chr2:218586313:A:G	218586313	NA,G	NA,A	NA,1	NA,-inf	NA,inf	NA,0.361598	9.70204e-05	0.00019438
2	chr2:218648487:T:C	218648487	NA,C	NA,T	NA,1	NA,-inf	NA,inf	NA,0.428184	9.69976e-05	0.000194369
2	chr2:218277165:C:G	218277165	NA,G	NA,C	NA,1	NA,-inf	NA,inf	NA,0.391682	9.69178e-05	0.000194172
2	chr2:217833219:C:T	217833219	NA,T	NA,C	NA,1	NA,-inf	NA,inf	NA,0.376388	9.69131e-05	0.000194155
2	chr2:219130667:G:C	219130667	NA,C	NA,G	NA,1	NA,-inf	NA,inf	NA,0.373621	9.68959e-05	0.000194154
2	chr2:218039970:T:C	218039970	C,NA	T,NA	1,NA	inf,NA	inf,NA	1.02904,NA	9.68832e-05	0.000194183
2	chr2:218214555:A:G	218214555	NA,G	NA,A	NA,1	NA,inf	NA,inf	NA,0.366254	9.68764e-05	0.000194064
2	chr2:218202488:G:A	218202488	NA,A	NA,G	NA,1	NA,inf	NA,inf	NA,0.365756	9.68311e-05	0.000193973
2	chr2:218231498:C:T	218231498	NA,T	NA,C	NA,1	NA,inf	NA,inf	NA,0.365558	9.67915e-05	0.000193894
2	chr2:217968801:CT:C	217968801	NA,C	NA,CT	NA,1	NA,inf	NA,inf	NA,0.39092	9.67883e-05	0.000193919
2	chr2:218765484:T:C	218765484	C,C	T,T	1,1	-inf,-inf	inf,inf	2.75111,0.539364	9.67853e-05	0.000195449
2	chr2:218177466:G:T	218177466	NA,T	NA,G	NA,1	NA,-inf	NA,inf	NA,0.394696	9.67215e-05	0.000193777
2	chr2:217831196:G:A	217831196	NA,A	NA,G	NA,1	NA,inf	NA,inf	NA,0.377979	9.67006e-05	0.000193718
2	chr2:218436132:A:C	218436132	NA,C	NA,A	NA,1	NA,-inf	NA,inf	NA,0.344882	9.65025e-05	0.000193288
2	chr2:218110731:C:T	218110731	NA,T	NA,C	NA,1	NA,-inf	NA,inf	NA,0.440457	9.64426e-05	0.000193265
2	chr2:219021009:C:T	219021009	NA,T	NA,C	NA,1	NA,inf	NA,inf	NA,0.369997	9.63903e-05	0.000193112
2	chr2:218457899:A:T	218457899	NA,T	NA,A	NA,1	NA,-inf	NA,inf	NA,0.422276	9.63868e-05	0.000193145
2	chr2:218614540:C:T	218614540	NA,T	NA,C	NA,1	NA,-inf	NA,inf	NA,0.421508	9.63152e-05	0.000193002
2	chr2:218336496:T:C	218336496	NA,C	NA,T	NA,1	NA,inf	NA,inf	NA,0.368234	9.63142e-05	0.000192957
2	chr2:218648559:G:A	218648559	NA,A	NA,G	NA,1	NA,-inf	NA,inf	NA,0.421763	9.62358e-05	0.000192842
2	chr2:218136836:C:A	218136836	NA,A	NA,C	NA,1	NA,-inf	NA,inf	NA,0.439313	9.62266e-05	0.000192832
2	chr2:218256631:G:A	218256631	A,NA	G,NA	1,NA	inf,NA	inf,NA	0.952468,NA	9.61717e-05	0.000192493
2	chr2:218148611:G:A	218148611	A,A	G,G	1,1	-inf,-inf	inf,inf	3.88074,1.00747	9.60549e-05	0.00021378
2	chr2:217919051:C:T	217919051	T,T	C,C	1,1	-inf,-inf	inf,inf	1.2019,0.605752	9.60536e-05	0.000192781
2	chr2:218818441:G:A	218818441	NA,A	NA,G	NA,1	NA,inf	NA,inf	NA,0.354969	9.60367e-05	0.000192371
2	chr2:217850930:A:G	217850930	NA,G	NA,A	NA,1	NA,-inf	NA,inf	NA,0.362821	9.6021e-05	0.000192366
2	chr2:217822806:A:G	217822806	NA,G	NA,A	NA,1	NA,-inf	NA,inf	NA,0.370205	9.59929e-05	0.000192307
2	chr2:218860829:G:A	218860829	NA,A	NA,G	NA,1	NA,-inf	NA,inf	NA,0.384707	9.5887e-05	0.000192089
2	chr2:218685344:A:G	218685344	NA,G	NA,A	NA,1	NA,inf	NA,inf	NA,0.405685	9.58789e-05	0.000192091
2	chr2:218282922:G:A	218282922	NA,A	NA,G	NA,1	NA,inf	NA,inf	NA,0.358714	9.58782e-05	0.000192065
2	chr2:218835276:G:A	218835276	A,NA	G,NA	1,NA	inf,NA	inf,NA	0.812735,NA	9.58754e-05	0.000192148
2	chr2:217858030:G:A	217858030	NA,A	NA,G	NA,1	NA,-inf	NA,inf	NA,0.375658	9.58518e-05	0.000192037
2	chr2:218671407:T:A	218671407	NA,A	NA,T	NA,1	NA,inf	NA,inf	NA,0.405143	9.5813e-05	0.00019196
2	chr2:218887363:C:T	218887363	NA,T	NA,C	NA,1	NA,inf	NA,inf	NA,0.366183	9.57716e-05	0.000191859
2	chr2:219024931:A:G	219024931	NA,G	NA,A	NA,1	NA,-inf	NA,inf	NA,0.367382	9.5767e-05	0.000191871
2	chr2:217910576:G:C	217910576	NA,C	NA,G	NA,1	NA,inf	NA,inf	NA,0.365975	9.5754e-05	0.000191813
2	chr2:218949332:T:C	218949332	NA,C	NA,T	NA,1	NA,-inf	NA,inf	NA,0.372064	9.57418e-05	0.000191843
2	chr2:217892291:G:A	217892291	NA,A	NA,G	NA,1	NA,inf	NA,inf	NA,0.381483	9.56793e-05	0.000191678
2	chr2:218333396:G:A	218333396	A,NA	G,NA	1,NA	-inf,NA	inf,NA	0.483573,NA	9.56496e-05	0.000191657
2	chr2:218761366:C:A	218761366	NA,A	NA,C	NA,1	NA,inf	NA,inf	NA,0.401848	9.56039e-05	0.000191538
2	chr2:218235228:A:G	218235228	NA,G	NA,A	NA,1	NA,inf	NA,inf	NA,0.355395	9.55666e-05	0.00019144
2	chr2:219169156:T:C	219169156	NA,C	NA,T	NA,1	NA,-inf	NA,inf	NA,0.376442	9.55535e-05	0.000191464
2	chr2:218416480:A:T	218416480	T,NA	A,NA	1,NA	inf,NA	inf,NA	0.795031,NA	9.54863e-05	0.000191345
2	chr2:218364781:G:A	218364781	NA,A	NA,G	NA,1	NA,-inf	NA,inf	NA,0.382951	9.54446e-05	0.000191216
2	chr2:218806875:A:G	218806875	G,G	A,A	1,1	-inf,-inf	inf,inf	2.1798,0.762906	9.54411e-05	0.000192169
2	chr2:218621718:GCTAGGCTCAATGCC:G	218621718	NA,G	NA,GCTAGGCTCAATGCC	NA,1	NA,inf	NA,inf	NA,0.401062	9.54148e-05	0.000191162
2	chr2:217883805:G:A	217883805	NA,A	NA,G	NA,1	NA,-inf	NA,inf	NA,0.361337	9.53353e-05	0.00019099
2	chr2:218193520:G:C	218193520	NA,C	NA,G	NA,1	NA,-inf	NA,inf	NA,0.373478	9.53157e-05	0.000190949
2	chr2:218146978:T:G	218146978	G,G	T,T	1,1	-inf,-inf	inf,inf	3.88398,0.998723	9.52811e-05	0.000212092
2	chr2:218350421:A:G	218350421	NA,G	NA,A	NA,1	NA,inf	NA,inf	NA,0.380374	9.51609e-05	0.000190645
2	chr2:218051424:G:C	218051424	NA,C	NA,G	NA,1	NA,inf	NA,inf	NA,0.336906	9.5142e-05	0.000190572
2	chr2:218429478:A:G	218429478	NA,G	NA,A	NA,1	NA,-inf	NA,inf	NA,0.411399	9.50658e-05	0.000190498
2	chr2:217997342:G:A	217997342	A,NA	G,NA	1,NA	inf,NA	inf,NA	0.927413,NA	9.50358e-05	0.000190497
2	chr2:218735345:T:G	218735345	NA,G	NA,T	NA,1	NA,-inf	NA,inf	NA,0.376721	9.50234e-05	0.000190356
2	chr2:218203443:C:T	218203443	NA,T	NA,C	NA,1	NA,inf	NA,inf	NA,0.350636	9.50181e-05	0.000190342
2	chr2:218856229:TAGG:T	218856229	T,NA	TAGG,NA	1,NA	inf,NA	inf,NA	0.820098,NA	9.49975e-05	0.000190403
2	chr2:218741329:C:T	218741329	T,T	C,C	1,1	-inf,-inf	inf,inf	2.75256,0.538303	9.49806e-05	0.000191811
2	chr2:218769092:C:T	218769092	T,T	C,C	1,1	-inf,-inf	inf,inf	2.79438,0.498368	9.49739e-05	0.000191823
2	chr2:218379707:G:A	218379707	NA,A	NA,G	NA,1	NA,inf	NA,inf	NA,0.36163	9.49384e-05	0.000190199
2	chr2:218678123:T:A	218678123	NA,A	NA,T	NA,1	NA,-inf	NA,inf	NA,0.351743	9.49272e-05	0.000190159
2	chr2:217938413:G:A	217938413	NA,A	NA,G	NA,1	NA,inf	NA,inf	NA,0.360721	9.49075e-05	0.000190115
2	chr2:218729497:C:G	218729497	NA,G	NA,C	NA,1	NA,-inf	NA,inf	NA,0.372992	9.48311e-05	0.000190005
2	chr2:217919757:A:G	217919757	G,G	A,A	1,1	-inf,-inf	inf,inf	1.18572,0.61328	9.48211e-05	0.000190302
2	chr2:219022917:TG:T	219022917	NA,T	NA,TG	NA,1	NA,inf	NA,inf	NA,0.355244	9.48074e-05	0.000189904
2	chr2:218869917:C:T	218869917	NA,T	NA,C	NA,1	NA,inf	NA,inf	NA,0.350379	9.48053e-05	0.000189901
2	chr2:217729643:T:G	217729643	NA,G	NA,T	NA,1	NA,-inf	NA,inf	NA,0.352177	9.48039e-05	0.000189919
2	chr2:218535841:C:T	218535841	NA,T	NA,C	NA,1	NA,inf	NA,inf	NA,0.389994	9.47191e-05	0.000189777
2	chr2:218929880:A:T	218929880	NA,T	NA,A	NA,1	NA,inf	NA,inf	NA,0.350218	9.46514e-05	0.000189596
2	chr2:218520088:C:T	218520088	NA,T	NA,C	NA,1	NA,inf	NA,inf	NA,0.348185	9.46247e-05	0.000189551
2	chr2:217950582:C:T	217950582	NA,T	NA,C	NA,1	NA,-inf	NA,inf	NA,0.366729	9.46194e-05	0.00018956
2	chr2:218755798:T:C	218755798	C,C	T,T	1,1	-inf,-inf	inf,inf	2.75207,0.535592	9.4615e-05	0.000191072
2	chr2:218756535:C:T	218756535	T,T	C,C	1,1	-inf,-inf	inf,inf	2.74776,0.538948	9.4561e-05	0.00019096
2	chr2:217927394:C:T	217927394	T,NA	C,NA	1,NA	inf,NA	inf,NA	0.642019,NA	9.45276e-05	0.000189353
2	chr2:218773816:A:G	218773816	G,G	A,A	1,1	-inf,-inf	inf,inf	2.77301,0.515191	9.44825e-05	0.000190817
2	chr2:218551949:T:C	218551949	NA,C	NA,T	NA,1	NA,inf	NA,inf	NA,0.346728	9.44611e-05	0.000189224
2	chr2:218396627:G:A	218396627	NA,A	NA,G	NA,1	NA,-inf	NA,inf	NA,0.363011	9.44466e-05	0.000189203
2	chr2:218812578:C:T	218812578	NA,T	NA,C	NA,1	NA,inf	NA,inf	NA,0.379948	9.44103e-05	0.000189179
2	chr2:218530796:C:A	218530796	NA,A	NA,C	NA,1	NA,inf	NA,inf	NA,0.38544	9.43711e-05	0.000189078
2	chr2:217930551:T:C	217930551	NA,C	NA,T	NA,1	NA,-inf	NA,inf	NA,0.357785	9.43707e-05	0.000189058
2	chr2:218975847:G:C	218975847	NA,C	NA,G	NA,1	NA,inf	NA,inf	NA,0.35007	9.43533e-05	0.000188988
2	chr2:218524801:C:T	218524801	NA,T	NA,C	NA,1	NA,inf	NA,inf	NA,0.366015	9.43376e-05	0.000188957
2	chr2:217832762:G:A	217832762	NA,A	NA,G	NA,1	NA,inf	NA,inf	NA,0.361739	9.43239e-05	0.000188962
2	chr2:219116546:T:C	219116546	NA,C	NA,T	NA,1	NA,inf	NA,inf	NA,0.351909	9.43088e-05	0.000188914
2	chr2:218680379:A:T	218680379	NA,T	NA,A	NA,1	NA,inf	NA,inf	NA,0.386242	9.42405e-05	0.000188816
2	chr2:218114032:T:C	218114032	NA,C	NA,T	NA,1	NA,-inf	NA,inf	NA,0.375664	9.42026e-05	0.000188729
2	chr2:218766780:A:G	218766780	G,G	A,A	1,1	-inf,-inf	inf,inf	2.75018,0.53418	9.4193e-05	0.000190218
2	chr2:218946284:G:A	218946284	NA,A	NA,G	NA,1	NA,inf	NA,inf	NA,0.359159	9.41896e-05	0.000188693
2	chr2:218734193:A:G	218734193	G,NA	A,NA	1,NA	inf,NA	inf,NA	0.868911,NA	9.41834e-05	0.000188532
2	chr2:217747798:A:G	217747798	NA,G	NA,A	NA,1	NA,inf	NA,inf	NA,0.351251	9.41821e-05	0.00018867
2	chr2:217987302:A:C	217987302	NA,C	NA,A	NA,1	NA,inf	NA,inf	NA,0.377041	9.4139e-05	0.00018862
2	chr2:219170324:A:G	219170324	NA,G	NA,A	NA,1	NA,inf	NA,inf	NA,0.351987	9.41184e-05	0.000188533
2	chr2:217953453:A:T	217953453	NA,T	NA,A	NA,1	NA,-inf	NA,inf	NA,0.359077	9.39503e-05	0.00018822
2	chr2:218471335:G:A	218471335	NA,A	NA,G	NA,1	NA,-inf	NA,inf	NA,0.400333	9.39441e-05	0.000188248
2	chr2:218766496:G:A	218766496	A,A	G,G	1,1	-inf,-inf	inf,inf	2.77264,0.510436	9.38915e-05	0.000189622
2	chr2:218423464:G:T	218423464	NA,T	NA,G	NA,1	NA,inf	NA,inf	NA,0.358835	9.38653e-05	0.000188032
2	chr2:217938148:C:G	217938148	NA,G	NA,C	NA,1	NA,-inf	NA,inf	NA,0.331261	9.38632e-05	0.00018804
2	chr2:218516130:G:A	218516130	NA,A	NA,G	NA,1	NA,inf	NA,inf	NA,0.353291	9.38464e-05	0.000187972
2	chr2:218344670:A:G	218344670	NA,G	NA,A	NA,1	NA,inf	NA,inf	NA,0.36208	9.38426e-05	0.000187999
2	chr2:217741226:AG:A	217741226	NA,A	NA,AG	NA,1	NA,-inf	NA,inf	NA,0.343901	9.38002e-05	0.000187909
2	chr2:218943473:T:C	218943473	NA,C	NA,T	NA,1	NA,-inf	NA,inf	NA,0.355233	9.37995e-05	0.000187953
2	chr2:217742237:G:A	217742237	NA,A	NA,G	NA,1	NA,-inf	NA,inf	NA,0.343773	9.37857e-05	0.00018788
2	chr2:218409075:T:C	218409075	NA,C	NA,T	NA,1	NA,inf	NA,inf	NA,0.344241	9.3779e-05	0.000187855
2	chr2:218915333:T:C	218915333	NA,C	NA,T	NA,1	NA,inf	NA,inf	NA,0.356089	9.37512e-05	0.000187816
2	chr2:218730987:T:C	218730987	C,C	T,T	1,1	-inf,-inf	inf,inf	2.7329,0.546582	9.37456e-05	0.000189305
2	chr2:219172097:G:A	219172097	NA,A	NA,G	NA,1	NA,-inf	NA,inf	NA,0.360376	9.37393e-05	0.000187828
2	chr2:218276596:T:C	218276596	NA,C	NA,T	NA,1	NA,inf	NA,inf	NA,0.340186	9.3695e-05	0.000187692
2	chr2:218414948:T:G	218414948	NA,G	NA,T	NA,1	NA,inf	NA,inf	NA,0.358975	9.369e-05	0.000187693
2	chr2:219008677:G:A	219008677	NA,A	NA,G	NA,1	NA,-inf	NA,inf	NA,0.338388	9.36596e-05	0.000187654
2	chr2:218950095:C:T	218950095	NA,T	NA,C	NA,1	NA,inf	NA,inf	NA,0.339483	9.36127e-05	0.000187512
2	chr2:218755043:T:C	218755043	C,C	T,T	1,1	-inf,-inf	inf,inf	2.72742,0.550462	9.36029e-05	0.000189012
2	chr2:217885330:C:T	217885330	T,NA	C,NA	1,NA	-inf,NA	inf,NA	0.646793,NA	9.35513e-05	0.000187334
2	chr2:218924654:G:A	218924654	NA,A	NA,G	NA,1	NA,inf	NA,inf	NA,0.351554	9.35152e-05	0.000187344
2	chr2:218762327:G:C	218762327	C,C	G,G	1,1	-inf,-inf	inf,inf	2.73441,0.542812	9.3505e-05	0.000188819
2	chr2:219039065:T:C	219039065	C,C	T,T	1,1	-inf,inf	inf,inf	1.31705,0.0222237	9.34789e-05	0.000184627
2	chr2:218679929:G:A	218679929	NA,A	NA,G	NA,1	NA,inf	NA,inf	NA,0.384411	9.34778e-05	0.00018728
2	chr2:218935339:G:A	218935339	NA,A	NA,G	NA,1	NA,-inf	NA,inf	NA,0.352272	9.34742e-05	0.000187301
2	chr2:218879636:T:C	218879636	NA,C	NA,T	NA,1	NA,inf	NA,inf	NA,0.338286	9.34367e-05	0.000187183
2	chr2:218198627:A:G	218198627	NA,G	NA,A	NA,1	NA,-inf	NA,inf	NA,0.332246	9.34323e-05	0.000187157
2	chr2:218286860:GA:G	218286860	NA,G	NA,GA	NA,1	NA,inf	NA,inf	NA,0.355442	9.34096e-05	0.000187143
2	chr2:219144665:T:C	219144665	NA,C	NA,T	NA,1	NA,-inf	NA,inf	NA,0.343858	9.34086e-05	0.000187164
2	chr2:218275739:C:T	218275739	NA,T	NA,C	NA,1	NA,inf	NA,inf	NA,0.337039	9.33373e-05	0.000186976
2	chr2:218276692:C:T	218276692	NA,T	NA,C	NA,1	NA,inf	NA,inf	NA,0.337039	9.33373e-05	0.000186976
2	chr2:218939356:G:A	218939356	NA,A	NA,G	NA,1	NA,-inf	NA,inf	NA,0.351019	9.33193e-05	0.00018699
2	chr2:217822038:G:T	217822038	NA,T	NA,G	NA,1	NA,-inf	NA,inf	NA,0.346768	9.32819e-05	0.000186876
2	chr2:217849555:C:T	217849555	NA,T	NA,C	NA,1	NA,inf	NA,inf	NA,0.348809	9.32057e-05	0.000186711
2	chr2:218652874:G:A	218652874	NA,A	NA,G	NA,1	NA,inf	NA,inf	NA,0.381528	9.31769e-05	0.000186678
2	chr2:218376379:T:C	218376379	NA,C	NA,T	NA,1	NA,inf	NA,inf	NA,0.346689	9.3121e-05	0.000186553
2	chr2:218730730:CA:C	218730730	NA,C	NA,CA	NA,1	NA,-inf	NA,inf	NA,0.356645	9.30199e-05	0.000186375
2	chr2:217872750:A:T	217872750	NA,T	NA,A	NA,1	NA,-inf	NA,inf	NA,0.34464	9.28735e-05	0.000186071
2	chr2:218775402:T:C	218775402	C,C	T,T	1,1	-inf,-inf	inf,inf	2.72236,0.546475	9.28408e-05	0.000187469
2	chr2:217960161:C:T	217960161	NA,T	NA,C	NA,1	NA,-inf	NA,inf	NA,0.337506	9.28345e-05	0.000185978
2	chr2:218660298:C:A	218660298	NA,A	NA,C	NA,1	NA,-inf	NA,inf	NA,0.319127	9.2831e-05	0.00018597
2	chr2:218937572:A:G	218937572	NA,G	NA,A	NA,1	NA,-inf	NA,inf	NA,0.346548	9.28231e-05	0.000185996
2	chr2:219129312:T:C	219129312	NA,C	NA,T	NA,1	NA,-inf	NA,inf	NA,0.341653	9.28077e-05	0.000185937
2	chr2:217737359:A:G	217737359	NA,G	NA,A	NA,1	NA,inf	NA,inf	NA,0.338196	9.28021e-05	0.000185899
2	chr2:219106118:A:T	219106118	NA,T	NA,A	NA,1	NA,inf	NA,inf	NA,0.338213	9.27829e-05	0.000185857
2	chr2:217872751:G:T	217872751	NA,T	NA,G	NA,1	NA,-inf	NA,inf	NA,0.3437	9.277e-05	0.000185863
2	chr2:218727599:G:A	218727599	A,A	G,G	1,1	-inf,-inf	inf,inf	2.75463,0.515511	9.26998e-05	0.000187204
2	chr2:217859922:T:C	217859922	NA,C	NA,T	NA,1	NA,inf	NA,inf	NA,0.348216	9.2699e-05	0.000185702
2	chr2:218735712:A:G	218735712	G,G	A,A	1,1	-inf,-inf	inf,inf	2.74338,0.528424	9.26956e-05	0.00018719
2	chr2:218744439:T:G	218744439	G,G	T,T	1,1	-inf,-inf	inf,inf	2.73735,0.533369	9.26554e-05	0.000187104
2	chr2:218949283:T:C	218949283	NA,C	NA,T	NA,1	NA,inf	NA,inf	NA,0.330645	9.26376e-05	0.000185559
2	chr2:218351605:T:C	218351605	NA,C	NA,T	NA,1	NA,inf	NA,inf	NA,0.351133	9.26016e-05	0.000185513
2	chr2:217906060:A:G	217906060	G,G	A,A	1,1	-inf,inf	inf,inf	0.573686,1.20741	9.25406e-05	0.000185441
2	chr2:218528579:C:T	218528579	NA,T	NA,C	NA,1	NA,inf	NA,inf	NA,0.347484	9.25285e-05	0.000185364
2	chr2:217736180:C:T	217736180	NA,T	NA,C	NA,1	NA,-inf	NA,inf	NA,0.332501	9.24987e-05	0.000185308
2	chr2:218020554:G:C	218020554	NA,C	NA,G	NA,1	NA,-inf	NA,inf	NA,0.312296	9.24915e-05	0.00018528
2	chr2:218069710:G:A	218069710	NA,A	NA,G	NA,1	NA,-inf	NA,inf	NA,0.33325	9.23844e-05	0.000185071
2	chr2:218879588:A:T	218879588	NA,T	NA,A	NA,1	NA,-inf	NA,inf	NA,0.340418	9.23625e-05	0.000185041
2	chr2:217888233:A:G	217888233	NA,G	NA,A	NA,1	NA,inf	NA,inf	NA,0.336016	9.23034e-05	0.000184913
2	chr2:217737848:T:C	217737848	NA,C	NA,T	NA,1	NA,inf	NA,inf	NA,0.334777	9.22995e-05	0.000184899
2	chr2:219159222:G:C	219159222	NA,C	NA,G	NA,1	NA,-inf	NA,inf	NA,0.325751	9.22831e-05	0.000184879
2	chr2:217778666:G:A	217778666	NA,A	NA,G	NA,1	NA,-inf	NA,inf	NA,0.334592	9.22711e-05	0.000184855
2	chr2:217943092:G:A	217943092	NA,A	NA,G	NA,1	NA,-inf	NA,inf	NA,0.339588	9.22586e-05	0.000184827
2	chr2:218283930:A:G	218283930	NA,G	NA,A	NA,1	NA,-inf	NA,inf	NA,0.332571	9.22528e-05	0.000184807
2	chr2:218914478:G:A	218914478	NA,A	NA,G	NA,1	NA,inf	NA,inf	NA,0.342482	9.22497e-05	0.00018481
2	chr2:218932884:C:T	218932884	NA,T	NA,C	NA,1	NA,inf	NA,inf	NA,0.326644	9.2196e-05	0.000184675
2	chr2:218816439:C:T	218816439	NA,T	NA,C	NA,1	NA,inf	NA,inf	NA,0.336029	9.21918e-05	0.000184677
2	chr2:218014507:T:C	218014507	NA,C	NA,T	NA,1	NA,inf	NA,inf	NA,0.314188	9.20872e-05	0.000184455
2	chr2:218946211:T:A	218946211	NA,A	NA,T	NA,1	NA,-inf	NA,inf	NA,0.330193	9.20549e-05	0.000184441
2	chr2:219044306:G:A	219044306	NA,A	NA,G	NA,1	NA,inf	NA,inf	NA,0.328791	9.20474e-05	0.000184384
2	chr2:218604621:C:T	218604621	NA,T	NA,C	NA,1	NA,inf	NA,inf	NA,0.370621	9.20464e-05	0.000184413
2	chr2:218780566:T:C	218780566	NA,C	NA,T	NA,1	NA,inf	NA,inf	NA,0.369183	9.19887e-05	0.000184293
2	chr2:217822003:C:G	217822003	NA,G	NA,C	NA,1	NA,inf	NA,inf	NA,0.33314	9.19816e-05	0.000184263
2	chr2:218861348:T:C	218861348	NA,C	NA,T	NA,1	NA,inf	NA,inf	NA,0.339638	9.19777e-05	0.000184261
2	chr2:218672201:C:G	218672201	NA,G	NA,C	NA,1	NA,inf	NA,inf	NA,0.370397	9.19737e-05	0.000184267
2	chr2:217846495:G:T	217846495	NA,T	NA,G	NA,1	NA,inf	NA,inf	NA,0.328803	9.19713e-05	0.000184241
2	chr2:218907595:G:T	218907595	NA,T	NA,G	NA,1	NA,inf	NA,inf	NA,0.339924	9.19602e-05	0.000184228
2	chr2:217737646:G:A	217737646	NA,A	NA,G	NA,1	NA,inf	NA,inf	NA,0.330305	9.19334e-05	0.000184159
2	chr2:218027905:T:C	218027905	NA,C	NA,T	NA,1	NA,inf	NA,inf	NA,0.3209	9.19316e-05	0.000184156
2	chr2:218756186:C:T	218756186	T,T	C,C	1,1	-inf,-inf	inf,inf	2.73552,0.528689	9.18811e-05	0.000185539
2	chr2:218929699:A:G	218929699	NA,G	NA,A	NA,1	NA,inf	NA,inf	NA,0.323735	9.18766e-05	0.000184035
2	chr2:217884018:C:T	217884018	NA,T	NA,C	NA,1	NA,inf	NA,inf	NA,0.347168	9.18314e-05	0.00018397
2	chr2:218772180:T:C	218772180	C,C	T,T	1,1	-inf,-inf	inf,inf	2.75475,0.509789	9.18071e-05	0.000185401
2	chr2:218830620:C:T	218830620	NA,T	NA,C	NA,1	NA,inf	NA,inf	NA,0.349727	9.1727e-05	0.000183757
2	chr2:218991275:T:C	218991275	NA,C	NA,T	NA,1	NA,-inf	NA,inf	NA,0.338191	9.17126e-05	0.00018373
2	chr2:218513508:C:A	218513508	NA,A	NA,C	NA,1	NA,inf	NA,inf	NA,0.322168	9.16925e-05	0.000183678
2	chr2:217965962:G:A	217965962	A,A	G,G	1,1	-inf,-inf	inf,inf	0.516488,1.06185	9.16597e-05	0.000183588
2	chr2:219165095:A:G	219165095	NA,G	NA,A	NA,1	NA,inf	NA,inf	NA,0.32994	9.16411e-05	0.000183571
2	chr2:218193659:C:T	218193659	NA,T	NA,C	NA,1	NA,-inf	NA,inf	NA,0.345162	9.16195e-05	0.000183555
2	chr2:218885201:G:A	218885201	A,NA	G,NA	1,NA	-inf,NA	inf,NA	0.533964,NA	9.15946e-05	0.000183245
2	chr2:218950665:A:C	218950665	NA,C	NA,A	NA,1	NA,inf	NA,inf	NA,0.321413	9.1569e-05	0.00018342
2	chr2:218091333:C:T	218091333	T,T	C,C	1,1	inf,inf	inf,inf	0.0860091,1.60058	9.15434e-05	0.000183672
2	chr2:217850949:C:T	217850949	NA,T	NA,C	NA,1	NA,-inf	NA,inf	NA,0.323224	9.15354e-05	0.000183379
2	chr2:218740847:C:T	218740847	NA,T	NA,C	NA,1	NA,-inf	NA,inf	NA,0.348956	9.15252e-05	0.000183373
2	chr2:218929869:G:A	218929869	NA,A	NA,G	NA,1	NA,-inf	NA,inf	NA,0.334483	9.15158e-05	0.000183375
2	chr2:217841437:C:T	217841437	NA,T	NA,C	NA,1	NA,inf	NA,inf	NA,0.33528	9.14682e-05	0.000183233
2	chr2:218905235:G:A	218905235	NA,A	NA,G	NA,1	NA,inf	NA,inf	NA,0.334312	9.14109e-05	0.000183129
2	chr2:218906756:G:A	218906756	NA,A	NA,G	NA,1	NA,inf	NA,inf	NA,0.334339	9.13798e-05	0.000183065
2	chr2:218475991:C:T	218475991	NA,T	NA,C	NA,1	NA,inf	NA,inf	NA,0.347017	9.13265e-05	0.000182956
2	chr2:218767885:TA:T	218767885	T,T	TA,TA	1,1	-inf,-inf	inf,inf	2.73419,0.525782	9.13148e-05	0.000184394
2	chr2:217923541:A:G	217923541	G,NA	A,NA	1,NA	-inf,NA	inf,NA	0.650109,NA	9.12986e-05	0.000182933
2	chr2:218768026:A:C	218768026	C,C	A,A	1,1	-inf,-inf	inf,inf	2.76404,0.495048	9.12843e-05	0.000184344
2	chr2:217909553:C:A	217909553	NA,A	NA,C	NA,1	NA,-inf	NA,inf	NA,0.340603	9.12802e-05	0.000182882
2	chr2:217936003:T:C	217936003	NA,C	NA,T	NA,1	NA,inf	NA,inf	NA,0.328658	9.12768e-05	0.00018286
2	chr2:219118027:C:G	219118027	NA,G	NA,C	NA,1	NA,inf	NA,inf	NA,0.3232	9.12231e-05	0.000182734
2	chr2:219091198:C:T	219091198	NA,T	NA,C	NA,1	NA,inf	NA,inf	NA,0.3232	9.12231e-05	0.000182734
2	chr2:218896222:A:G	218896222	NA,G	NA,A	NA,1	NA,inf	NA,inf	NA,0.316241	9.12044e-05	0.000182715
2	chr2:219095830:A:G	219095830	NA,G	NA,A	NA,1	NA,inf	NA,inf	NA,0.322975	9.11988e-05	0.000182685
2	chr2:218916763:T:C	218916763	NA,C	NA,T	NA,1	NA,inf	NA,inf	NA,0.332632	9.11902e-05	0.000182687
2	chr2:219002940:C:T	219002940	NA,T	NA,C	NA,1	NA,-inf	NA,inf	NA,0.330836	9.11859e-05	0.000182689
2	chr2:219001876:C:T	219001876	NA,T	NA,C	NA,1	NA,-inf	NA,inf	NA,0.330836	9.11859e-05	0.000182689
2	chr2:217966933:C:G	217966933	NA,G	NA,C	NA,1	NA,inf	NA,inf	NA,0.340582	9.11748e-05	0.00018267
2	chr2:217927637:G:T	217927637	NA,T	NA,G	NA,1	NA,inf	NA,inf	NA,0.333958	9.11325e-05	0.00018256
2	chr2:218540138:T:C	218540138	NA,C	NA,T	NA,1	NA,-inf	NA,inf	NA,0.380719	9.11219e-05	0.00018259
2	chr2:218916020:C:T	218916020	NA,T	NA,C	NA,1	NA,inf	NA,inf	NA,0.331836	9.1106e-05	0.000182519
2	chr2:218756194:G:A	218756194	NA,A	NA,G	NA,1	NA,-inf	NA,inf	NA,0.338867	9.11054e-05	0.000182538
2	chr2:218732462:T:C	218732462	C,C	T,T	1,1	-inf,-inf	inf,inf	2.7302,0.527354	9.10936e-05	0.000183945
2	chr2:217763148:A:T	217763148	NA,T	NA,A	NA,1	NA,inf	NA,inf	NA,0.329456	9.09538e-05	0.000182202
3	chr2:218176089:C:T	218176089	NA,T	NA,C	NA,1	NA,inf	NA,inf	NA,3.19269	0.0100503	0.0199246
3	chr2:218867121:G:C	218867121	NA,C	NA,G	NA,1	NA,inf	NA,inf	NA,2.99506	0.00899128	0.0178777
3	chr2:218414865:G:A	218414865	A,A	G,G	1,1	inf,inf	inf,inf	6.5855,0.336706	0.00834428	0.0172357
3	chr2:218111603:C:G	218111603	G,NA	C,NA	1,NA	inf,NA	inf,NA	2.08634,NA	0.00797136	0.0159127
3	chr2:219170396:C:A	219170396	A,A	C,C	1,1	inf,-inf	inf,inf	3.22824,0.147116	0.00797074	0.0163518
3	chr2:218097790:G:A	218097790	NA,A	NA,G	NA,1	NA,inf	NA,inf	NA,3.03299	0.00763466	0.0151602
3	chr2:219177206:C:T	219177206	T,T	C,C	1,1	inf,-inf	inf,inf	3.17512,0.0651224	0.0075917	0.0155767
3	chr2:219169108:A:G	219169108	G,G	A,A	1,1	-inf,-inf	inf,inf	3.45612,0.216649	0.00746387	0.0153845
3	chr2:218177955:G:A	218177955	NA,A	NA,G	NA,1	NA,inf	NA,inf	NA,3.00791	0.00708328	0.0140648
3	chr2:218383673:T:C	218383673	C,C	T,T	1,1	-inf,-inf	inf,inf	1.08086,2.6227	0.00626674	0.0124682
3	chr2:217937958:A:G	217937958	NA,G	NA,A	NA,1	NA,-inf	NA,inf	NA,2.72843	0.00595413	0.011859
3	chr2:219169234:T:C	219169234	C,C	T,T	1,1	-inf,-inf	inf,inf	3.3005,0.205081	0.0052703	0.0108648
3	chr2:217779442:A:G	217779442	NA,G	NA,A	NA,1	NA,-inf	NA,inf	NA,2.65831	0.00511753	0.0101972
3	chr2:218263611:A:G	218263611	NA,G	NA,A	NA,1	NA,-inf	NA,inf	NA,2.83208	0.00502993	0.0100076
3	chr2:218176787:T:C	218176787	NA,C	NA,T	NA,1	NA,inf	NA,inf	NA,2.81303	0.0049076	0.00975643
3	chr2:219172944:A:G	219172944	G,G	A,A	1,1	-inf,-inf	inf,inf	3.14518,0.301972	0.00437726	0.00903453
3	chr2:219174550:G:C	219174550	C,C	G,G	1,1	-inf,-inf	inf,inf	3.13407,0.305433	0.00427387	0.00882085
3	chr2:218364329:C:T	218364329	NA,T	NA,C	NA,1	NA,-inf	NA,inf	NA,2.81853	0.00425178	0.0084606
3	chr2:219177953:G:A	219177953	A,A	G,G	1,1	-inf,-inf	inf,inf	3.16022,0.233045	0.00421467	0.00869899
3	chr2:218328502:A:G	218328502	NA,G	NA,A	NA,1	NA,-inf	NA,inf	NA,2.71713	0.00407306	0.00810823
3	chr2:219175608:A:G	219175608	G,G	A,A	1,1	-inf,-inf	inf,inf	3.12433,0.253225	0.00398352	0.00822155
3	chr2:219176500:CAT:C	219176500	C,C	CAT,CAT	1,1	-inf,-inf	inf,inf	3.1097,0.270408	0.00392447	0.00809946
3	chr2:218184848:G:A	218184848	NA,A	NA,G	NA,1	NA,-inf	NA,inf	NA,2.57814	0.00389894	0.0077714
3	chr2:219176369:G:A	219176369	A,A	G,G	1,1	-inf,-inf	inf,inf	3.08756,0.271011	0.00374672	0.00773224
3	chr2:219177905:A:C	219177905	C,C	A,A	1,1	-inf,-inf	inf,inf	3.0592,0.315616	0.00369362	0.00762214
3	chr2:219172375:C:T	219172375	T,T	C,C	1,1	-inf,-inf	inf,inf	3.15801,0.201493	0.00366535	0.00756408
3	chr2:218175576:G:A	218175576	NA,A	NA,G	NA,1	NA,inf	NA,inf	NA,2.63898	0.00355714	0.00707719
3	chr2:218318330:GC:G	218318330	G,G	GC,GC	1,1	inf,inf	inf,inf	3.63851,3.41253	0.00354575	0.00785789
3	chr2:217938412:C:T	217938412	NA,T	NA,C	NA,1	NA,-inf	NA,inf	NA,2.44623	0.00346301	0.00690631
3	chr2:218189303:C:A	218189303	A,A	C,C	1,1	inf,-inf	inf,inf	3.10233,0.919822	0.00345138	0.00686821
3	chr2:218297930:G:A	218297930	NA,A	NA,G	NA,1	NA,inf	NA,inf	NA,2.48834	0.00289296	0.00576797
3	chr2:218400937:G:C	218400937	NA,C	NA,G	NA,1	NA,-inf	NA,inf	NA,2.54011	0.00277124	0.00551965
3	chr2:218172874:T:C	218172874	C,C	T,T	1,1	-inf,-inf	inf,inf	0.683905,3.22554	0.00274924	0.00548145
3	chr2:217940858:AC:A	217940858	A,NA	AC,NA	1,NA	inf,NA	inf,NA	2.65632,NA	0.0027114	0.00540651
3	chr2:217912193:T:C	217912193	C,C	T,T	1,1	-inf,-inf	inf,inf	2.46845,0.945432	0.0026027	0.00518743
3	chr2:218256278:A:G	218256278	NA,G	NA,A	NA,1	NA,-inf	NA,inf	NA,2.47261	0.00257151	0.00512327
3	chr2:218257190:G:T	218257190	NA,T	NA,G	NA,1	NA,-inf	NA,inf	NA,2.47261	0.00257151	0.00512327
3	chr2:218250640:A:G	218250640	NA,G	NA,A	NA,1	NA,inf	NA,inf	NA,2.37694	0.00256118	0.00510115
3	chr2:218400343:G:A	218400343	NA,A	NA,G	NA,1	NA,-inf	NA,inf	NA,2.48206	0.00249503	0.00497034
3	chr2:218396196:A:C	218396196	NA,C	NA,A	NA,1	NA,-inf	NA,inf	NA,2.49026	0.00245864	0.00489753
3	chr2:218341341:G:A	218341341	NA,A	NA,G	NA,1	NA,-inf	NA,inf	NA,2.4937	0.00240256	0.00478615
3	chr2:217950420:T:G	217950420	NA,G	NA,T	NA,1	NA,inf	NA,inf	NA,2.24163	0.00235334	0.00469732
3	chr2:218395693:T:C	218395693	C,NA	T,NA	1,NA	inf,NA	inf,NA	1.43164,NA	0.00231057	0.00462452
3	chr2:217976607:C:T	217976607	T,T	C,C	1,1	inf,inf	inf,inf	1.57197,2.4872	0.00221439	0.00442126
3	chr2:218361331:G:A	218361331	NA,A	NA,G	NA,1	NA,-inf	NA,inf	NA,2.43858	0.00217657	0.00433651
3	chr2:218162779:G:C	218162779	C,C	G,G	1,1	-inf,-inf	inf,inf	1.1323,2.87865	0.00216347	0.00431636
3	chr2:218414374:A:G	218414374	G,G	A,A	1,1	inf,inf	inf,inf	5.66814,0.396611	0.00215452	0.00439617
3	chr2:218260500:T:C	218260500	NA,C	NA,T	NA,1	NA,-inf	NA,inf	NA,2.36275	0.00209827	0.00418161
3	chr2:218315338:C:T	218315338	NA,T	NA,C	NA,1	NA,-inf	NA,inf	NA,2.35087	0.00205219	0.00408988
3	chr2:218315747:G:A	218315747	NA,A	NA,G	NA,1	NA,inf	NA,inf	NA,2.29515	0.00203442	0.00405815
3	chr2:217953353:A:G	217953353	NA,G	NA,A	NA,1	NA,inf	NA,inf	NA,2.15678	0.00200075	0.00399418
3	chr2:218308151:G:A	218308151	NA,A	NA,G	NA,1	NA,-inf	NA,inf	NA,2.33691	0.00199983	0.00398565
3	chr2:218242644:A:G	218242644	NA,G	NA,A	NA,1	NA,inf	NA,inf	NA,2.24235	0.00199115	0.00396728
3	chr2:218223273:T:C	218223273	NA,C	NA,T	NA,1	NA,-inf	NA,inf	NA,2.36382	0.00192993	0.00384602
3	chr2:217781985:C:T	217781985	NA,T	NA,C	NA,1	NA,-inf	NA,inf	NA,2.13997	0.00188941	0.00377105
3	chr2:218396598:G:T	218396598	NA,T	NA,G	NA,1	NA,-inf	NA,inf	NA,2.33176	0.00184487	0.00367636
3	chr2:218867522:C:T	218867522	T,NA	C,NA	1,NA	inf,NA	inf,NA	2.33688,NA	0.00184117	0.00368296
3	chr2:218240674:G:A	218240674	NA,A	NA,G	NA,1	NA,-inf	NA,inf	NA,2.28522	0.00182201	0.00363168
3	chr2:219175696:G:A	219175696	NA,A	NA,G	NA,1	NA,inf	NA,inf	NA,2.11262	0.00181398	0.00362218
3	chr2:218092704:A:T	218092704	NA,T	NA,A	NA,1	NA,inf	NA,inf	NA,2.29009	0.00179757	0.0035804
3	chr2:218168058:T:C	218168058	NA,C	NA,T	NA,1	NA,inf	NA,inf	NA,2.25849	0.00176482	0.00351523
3	chr2:218227162:T:C	218227162	NA,C	NA,T	NA,1	NA,-inf	NA,inf	NA,2.25917	0.00173707	0.00346255
3	chr2:218326134:G:T	218326134	NA,T	NA,G	NA,1	NA,-inf	NA,inf	NA,2.25039	0.00173369	0.00345602
3	chr2:218239895:C:T	218239895	NA,T	NA,C	NA,1	NA,-inf	NA,inf	NA,2.25716	0.00172734	0.00344315
3	chr2:218234124:G:A	218234124	NA,A	NA,G	NA,1	NA,-inf	NA,inf	NA,2.25524	0.00172507	0.00343866
3	chr2:218369278:G:A	218369278	NA,A	NA,G	NA,1	NA,-inf	NA,inf	NA,2.28947	0.00169935	0.00338738
3	chr2:218321411:C:A	218321411	NA,A	NA,C	NA,1	NA,-inf	NA,inf	NA,2.23877	0.00169668	0.00338231
3	chr2:218323553:G:A	218323553	NA,A	NA,G	NA,1	NA,-inf	NA,inf	NA,2.23955	0.00169236	0.00337366
3	chr2:218200925:T:C	218200925	C,NA	T,NA	1,NA	inf,NA	inf,NA	2.68884,NA	0.00167696	0.00334529
3	chr2:218085138:T:G	218085138	NA,G	NA,T	NA,1	NA,inf	NA,inf	NA,2.24617	0.00166038	0.00330747
3	chr2:218094861:A:G	218094861	NA,G	NA,A	NA,1	NA,inf	NA,inf	NA,2.2391	0.00165585	0.00329823
3	chr2:218240772:A:C	218240772	NA,C	NA,A	NA,1	NA,-inf	NA,inf	NA,2.23202	0.00165365	0.00329645
3	chr2:218191110:C:A	218191110	NA,A	NA,C	NA,1	NA,-inf	NA,inf	NA,2.11482	0.00165149	0.00329581
3	chr2:218396977:G:A	218396977	NA,A	NA,G	NA,1	NA,-inf	NA,inf	NA,2.25329	0.00160373	0.00319635
3	chr2:218305347:AGTTTGTAT:A	218305347	NA,A	NA,AGTTTGTAT	NA,1	NA,-inf	NA,inf	NA,2.20535	0.00157688	0.00314358
3	chr2:218332077:A:G	218332077	G,G	A,A	1,1	inf,-inf	inf,inf	0.204221,2.89902	0.00155837	0.00310781
3	chr2:218156066:C:A	218156066	NA,A	NA,C	NA,1	NA,inf	NA,inf	NA,2.11594	0.00155648	0.00310693
3	chr2:218713638:T:G	218713638	G,G	T,T	1,1	-inf,-inf	inf,inf	4.30913,1.22634	0.00155331	0.00310374
3	chr2:218162990:G:T	218162990	NA,T	NA,G	NA,1	NA,inf	NA,inf	NA,2.1111	0.00154274	0.00307951
3	chr2:218172280:C:A	218172280	NA,A	NA,C	NA,1	NA,inf	NA,inf	NA,2.18183	0.00154035	0.00306864
3	chr2:218258144:C:T	218258144	NA,T	NA,C	NA,1	NA,inf	NA,inf	NA,2.17165	0.00153533	0.00306039
3	chr2:218162840:A:G	218162840	NA,G	NA,A	NA,1	NA,inf	NA,inf	NA,2.10785	0.00153347	0.00306102
3	chr2:218317913:C:T	218317913	NA,T	NA,C	NA,1	NA,-inf	NA,inf	NA,2.17817	0.00152007	0.00303058
3	chr2:218320051:C:T	218320051	NA,T	NA,C	NA,1	NA,-inf	NA,inf	NA,2.17558	0.00151295	0.00301641
3	chr2:217950205:T:C	217950205	NA,C	NA,T	NA,1	NA,inf	NA,inf	NA,1.98215	0.0015067	0.00300827
3	chr2:218159718:T:C	218159718	NA,C	NA,T	NA,1	NA,inf	NA,inf	NA,2.09175	0.00148874	0.00297181
3	chr2:218211120:A:G	218211120	G,NA	A,NA	1,NA	inf,NA	inf,NA	2.80951,NA	0.00148026	0.002953
3	chr2:218086081:A:G	218086081	NA,G	NA,A	NA,1	NA,inf	NA,inf	NA,2.17873	0.00147371	0.00293611
3	chr2:218444217:G:A	218444217	NA,A	NA,G	NA,1	NA,inf	NA,inf	NA,2.03957	0.00147001	0.00293412
3	chr2:218320857:T:C	218320857	NA,C	NA,T	NA,1	NA,inf	NA,inf	NA,2.11934	0.00146593	0.00292514
3	chr2:218099554:A:G	218099554	NA,G	NA,A	NA,1	NA,inf	NA,inf	NA,2.15387	0.00141757	0.00282411
3	chr2:218216188:G:A	218216188	A,A	G,G	1,1	inf,-inf	inf,inf	1.96967,1.62141	0.00141231	0.00282432
3	chr2:218365456:GTTTC:G	218365456	NA,G	NA,GTTTC	NA,1	NA,-inf	NA,inf	NA,2.1876	0.00140229	0.00279536
3	chr2:218279662:G:A	218279662	NA,A	NA,G	NA,1	NA,-inf	NA,inf	NA,2.14036	0.00140073	0.00279274
3	chr2:218089425:C:T	218089425	NA,T	NA,C	NA,1	NA,inf	NA,inf	NA,2.14298	0.00138255	0.00275468
3	chr2:218189797:C:T	218189797	T,T	C,C	1,1	inf,-inf	inf,inf	1.24897,2.4014	0.00138031	0.0027558
3	chr2:218331364:G:C	218331364	NA,C	NA,G	NA,1	NA,-inf	NA,inf	NA,2.18652	0.00137325	0.00273743
3	chr2:218367665:G:A	218367665	NA,A	NA,G	NA,1	NA,-inf	NA,inf	NA,2.1743	0.00136972	0.0027305
3	chr2:218163924:T:A	218163924	NA,A	NA,T	NA,1	NA,inf	NA,inf	NA,2.04565	0.00136842	0.00273183
3	chr2:218813000:G:A	218813000	NA,A	NA,G	NA,1	NA,inf	NA,inf	NA,1.99918	0.00136358	0.00272186
3	chr2:218163866:A:G	218163866	NA,G	NA,A	NA,1	NA,inf	NA,inf	NA,2.04117	0.0013572	0.00270944
3	chr2:218994847:T:G	218994847	NA,G	NA,T	NA,1	NA,inf	NA,inf	NA,1.99233	0.00135374	0.00270328
3	chr2:218409419:G:A	218409419	A,A	G,G	1,1	inf,inf	inf,inf	5.43201,0.365494	0.00134401	0.00274651
3	chr2:217789963:A:T	217789963	NA,T	NA,A	NA,1	NA,-inf	NA,inf	NA,1.95321	0.00133926	0.00267389
3	chr2:218833722:C:T	218833722	NA,T	NA,C	NA,1	NA,inf	NA,inf	NA,1.9892	0.00133365	0.00266223
3	chr2:218368177:T:G	218368177	NA,G	NA,T	NA,1	NA,-inf	NA,inf	NA,2.15801	0.00133051	0.00265241
3	chr2:218221207:T:C	218221207	C,C	T,T	1,1	inf,inf	inf,inf	2.97537,0.0475367	0.00132474	0.00263971
3	chr2:218209675:G:T	218209675	T,T	G,G	1,1	inf,-inf	inf,inf	1.85061,1.69486	0.00129231	0.00258429
3	chr2:218177505:G:A	218177505	NA,A	NA,G	NA,1	NA,inf	NA,inf	NA,2.04625	0.00127669	0.00254458
3	chr2:217957893:A:G	217957893	NA,G	NA,A	NA,1	NA,inf	NA,inf	NA,1.92043	0.00126913	0.00253461
3	chr2:218222677:C:T	218222677	T,T	C,C	1,1	inf,inf	inf,inf	2.9513,0.0406126	0.00125589	0.00250263
3	chr2:218177425:C:T	218177425	NA,T	NA,C	NA,1	NA,inf	NA,inf	NA,2.02646	0.00123163	0.00245485
3	chr2:219056100:C:T	219056100	T,NA	C,NA	1,NA	-inf,NA	inf,NA	2.23052,NA	0.00122394	0.00245353
3	chr2:219009087:C:T	219009087	NA,T	NA,C	NA,1	NA,inf	NA,inf	NA,1.93016	0.00122124	0.00243904
3	chr2:218429535:A:C	218429535	C,C	A,A	1,1	-inf,-inf	inf,inf	4.93444,0.349951	0.00121524	0.0024409
3	chr2:218156082:G:A	218156082	NA,A	NA,G	NA,1	NA,inf	NA,inf	NA,2.05912	0.00120967	0.00241021
3	chr2:218153746:T:A	218153746	NA,A	NA,T	NA,1	NA,inf	NA,inf	NA,2.05827	0.00120914	0.00240917
3	chr2:218150309:T:C	218150309	NA,C	NA,T	NA,1	NA,inf	NA,inf	NA,2.04499	0.00118026	0.00235169
3	chr2:218160681:C:G	218160681	NA,G	NA,C	NA,1	NA,inf	NA,inf	NA,2.0451	0.00117966	0.00235048
3	chr2:218110234:G:A	218110234	NA,A	NA,G	NA,1	NA,inf	NA,inf	NA,2.04983	0.0011764	0.00234408
3	chr2:218098126:T:C	218098126	NA,C	NA,T	NA,1	NA,inf	NA,inf	NA,2.04648	0.00116945	0.00233026
3	chr2:218101118:A:T	218101118	NA,T	NA,A	NA,1	NA,inf	NA,inf	NA,2.04622	0.00116854	0.00232845
3	chr2:218248815:T:G	218248815	G,G	T,T	1,1	inf,inf	inf,inf	2.90687,0.0744036	0.00116729	0.00232624
3	chr2:218107611:C:T	218107611	NA,T	NA,C	NA,1	NA,inf	NA,inf	NA,1.97534	0.00115959	0.00231491
3	chr2:217950298:G:A	217950298	NA,A	NA,G	NA,1	NA,inf	NA,inf	NA,1.85889	0.00114854	0.00229398
3	chr2:218147356:C:T	218147356	NA,T	NA,C	NA,1	NA,inf	NA,inf	NA,1.96886	0.00114323	0.00228225
3	chr2:218298765:G:A	218298765	NA,A	NA,G	NA,1	NA,-inf	NA,inf	NA,2.02215	0.00113599	0.0022654
3	chr2:218149927:G:A	218149927	NA,A	NA,G	NA,1	NA,inf	NA,inf	NA,2.02301	0.00113466	0.00226093
3	chr2:218233949:A:G	218233949	G,G	A,A	1,1	inf,inf	inf,inf	2.88374,0.0395582	0.00110022	0.00219267
3	chr2:218831708:C:A	218831708	NA,A	NA,C	NA,1	NA,inf	NA,inf	NA,1.88363	0.00109916	0.0021944
3	chr2:218072128:G:C	218072128	C,C	G,G	1,1	inf,inf	inf,inf	2.52752,2.02537	0.00109487	0.00219235
3	chr2:218355152:G:A	218355152	NA,A	NA,G	NA,1	NA,inf	NA,inf	NA,2.02155	0.001091	0.00217599
3	chr2:219068712:AAAGTGCTGG:A	219068712	NA,A	NA,AAAGTGCTGG	NA,1	NA,-inf	NA,inf	NA,1.84436	0.00108607	0.00217022
3	chr2:218117888:G:C	218117888	NA,C	NA,G	NA,1	NA,inf	NA,inf	NA,1.99473	0.00106612	0.00212454
3	chr2:218108331:G:C	218108331	NA,C	NA,G	NA,1	NA,inf	NA,inf	NA,1.99351	0.00106387	0.00212006
3	chr2:218131403:C:T	218131403	NA,T	NA,C	NA,1	NA,inf	NA,inf	NA,1.99016	0.00105801	0.0021084
3	chr2:218141031:G:A	218141031	NA,A	NA,G	NA,1	NA,inf	NA,inf	NA,1.98997	0.00105786	0.00210811
3	chr2:218106546:C:G	218106546	NA,G	NA,C	NA,1	NA,inf	NA,inf	NA,1.92511	0.00105638	0.00210897
3	chr2:218107258:T:A	218107258	NA,A	NA,T	NA,1	NA,inf	NA,inf	NA,1.98813	0.00105381	0.00210004
3	chr2:218149753:G:T	218149753	NA,T	NA,G	NA,1	NA,inf	NA,inf	NA,1.91827	0.0010436	0.00208349
3	chr2:218183098:G:A	218183098	NA,A	NA,G	NA,1	NA,-inf	NA,inf	NA,1.86362	0.00103886	0.0020739
3	chr2:218374159:A:T	218374159	NA,T	NA,A	NA,1	NA,-inf	NA,inf	NA,1.8664	0.00103705	0.00207029
3	chr2:217794393:A:G	217794393	NA,G	NA,A	NA,1	NA,-inf	NA,inf	NA,1.81574	0.00103638	0.00206952
3	chr2:218951708:C:A	218951708	NA,A	NA,C	NA,1	NA,-inf	NA,inf	NA,1.78744	0.00103508	0.00206718
3	chr2:218106973:C:T	218106973	NA,T	NA,C	NA,1	NA,inf	NA,inf	NA,1.97586	0.001031	0.00205461
3	chr2:218259046:A:G	218259046	G,G	A,A	1,1	inf,-inf	inf,inf	2.83115,0.0902007	0.0010273	0.00204727
3	chr2:218112088:G:A	218112088	NA,A	NA,G	NA,1	NA,inf	NA,inf	NA,1.97271	0.00102515	0.00204296
3	chr2:218138647:T:G	218138647	NA,G	NA,T	NA,1	NA,inf	NA,inf	NA,1.96953	0.00101947	0.00203167
3	chr2:217886992:C:G	217886992	NA,G	NA,C	NA,1	NA,-inf	NA,inf	NA,1.77054	0.0010161	0.00202927
3	chr2:218119992:G:T	218119992	NA,T	NA,G	NA,1	NA,inf	NA,inf	NA,1.96552	0.00101224	0.00201727
3	chr2:218384232:C:T	218384232	NA,T	NA,C	NA,1	NA,-inf	NA,inf	NA,2.0008	0.00101205	0.00201793
3	chr2:218113825:C:T	218113825	NA,T	NA,C	NA,1	NA,inf	NA,inf	NA,1.96473	0.00101084	0.0020145
3	chr2:218135842:C:T	218135842	NA,T	NA,C	NA,1	NA,inf	NA,inf	NA,1.96325	0.00100816	0.00200916
3	chr2:217866983:A:C	217866983	NA,C	NA,A	NA,1	NA,inf	NA,inf	NA,1.78025	0.00100732	0.00201187
3	chr2:218106908:T:C	218106908	NA,C	NA,T	NA,1	NA,inf	NA,inf	NA,1.96201	0.00100599	0.00200482
3	chr2:218163310:C:A	218163310	NA,A	NA,C	NA,1	NA,inf	NA,inf	NA,1.88927	0.00099323	0.00198299
3	chr2:218104447:C:T	218104447	NA,T	NA,C	NA,1	NA,inf	NA,inf	NA,1.89068	0.000992653	0.00198182
3	chr2:218349687:A:C	218349687	NA,C	NA,A	NA,1	NA,-inf	NA,inf	NA,1.92525	0.000992592	0.00197996
3	chr2:218211101:T:C	218211101	NA,C	NA,T	NA,1	NA,inf	NA,inf	NA,1.85488	0.000986693	0.0019674
3	chr2:218114301:C:A	218114301	NA,A	NA,C	NA,1	NA,inf	NA,inf	NA,1.95078	0.00098612	0.00196527
3	chr2:218123340:C:T	218123340	NA,T	NA,C	NA,1	NA,inf	NA,inf	NA,1.94956	0.000984131	0.00196131
3	chr2:219085085:G:A	219085085	A,NA	G,NA	1,NA	inf,NA	inf,NA	2.03087,NA	0.000980898	0.00196578
3	chr2:217975442:C:T	217975442	NA,T	NA,C	NA,1	NA,inf	NA,inf	NA,1.78257	0.000967098	0.00193092
3	chr2:218194446:T:A	218194446	NA,A	NA,T	NA,1	NA,-inf	NA,inf	NA,1.92338	0.000958759	0.00191223
3	chr2:218115591:G:T	218115591	NA,T	NA,G	NA,1	NA,inf	NA,inf	NA,1.93292	0.000955602	0.00190451
3	chr2:218142763:C:A	218142763	NA,A	NA,C	NA,1	NA,inf	NA,inf	NA,1.92846	0.000948767	0.0018909
3	chr2:218142884:C:T	218142884	NA,T	NA,C	NA,1	NA,inf	NA,inf	NA,1.92373	0.000940851	0.00187514
3	chr2:218111021:T:G	218111021	NA,G	NA,T	NA,1	NA,inf	NA,inf	NA,1.92083	0.000935463	0.00186439
3	chr2:218142257:A:G	218142257	NA,G	NA,A	NA,1	NA,inf	NA,inf	NA,1.91967	0.000934116	0.00186172
3	chr2:218121914:C:T	218121914	NA,T	NA,C	NA,1	NA,-inf	NA,inf	NA,1.91866	0.00092211	0.00183896
3	chr2:217941724:C:T	217941724	NA,T	NA,C	NA,1	NA,inf	NA,inf	NA,1.73738	0.000916028	0.00182975
3	chr2:218121927:G:A	218121927	NA,A	NA,G	NA,1	NA,inf	NA,inf	NA,1.90685	0.000912663	0.00181899
3	chr2:218331628:C:T	218331628	NA,T	NA,C	NA,1	NA,inf	NA,inf	NA,1.82101	0.000911474	0.00181938
3	chr2:218175359:A:T	218175359	NA,T	NA,A	NA,1	NA,inf	NA,inf	NA,1.83499	0.000904451	0.00180585
3	chr2:218103209:A:C	218103209	NA,C	NA,A	NA,1	NA,inf	NA,inf	NA,1.82578	0.000895339	0.00178772
3	chr2:217955043:G:A	217955043	NA,A	NA,G	NA,1	NA,inf	NA,inf	NA,1.70527	0.000895259	0.00178805
3	chr2:218106197:T:C	218106197	NA,C	NA,T	NA,1	NA,inf	NA,inf	NA,1.89268	0.000890208	0.00177427
3	chr2:218304873:G:A	218304873	NA,A	NA,G	NA,1	NA,-inf	NA,inf	NA,1.78137	0.000887341	0.00177158
3	chr2:218177768:T:C	218177768	NA,C	NA,T	NA,1	NA,-inf	NA,inf	NA,1.8501	0.000885667	0.00176685
3	chr2:218566568:G:A	218566568	A,A	G,G	1,1	-inf,-inf	inf,inf	4.71137,0.484659	0.000873883	0.00176852
3	chr2:217872502:T:C	217872502	NA,C	NA,T	NA,1	NA,inf	NA,inf	NA,1.70243	0.0008715	0.00174072
3	chr2:217973465:C:T	217973465	NA,T	NA,C	NA,1	NA,inf	NA,inf	NA,1.68185	0.000867491	0.00173288
3	chr2:218477104:A:G	218477104	G,G	A,A	1,1	-inf,-inf	inf,inf	4.4428,0.210854	0.000859832	0.00171715
3	chr2:217866655:C:A	217866655	NA,A	NA,C	NA,1	NA,inf	NA,inf	NA,1.7009	0.000856046	0.00170981
3	chr2:217866654:T:G	217866654	NA,G	NA,T	NA,1	NA,inf	NA,inf	NA,1.69747	0.00085064	0.00169902
3	chr2:218175321:A:G	218175321	NA,G	NA,A	NA,1	NA,inf	NA,inf	NA,1.79732	0.000845272	0.00168775
3	chr2:218225695:GCTGGCCTTCCTTTTTTAT:G	218225695	G,NA	GCTGGCCTTCCTTTTTTAT,NA	1,NA	inf,NA	inf,NA	2.54365,NA	0.000837979	0.0016779
3	chr2:218144840:G:T	218144840	NA,T	NA,G	NA,1	NA,inf	NA,inf	NA,1.8439	0.000817494	0.00162947
3	chr2:217983999:A:G	217983999	NA,G	NA,A	NA,1	NA,-inf	NA,inf	NA,1.68233	0.000816937	0.0016314
3	chr2:218792022:C:CA	218792022	NA,CA	NA,C	NA,1	NA,inf	NA,inf	NA,1.69063	0.000816172	0.00162994
3	chr2:218118606:A:G	218118606	NA,G	NA,A	NA,1	NA,inf	NA,inf	NA,1.83809	0.000808411	0.00161137
3	chr2:217946346:G:T	217946346	NA,T	NA,G	NA,1	NA,inf	NA,inf	NA,1.66263	0.000806948	0.00161209
3	chr2:218306938:T:A	218306938	NA,A	NA,T	NA,1	NA,-inf	NA,inf	NA,1.72767	0.000804839	0.00160694
3	chr2:218126609:G:A	218126609	NA,A	NA,G	NA,1	NA,inf	NA,inf	NA,1.83385	0.000802908	0.00160042
3	chr2:218425953:C:T	218425953	T,T	C,C	1,1	-inf,-inf	inf,inf	4.32444,0.627255	0.000799896	0.0016038
3	chr2:218185695:C:T	218185695	NA,T	NA,C	NA,1	NA,inf	NA,inf	NA,1.76355	0.000794596	0.00158447
3	chr2:218218245:T:G	218218245	NA,G	NA,T	NA,1	NA,-inf	NA,inf	NA,1.71577	0.000790693	0.00157872
3	chr2:217984027:C:T	217984027	NA,T	NA,C	NA,1	NA,-inf	NA,inf	NA,1.65998	0.000783775	0.00156521
3	chr2:218181974:G:A	218181974	NA,A	NA,G	NA,1	NA,inf	NA,inf	NA,1.74659	0.00077194	0.0015414
3	chr2:218175757:T:C	218175757	NA,C	NA,T	NA,1	NA,-inf	NA,inf	NA,1.69924	0.000769128	0.00153566
3	chr2:218177532:G:A	218177532	NA,A	NA,G	NA,1	NA,-inf	NA,inf	NA,1.69289	0.000758632	0.00151473
3	chr2:218266079:T:C	218266079	C,NA	T,NA	1,NA	inf,NA	inf,NA	2.32049,NA	0.00075675	0.00151538
3	chr2:218863082:C:T	218863082	NA,T	NA,C	NA,1	NA,inf	NA,inf	NA,1.66532	0.000752696	0.00150279
3	chr2:218756650:A:G	218756650	NA,G	NA,A	NA,1	NA,inf	NA,inf	NA,1.64077	0.000745599	0.00148898
3	chr2:218180478:C:T	218180478	NA,T	NA,C	NA,1	NA,-inf	NA,inf	NA,1.68235	0.000745129	0.00148779
3	chr2:217917265:C:A	217917265	A,A	C,C	1,1	-inf,-inf	inf,inf	2.32748,0.371357	0.000743728	0.00148339
3	chr2:218307075:G:A	218307075	NA,A	NA,G	NA,1	NA,inf	NA,inf	NA,1.59225	0.00073389	0.00146612
3	chr2:218093474:G:A	218093474	NA,A	NA,G	NA,1	NA,inf	NA,inf	NA,1.60147	0.000731704	0.00146154
3	chr2:217956474:C:T	217956474	NA,T	NA,C	NA,1	NA,-inf	NA,inf	NA,1.6638	0.000730535	0.00145799
3	chr2:218719302:A:G	218719302	NA,G	NA,A	NA,1	NA,inf	NA,inf	NA,1.62802	0.000729157	0.00145617
3	chr2:217945958:T:C	217945958	NA,C	NA,T	NA,1	NA,inf	NA,inf	NA,1.60552	0.000726081	0.00145058
3	chr2:218207784:G:T	218207784	T,T	G,G	1,1	inf,-inf	inf,inf	1.76849,1.44692	0.000721856	0.00144388
3	chr2:218251075:G:A	218251075	A,A	G,G	1,1	inf,inf	inf,inf	2.11458,0.81953	0.0007213	0.00143713
3	chr2:218206941:T:A	218206941	NA,A	NA,T	NA,1	NA,inf	NA,inf	NA,1.68568	0.000721074	0.00143812
3	chr2:218317174:C:T	218317174	NA,T	NA,C	NA,1	NA,inf	NA,inf	NA,1.68079	0.000719967	0.00143637
3	chr2:218065947:G:A	218065947	A,A	G,G	1,1	inf,inf	inf,inf	2.74091,1.62567	0.000716978	0.00143747
3	chr2:218182833:A:T	218182833	NA,T	NA,A	NA,1	NA,inf	NA,inf	NA,1.70273	0.000714004	0.00142577
3	chr2:218384645:G:C	218384645	NA,C	NA,G	NA,1	NA,-inf	NA,inf	NA,1.63207	0.000712728	0.00142291
3	chr2:218436000:G:A	218436000	A,A	G,G	1,1	inf,inf	inf,inf	4.77374,0.426636	0.000711088	0.00143134
3	chr2:218120025:T:C	218120025	NA,C	NA,T	NA,1	NA,inf	NA,inf	NA,1.69636	0.000710266	0.00141834
3	chr2:217800273:G:A	217800273	NA,A	NA,G	NA,1	NA,inf	NA,inf	NA,1.57098	0.000707209	0.00141304
3	chr2:218760677:A:C	218760677	NA,C	NA,A	NA,1	NA,inf	NA,inf	NA,1.60682	0.000701131	0.00140022
3	chr2:218180244:G:A	218180244	NA,A	NA,G	NA,1	NA,-inf	NA,inf	NA,1.64741	0.00069929	0.0013963
3	chr2:218090839:T:C	218090839	C,C	T,T	1,1	inf,inf	inf,inf	0.127602,2.67893	0.000693702	0.00138263
3	chr2:218275292:G:A	218275292	A,NA	G,NA	1,NA	inf,NA	inf,NA	0.887243,NA	0.000689009	0.00137935
3	chr2:218761371:A:G	218761371	NA,G	NA,A	NA,1	NA,inf	NA,inf	NA,1.59009	0.000680091	0.00135822
3	chr2:218137314:A:G	218137314	NA,G	NA,A	NA,1	NA,inf	NA,inf	NA,1.66603	0.000672909	0.00134377
3	chr2:218178129:C:T	218178129	NA,T	NA,C	NA,1	NA,inf	NA,inf	NA,1.66679	0.000669842	0.00133761
3	chr2:218140978:G:A	218140978	NA,A	NA,G	NA,1	NA,inf	NA,inf	NA,1.66409	0.000669547	0.00133705
3	chr2:218431112:G:A	218431112	A,A	G,G	1,1	inf,inf	inf,inf	4.70019,0.446478	0.000668428	0.00134436
3	chr2:218440200:T:G	218440200	NA,G	NA,T	NA,1	NA,-inf	NA,inf	NA,1.56429	0.000668237	0.00133488
3	chr2:218091086:T:C	218091086	C,C	T,T	1,1	-inf,-inf	inf,inf	2.2761,2.52617	0.000666338	0.00133822
3	chr2:218065638:G:A	218065638	A,A	G,G	1,1	inf,inf	inf,inf	2.69409,1.60873	0.000666146	0.00133533
3	chr2:218175920:T:C	218175920	NA,C	NA,T	NA,1	NA,-inf	NA,inf	NA,1.61871	0.000664033	0.00132592
3	chr2:218175428:G:C	218175428	C,C	G,G	1,1	-inf,-inf	inf,inf	0.654539,2.5127	0.000662735	0.00132279
3	chr2:218253218:A:G	218253218	G,NA	A,NA	1,NA	inf,NA	inf,NA	2.40288,NA	0.000661886	0.00132524
3	chr2:219146625:C:A	219146625	A,NA	C,NA	1,NA	inf,NA	inf,NA	1.81892,NA	0.000659487	0.00132159
3	chr2:218207591:T:C	218207591	C,C	T,T	1,1	inf,-inf	inf,inf	1.76377,1.40053	0.00065917	0.00131854
3	chr2:218106042:G:A	218106042	NA,A	NA,G	NA,1	NA,inf	NA,inf	NA,1.65408	0.000658976	0.00131596
3	chr2:218864093:C:T	218864093	NA,T	NA,C	NA,1	NA,inf	NA,inf	NA,1.58788	0.000653925	0.00130567
3	chr2:218232718:T:C	218232718	C,C	T,T	1,1	inf,inf	inf,inf	2.13625,0.736538	0.000651939	0.00129902
3	chr2:218138634:G:C	218138634	NA,C	NA,G	NA,1	NA,inf	NA,inf	NA,1.6444	0.000647191	0.00129243
3	chr2:218067243:C:A	218067243	A,A	C,C	1,1	inf,inf	inf,inf	2.46298,1.75694	0.000641242	0.00128453
3	chr2:218146702:G:C	218146702	NA,C	NA,G	NA,1	NA,inf	NA,inf	NA,1.63699	0.000638165	0.00127441
3	chr2:218124872:G:A	218124872	NA,A	NA,G	NA,1	NA,inf	NA,inf	NA,1.63521	0.000637228	0.00127255
3	chr2:218137791:C:T	218137791	NA,T	NA,C	NA,1	NA,inf	NA,inf	NA,1.6322	0.000633992	0.00126608
3	chr2:218411415:T:C	218411415	C,C	T,T	1,1	-inf,-inf	inf,inf	4.35853,0.435816	0.000633775	0.00127141
3	chr2:217920281:T:C	217920281	NA,C	NA,T	NA,1	NA,-inf	NA,inf	NA,1.51347	0.00063267	0.00126384
3	chr2:218147336:A:G	218147336	NA,G	NA,A	NA,1	NA,inf	NA,inf	NA,1.6315	0.00063196	0.00126202
3	chr2:218032646:G:A	218032646	NA,A	NA,G	NA,1	NA,-inf	NA,inf	NA,1.6428	0.000628521	0.00125433
3	chr2:218873584:G:A	218873584	NA,A	NA,G	NA,1	NA,-inf	NA,inf	NA,1.49583	0.000628231	0.00125495
3	chr2:218805539:G:A	218805539	NA,A	NA,G	NA,1	NA,-inf	NA,inf	NA,1.50616	0.000625092	0.00124822
3	chr2:218108965:C:T	218108965	NA,T	NA,C	NA,1	NA,inf	NA,inf	NA,1.62383	0.000624549	0.00124724
3	chr2:218162061:G:A	218162061	NA,A	NA,G	NA,1	NA,inf	NA,inf	NA,1.62234	0.000623089	0.00124419
3	chr2:218110578:G:A	218110578	NA,A	NA,G	NA,1	NA,inf	NA,inf	NA,1.61847	0.00061895	0.00123606
3	chr2:218062389:G:A	218062389	NA,A	NA,G	NA,1	NA,-inf	NA,inf	NA,1.65664	0.000611003	0.00121925
3	chr2:218175377:C:G	218175377	NA,G	NA,C	NA,1	NA,-inf	NA,inf	NA,1.63015	0.000600845	0.00119894
3	chr2:217912212:T:C	217912212	C,C	T,T	1,1	-inf,-inf	inf,inf	1.77628,1.10225	0.00059968	0.00119649
3	chr2:218313877:G:A	218313877	NA,A	NA,G	NA,1	NA,inf	NA,inf	NA,1.48261	0.000599614	0.00119795
3	chr2:218178994:T:C	218178994	NA,C	NA,T	NA,1	NA,inf	NA,inf	NA,1.65284	0.000599591	0.0011964
3	chr2:218247590:G:A	218247590	A,A	G,G	1,1	inf,inf	inf,inf	2.0402,0.791678	0.00059703	0.00118969
3	chr2:218251198:TTTG:T	218251198	NA,T	NA,TTTG	NA,1	NA,inf	NA,inf	NA,1.61435	0.000596042	0.00118921
3	chr2:218397860:C:T	218397860	NA,T	NA,C	NA,1	NA,-inf	NA,inf	NA,1.65893	0.000594904	0.0011869
3	chr2:218622911:T:C	218622911	NA,C	NA,T	NA,1	NA,-inf	NA,inf	NA,1.483	0.00059098	0.00118023
3	chr2:218316059:G:A	218316059	NA,A	NA,G	NA,1	NA,inf	NA,inf	NA,1.47153	0.000589266	0.00117729
3	chr2:218066826:G:A	218066826	A,A	G,G	1,1	inf,inf	inf,inf	2.79792,1.47646	0.000585149	0.00117345
3	chr2:218643488:A:G	218643488	NA,G	NA,A	NA,1	NA,-inf	NA,inf	NA,1.47615	0.00058333	0.00116496
3	chr2:218361759:C:T	218361759	T,NA	C,NA	1,NA	-inf,NA	inf,NA	1.11568,NA	0.000579885	0.00115722
3	chr2:217942824:A:G	217942824	G,G	A,A	1,1	inf,inf	inf,inf	0.213181,2.41492	0.000579834	0.00115815
3	chr2:217955916:C:T	217955916	NA,T	NA,C	NA,1	NA,-inf	NA,inf	NA,1.53179	0.000577756	0.00115324
3	chr2:218278059:C:T	218278059	NA,T	NA,C	NA,1	NA,inf	NA,inf	NA,1.52042	0.000577173	0.00115243
3	chr2:218303110:G:A	218303110	NA,A	NA,G	NA,1	NA,inf	NA,inf	NA,1.46014	0.000575843	0.00115047
3	chr2:218108000:G:T	218108000	NA,T	NA,G	NA,1	NA,inf	NA,inf	NA,1.57728	0.000575369	0.00114906
3	chr2:218341427:A:T	218341427	T,NA	A,NA	1,NA	inf,NA	inf,NA	2.27153,NA	0.000574459	0.00114676
3	chr2:218310443:C:T	218310443	NA,T	NA,C	NA,1	NA,inf	NA,inf	NA,1.45923	0.000574268	0.00114732
3	chr2:218088558:T:C	218088558	NA,C	NA,T	NA,1	NA,inf	NA,inf	NA,1.4702	0.000574246	0.00114711
3	chr2:217761416:T:C	217761416	NA,C	NA,T	NA,1	NA,inf	NA,inf	NA,1.47549	0.000573996	0.00114669
3	chr2:218440681:G:C	218440681	C,C	G,G	1,1	inf,inf	inf,inf	4.57087,0.452782	0.000571674	0.00114844
3	chr2:218304436:A:G	218304436	NA,G	NA,A	NA,1	NA,inf	NA,inf	NA,1.45494	0.00057004	0.00113888
3	chr2:218187603:T:A	218187603	A,A	T,T	1,1	inf,-inf	inf,inf	1.39403,1.5794	0.000561512	0.00112339
3	chr2:218231610:G:C	218231610	C,C	G,G	1,1	inf,inf	inf,inf	2.0552,0.733236	0.000560099	0.00111611
3	chr2:218109466:T:A	218109466	NA,A	NA,T	NA,1	NA,inf	NA,inf	NA,1.45609	0.000559885	0.00111845
3	chr2:218303237:C:A	218303237	NA,A	NA,C	NA,1	NA,inf	NA,inf	NA,1.44168	0.000556176	0.00111119
3	chr2:217955183:T:C	217955183	NA,C	NA,T	NA,1	NA,-inf	NA,inf	NA,1.46533	0.000556048	0.0011106
3	chr2:218310229:T:G	218310229	NA,G	NA,T	NA,1	NA,inf	NA,inf	NA,1.44139	0.000555888	0.00111061
3	chr2:218082007:T:G	218082007	NA,G	NA,T	NA,1	NA,inf	NA,inf	NA,1.61211	0.000555506	0.00110777
3	chr2:218069663:C:G	218069663	G,G	C,C	1,1	inf,inf	inf,inf	2.37852,1.74282	0.000555345	0.00111208
3	chr2:218105233:C:T	218105233	NA,T	NA,C	NA,1	NA,inf	NA,inf	NA,1.45064	0.000554879	0.00110845
3	chr2:218302906:C:T	218302906	NA,T	NA,C	NA,1	NA,inf	NA,inf	NA,1.44024	0.000554713	0.00110826
3	chr2:218306730:T:C	218306730	NA,C	NA,T	NA,1	NA,inf	NA,inf	NA,1.43968	0.000554149	0.00110714
3	chr2:218460260:A:C	218460260	NA,C	NA,A	NA,1	NA,-inf	NA,inf	NA,1.46251	0.000554117	0.00110697
3	chr2:218303802:C:T	218303802	NA,T	NA,C	NA,1	NA,inf	NA,inf	NA,1.43902	0.000553475	0.00110579
3	chr2:218372972:A:G	218372972	NA,G	NA,A	NA,1	NA,-inf	NA,inf	NA,1.65237	0.000553248	0.00110369
3	chr2:218303235:A:C	218303235	NA,C	NA,A	NA,1	NA,inf	NA,inf	NA,1.43865	0.000553101	0.00110504
3	chr2:218373282:G:A	218373282	NA,A	NA,G	NA,1	NA,-inf	NA,inf	NA,1.6519	0.000552585	0.00110236
3	chr2:218356277:T:C	218356277	NA,C	NA,T	NA,1	NA,-inf	NA,inf	NA,1.51842	0.000551759	0.00110184
3	chr2:218482577:A:C	218482577	NA,C	NA,A	NA,1	NA,-inf	NA,inf	NA,1.5104	0.000551747	0.00110108
3	chr2:219141450:A:G	219141450	G,G	A,A	1,1	-inf,-inf	inf,inf	1.99906,0.405507	0.000547116	0.00111685
3	chr2:217956284:T:C	217956284	NA,C	NA,T	NA,1	NA,-inf	NA,inf	NA,1.50158	0.000546125	0.00109012
3	chr2:218407571:G:T	218407571	T,T	G,G	1,1	inf,inf	inf,inf	5.25627,0.216014	0.000545921	0.00114806
3	chr2:218082651:T:G	218082651	NA,G	NA,T	NA,1	NA,inf	NA,inf	NA,1.60134	0.000545162	0.00108715
3	chr2:218225642:T:C	218225642	C,C	T,T	1,1	inf,inf	inf,inf	2.01937,0.752433	0.000540614	0.00107733
3	chr2:218317768:T:C	218317768	NA,C	NA,T	NA,1	NA,inf	NA,inf	NA,1.58855	0.00053828	0.00107402
3	chr2:218096487:A:T	218096487	T,T	A,A	1,1	inf,inf	inf,inf	0.262112,2.45301	0.000536869	0.00107024
3	chr2:218252905:G:A	218252905	NA,A	NA,G	NA,1	NA,inf	NA,inf	NA,1.5492	0.000533375	0.00106425
3	chr2:218121071:AC:A	218121071	NA,A	NA,AC	NA,1	NA,inf	NA,inf	NA,1.42352	0.000527867	0.00105451
3	chr2:218104013:C:T	218104013	NA,T	NA,C	NA,1	NA,inf	NA,inf	NA,1.42073	0.000525507	0.00104979
3	chr2:218102278:A:C	218102278	NA,C	NA,A	NA,1	NA,inf	NA,inf	NA,1.50175	0.000521539	0.00104174
3	chr2:218373960:C:T	218373960	NA,T	NA,C	NA,1	NA,-inf	NA,inf	NA,1.6157	0.000519835	0.00103707
3	chr2:219141236:T:C	219141236	C,C	T,T	1,1	-inf,-inf	inf,inf	1.89818,0.525916	0.000517963	0.00105674
3	chr2:218422553:C:A	218422553	A,A	C,C	1,1	-inf,inf	inf,inf	4.63157,0.368632	0.000516805	0.00104222
3	chr2:218321816:T:C	218321816	NA,C	NA,T	NA,1	NA,inf	NA,inf	NA,1.56095	0.000514915	0.00102743
3	chr2:218422647:A:G	218422647	G,G	A,A	1,1	-inf,-inf	inf,inf	4.11008,0.541387	0.000513453	0.00102896
3	chr2:218186652:C:T	218186652	NA,T	NA,C	NA,1	NA,-inf	NA,inf	NA,1.58839	0.000509576	0.00101669
3	chr2:218629863:A:G	218629863	NA,G	NA,A	NA,1	NA,-inf	NA,inf	NA,1.39934	0.000507696	0.00101396
3	chr2:218162249:G:C	218162249	C,C	G,G	1,1	inf,inf	inf,inf	2.8178,2.23442	0.000506505	0.00103199
3	chr2:217943431:C:T	217943431	NA,T	NA,C	NA,1	NA,-inf	NA,inf	NA,1.45192	0.000505234	0.0010086
3	chr2:218433972:G:A	218433972	A,A	G,G	1,1	-inf,-inf	inf,inf	4.47188,0.128054	0.000504796	0.00101158
3	chr2:218220598:A:G	218220598	G,G	A,A	1,1	inf,inf	inf,inf	1.97564,0.749936	0.000502156	0.00100072
3	chr2:218741355:G:C	218741355	NA,C	NA,G	NA,1	NA,-inf	NA,inf	NA,1.43533	0.000500022	0.0009986
3	chr2:218100445:T:C	218100445	NA,C	NA,T	NA,1	NA,inf	NA,inf	NA,1.48026	0.00049733	0.000993336
3	chr2:217973624:C:T	217973624	T,T	C,C	1,1	inf,inf	inf,inf	1.78363,1.52456	0.000494136	0.000987598
3	chr2:218011034:C:T	218011034	T,NA	C,NA	1,NA	-inf,NA	inf,NA	1.75147,NA	0.000492262	0.000983725
3	chr2:218233444:T:G	218233444	NA,G	NA,T	NA,1	NA,inf	NA,inf	NA,1.50328	0.000492022	0.000981782
3	chr2:217863633:C:T	217863633	NA,T	NA,C	NA,1	NA,inf	NA,inf	NA,1.39796	0.000491499	0.000981868
3	chr2:217991897:C:T	217991897	NA,T	NA,C	NA,1	NA,inf	NA,inf	NA,1.37567	0.000490644	0.000980243
3	chr2:218265510:C:T	218265510	NA,T	NA,C	NA,1	NA,-inf	NA,inf	NA,1.57401	0.000490391	0.000978414
3	chr2:218437743:G:A	218437743	A,A	G,G	1,1	-inf,-inf	inf,inf	4.4364,0.139166	0.00048913	0.000979923
3	chr2:217762214:G:T	217762214	NA,T	NA,G	NA,1	NA,-inf	NA,inf	NA,1.381	0.000487476	0.000973734
3	chr2:218100657:T:C	218100657	NA,C	NA,T	NA,1	NA,inf	NA,inf	NA,1.46833	0.00048707	0.00097285
3	chr2:218446983:C:T	218446983	NA,T	NA,C	NA,1	NA,-inf	NA,inf	NA,1.44005	0.000486914	0.000971762
3	chr2:218137477:C:T	218137477	NA,T	NA,C	NA,1	NA,inf	NA,inf	NA,1.37783	0.000486108	0.00097111
3	chr2:218649059:T:C	218649059	C,C	T,T	1,1	-inf,-inf	inf,inf	4.28288,0.472104	0.000485018	0.000977592
3	chr2:218066386:G:A	218066386	A,A	G,G	1,1	inf,inf	inf,inf	2.72511,1.42283	0.000484437	0.000971344
3	chr2:217820396:T:C	217820396	NA,C	NA,T	NA,1	NA,-inf	NA,inf	NA,1.36524	0.000482533	0.000963808
3	chr2:219151729:A:G	219151729	G,G	A,A	1,1	-inf,-inf	inf,inf	2.07013,0.0890094	0.000481929	0.000983934
3	chr2:219131894:G:C	219131894	C,C	G,G	1,1	-inf,-inf	inf,inf	1.9201,0.35558	0.000480166	0.000979929
3	chr2:218655834:G:C	218655834	NA,C	NA,G	NA,1	NA,-inf	NA,inf	NA,1.38273	0.000479953	0.000958845
3	chr2:218343157:G:A	218343157	NA,A	NA,G	NA,1	NA,inf	NA,inf	NA,1.40591	0.00047964	0.00095732
3	chr2:218303069:A:C	218303069	NA,C	NA,A	NA,1	NA,inf	NA,inf	NA,1.36	0.000479537	0.000958102
3	chr2:219129296:T:C	219129296	C,C	T,T	1,1	-inf,-inf	inf,inf	1.92149,0.350409	0.000479343	0.000978261
3	chr2:218340859:G:A	218340859	NA,A	NA,G	NA,1	NA,-inf	NA,inf	NA,1.43735	0.000478187	0.000954968
3	chr2:218883490:G:A	218883490	A,NA	G,NA	1,NA	inf,NA	inf,NA	1.60171,NA	0.00047616	0.000952139
3	chr2:218493135:A:G	218493135	G,G	A,A	1,1	inf,inf	inf,inf	4.46326,0.434899	0.000475795	0.000955411
3	chr2:219160400:T:C	219160400	C,C	T,T	1,1	-inf,-inf	inf,inf	2.06381,0.090173	0.000475384	0.000970543
3	chr2:218024646:C:T	218024646	NA,T	NA,C	NA,1	NA,-inf	NA,inf	NA,1.47749	0.000472793	0.000943697
3	chr2:218125589:T:C	218125589	NA,C	NA,T	NA,1	NA,inf	NA,inf	NA,1.36227	0.000472467	0.000943865
3	chr2:219139954:C:T	219139954	T,NA	C,NA	1,NA	inf,NA	inf,NA	1.76698,NA	0.000471312	0.000943791
3	chr2:218850063:C:T	218850063	NA,T	NA,C	NA,1	NA,inf	NA,inf	NA,1.40701	0.00047124	0.000941055
3	chr2:217829894:C:T	217829894	NA,T	NA,C	NA,1	NA,inf	NA,inf	NA,1.35637	0.000471196	0.000941448
3	chr2:219147854:G:C	219147854	C,C	G,G	1,1	-inf,-inf	inf,inf	2.03387,0.169981	0.000471056	0.00096174
3	chr2:219130425:C:T	219130425	T,T	C,C	1,1	-inf,-inf	inf,inf	1.98482,0.180117	0.000470163	0.000959869
3	chr2:219131851:T:C	219131851	C,C	T,T	1,1	-inf,-inf	inf,inf	1.92778,0.300615	0.000468957	0.000957326
3	chr2:219129523:G:A	219129523	A,A	G,G	1,1	-inf,-inf	inf,inf	1.97501,0.190621	0.000466365	0.000952097
3	chr2:218871750:G:A	218871750	A,NA	G,NA	1,NA	-inf,NA	inf,NA	1.6307,NA	0.000465795	0.000931669
3	chr2:217729520:T:C	217729520	NA,C	NA,T	NA,1	NA,inf	NA,inf	NA,1.32959	0.00046465	0.000928546
3	chr2:218149322:C:T	218149322	NA,T	NA,C	NA,1	NA,inf	NA,inf	NA,1.52487	0.000463309	0.000924162
3	chr2:219141861:C:T	219141861	T,T	C,C	1,1	-inf,-inf	inf,inf	1.93905,0.371807	0.000463037	0.000944851
3	chr2:218469913:C:T	218469913	T,T	C,C	1,1	inf,-inf	inf,inf	4.67148,0.158834	0.000459978	0.000926457
3	chr2:219153568:G:A	219153568	A,A	G,G	1,1	-inf,-inf	inf,inf	1.99523,0.119593	0.00045951	0.000938096
3	chr2:219129014:T:C	219129014	C,C	T,T	1,1	-inf,-inf	inf,inf	1.89795,0.356679	0.000459131	0.000936883
3	chr2:218097423:C:T	218097423	NA,T	NA,C	NA,1	NA,inf	NA,inf	NA,1.43211	0.000457297	0.000913398
3	chr2:218130278:G:A	218130278	NA,A	NA,G	NA,1	NA,inf	NA,inf	NA,1.34058	0.000454418	0.000907815
3	chr2:218237136:A:T	218237136	T,T	A,A	1,1	inf,inf	inf,inf	1.95977,0.704525	0.000454269	0.000905338
3	chr2:219138519:T:A	219138519	A,A	T,T	1,1	-inf,-inf	inf,inf	1.97114,0.291796	0.000452737	0.000923891
3	chr2:218227064:G:A	218227064	NA,A	NA,G	NA,1	NA,-inf	NA,inf	NA,1.52929	0.000452187	0.000902221
3	chr2:218136766:G:A	218136766	NA,A	NA,G	NA,1	NA,inf	NA,inf	NA,1.33572	0.000450667	0.000900325
3	chr2:218131887:CT:C	218131887	NA,C	NA,CT	NA,1	NA,inf	NA,inf	NA,1.33568	0.000450637	0.000900264
3	chr2:218686313:T:A	218686313	A,A	T,T	1,1	-inf,-inf	inf,inf	4.32955,0.387038	0.000448496	0.000898146
3	chr2:218676333:T:C	218676333	C,C	T,T	1,1	-inf,-inf	inf,inf	4.33151,0.381816	0.000446716	0.000894598
3	chr2:218680586:T:C	218680586	C,C	T,T	1,1	-inf,-inf	inf,inf	4.33318,0.379131	0.00044614	0.000893458
3	chr2:217953705:G:A	217953705	NA,A	NA,G	NA,1	NA,inf	NA,inf	NA,1.3304	0.000444374	0.000887869
3	chr2:218795188:A:G	218795188	G,G	A,A	1,1	-inf,-inf	inf,inf	2.71574,1.34402	0.000444309	0.000884784
3	chr2:218258145:A:G	218258145	G,G	A,A	1,1	inf,inf	inf,inf	2.0786,0.521013	0.000444203	0.000885258
3	chr2:217774980:A:G	217774980	NA,G	NA,A	NA,1	NA,inf	NA,inf	NA,1.33261	0.000443769	0.000886599
3	chr2:219167078:C:T	219167078	T,NA	C,NA	1,NA	inf,NA	inf,NA	1.71808,NA	0.000442284	0.00088551
3	chr2:218424920:A:G	218424920	G,G	A,A	1,1	-inf,inf	inf,inf	4.69524,0.000310678	0.000438312	0.000883904
3	chr2:218188616:G:A	218188616	NA,A	NA,G	NA,1	NA,-inf	NA,inf	NA,1.49525	0.000435504	0.000868986
3	chr2:218828761:C:T	218828761	NA,T	NA,C	NA,1	NA,inf	NA,inf	NA,1.34493	0.000434343	0.000867591
3	chr2:218693015:G:A	218693015	A,A	G,G	1,1	-inf,-inf	inf,inf	4.27655,0.396517	0.000429536	0.000859801
3	chr2:219158474:A:C	219158474	C,C	A,A	1,1	-inf,-inf	inf,inf	1.98736,0.177468	0.000428999	0.000875663
3	chr2:218207820:C:A	218207820	NA,A	NA,C	NA,1	NA,inf	NA,inf	NA,1.3517	0.000428153	0.000854967
3	chr2:219149953:C:T	219149953	T,T	C,C	1,1	-inf,-inf	inf,inf	1.9368,0.194264	0.000428091	0.000873803
3	chr2:217954456:C:T	217954456	NA,T	NA,C	NA,1	NA,-inf	NA,inf	NA,1.31929	0.000427713	0.000854378
3	chr2:218343666:C:T	218343666	NA,T	NA,C	NA,1	NA,-inf	NA,inf	NA,1.34875	0.000426523	0.000851898
3	chr2:219159928:G:T	219159928	T,T	G,G	1,1	-inf,-inf	inf,inf	1.98735,0.170065	0.000426251	0.00087003
3	chr2:218681066:A:G	218681066	G,G	A,A	1,1	-inf,-inf	inf,inf	4.27694,0.402434	0.000425106	0.000851103
3	chr2:219153368:T:G	219153368	G,G	T,T	1,1	-inf,-inf	inf,inf	2.00558,0.107365	0.000425048	0.000867532
3	chr2:217920154:A:G	217920154	G,G	A,A	1,1	-inf,-inf	inf,inf	2.27719,0.112674	0.000423018	0.000842871
3	chr2:218559890:G:A	218559890	NA,A	NA,G	NA,1	NA,-inf	NA,inf	NA,1.29647	0.000422641	0.000844147
3	chr2:219143391:C:T	219143391	T,T	C,C	1,1	-inf,-inf	inf,inf	1.95883,0.223259	0.000420659	0.000858535
3	chr2:218245208:T:C	218245208	NA,C	NA,T	NA,1	NA,inf	NA,inf	NA,1.41132	0.00042025	0.000838641
3	chr2:218795651:T:C	218795651	C,C	T,T	1,1	-inf,-inf	inf,inf	2.68559,1.33416	0.000419695	0.000835792
3	chr2:219143815:G:A	219143815	A,A	G,G	1,1	-inf,-inf	inf,inf	1.94522,0.250453	0.000419657	0.000856466
3	chr2:219132412:C:T	219132412	T,T	C,C	1,1	-inf,-inf	inf,inf	1.91511,0.212002	0.000419129	0.000855401
3	chr2:218104198:T:C	218104198	C,C	T,T	1,1	-inf,-inf	inf,inf	2.35614,2.23881	0.000418788	0.000842778
3	chr2:218756095:A:G	218756095	NA,G	NA,A	NA,1	NA,inf	NA,inf	NA,1.32435	0.000418145	0.000835219
3	chr2:218795341:T:C	218795341	C,C	T,T	1,1	-inf,-inf	inf,inf	2.6641,1.34726	0.000417309	0.000831043
3	chr2:219131171:A:G	219131171	G,G	A,A	1,1	-inf,-inf	inf,inf	1.87847,0.286821	0.000416154	0.000849262
3	chr2:218541317:C:T	218541317	NA,T	NA,C	NA,1	NA,-inf	NA,inf	NA,1.28773	0.000416119	0.000831124
3	chr2:218189594:T:A	218189594	NA,A	NA,T	NA,1	NA,-inf	NA,inf	NA,1.46768	0.000415884	0.00082986
3	chr2:218562249:T:C	218562249	C,C	T,T	1,1	inf,inf	inf,inf	4.39342,0.391689	0.000414367	0.000831561
3	chr2:218189827:C:T	218189827	NA,T	NA,C	NA,1	NA,-inf	NA,inf	NA,1.46548	0.000414357	0.000826814
3	chr2:218065252:T:A	218065252	A,A	T,T	1,1	inf,inf	inf,inf	2.57422,1.40403	0.000413553	0.000829255
3	chr2:217912980:G:A	217912980	A,A	G,G	1,1	-inf,-inf	inf,inf	1.81909,0.631676	0.000413082	0.000824437
3	chr2:218176315:G:A	218176315	NA,A	NA,G	NA,1	NA,-inf	NA,inf	NA,1.41692	0.000412557	0.000823355
3	chr2:219153369:A:C	219153369	C,C	A,A	1,1	-inf,-inf	inf,inf	1.99059,0.103009	0.000411298	0.000839388
3	chr2:218861939:C:G	218861939	NA,G	NA,C	NA,1	NA,-inf	NA,inf	NA,1.28345	0.000406467	0.000811671
3	chr2:218568272:C:A	218568272	A,A	C,C	1,1	inf,inf	inf,inf	4.69687,0.227908	0.000405753	0.000820682
3	chr2:217953529:G:A	217953529	NA,A	NA,G	NA,1	NA,-inf	NA,inf	NA,1.2895	0.000405576	0.000810169
3	chr2:218110499:T:C	218110499	NA,C	NA,T	NA,1	NA,inf	NA,inf	NA,1.28869	0.000404232	0.000807529
3	chr2:218431822:G:A	218431822	A,A	G,G	1,1	-inf,-inf	inf,inf	4.30243,0.111644	0.000403554	0.000807895
3	chr2:219027541:G:A	219027541	NA,A	NA,G	NA,1	NA,inf	NA,inf	NA,1.27413	0.000401733	0.000802332
3	chr2:218138123:C:A	218138123	NA,A	NA,C	NA,1	NA,inf	NA,inf	NA,1.26973	0.000400624	0.000800372
3	chr2:218443421:C:T	218443421	T,T	C,C	1,1	inf,inf	inf,inf	4.39814,0.354566	0.000398866	0.000800507
3	chr2:217919808:T:A	217919808	A,A	T,T	1,1	-inf,-inf	inf,inf	1.70634,0.916488	0.000398726	0.000795323
3	chr2:219167874:G:C	219167874	NA,C	NA,G	NA,1	NA,-inf	NA,inf	NA,1.26796	0.000398172	0.00079615
3	chr2:219142692:C:T	219142692	T,T	C,C	1,1	-inf,-inf	inf,inf	1.92149,0.245543	0.00039727	0.000810654
3	chr2:219130464:G:T	219130464	T,T	G,G	1,1	-inf,-inf	inf,inf	1.92092,0.154637	0.000392651	0.000801067
3	chr2:218609191:A:T	218609191	T,T	A,A	1,1	inf,inf	inf,inf	4.67175,0.218605	0.000391196	0.000790962
3	chr2:218243564:G:A	218243564	NA,A	NA,G	NA,1	NA,-inf	NA,inf	NA,1.43536	0.000388836	0.000775896
3	chr2:218345973:C:G	218345973	NA,G	NA,C	NA,1	NA,inf	NA,inf	NA,1.2931	0.000388299	0.000775495
3	chr2:218645597:C:T	218645597	T,T	C,C	1,1	inf,inf	inf,inf	4.69599,0.186497	0.000387857	0.000784703
3	chr2:218496239:GCCAAGATCGCA:G	218496239	G,G	GCCAAGATCGCA,GCCAAGATCGCA	1,1	inf,inf	inf,inf	4.34025,0.38268	0.000382533	0.00076741
3	chr2:218471212:C:T	218471212	T,T	C,C	1,1	inf,inf	inf,inf	4.34049,0.384508	0.000382399	0.000767176
3	chr2:218247620:C:T	218247620	NA,T	NA,C	NA,1	NA,-inf	NA,inf	NA,1.42492	0.000382152	0.000762565
3	chr2:219034600:T:C	219034600	NA,C	NA,T	NA,1	NA,inf	NA,inf	NA,1.24464	0.000381306	0.000761542
3	chr2:218138225:C:T	218138225	NA,T	NA,C	NA,1	NA,inf	NA,inf	NA,1.24061	0.000380803	0.00076078
3	chr2:217914462:G:A	217914462	A,A	G,G	1,1	-inf,-inf	inf,inf	1.87302,0.49656	0.000380701	0.000759766
3	chr2:218563576:T:C	218563576	C,C	T,T	1,1	inf,inf	inf,inf	4.33853,0.383436	0.000380506	0.000763382
3	chr2:218799316:T:C	218799316	NA,C	NA,T	NA,1	NA,inf	NA,inf	NA,1.26465	0.000380132	0.00075933
3	chr2:218100355:G:A	218100355	NA,A	NA,G	NA,1	NA,inf	NA,inf	NA,1.23909	0.000379705	0.000758593
3	chr2:218526244:T:A	218526244	A,A	T,T	1,1	-inf,-inf	inf,inf	3.59079,0.807664	0.000379655	0.000758367
3	chr2:218396453:C:T	218396453	T,T	C,C	1,1	-inf,inf	inf,inf	3.92387,1.87023	0.000378906	0.000846928
3	chr2:218089993:A:G	218089993	NA,G	NA,A	NA,1	NA,inf	NA,inf	NA,1.23807	0.000378881	0.000756933
3	chr2:218366096:T:C	218366096	NA,C	NA,T	NA,1	NA,inf	NA,inf	NA,1.27473	0.000377252	0.000753506
3	chr2:217955446:G:A	217955446	NA,A	NA,G	NA,1	NA,-inf	NA,inf	NA,1.24647	0.000376802	0.000752691
3	chr2:218262686:C:T	218262686	NA,T	NA,C	NA,1	NA,-inf	NA,inf	NA,1.41469	0.000375675	0.000749649
3	chr2:219029863:G:A	219029863	NA,A	NA,G	NA,1	NA,inf	NA,inf	NA,1.23555	0.000375425	0.000749803
3	chr2:218417706:G:A	218417706	A,A	G,G	1,1	-inf,-inf	inf,inf	4.0536,0.369227	0.000374531	0.000750454
3	chr2:217968153:T:G	217968153	NA,G	NA,T	NA,1	NA,inf	NA,inf	NA,1.25199	0.000374331	0.000747889
3	chr2:218598560:C:T	218598560	T,T	C,C	1,1	inf,inf	inf,inf	4.26123,0.445573	0.000373301	0.000748488
3	chr2:218012659:T:C	218012659	C,NA	T,NA	1,NA	-inf,NA	inf,NA	1.32391,NA	0.000372196	0.000742957
3	chr2:217804300:C:T	217804300	NA,T	NA,C	NA,1	NA,inf	NA,inf	NA,1.22135	0.000371696	0.000742639
3	chr2:217782640:A:G	217782640	NA,G	NA,A	NA,1	NA,-inf	NA,inf	NA,1.22862	0.000371481	0.000742093
3	chr2:218069738:C:T	218069738	T,T	C,C	1,1	inf,inf	inf,inf	2.44572,1.44892	0.000369874	0.000741201
3	chr2:218099038:C:G	218099038	NA,G	NA,C	NA,1	NA,inf	NA,inf	NA,1.2233	0.000369041	0.00073729
3	chr2:219000200:A:AG	219000200	NA,AG	NA,A	NA,1	NA,inf	NA,inf	NA,1.19876	0.000368312	0.000735869
3	chr2:218741454:C:T	218741454	T,T	C,C	1,1	-inf,-inf	inf,inf	2.89637,1.2943	0.000368017	0.000733004
3	chr2:218241107:C:T	218241107	NA,T	NA,C	NA,1	NA,-inf	NA,inf	NA,1.40192	0.00036781	0.000733961
3	chr2:219074885:A:C	219074885	NA,C	NA,A	NA,1	NA,-inf	NA,inf	NA,1.1973	0.000366592	0.000732276
3	chr2:218143730:C:T	218143730	NA,T	NA,C	NA,1	NA,inf	NA,inf	NA,1.21833	0.000365876	0.000730966
3	chr2:218424176:C:T	218424176	T,T	C,C	1,1	-inf,-inf	inf,inf	3.86295,0.523574	0.000365842	0.000732245
3	chr2:218337661:C:T	218337661	NA,T	NA,C	NA,1	NA,-inf	NA,inf	NA,1.26109	0.000365773	0.00073059
3	chr2:219115025:T:C	219115025	NA,C	NA,T	NA,1	NA,-inf	NA,inf	NA,1.19582	0.000365627	0.000730348
3	chr2:218694353:C:T	218694353	NA,T	NA,C	NA,1	NA,inf	NA,inf	NA,1.23888	0.000365588	0.000730299
3	chr2:218694350:C:T	218694350	NA,T	NA,C	NA,1	NA,inf	NA,inf	NA,1.23888	0.000365588	0.000730299
3	chr2:217875368:G:C	217875368	NA,C	NA,G	NA,1	NA,inf	NA,inf	NA,1.22283	0.000365391	0.000730015
3	chr2:218543820:CAAA:C	218543820	NA,C	NA,CAAA	NA,1	NA,-inf	NA,inf	NA,1.1972	0.0003652	0.000729341
3	chr2:218640011:T:G	218640011	NA,G	NA,T	NA,1	NA,-inf	NA,inf	NA,1.24217	0.000364217	0.000727506
3	chr2:218262694:G:A	218262694	NA,A	NA,G	NA,1	NA,-inf	NA,inf	NA,1.38905	0.000363494	0.000725382
3	chr2:218756919:G:C	218756919	C,C	G,G	1,1	-inf,-inf	inf,inf	2.98005,1.22886	0.000363026	0.00072309
3	chr2:217924382:C:G	217924382	G,G	C,C	1,1	-inf,-inf	inf,inf	1.43654,0.846214	0.000362326	0.000723378
3	chr2:218555279:CA:C	218555279	C,C	CA,CA	1,1	inf,inf	inf,inf	4.29758,0.384765	0.00036193	0.000725908
3	chr2:217729848:G:A	217729848	NA,A	NA,G	NA,1	NA,inf	NA,inf	NA,1.18704	0.000360354	0.000720145
3	chr2:217839017:G:A	217839017	NA,A	NA,G	NA,1	NA,inf	NA,inf	NA,1.20948	0.000360052	0.000719453
3	chr2:218457707:T:C	218457707	C,C	T,T	1,1	inf,inf	inf,inf	4.30181,0.374145	0.000358926	0.000719923
3	chr2:218440128:C:A	218440128	A,A	C,C	1,1	-inf,-inf	inf,inf	4.22231,0.0925779	0.000358447	0.000717337
3	chr2:218487875:C:T	218487875	T,T	C,C	1,1	inf,inf	inf,inf	4.2579,0.448158	0.000357973	0.000718269
3	chr2:218567514:C:T	218567514	T,T	C,C	1,1	inf,inf	inf,inf	4.23365,0.442914	0.000357754	0.000717226
3	chr2:218527436:A:G	218527436	G,G	A,A	1,1	inf,inf	inf,inf	4.27103,0.403892	0.000357741	0.00071738
3	chr2:218250522:G:A	218250522	A,A	G,G	1,1	inf,-inf	inf,inf	0.0783923,2.16217	0.000357541	0.000714128
3	chr2:218639793:T:C	218639793	C,C	T,T	1,1	inf,-inf	inf,inf	3.9455,0.463305	0.000355711	0.000711072
3	chr2:218231927:G:A	218231927	A,NA	G,NA	1,NA	-inf,NA	inf,NA	4.01711,NA	0.000355532	0.00075405
3	chr2:218588374:C:T	218588374	T,T	C,C	1,1	inf,inf	inf,inf	4.28819,0.37662	0.000355433	0.000712793
3	chr2:218001715:C:T	218001715	NA,T	NA,C	NA,1	NA,-inf	NA,inf	NA,1.20252	0.000353396	0.000705971
3	chr2:218507510:C:G	218507510	G,G	C,C	1,1	inf,inf	inf,inf	4.28799,0.373238	0.000353181	0.00070831
3	chr2:218471842:A:G	218471842	G,G	A,A	1,1	inf,inf	inf,inf	4.28982,0.372929	0.000352151	0.000706302
3	chr2:217785206:G:C	217785206	NA,C	NA,G	NA,1	NA,-inf	NA,inf	NA,1.19656	0.000351719	0.000702629
3	chr2:218764036:T:C	218764036	C,C	T,T	1,1	-inf,-inf	inf,inf	2.96422,1.22142	0.000351525	0.000700181
3	chr2:219026893:C:T	219026893	NA,T	NA,C	NA,1	NA,inf	NA,inf	NA,1.19772	0.000351296	0.00070163
3	chr2:218567404:C:T	218567404	T,T	C,C	1,1	inf,inf	inf,inf	4.22979,0.432768	0.000351279	0.00070424
3	chr2:219028459:G:A	219028459	NA,A	NA,G	NA,1	NA,inf	NA,inf	NA,1.19673	0.000350527	0.000700099
3	chr2:219027904:C:T	219027904	NA,T	NA,C	NA,1	NA,inf	NA,inf	NA,1.19499	0.000349615	0.000698272
3	chr2:218919534:C:T	218919534	T,NA	C,NA	1,NA	inf,NA	inf,NA	1.43437,NA	0.000349571	0.000699025
3	chr2:218092302:C:T	218092302	NA,T	NA,C	NA,1	NA,inf	NA,inf	NA,1.26738	0.000349227	0.000697598
3	chr2:218678710:T:C	218678710	C,C	T,T	1,1	-inf,-inf	inf,inf	4.32168,0.153436	0.000349084	0.000699562
3	chr2:218240244:C:T	218240244	NA,T	NA,C	NA,1	NA,-inf	NA,inf	NA,1.36904	0.00034835	0.00069515
3	chr2:218112801:G:A	218112801	NA,A	NA,G	NA,1	NA,inf	NA,inf	NA,1.18873	0.000347479	0.000694213
3	chr2:218759447:G:A	218759447	A,A	G,G	1,1	-inf,-inf	inf,inf	2.94888,1.22497	0.00034672	0.000690609
3	chr2:218742208:A:G	218742208	G,G	A,A	1,1	-inf,-inf	inf,inf	2.9437,1.22856	0.0003463	0.000689772
3	chr2:218474985:T:C	218474985	NA,C	NA,T	NA,1	NA,-inf	NA,inf	NA,1.1655	0.000345276	0.000689565
3	chr2:219011410:G:A	219011410	A,NA	G,NA	1,NA	-inf,NA	inf,NA	1.64342,NA	0.000344579	0.000689346
3	chr2:218463958:C:T	218463958	T,T	C,C	1,1	inf,inf	inf,inf	4.28267,0.356496	0.000344036	0.000689952
3	chr2:218432463:G:A	218432463	NA,A	NA,G	NA,1	NA,-inf	NA,inf	NA,1.1977	0.000343736	0.000686419
3	chr2:217817774:C:T	217817774	NA,T	NA,C	NA,1	NA,-inf	NA,inf	NA,1.1713	0.000341294	0.000681758
3	chr2:218203679:A:G	218203679	G,G	A,A	1,1	inf,inf	inf,inf	1.94905,0.560746	0.000341029	0.000679878
3	chr2:218526949:C:T	218526949	T,T	C,C	1,1	inf,inf	inf,inf	4.25897,0.375736	0.000339983	0.00068175
3	chr2:218735034:A:G	218735034	G,NA	A,NA	1,NA	-inf,NA	inf,NA	1.07514,NA	0.000339647	0.000679638
3	chr2:218106001:C:T	218106001	T,T	C,C	1,1	-inf,-inf	inf,inf	2.35978,2.12317	0.000337905	0.000680182
3	chr2:218741495:T:G	218741495	G,G	T,T	1,1	-inf,-inf	inf,inf	2.94202,1.21469	0.000337851	0.000672946
3	chr2:219123798:G:A	219123798	NA,A	NA,G	NA,1	NA,inf	NA,inf	NA,1.17471	0.000337849	0.000674782
3	chr2:218639972:T:G	218639972	G,G	T,T	1,1	inf,inf	inf,inf	4.18614,0.452406	0.00033784	0.000677214
3	chr2:218442790:T:C	218442790	NA,C	NA,T	NA,1	NA,-inf	NA,inf	NA,1.15243	0.0003376	0.00067425
3	chr2:218254095:A:G	218254095	NA,G	NA,A	NA,1	NA,-inf	NA,inf	NA,1.34335	0.000337185	0.000672907
3	chr2:217786113:C:T	217786113	NA,T	NA,C	NA,1	NA,-inf	NA,inf	NA,1.17371	0.000337138	0.000673502
3	chr2:218414216:G:GCA	218414216	NA,GCA	NA,G	NA,1	NA,-inf	NA,inf	NA,1.20172	0.000336335	0.000671772
3	chr2:218515026:C:T	218515026	NA,T	NA,C	NA,1	NA,-inf	NA,inf	NA,1.14952	0.00033569	0.000670425
3	chr2:218548384:A:AGGCTGGAGTGCCACT	218548384	NA,AGGCTGGAGTGCCACT	NA,A	NA,1	NA,-inf	NA,inf	NA,1.14828	0.000335041	0.000669129
3	chr2:218522282:G:C	218522282	C,C	G,G	1,1	inf,inf	inf,inf	4.24108,0.380826	0.000334378	0.000670431
3	chr2:218753514:A:C	218753514	C,C	A,A	1,1	-inf,-inf	inf,inf	2.9744,1.18369	0.000334074	0.000665447
3	chr2:218745599:G:A	218745599	A,A	G,G	1,1	-inf,-inf	inf,inf	3.00358,1.16067	0.000333947	0.00066521
3	chr2:219076919:T:C	219076919	NA,C	NA,T	NA,1	NA,-inf	NA,inf	NA,1.16032	0.000333719	0.000666979
3	chr2:218489899:T:C	218489899	NA,C	NA,T	NA,1	NA,-inf	NA,inf	NA,1.14517	0.000333464	0.000665986
3	chr2:217787798:G:A	217787798	NA,A	NA,G	NA,1	NA,-inf	NA,inf	NA,1.16755	0.000333428	0.000666094
3	chr2:218547683:A:G	218547683	NA,G	NA,A	NA,1	NA,-inf	NA,inf	NA,1.14551	0.000333411	0.000665875
3	chr2:218452853:G:A	218452853	NA,A	NA,G	NA,1	NA,-inf	NA,inf	NA,1.14422	0.000332561	0.000664181
3	chr2:217824465:T:C	217824465	NA,C	NA,T	NA,1	NA,-inf	NA,inf	NA,1.16608	0.000331926	0.000663284
3	chr2:218135470:A:G	218135470	NA,G	NA,A	NA,1	NA,inf	NA,inf	NA,1.16211	0.000331642	0.000662588
3	chr2:218095408:T:C	218095408	C,C	T,T	1,1	-inf,-inf	inf,inf	2.58573,2.06227	0.000330983	0.000668863
3	chr2:218395308:G:A	218395308	A,A	G,G	1,1	-inf,inf	inf,inf	3.81404,1.81349	0.00033071	0.000727348
3	chr2:218727008:C:T	218727008	NA,T	NA,C	NA,1	NA,-inf	NA,inf	NA,1.16708	0.000329375	0.000657936
3	chr2:218174322:G:A	218174322	NA,A	NA,G	NA,1	NA,-inf	NA,inf	NA,1.1551	0.000328252	0.000655873
3	chr2:218569165:C:A	218569165	A,A	C,C	1,1	inf,inf	inf,inf	4.18635,0.429264	0.000328114	0.000657702
3	chr2:218508189:T:G	218508189	G,G	T,T	1,1	inf,inf	inf,inf	4.21771,0.388331	0.000328054	0.000657643
3	chr2:218730825:C:T	218730825	T,NA	C,NA	1,NA	-inf,NA	inf,NA	1.05835,NA	0.000328034	0.000656398
3	chr2:218617364:A:G	218617364	NA,G	NA,A	NA,1	NA,-inf	NA,inf	NA,1.18032	0.00032729	0.000653763
3	chr2:218533622:A:C	218533622	NA,C	NA,A	NA,1	NA,-inf	NA,inf	NA,1.13459	0.000326984	0.000653043
3	chr2:218566291:G:A	218566291	NA,A	NA,G	NA,1	NA,-inf	NA,inf	NA,1.13159	0.000325297	0.000649674
3	chr2:218518398:C:T	218518398	T,T	C,C	1,1	inf,inf	inf,inf	4.22079,0.37796	0.000324118	0.000649796
3	chr2:218619158:T:A	218619158	A,A	T,T	1,1	inf,inf	inf,inf	4.15932,0.441762	0.000323933	0.000649177
3	chr2:218496897:C:T	218496897	NA,T	NA,C	NA,1	NA,-inf	NA,inf	NA,1.19392	0.000323404	0.000645861
3	chr2:218166387:G:A	218166387	NA,A	NA,G	NA,1	NA,-inf	NA,inf	NA,1.15463	0.00032256	0.000644279
3	chr2:218634996:T:C	218634996	C,C	T,T	1,1	inf,-inf	inf,inf	4.00832,0.598094	0.000322529	0.000646615
3	chr2:218628201:T:C	218628201	C,C	T,T	1,1	inf,inf	inf,inf	4.16242,0.434229	0.000322434	0.000646185
3	chr2:218571278:C:T	218571278	NA,T	NA,C	NA,1	NA,-inf	NA,inf	NA,1.17222	0.000322041	0.00064328
3	chr2:218125593:T:A	218125593	NA,A	NA,T	NA,1	NA,inf	NA,inf	NA,1.14583	0.000322024	0.000643375
3	chr2:218494564:T:C	218494564	C,C	T,T	1,1	inf,-inf	inf,inf	4.4599,0.0616754	0.000321887	0.000647663
3	chr2:218493880:C:T	218493880	T,T	C,C	1,1	inf,-inf	inf,inf	4.45779,0.0666371	0.000321755	0.000647369
3	chr2:218190845:A:G	218190845	NA,G	NA,A	NA,1	NA,-inf	NA,inf	NA,1.17831	0.000321677	0.000642565
3	chr2:218226480:T:C	218226480	NA,C	NA,T	NA,1	NA,-inf	NA,inf	NA,1.31408	0.000321479	0.000641581
3	chr2:218109820:G:A	218109820	NA,A	NA,G	NA,1	NA,inf	NA,inf	NA,1.14389	0.00032124	0.000641807
3	chr2:218489846:T:C	218489846	C,C	T,T	1,1	inf,inf	inf,inf	4.16732,0.0575755	0.000320115	0.000640565
3	chr2:218172698:T:A	218172698	NA,A	NA,T	NA,1	NA,-inf	NA,inf	NA,1.13923	0.000319688	0.00063876
3	chr2:218547234:C:T	218547234	NA,T	NA,C	NA,1	NA,-inf	NA,inf	NA,1.12139	0.00031953	0.000638161
3	chr2:218126174:C:T	218126174	NA,T	NA,C	NA,1	NA,inf	NA,inf	NA,1.14052	0.000319256	0.000637846
3	chr2:217792054:G:A	217792054	NA,A	NA,G	NA,1	NA,inf	NA,inf	NA,1.14477	0.000319106	0.000637559
3	chr2:219024556:G:A	219024556	A,NA	G,NA	1,NA	-inf,NA	inf,NA	1.21613,NA	0.000318123	0.000636954
3	chr2:218069462:G:A	218069462	A,A	G,G	1,1	inf,inf	inf,inf	2.4803,1.33965	0.000318062	0.000637469
3	chr2:218602785:A:G	218602785	G,G	A,A	1,1	inf,inf	inf,inf	4.11342,0.467108	0.000317201	0.000635467
3	chr2:218187823:G:A	218187823	A,A	G,G	1,1	inf,-inf	inf,inf	6.66416,0.630557	0.000317015	0.00533952
3	chr2:218464762:C:T	218464762	T,T	C,C	1,1	inf,inf	inf,inf	4.23409,0.344237	0.000317004	0.000635601
3	chr2:218572753:T:C	218572753	C,C	T,T	1,1	inf,inf	inf,inf	4.16458,0.421194	0.00031672	0.000634765
3	chr2:218724167:G:T	218724167	T,T	G,G	1,1	-inf,-inf	inf,inf	2.92196,1.18907	0.00031618	0.000629791
3	chr2:217990599:C:A	217990599	NA,A	NA,C	NA,1	NA,inf	NA,inf	NA,1.1521	0.00031587	0.000631125
3	chr2:218875485:C:T	218875485	NA,T	NA,C	NA,1	NA,-inf	NA,inf	NA,1.14165	0.000315843	0.000631119
3	chr2:218113289:C:T	218113289	NA,T	NA,C	NA,1	NA,inf	NA,inf	NA,1.13345	0.000315359	0.000630061
3	chr2:218523047:G:A	218523047	NA,A	NA,G	NA,1	NA,-inf	NA,inf	NA,1.11188	0.000314188	0.000627494
3	chr2:218591244:G:T	218591244	T,T	G,G	1,1	inf,inf	inf,inf	4.13417,0.444405	0.000313736	0.000628665
3	chr2:218780754:T:C	218780754	C,C	T,T	1,1	-inf,-inf	inf,inf	2.94068,1.16895	0.000313402	0.000624269
3	chr2:219085938:G:A	219085938	NA,A	NA,G	NA,1	NA,inf	NA,inf	NA,1.09876	0.000312928	0.000625009
3	chr2:218735593:A:T	218735593	T,T	A,A	1,1	-inf,-inf	inf,inf	2.94574,1.16637	0.000312814	0.000623109
3	chr2:218069644:C:T	218069644	T,T	C,C	1,1	inf,inf	inf,inf	2.42951,1.36485	0.000312759	0.000626747
3	chr2:218603070:G:A	218603070	A,A	G,G	1,1	inf,inf	inf,inf	4.40314,0.117583	0.000311936	0.000627484
3	chr2:218524818:C:T	218524818	NA,T	NA,C	NA,1	NA,-inf	NA,inf	NA,1.10749	0.000311781	0.000622688
3	chr2:218261465:G:T	218261465	T,T	G,G	1,1	inf,-inf	inf,inf	0.078461,2.08785	0.000311552	0.000622288
3	chr2:218773161:A:G	218773161	G,G	A,A	1,1	-inf,-inf	inf,inf	2.91995,1.18276	0.000311401	0.000620283
3	chr2:218696418:G:A	218696418	NA,A	NA,G	NA,1	NA,-inf	NA,inf	NA,1.13464	0.000311277	0.000621783
3	chr2:218718174:T:C	218718174	C,C	T,T	1,1	-inf,-inf	inf,inf	2.92182,1.17944	0.000310604	0.000618672
3	chr2:218157082:A:G	218157082	NA,G	NA,A	NA,1	NA,-inf	NA,inf	NA,1.22156	0.000310166	0.000619208
3	chr2:218802504:A:G	218802504	G,G	A,A	1,1	-inf,-inf	inf,inf	2.53053,1.23295	0.000309439	0.000616226
3	chr2:217857803:G:A	217857803	A,NA	G,NA	1,NA	inf,NA	inf,NA	1.41681,NA	0.000308676	0.000616882
3	chr2:218487788:A:C	218487788	C,C	A,A	1,1	inf,-inf	inf,inf	4.42491,0.0711374	0.000308189	0.00061993
3	chr2:217937153:T:C	217937153	NA,C	NA,T	NA,1	NA,-inf	NA,inf	NA,1.12924	0.000307123	0.00061355
3	chr2:218233137:C:CTGTA	218233137	NA,CTGTA	NA,C	NA,1	NA,-inf	NA,inf	NA,1.28562	0.000306953	0.000612605
3	chr2:218595912:C:G	218595912	NA,G	NA,C	NA,1	NA,-inf	NA,inf	NA,1.13914	0.000306673	0.00061282
3	chr2:218246707:A:C	218246707	NA,C	NA,A	NA,1	NA,-inf	NA,inf	NA,1.28508	0.000306665	0.000612031
3	chr2:217945751:T:C	217945751	C,C	T,T	1,1	inf,inf	inf,inf	0.382632,1.99832	0.000305799	0.000611413
3	chr2:218512254:C:T	218512254	NA,T	NA,C	NA,1	NA,-inf	NA,inf	NA,1.09441	0.000304723	0.000608596
3	chr2:218069648:G:A	218069648	A,A	G,G	1,1	inf,inf	inf,inf	2.43328,1.34558	0.000303599	0.000608405
3	chr2:218550466:A:G	218550466	G,G	A,A	1,1	inf,inf	inf,inf	4.15932,0.387889	0.000302475	0.000606204
3	chr2:218573224:A:C	218573224	C,C	A,A	1,1	inf,-inf	inf,inf	4.38199,0.127937	0.00030213	0.000607367
3	chr2:218601278:A:G	218601278	NA,G	NA,A	NA,1	NA,-inf	NA,inf	NA,1.13257	0.000300901	0.000601063
3	chr2:218172432:G:A	218172432	NA,A	NA,G	NA,1	NA,inf	NA,inf	NA,1.0915	0.000300764	0.00060099
3	chr2:219171103:T:C	219171103	NA,C	NA,T	NA,1	NA,inf	NA,inf	NA,1.10988	0.000300616	0.000600918
3	chr2:218599081:G:A	218599081	A,A	G,G	1,1	inf,inf	inf,inf	4.08434,0.462077	0.000300401	0.000601794
3	chr2:218444510:C:T	218444510	T,T	C,C	1,1	inf,inf	inf,inf	4.11145,0.414626	0.000298284	0.000597544
3	chr2:218600371:G:A	218600371	A,A	G,G	1,1	inf,inf	inf,inf	4.11585,0.424443	0.000297552	0.000596218
3	chr2:218636605:G:A	218636605	A,A	G,G	1,1	inf,inf	inf,inf	4.13086,0.41385	0.000297054	0.000595363
3	chr2:218312425:C:T	218312425	T,T	C,C	1,1	inf,-inf	inf,inf	4.52776,1.77509	0.000296863	0.0010289
3	chr2:218593933:T:C	218593933	C,C	T,T	1,1	inf,-inf	inf,inf	4.38014,0.0970208	0.000296566	0.000596204
3	chr2:218323017:C:T	218323017	T,T	C,C	1,1	inf,inf	inf,inf	4.08939,2.01586	0.000294314	0.000768782
3	chr2:218073475:T:A	218073475	NA,A	NA,T	NA,1	NA,inf	NA,inf	NA,1.19222	0.000294234	0.000587687
3	chr2:218069910:G:A	218069910	A,A	G,G	1,1	inf,inf	inf,inf	2.43395,1.3267	0.000293292	0.000587758
3	chr2:218112119:T:C	218112119	NA,C	NA,T	NA,1	NA,-inf	NA,inf	NA,1.14935	0.000293181	0.000585539
3	chr2:219049216:G:C	219049216	NA,C	NA,G	NA,1	NA,inf	NA,inf	NA,1.09317	0.000292583	0.00058438
3	chr2:218644895:C:A	218644895	A,A	C,C	1,1	inf,inf	inf,inf	4.1113,0.419381	0.000292102	0.000585359
3	chr2:217742887:G:A	217742887	NA,A	NA,G	NA,1	NA,-inf	NA,inf	NA,1.07926	0.00029009	0.000579547
3	chr2:218334345:A:G	218334345	G,G	A,A	1,1	-inf,inf	inf,inf	0.471941,2.35311	0.000289858	0.000578547
3	chr2:218488931:G:A	218488931	NA,A	NA,G	NA,1	NA,-inf	NA,inf	NA,1.06638	0.000289716	0.000578635
3	chr2:219166533:T:C	219166533	C,C	T,T	1,1	inf,-inf	inf,inf	1.55878,0.256709	0.000288598	0.000583752
3	chr2:217954109:C:G	217954109	NA,G	NA,C	NA,1	NA,inf	NA,inf	NA,1.10366	0.00028835	0.000576129
3	chr2:217937145:A:G	217937145	NA,G	NA,A	NA,1	NA,-inf	NA,inf	NA,1.09236	0.000288267	0.000575888
3	chr2:218629314:G:A	218629314	A,A	G,G	1,1	inf,inf	inf,inf	4.07747,0.434236	0.000288176	0.000577281
3	chr2:217896096:G:A	217896096	NA,A	NA,G	NA,1	NA,inf	NA,inf	NA,1.09158	0.000287151	0.000573716
3	chr2:218175187:T:A	218175187	NA,A	NA,T	NA,1	NA,inf	NA,inf	NA,1.08857	0.000286259	0.000571902
3	chr2:217972928:AG:A	217972928	NA,A	NA,AG	NA,1	NA,-inf	NA,inf	NA,1.17535	0.00028596	0.000570943
3	chr2:218167634:C:T	218167634	T,NA	C,NA	1,NA	inf,NA	inf,NA	1.76604,NA	0.000285035	0.000568937
3	chr2:217876623:C:T	217876623	NA,T	NA,C	NA,1	NA,inf	NA,inf	NA,1.07863	0.000284332	0.000568088
3	chr2:218537648:G:A	218537648	A,A	G,G	1,1	inf,-inf	inf,inf	4.34802,0.0848416	0.000283603	0.000570005
3	chr2:218481041:C:G	218481041	NA,G	NA,C	NA,1	NA,-inf	NA,inf	NA,1.09795	0.000283574	0.000566455
3	chr2:217805294:G:A	217805294	NA,A	NA,G	NA,1	NA,inf	NA,inf	NA,1.06497	0.000283155	0.000565751
3	chr2:217954128:G:A	217954128	NA,A	NA,G	NA,1	NA,inf	NA,inf	NA,1.0896	0.000281564	0.000562574
3	chr2:218039328:G:A	218039328	NA,A	NA,G	NA,1	NA,-inf	NA,inf	NA,1.15116	0.000281337	0.000561816
3	chr2:218445768:T:C	218445768	NA,C	NA,T	NA,1	NA,-inf	NA,inf	NA,1.06653	0.000280291	0.00055985
3	chr2:219030302:AG:A	219030302	NA,A	NA,AG	NA,1	NA,-inf	NA,inf	NA,1.07872	0.000280098	0.000559728
3	chr2:217905238:C:T	217905238	NA,T	NA,C	NA,1	NA,inf	NA,inf	NA,1.0635	0.000279599	0.000558631
3	chr2:218580442:T:C	218580442	C,C	T,T	1,1	inf,-inf	inf,inf	4.32743,0.117759	0.000279537	0.000561748
3	chr2:217811103:T:C	217811103	NA,C	NA,T	NA,1	NA,-inf	NA,inf	NA,1.04921	0.000278326	0.000556003
3	chr2:218169146:A:G	218169146	NA,G	NA,A	NA,1	NA,-inf	NA,inf	NA,1.05672	0.000277875	0.000555203
3	chr2:218829993:G:A	218829993	NA,A	NA,G	NA,1	NA,-inf	NA,inf	NA,1.0696	0.000277842	0.000555166
3	chr2:218016710:C:T	218016710	NA,T	NA,C	NA,1	NA,-inf	NA,inf	NA,1.03343	0.000277508	0.000554411
3	chr2:218397985:C:T	218397985	NA,T	NA,C	NA,1	NA,inf	NA,inf	NA,1.07836	0.000277506	0.000554227
3	chr2:218639780:G:A	218639780	A,A	G,G	1,1	inf,inf	inf,inf	4.0629,0.420768	0.000276096	0.000553113
3	chr2:219125448:G:A	219125448	NA,A	NA,G	NA,1	NA,-inf	NA,inf	NA,1.03363	0.000275646	0.000550537
3	chr2:218471385:A:G	218471385	G,G	A,A	1,1	inf,-inf	inf,inf	4.31947,0.0987607	0.000273862	0.000550339
3	chr2:218069790:G:A	218069790	A,A	G,G	1,1	inf,inf	inf,inf	2.38437,1.32153	0.000273828	0.000548685
3	chr2:218016434:G:A	218016434	NA,A	NA,G	NA,1	NA,-inf	NA,inf	NA,1.02492	0.000273494	0.000546396
3	chr2:218331156:T:A	218331156	NA,A	NA,T	NA,1	NA,inf	NA,inf	NA,1.07676	0.000273455	0.000545888
3	chr2:217776070:A:C	217776070	NA,C	NA,A	NA,1	NA,-inf	NA,inf	NA,1.05029	0.000272985	0.000545367
3	chr2:218505128:C:T	218505128	T,T	C,C	1,1	inf,-inf	inf,inf	4.31529,0.0784334	0.000271778	0.000546099
3	chr2:218317675:A:G	218317675	NA,G	NA,A	NA,1	NA,-inf	NA,inf	NA,1.06477	0.000271622	0.000542665
3	chr2:217814515:G:A	217814515	NA,A	NA,G	NA,1	NA,-inf	NA,inf	NA,1.04988	0.000270936	0.000541386
3	chr2:218140487:A:G	218140487	G,G	A,A	1,1	-inf,-inf	inf,inf	2.44511,1.98994	0.000270933	0.000546279
3	chr2:218409792:C:T	218409792	NA,T	NA,C	NA,1	NA,-inf	NA,inf	NA,1.08773	0.000270874	0.000541013
3	chr2:218545564:T:G	218545564	NA,G	NA,T	NA,1	NA,inf	NA,inf	NA,1.05974	0.000270718	0.000540724
3	chr2:218249968:C:T	218249968	NA,T	NA,C	NA,1	NA,inf	NA,inf	NA,1.02015	0.000269338	0.000538206
3	chr2:218010596:G:A	218010596	A,NA	G,NA	1,NA	-inf,NA	inf,NA	1.07899,NA	0.000269232	0.000537855
3	chr2:219044699:T:C	219044699	NA,C	NA,T	NA,1	NA,inf	NA,inf	NA,1.04474	0.000269208	0.000537707
3	chr2:218517129:T:C	218517129	C,C	T,T	1,1	inf,-inf	inf,inf	4.30623,0.0857142	0.000268766	0.000540023
3	chr2:217993227:G:A	217993227	NA,A	NA,G	NA,1	NA,-inf	NA,inf	NA,1.03991	0.000268722	0.000536878
3	chr2:218468290:C:T	218468290	T,T	C,C	1,1	inf,-inf	inf,inf	4.30449,0.0951649	0.000268493	0.00053948
3	chr2:217767110:G:A	217767110	NA,A	NA,G	NA,1	NA,-inf	NA,inf	NA,1.04286	0.000268233	0.000535874
3	chr2:218069639:G:A	218069639	A,A	G,G	1,1	inf,inf	inf,inf	2.40944,1.29055	0.000268015	0.000537081
3	chr2:218660612:C:T	218660612	T,T	C,C	1,1	inf,inf	inf,inf	4.0539,0.402358	0.000267891	0.000536644
3	chr2:218648137:GAC:G	218648137	G,G	GAC,GAC	1,1	inf,inf	inf,inf	3.97016,0.4753	0.000267697	0.000535914
3	chr2:218527032:C:T	218527032	T,T	C,C	1,1	inf,inf	inf,inf	4.03611,0.0317016	0.000267548	0.000535059
3	chr2:218581754:G:A	218581754	A,A	G,G	1,1	inf,-inf	inf,inf	4.28767,0.127546	0.000266963	0.000536326
3	chr2:217951475:A:G	217951475	NA,G	NA,A	NA,1	NA,-inf	NA,inf	NA,1.04546	0.00026605	0.000531487
3	chr2:218527031:A:G	218527031	G,G	A,A	1,1	inf,inf	inf,inf	4.03172,0.0305264	0.000265979	0.000531913
3	chr2:217976489:G:A	217976489	NA,A	NA,G	NA,1	NA,-inf	NA,inf	NA,1.03016	0.000265748	0.000530878
3	chr2:218444580:C:T	218444580	NA,T	NA,C	NA,1	NA,-inf	NA,inf	NA,1.0157	0.000265533	0.000530348
3	chr2:218992936:G:C	218992936	NA,C	NA,G	NA,1	NA,-inf	NA,inf	NA,1.04194	0.000265099	0.000529706
3	chr2:218573636:C:T	218573636	T,T	C,C	1,1	inf,-inf	inf,inf	4.2944,0.095935	0.000265064	0.000532558
3	chr2:218250498:C:T	218250498	NA,T	NA,C	NA,1	NA,-inf	NA,inf	NA,1.19325	0.000264687	0.000528295
3	chr2:217736581:T:C	217736581	NA,C	NA,T	NA,1	NA,inf	NA,inf	NA,1.00993	0.000264047	0.000527689
3	chr2:217821806:G:T	217821806	NA,T	NA,G	NA,1	NA,inf	NA,inf	NA,1.04168	0.000263932	0.000527353
3	chr2:218212570:C:T	218212570	T,T	C,C	1,1	inf,-inf	inf,inf	2.49517,0.337741	0.000263702	0.000528181
3	chr2:217821136:CAT:C	217821136	NA,C	NA,CAT	NA,1	NA,inf	NA,inf	NA,1.04058	0.000263393	0.000526278
3	chr2:217747195:G:A	217747195	NA,A	NA,G	NA,1	NA,inf	NA,inf	NA,1.00622	0.00026225	0.000524098
3	chr2:218627643:G:T	218627643	NA,T	NA,G	NA,1	NA,-inf	NA,inf	NA,1.04706	0.00026219	0.000523938
3	chr2:217755778:C:T	217755778	NA,T	NA,C	NA,1	NA,-inf	NA,inf	NA,1.02744	0.000262087	0.000523596
3	chr2:218522176:C:T	218522176	T,T	C,C	1,1	inf,-inf	inf,inf	4.28816,0.0874785	0.000261886	0.000526155
3	chr2:217948365:G:A	217948365	NA,A	NA,G	NA,1	NA,-inf	NA,inf	NA,1.03591	0.000261867	0.000523131
3	chr2:219075762:C:T	219075762	T,NA	C,NA	1,NA	-inf,NA	inf,NA	1.32522,NA	0.000261513	0.000524325
3	chr2:218183059:G:A	218183059	A,A	G,G	1,1	inf,-inf	inf,inf	4.33104,1.45605	0.000261466	0.000621053
3	chr2:218026390:G:A	218026390	NA,A	NA,G	NA,1	NA,inf	NA,inf	NA,1.07197	0.000261167	0.000521748
3	chr2:218481379:G:A	218481379	A,A	G,G	1,1	inf,-inf	inf,inf	4.28932,0.0712682	0.000261005	0.000524394
3	chr2:218669807:C:T	218669807	T,T	C,C	1,1	-inf,-inf	inf,inf	4.04131,0.392626	0.000260065	0.000520944
3	chr2:218242442:C:T	218242442	T,NA	C,NA	1,NA	-inf,NA	inf,NA	0.809012,NA	0.000259638	0.000518327
3	chr2:218521361:T:A	218521361	A,A	T,T	1,1	inf,-inf	inf,inf	4.28072,0.0850176	0.000259523	0.000521373
3	chr2:217787076:T:TACAGAGTGCTGATTGGTGCATCCACAAACCCTGAGCAAGGC	217787076	NA,TACAGAGTGCTGATTGGTGCATCCACAAACCCTGAGCAAGGC	NA,T	NA,1	NA,-inf	NA,inf	NA,1.02017	0.000258907	0.000517246
3	chr2:217788224:T:C	217788224	C,C	T,T	1,1	inf,-inf	inf,inf	0.729361,1.60393	0.000258862	0.000517009
3	chr2:218524513:A:G	218524513	G,G	A,A	1,1	inf,-inf	inf,inf	4.2791,0.0853946	0.000258714	0.000519752
3	chr2:218738096:G:A	218738096	A,A	G,G	1,1	-inf,-inf	inf,inf	3.07642,0.921381	0.000258521	0.000515062
3	chr2:218367977:C:A	218367977	A,NA	C,NA	1,NA	-inf,NA	inf,NA	0.786514,NA	0.000258132	0.000515232
3	chr2:217876225:A:G	217876225	NA,G	NA,A	NA,1	NA,inf	NA,inf	NA,1.02151	0.000257836	0.000515157
3	chr2:218097482:A:G	218097482	G,G	A,A	1,1	-inf,-inf	inf,inf	2.56786,1.93202	0.000257569	0.000520531
3	chr2:218813698:C:T	218813698	T,T	C,C	1,1	-inf,inf	inf,inf	2.88301,0.651001	0.000256003	0.000510693
3	chr2:218060803:G:C	218060803	C,NA	G,NA	1,NA	inf,NA	inf,NA	1.60971,NA	0.000255892	0.000510833
3	chr2:218298114:G:A	218298114	NA,A	NA,G	NA,1	NA,inf	NA,inf	NA,1.01727	0.00025562	0.000510526
3	chr2:217793612:C:T	217793612	NA,T	NA,C	NA,1	NA,inf	NA,inf	NA,1.0156	0.000255565	0.000510625
3	chr2:218003437:G:A	218003437	NA,A	NA,G	NA,1	NA,-inf	NA,inf	NA,0.993744	0.000255527	0.00051055
3	chr2:217948647:A:T	217948647	NA,T	NA,A	NA,1	NA,inf	NA,inf	NA,1.03159	0.000255135	0.000509767
3	chr2:218528086:C:T	218528086	T,T	C,C	1,1	inf,-inf	inf,inf	4.26416,0.101346	0.000254812	0.000511869
3	chr2:219154831:T:C	219154831	C,NA	T,NA	1,NA	inf,NA	inf,NA	1.31883,NA	0.0002535	0.000508295
3	chr2:218421539:T:C	218421539	NA,C	NA,T	NA,1	NA,-inf	NA,inf	NA,1.04872	0.000253466	0.000506228
3	chr2:217943833:A:G	217943833	NA,G	NA,A	NA,1	NA,inf	NA,inf	NA,1.0265	0.000253041	0.000505591
3	chr2:217756083:C:G	217756083	NA,G	NA,C	NA,1	NA,-inf	NA,inf	NA,1.0054	0.000252455	0.000504357
3	chr2:218668182:G:A	218668182	A,A	G,G	1,1	-inf,-inf	inf,inf	4.0139,0.397296	0.000252262	0.000505247
3	chr2:217744771:A:C	217744771	NA,C	NA,A	NA,1	NA,-inf	NA,inf	NA,0.997646	0.000252201	0.000503863
3	chr2:218211490:G:C	218211490	C,C	G,G	1,1	-inf,inf	inf,inf	6.82586,0.548775	0.000251088	0.00774834
3	chr2:218034575:G:T	218034575	NA,T	NA,G	NA,1	NA,inf	NA,inf	NA,1.04959	0.000250524	0.000500485
3	chr2:218537003:G:A	218537003	A,A	G,G	1,1	inf,-inf	inf,inf	4.25312,0.0896507	0.000250343	0.000502854
3	chr2:217973668:G:T	217973668	NA,T	NA,G	NA,1	NA,-inf	NA,inf	NA,0.995948	0.000250193	0.000499792
3	chr2:217942059:T:C	217942059	C,NA	T,NA	1,NA	-inf,NA	inf,NA	1.11371,NA	0.000249427	0.000498498
3	chr2:217748428:A:G	217748428	NA,G	NA,A	NA,1	NA,-inf	NA,inf	NA,0.98654	0.000247954	0.000495384
3	chr2:218471221:C:A	218471221	A,A	C,C	1,1	-inf,-inf	inf,inf	3.55623,0.557218	0.000247862	0.00049515
3	chr2:218035770:C:T	218035770	NA,T	NA,C	NA,1	NA,inf	NA,inf	NA,1.0568	0.000247661	0.000494703
3	chr2:217974593:A:G	217974593	NA,G	NA,A	NA,1	NA,inf	NA,inf	NA,1.00968	0.000247527	0.000494573
3	chr2:218131830:C:T	218131830	T,T	C,C	1,1	inf,inf	inf,inf	0.0428083,2.13754	0.000247398	0.000493431
3	chr2:218341769:T:C	218341769	NA,C	NA,T	NA,1	NA,inf	NA,inf	NA,1.00747	0.000247097	0.000493503
3	chr2:218585236:GTCTTACT:G	218585236	G,G	GTCTTACT,GTCTTACT	1,1	inf,-inf	inf,inf	4.2247,0.130991	0.000246109	0.000494239
3	chr2:217936751:C:T	217936751	NA,T	NA,C	NA,1	NA,inf	NA,inf	NA,0.991785	0.000245886	0.000491349
3	chr2:217749682:T:C	217749682	NA,C	NA,T	NA,1	NA,-inf	NA,inf	NA,0.980951	0.000245567	0.000490616
3	chr2:218533436:A:G	218533436	G,G	A,A	1,1	inf,-inf	inf,inf	4.23172,0.107866	0.000245047	0.000492146
3	chr2:218320033:G:A	218320033	NA,A	NA,G	NA,1	NA,inf	NA,inf	NA,1.06106	0.000244622	0.000488605
3	chr2:218831838:C:T	218831838	NA,T	NA,C	NA,1	NA,inf	NA,inf	NA,0.976494	0.000244353	0.000488249
3	chr2:218070975:T:C	218070975	NA,C	NA,T	NA,1	NA,inf	NA,inf	NA,1.07899	0.00024427	0.00048791
3	chr2:218662282:C:T	218662282	T,T	C,C	1,1	-inf,-inf	inf,inf	4.00186,0.385306	0.000244263	0.000489214
3	chr2:218419492:G:A	218419492	A,A	G,G	1,1	-inf,-inf	inf,inf	3.66889,0.415814	0.000243607	0.000487309
3	chr2:218452972:A:G	218452972	G,NA	A,NA	1,NA	inf,NA	inf,NA	1.28157,NA	0.000243361	0.000486404
3	chr2:218056336:A:G	218056336	NA,G	NA,A	NA,1	NA,inf	NA,inf	NA,1.04645	0.000243313	0.000486021
3	chr2:218933357:C:T	218933357	NA,T	NA,C	NA,1	NA,inf	NA,inf	NA,0.984668	0.000242834	0.000485164
3	chr2:218130399:A:G	218130399	G,G	A,A	1,1	-inf,-inf	inf,inf	2.55437,1.89766	0.000242823	0.00049059
3	chr2:219139337:C:T	219139337	NA,T	NA,C	NA,1	NA,-inf	NA,inf	NA,0.959315	0.000242406	0.000484162
3	chr2:218421818:G:C	218421818	C,C	G,G	1,1	-inf,-inf	inf,inf	3.7283,0.352542	0.000242331	0.000484745
3	chr2:218668180:C:T	218668180	T,T	C,C	1,1	-inf,-inf	inf,inf	3.99174,0.387827	0.000242265	0.000485178
3	chr2:218568230:G:C	218568230	C,C	G,G	1,1	inf,-inf	inf,inf	4.23656,0.0654304	0.000242079	0.000486242
3	chr2:218246643:C:G	218246643	NA,G	NA,C	NA,1	NA,inf	NA,inf	NA,1.07097	0.000242056	0.000483519
3	chr2:218878130:G:A	218878130	NA,A	NA,G	NA,1	NA,-inf	NA,inf	NA,0.984628	0.000241995	0.000483493
3	chr2:218609014:T:C	218609014	C,C	T,T	1,1	inf,inf	inf,inf	3.85258,0.232675	0.00024197	0.000483657
3	chr2:218442283:G:A	218442283	NA,A	NA,G	NA,1	NA,-inf	NA,inf	NA,1.00299	0.000241645	0.000482717
3	chr2:217951030:G:A	217951030	NA,A	NA,G	NA,1	NA,inf	NA,inf	NA,0.998516	0.000241505	0.00048254
3	chr2:218037743:T:C	218037743	NA,C	NA,T	NA,1	NA,inf	NA,inf	NA,1.04052	0.000241082	0.000481564
3	chr2:218504565:A:G	218504565	G,G	A,A	1,1	-inf,-inf	inf,inf	3.52993,0.558079	0.000240473	0.000480354
3	chr2:218650036:A:G	218650036	G,G	A,A	1,1	inf,inf	inf,inf	3.97771,0.396426	0.000239683	0.000479987
3	chr2:218042658:T:G	218042658	NA,G	NA,T	NA,1	NA,inf	NA,inf	NA,1.03642	0.000239499	0.000478403
3	chr2:217757987:A:AT	217757987	NA,AT	NA,A	NA,1	NA,-inf	NA,inf	NA,0.973911	0.000238805	0.000477091
3	chr2:218345883:T:C	218345883	C,C	T,T	1,1	inf,inf	inf,inf	4.39627,1.78129	0.000238637	0.000750591
3	chr2:217951979:C:T	217951979	T,T	C,C	1,1	-inf,-inf	inf,inf	1.34089,0.788308	0.000238256	0.000475594
3	chr2:218935472:G:A	218935472	NA,A	NA,G	NA,1	NA,inf	NA,inf	NA,0.971802	0.000237488	0.000474496
3	chr2:218065664:C:T	218065664	T,T	C,C	1,1	inf,inf	inf,inf	2.9798,0.737985	0.000237211	0.000476331
3	chr2:219058777:C:A	219058777	NA,A	NA,C	NA,1	NA,inf	NA,inf	NA,0.969266	0.000236996	0.00047338
3	chr2:218866138:C:T	218866138	NA,T	NA,C	NA,1	NA,-inf	NA,inf	NA,0.97798	0.000236508	0.00047228
3	chr2:218477561:T:C	218477561	C,C	T,T	1,1	-inf,-inf	inf,inf	3.48884,0.584665	0.000236488	0.000472366
3	chr2:218531532:C:T	218531532	T,T	C,C	1,1	-inf,-inf	inf,inf	3.50208,0.572748	0.0002364	0.000472201
3	chr2:217768682:G:A	217768682	NA,A	NA,G	NA,1	NA,inf	NA,inf	NA,0.968053	0.0002361	0.000471771
3	chr2:218202130:G:T	218202130	NA,T	NA,G	NA,1	NA,inf	NA,inf	NA,1.05692	0.000235735	0.000470893
3	chr2:219015509:T:C	219015509	NA,C	NA,T	NA,1	NA,-inf	NA,inf	NA,0.952752	0.000235732	0.000471134
3	chr2:218531961:C:T	218531961	T,T	C,C	1,1	inf,-inf	inf,inf	4.20449,0.096257	0.000235719	0.000473327
3	chr2:217732855:G:C	217732855	NA,C	NA,G	NA,1	NA,-inf	NA,inf	NA,0.956207	0.000234953	0.00046941
3	chr2:217732096:G:C	217732096	NA,C	NA,G	NA,1	NA,-inf	NA,inf	NA,0.955773	0.00023475	0.000469003
3	chr2:219050293:T:C	219050293	C,NA	T,NA	1,NA	inf,NA	inf,NA	1.31374,NA	0.000234347	0.000467074
3	chr2:218516225:GACACATGC:G	218516225	G,NA	GACACATGC,NA	1,NA	inf,NA	inf,NA	1.26011,NA	0.00023416	0.000468014
3	chr2:218204872:C:A	218204872	A,A	C,C	1,1	inf,inf	inf,inf	1.73516,0.567294	0.000233917	0.000466411
3	chr2:218465466:C:T	218465466	T,T	C,C	1,1	-inf,-inf	inf,inf	3.51776,0.550094	0.000233601	0.000466623
3	chr2:217917972:G:A	217917972	NA,A	NA,G	NA,1	NA,-inf	NA,inf	NA,0.950573	0.000232508	0.000464508
3	chr2:218265791:G:A	218265791	A,A	G,G	1,1	inf,-inf	inf,inf	0.0770326,1.93222	0.000232424	0.000464263
3	chr2:218780830:G:A	218780830	A,A	G,G	1,1	-inf,-inf	inf,inf	2.96753,0.956134	0.000232409	0.000463085
3	chr2:217900134:G:A	217900134	A,NA	G,NA	1,NA	-inf,NA	inf,NA	1.17065,NA	0.000232389	0.000464028
3	chr2:218255673:G:A	218255673	NA,A	NA,G	NA,1	NA,inf	NA,inf	NA,1.04553	0.000232379	0.000464192
3	chr2:218989695:G:T	218989695	NA,T	NA,G	NA,1	NA,-inf	NA,inf	NA,0.943853	0.000232125	0.000463768
3	chr2:218112808:G:A	218112808	A,A	G,G	1,1	-inf,-inf	inf,inf	2.53691,1.8765	0.000232073	0.000468729
3	chr2:218284155:C:T	218284155	NA,T	NA,C	NA,1	NA,-inf	NA,inf	NA,0.96591	0.000231632	0.000462703
3	chr2:218125863:C:T	218125863	T,T	C,C	1,1	-inf,-inf	inf,inf	2.46288,1.89195	0.000230178	0.00046429
3	chr2:218669171:T:C	218669171	C,C	T,T	1,1	-inf,-inf	inf,inf	3.91825,0.12236	0.000229882	0.000459596
3	chr2:217969614:A:C	217969614	NA,C	NA,A	NA,1	NA,inf	NA,inf	NA,0.938609	0.000229286	0.000458164
3	chr2:218241449:G:A	218241449	A,NA	G,NA	1,NA	inf,NA	inf,NA	1.62968,NA	0.000229206	0.000458124
3	chr2:218582456:C:T	218582456	NA,T	NA,C	NA,1	NA,inf	NA,inf	NA,0.960977	0.000229065	0.000457545
3	chr2:217802052:A:G	217802052	NA,G	NA,A	NA,1	NA,inf	NA,inf	NA,0.940099	0.00022871	0.000456987
3	chr2:218394547:G:A	218394547	A,A	G,G	1,1	-inf,-inf	inf,inf	4.82913,0.960532	0.00022828	0.000623008
3	chr2:217993554:C:T	217993554	T,NA	C,NA	1,NA	inf,NA	inf,NA	1.25072,NA	0.000227649	0.000454815
3	chr2:218621904:C:A	218621904	A,A	C,C	1,1	inf,inf	inf,inf	4.17239,0.0804587	0.000227141	0.00045613
3	chr2:218408952:C:T	218408952	NA,T	NA,C	NA,1	NA,-inf	NA,inf	NA,1.03449	0.000227084	0.000453424
3	chr2:218359742:A:G	218359742	NA,G	NA,A	NA,1	NA,-inf	NA,inf	NA,0.979898	0.000226981	0.000453416
3	chr2:218042826:G:A	218042826	NA,A	NA,G	NA,1	NA,-inf	NA,inf	NA,1.02494	0.000226826	0.000453037
3	chr2:218273732:T:C	218273732	NA,C	NA,T	NA,1	NA,inf	NA,inf	NA,0.926528	0.0002262	0.000451991
3	chr2:217823029:G:A	217823029	NA,A	NA,G	NA,1	NA,-inf	NA,inf	NA,0.941411	0.000226133	0.000451884
3	chr2:217797001:T:C	217797001	NA,C	NA,T	NA,1	NA,-inf	NA,inf	NA,0.950578	0.000225654	0.000450807
3	chr2:218175691:G:A	218175691	NA,A	NA,G	NA,1	NA,-inf	NA,inf	NA,0.931564	0.000225654	0.000450877
3	chr2:218795076:A:G	218795076	G,G	A,A	1,1	-inf,-inf	inf,inf	2.57494,1.03497	0.000225618	0.000449643
3	chr2:218492822:C:T	218492822	T,T	C,C	1,1	inf,-inf	inf,inf	3.904,0.0160231	0.000224583	0.000448964
3	chr2:218252256:T:C	218252256	NA,C	NA,T	NA,1	NA,inf	NA,inf	NA,1.02444	0.000224552	0.000448559
3	chr2:218231900:TCAAGC:T	218231900	T,T	TCAAGC,TCAAGC	1,1	inf,-inf	inf,inf	0.0776217,1.91514	0.000224465	0.000448366
3	chr2:217917817:T:C	217917817	C,C	T,T	1,1	-inf,inf	inf,inf	1.87462,0.252372	0.000223413	0.000446208
3	chr2:218984369:G:A	218984369	NA,A	NA,G	NA,1	NA,-inf	NA,inf	NA,0.930372	0.000223412	0.000446336
3	chr2:218995796:C:T	218995796	NA,T	NA,C	NA,1	NA,inf	NA,inf	NA,0.932001	0.000223389	0.000446366
3	chr2:217964800:G:A	217964800	NA,A	NA,G	NA,1	NA,-inf	NA,inf	NA,0.930373	0.000222825	0.000445153
3	chr2:218138637:G:A	218138637	A,A	G,G	1,1	-inf,-inf	inf,inf	2.39113,1.8971	0.000222618	0.000448559
3	chr2:218655682:C:T	218655682	T,T	C,C	1,1	inf,inf	inf,inf	4.07734,0.182552	0.000222618	0.000446324
3	chr2:218349917:A:C	218349917	C,C	A,A	1,1	inf,inf	inf,inf	4.18266,1.78228	0.000222286	0.000619698
3	chr2:218164385:C:G	218164385	G,G	C,C	1,1	inf,inf	inf,inf	1.29581,1.45572	0.000221502	0.000442639
3	chr2:218795623:A:G	218795623	G,G	A,A	1,1	-inf,-inf	inf,inf	2.61199,0.994967	0.000221381	0.000441202
3	chr2:218577776:A:T	218577776	T,T	A,A	1,1	-inf,-inf	inf,inf	3.486,0.538303	0.000221095	0.000441614
3	chr2:218263792:C:T	218263792	T,T	C,C	1,1	inf,-inf	inf,inf	0.0498141,1.9211	0.000220876	0.0004412
3	chr2:218039298:T:C	218039298	NA,C	NA,T	NA,1	NA,-inf	NA,inf	NA,1.00756	0.000220712	0.000440831
3	chr2:218558797:T:C	218558797	C,C	T,T	1,1	-inf,-inf	inf,inf	3.49079,0.534892	0.000220477	0.000440389
3	chr2:218800612:T:C	218800612	C,C	T,T	1,1	-inf,-inf	inf,inf	2.47039,1.06168	0.000219723	0.000437823
3	chr2:217977111:C:T	217977111	NA,T	NA,C	NA,1	NA,-inf	NA,inf	NA,0.916699	0.000219245	0.000437996
3	chr2:218485029:C:T	218485029	T,T	C,C	1,1	inf,-inf	inf,inf	4.06872,0.203099	0.000219107	0.000439261
3	chr2:217980825:T:C	217980825	C,NA	T,NA	1,NA	-inf,NA	inf,NA	1.13994,NA	0.000218537	0.000436814
3	chr2:217972370:A:G	217972370	NA,G	NA,A	NA,1	NA,-inf	NA,inf	NA,1.01021	0.000218492	0.000436282
3	chr2:218178009:C:T	218178009	NA,T	NA,C	NA,1	NA,-inf	NA,inf	NA,0.972189	0.000218473	0.000436391
3	chr2:218802740:T:A	218802740	A,A	T,T	1,1	-inf,-inf	inf,inf	2.52094,1.03407	0.000218419	0.000435037
3	chr2:217742512:G:A	217742512	NA,A	NA,G	NA,1	NA,-inf	NA,inf	NA,0.911988	0.000218094	0.000435744
3	chr2:217786504:C:T	217786504	NA,T	NA,C	NA,1	NA,inf	NA,inf	NA,0.918948	0.000217749	0.000435081
3	chr2:217786606:G:A	217786606	A,A	G,G	1,1	inf,-inf	inf,inf	0.702647,1.53026	0.000217382	0.000434176
3	chr2:218684881:G:C	218684881	C,NA	G,NA	1,NA	inf,NA	inf,NA	1.21638,NA	0.000217142	0.000434009
3	chr2:217970584:C:A	217970584	NA,A	NA,C	NA,1	NA,-inf	NA,inf	NA,0.901399	0.000216252	0.000432029
3	chr2:218802787:T:A	218802787	A,A	T,T	1,1	-inf,-inf	inf,inf	2.51793,1.03048	0.000216146	0.000430511
3	chr2:218768348:T:G	218768348	G,G	T,T	1,1	-inf,-inf	inf,inf	3.82439,0.210667	0.000215896	0.00043167
3	chr2:217975534:A:G	217975534	NA,G	NA,A	NA,1	NA,-inf	NA,inf	NA,0.999502	0.000215059	0.00042943
3	chr2:217812223:G:T	217812223	NA,T	NA,G	NA,1	NA,inf	NA,inf	NA,0.917552	0.000214928	0.000429453
3	chr2:218795064:C:G	218795064	G,G	C,C	1,1	-inf,-inf	inf,inf	2.5498,1.024	0.000214721	0.000427931
3	chr2:218890289:T:A	218890289	A,NA	T,NA	1,NA	inf,NA	inf,NA	1.25664,NA	0.000214236	0.000428267
3	chr2:218683663:C:G	218683663	G,NA	C,NA	1,NA	inf,NA	inf,NA	1.20827,NA	0.000213981	0.000427693
3	chr2:218802690:T:C	218802690	C,C	T,T	1,1	-inf,-inf	inf,inf	2.52426,1.01855	0.000213677	0.000425597
3	chr2:218050935:G:A	218050935	NA,A	NA,G	NA,1	NA,inf	NA,inf	NA,0.966079	0.000213521	0.000426525
3	chr2:218317697:C:T	218317697	NA,T	NA,C	NA,1	NA,-inf	NA,inf	NA,0.921795	0.00021331	0.00042618
3	chr2:217733515:C:G	217733515	NA,G	NA,C	NA,1	NA,-inf	NA,inf	NA,0.897381	0.000212874	0.000425304
3	chr2:217838154:C:T	217838154	NA,T	NA,C	NA,1	NA,inf	NA,inf	NA,0.903052	0.000212439	0.000424504
3	chr2:218144619:A:T	218144619	T,T	A,A	1,1	-inf,-inf	inf,inf	2.42785,1.86213	0.000212423	0.0004283
3	chr2:218488472:C:T	218488472	T,T	C,C	1,1	inf,-inf	inf,inf	3.86055,0.015977	0.000211846	0.000423451
3	chr2:218687129:A:G	218687129	NA,G	NA,A	NA,1	NA,-inf	NA,inf	NA,0.960221	0.000211796	0.0004231
3	chr2:218335036:C:G	218335036	NA,G	NA,C	NA,1	NA,-inf	NA,inf	NA,0.946301	0.000211621	0.000422754
3	chr2:218334812:C:T	218334812	NA,T	NA,C	NA,1	NA,-inf	NA,inf	NA,0.944978	0.000211171	0.000421853
3	chr2:218335358:G:A	218335358	NA,A	NA,G	NA,1	NA,-inf	NA,inf	NA,0.944828	0.000211121	0.000421754
3	chr2:218366300:T:C	218366300	NA,C	NA,T	NA,1	NA,-inf	NA,inf	NA,0.952785	0.000210973	0.000421426
3	chr2:217816782:G:C	217816782	NA,C	NA,G	NA,1	NA,inf	NA,inf	NA,0.909515	0.000210532	0.000420675
3	chr2:218169236:A:G	218169236	NA,G	NA,A	NA,1	NA,inf	NA,inf	NA,0.874918	0.000210469	0.000420611
3	chr2:219151686:A:C	219151686	NA,C	NA,A	NA,1	NA,-inf	NA,inf	NA,0.907583	0.000210369	0.000420397
3	chr2:218768350:T:G	218768350	G,G	T,T	1,1	-inf,-inf	inf,inf	3.80101,0.210667	0.000209298	0.00041845
3	chr2:218107668:C:T	218107668	T,T	C,C	1,1	-inf,-inf	inf,inf	2.53989,1.82389	0.000209163	0.000422564
3	chr2:218548061:C:A	218548061	A,A	C,C	1,1	-inf,-inf	inf,inf	3.44967,0.533676	0.000208641	0.000416722
3	chr2:218038504:T:C	218038504	NA,C	NA,T	NA,1	NA,inf	NA,inf	NA,0.950553	0.000208315	0.000416127
3	chr2:218346058:G:A	218346058	A,A	G,G	1,1	inf,inf	inf,inf	4.31501,1.72454	0.000208243	0.000625339
3	chr2:218623975:G:A	218623975	A,A	G,G	1,1	inf,inf	inf,inf	4.12222,0.0411427	0.000208103	0.000417775
3	chr2:218634036:T:G	218634036	G,G	T,T	1,1	inf,-inf	inf,inf	3.67367,0.335402	0.000208094	0.000415772
3	chr2:218607602:G:A	218607602	A,A	G,G	1,1	inf,inf	inf,inf	4.11562,0.0561359	0.000207907	0.000417369
3	chr2:218780739:G:A	218780739	A,A	G,G	1,1	-inf,-inf	inf,inf	2.89637,0.94114	0.00020753	0.00041351
3	chr2:218452525:T:C	218452525	C,C	T,T	1,1	-inf,-inf	inf,inf	3.478,0.50203	0.000207366	0.000414193
3	chr2:218401458:G:A	218401458	NA,A	NA,G	NA,1	NA,-inf	NA,inf	NA,0.889948	0.000207087	0.000413632
3	chr2:218216699:C:T	218216699	T,T	C,C	1,1	inf,-inf	inf,inf	0.0806089,1.86982	0.000207	0.000413485
3	chr2:218149890:A:G	218149890	NA,G	NA,A	NA,1	NA,-inf	NA,inf	NA,0.892636	0.000206838	0.000413179
3	chr2:218455162:C:G	218455162	G,G	C,C	1,1	-inf,-inf	inf,inf	3.48221,0.496735	0.000206784	0.000413038
3	chr2:219065395:C:A	219065395	NA,A	NA,C	NA,1	NA,inf	NA,inf	NA,0.886769	0.000206618	0.000412717
3	chr2:219107241:A:G	219107241	NA,G	NA,A	NA,1	NA,inf	NA,inf	NA,0.886769	0.000206618	0.000412717
3	chr2:219115306:G:A	219115306	NA,A	NA,G	NA,1	NA,inf	NA,inf	NA,0.886769	0.000206618	0.000412717
3	chr2:219130505:TA:T	219130505	T,T	TA,TA	1,1	inf,inf	inf,inf	1.99988,0.0782582	0.000206209	0.000410921
3	chr2:218447746:T:C	218447746	C,C	T,T	1,1	-inf,-inf	inf,inf	3.48788,0.489117	0.000206133	0.00041174
3	chr2:218339564:C:T	218339564	NA,T	NA,C	NA,1	NA,-inf	NA,inf	NA,0.929929	0.000206128	0.000411782
3	chr2:218489474:C:A	218489474	A,A	C,C	1,1	inf,-inf	inf,inf	3.82764,0.0652041	0.000206036	0.000411766
3	chr2:218254607:C:T	218254607	T,T	C,C	1,1	inf,-inf	inf,inf	0.0875976,1.8605	0.000205109	0.00040971
3	chr2:218255793:T:C	218255793	C,C	T,T	1,1	inf,-inf	inf,inf	0.0883311,1.85933	0.000204929	0.00040935
3	chr2:218328118:C:T	218328118	NA,T	NA,C	NA,1	NA,-inf	NA,inf	NA,0.899235	0.000204777	0.000409114
3	chr2:217891323:G:A	217891323	NA,A	NA,G	NA,1	NA,inf	NA,inf	NA,0.889476	0.000204601	0.00040879
3	chr2:218231908:AGCCTGGGCAACGTAGTGAG:A	218231908	A,A	AGCCTGGGCAACGTAGTGAG,AGCCTGGGCAACGTAGTGAG	1,1	inf,-inf	inf,inf	0.0713421,1.8672	0.000203837	0.000407167
3	chr2:218801459:T:C	218801459	C,C	T,T	1,1	-inf,-inf	inf,inf	2.3902,1.07524	0.000203787	0.000406085
3	chr2:218408728:T:G	218408728	G,G	T,T	1,1	-inf,-inf	inf,inf	3.6136,0.333502	0.000203693	0.000407473
3	chr2:218285726:G:A	218285726	NA,A	NA,G	NA,1	NA,inf	NA,inf	NA,0.907168	0.000203271	0.000406023
3	chr2:218292881:C:T	218292881	T,T	C,C	1,1	-inf,-inf	inf,inf	0.0709729,1.90423	0.000202951	0.00040534
3	chr2:217819777:G:C	217819777	NA,C	NA,G	NA,1	NA,inf	NA,inf	NA,0.886332	0.00020271	0.000405048
3	chr2:218197278:T:C	218197278	C,C	T,T	1,1	inf,-inf	inf,inf	1.66631,0.770564	0.000202295	0.000404755
3	chr2:218646645:G:A	218646645	A,A	G,G	1,1	inf,-inf	inf,inf	4.09568,0.118871	0.000201991	0.000405567
3	chr2:217957136:G:A	217957136	NA,A	NA,G	NA,1	NA,inf	NA,inf	NA,0.862567	0.000201981	0.000403552
3	chr2:218625050:TGCA:T	218625050	T,T	TGCA,TGCA	1,1	inf,inf	inf,inf	3.68927,0.265867	0.000201958	0.000403517
3	chr2:218834467:A:G	218834467	NA,G	NA,A	NA,1	NA,-inf	NA,inf	NA,0.884518	0.000201935	0.000403487
3	chr2:218383312:T:C	218383312	C,C	T,T	1,1	-inf,-inf	inf,inf	0.840466,0.846973	0.00020178	0.000403366
3	chr2:218492447:A:C	218492447	C,NA	A,NA	1,NA	inf,NA	inf,NA	1.5138,NA	0.000201188	0.000401395
3	chr2:218453355:T:C	218453355	C,C	T,T	1,1	-inf,-inf	inf,inf	3.45905,0.497252	0.000200784	0.000401035
3	chr2:218801654:T:C	218801654	C,C	T,T	1,1	-inf,-inf	inf,inf	2.20789,1.14786	0.000200507	0.000399803
3	chr2:218637409:G:A	218637409	A,A	G,G	1,1	inf,-inf	inf,inf	4.0839,0.133728	0.000200401	0.000402351
3	chr2:218960489:G:A	218960489	A,NA	G,NA	1,NA	inf,NA	inf,NA	1.12733,NA	0.000200163	0.000400275
3	chr2:217981776:A:G	217981776	NA,G	NA,A	NA,1	NA,-inf	NA,inf	NA,0.866099	0.000199689	0.000398915
3	chr2:218975594:C:G	218975594	NA,G	NA,C	NA,1	NA,inf	NA,inf	NA,0.870079	0.000198568	0.000396708
3	chr2:218110226:A:G	218110226	G,NA	A,NA	1,NA	inf,NA	inf,NA	1.5208,NA	0.000198354	0.000396207
3	chr2:218427411:G:A	218427411	NA,A	NA,G	NA,1	NA,-inf	NA,inf	NA,0.899386	0.000198335	0.000396143
3	chr2:218530576:C:T	218530576	NA,T	NA,C	NA,1	NA,inf	NA,inf	NA,0.873465	0.00019831	0.000396127
3	chr2:218861950:A:C	218861950	NA,C	NA,A	NA,1	NA,-inf	NA,inf	NA,0.840376	0.000198225	0.000396044
3	chr2:218418063:G:A	218418063	NA,A	NA,G	NA,1	NA,-inf	NA,inf	NA,0.898417	0.000198148	0.000395773
3	chr2:217802166:G:A	217802166	A,A	G,G	1,1	-inf,-inf	inf,inf	1.47325,0.925168	0.000197927	0.000395952
3	chr2:218998576:G:A	218998576	NA,A	NA,G	NA,1	NA,inf	NA,inf	NA,0.847595	0.000197812	0.000395258
3	chr2:218131556:G:A	218131556	NA,A	NA,G	NA,1	NA,inf	NA,inf	NA,0.858309	0.000197531	0.000394652
3	chr2:217798247:C:G	217798247	NA,G	NA,C	NA,1	NA,inf	NA,inf	NA,0.859906	0.000197514	0.000394728
3	chr2:218761749:A:T	218761749	NA,T	NA,A	NA,1	NA,inf	NA,inf	NA,0.877876	0.000196683	0.000392912
3	chr2:218972289:G:A	218972289	NA,A	NA,G	NA,1	NA,inf	NA,inf	NA,0.872744	0.000196678	0.000392999
3	chr2:217796933:C:T	217796933	T,NA	C,NA	1,NA	inf,NA	inf,NA	1.25848,NA	0.000196609	0.00039271
3	chr2:218654563:A:G	218654563	G,G	A,A	1,1	inf,-inf	inf,inf	3.78399,0.483026	0.000196263	0.000393226
3	chr2:218257705:T:C	218257705	NA,C	NA,T	NA,1	NA,-inf	NA,inf	NA,0.838624	0.000195985	0.000391611
3	chr2:217969930:G:A	217969930	NA,A	NA,G	NA,1	NA,inf	NA,inf	NA,0.881222	0.000195984	0.000391443
3	chr2:217893477:T:G	217893477	G,NA	T,NA	1,NA	-inf,NA	inf,NA	0.947879,NA	0.000195901	0.000391509
3	chr2:218572249:A:T	218572249	T,T	A,A	1,1	inf,-inf	inf,inf	4.0543,0.00512228	0.000195593	0.000392174
3	chr2:218135522:G:A	218135522	NA,A	NA,G	NA,1	NA,-inf	NA,inf	NA,0.858808	0.00019468	0.00038898
3	chr2:219037757:C:T	219037757	NA,T	NA,C	NA,1	NA,-inf	NA,inf	NA,0.840772	0.000194493	0.000388721
3	chr2:218834454:T:C	218834454	C,NA	T,NA	1,NA	inf,NA	inf,NA	1.29771,NA	0.000194328	0.000388527
3	chr2:218394046:C:T	218394046	NA,T	NA,C	NA,1	NA,inf	NA,inf	NA,0.852456	0.000194275	0.000388129
3	chr2:217880121:C:G	217880121	NA,G	NA,C	NA,1	NA,-inf	NA,inf	NA,0.846113	0.000194132	0.000387839
3	chr2:218801786:T:G	218801786	G,G	T,T	1,1	-inf,-inf	inf,inf	2.41854,1.02465	0.00019404	0.000386666
3	chr2:218592226:T:G	218592226	G,NA	T,NA	1,NA	-inf,NA	inf,NA	0.816849,NA	0.00019381	0.000387736
3	chr2:218995182:G:A	218995182	NA,A	NA,G	NA,1	NA,-inf	NA,inf	NA,0.835372	0.000193609	0.000386802
3	chr2:218490935:C:A	218490935	A,A	C,C	1,1	inf,-inf	inf,inf	3.79438,0.0244048	0.000193567	0.000386854
3	chr2:217952743:C:T	217952743	NA,T	NA,C	NA,1	NA,inf	NA,inf	NA,0.835012	0.000193505	0.000386644
3	chr2:217970857:T:C	217970857	NA,C	NA,T	NA,1	NA,-inf	NA,inf	NA,0.932144	0.000193121	0.000385641
3	chr2:218302157:G:C	218302157	C,C	G,G	1,1	-inf,-inf	inf,inf	0.083833,1.87768	0.000192902	0.000385278
3	chr2:218226837:T:G	218226837	G,G	T,T	1,1	inf,-inf	inf,inf	0.0772147,1.8332	0.000192655	0.000384836
3	chr2:219160830:G:C	219160830	NA,C	NA,G	NA,1	NA,-inf	NA,inf	NA,0.861973	0.000192488	0.000384432
3	chr2:217991320:C:CT	217991320	NA,CT	NA,C	NA,1	NA,inf	NA,inf	NA,0.871085	0.00019195	0.000383534
3	chr2:218793886:C:T	218793886	T,T	C,C	1,1	-inf,-inf	inf,inf	3.18038,0.397506	0.000191785	0.000382061
3	chr2:218376895:T:G	218376895	NA,G	NA,T	NA,1	NA,inf	NA,inf	NA,0.920766	0.000191464	0.000382437
3	chr2:218578406:A:G	218578406	NA,G	NA,A	NA,1	NA,-inf	NA,inf	NA,0.881322	0.000191283	0.000381936
3	chr2:218298929:C:T	218298929	NA,T	NA,C	NA,1	NA,-inf	NA,inf	NA,0.852475	0.000190996	0.000381607
3	chr2:218253371:A:G	218253371	G,G	A,A	1,1	inf,-inf	inf,inf	0.0758077,1.829	0.000190865	0.00038126
3	chr2:218295449:C:G	218295449	NA,G	NA,C	NA,1	NA,-inf	NA,inf	NA,0.851166	0.000190593	0.000380803
3	chr2:218307506:G:A	218307506	NA,A	NA,G	NA,1	NA,inf	NA,inf	NA,0.808919	0.000190311	0.000380311
3	chr2:218691090:T:C	218691090	C,NA	T,NA	1,NA	inf,NA	inf,NA	1.25594,NA	0.000190226	0.000379969
3	chr2:218246461:C:T	218246461	T,T	C,C	1,1	inf,-inf	inf,inf	0.0845211,1.82173	0.000190066	0.000379664
3	chr2:218307672:G:A	218307672	A,A	G,G	1,1	-inf,-inf	inf,inf	0.045259,1.86353	0.000189872	0.000379221
3	chr2:218648543:G:A	218648543	NA,A	NA,G	NA,1	NA,inf	NA,inf	NA,0.831994	0.00018931	0.000378222
3	chr2:218632587:T:C	218632587	NA,C	NA,T	NA,1	NA,inf	NA,inf	NA,0.830889	0.000189063	0.000377731
3	chr2:218216028:A:G	218216028	NA,G	NA,A	NA,1	NA,inf	NA,inf	NA,0.825897	0.000188291	0.000376275
3	chr2:217979101:C:A	217979101	NA,A	NA,C	NA,1	NA,-inf	NA,inf	NA,0.829734	0.000187879	0.000375325
3	chr2:218058508:A:G	218058508	NA,G	NA,A	NA,1	NA,inf	NA,inf	NA,0.792451	0.000187365	0.000374448
3	chr2:218049656:G:A	218049656	NA,A	NA,G	NA,1	NA,-inf	NA,inf	NA,0.803786	0.000186726	0.000372998
3	chr2:218823787:G:A	218823787	NA,A	NA,G	NA,1	NA,inf	NA,inf	NA,0.848913	0.000186284	0.000372041
3	chr2:218174398:A:G	218174398	NA,G	NA,A	NA,1	NA,-inf	NA,inf	NA,0.817304	0.000186204	0.000372056
3	chr2:217735497:C:T	217735497	T,T	C,C	1,1	inf,-inf	inf,inf	0.742756,1.29305	0.00018606	0.00037189
3	chr2:218565859:G:A	218565859	NA,A	NA,G	NA,1	NA,-inf	NA,inf	NA,0.853582	0.000185985	0.000371493
3	chr2:218533441:C:T	218533441	T,T	C,C	1,1	-inf,-inf	inf,inf	3.48167,0.410449	0.000185983	0.000371465
3	chr2:218593008:C:T	218593008	T,T	C,C	1,1	-inf,-inf	inf,inf	3.44699,0.447837	0.000185029	0.00036956
3	chr2:218381320:C:A	218381320	NA,A	NA,C	NA,1	NA,-inf	NA,inf	NA,0.840158	0.000184791	0.000369114
3	chr2:217796422:C:T	217796422	T,NA	C,NA	1,NA	inf,NA	inf,NA	1.22006,NA	0.000184105	0.00036774
3	chr2:218499898:C:G	218499898	G,NA	C,NA	1,NA	inf,NA	inf,NA	1.3108,NA	0.000183679	0.000366695
3	chr2:218342196:C:T	218342196	T,T	C,C	1,1	inf,inf	inf,inf	4.47869,1.60629	0.000183348	0.000602278
3	chr2:218818089:C:T	218818089	NA,T	NA,C	NA,1	NA,inf	NA,inf	NA,0.790304	0.000182661	0.000365035
3	chr2:218851768:T:A	218851768	NA,A	NA,T	NA,1	NA,-inf	NA,inf	NA,0.80011	0.000182632	0.00036491
3	chr2:218296644:A:T	218296644	NA,T	NA,A	NA,1	NA,-inf	NA,inf	NA,0.823104	0.000182185	0.000364004
3	chr2:218288221:G:T	218288221	NA,T	NA,G	NA,1	NA,inf	NA,inf	NA,0.795513	0.000181988	0.000363651
3	chr2:217819928:G:C	217819928	NA,C	NA,G	NA,1	NA,-inf	NA,inf	NA,0.801551	0.000181686	0.00036299
3	chr2:217976380:G:C	217976380	NA,C	NA,G	NA,1	NA,inf	NA,inf	NA,0.833319	0.000181676	0.000362872
3	chr2:218132668:T:C	218132668	NA,C	NA,T	NA,1	NA,-inf	NA,inf	NA,0.83265	0.000181311	0.000362237
3	chr2:218063987:T:C	218063987	C,C	T,T	1,1	inf,inf	inf,inf	2.80368,0.698765	0.000181311	0.000364048
3	chr2:219096351:G:A	219096351	NA,A	NA,G	NA,1	NA,inf	NA,inf	NA,0.804351	0.000180744	0.000361046
3	chr2:217800334:G:C	217800334	NA,C	NA,G	NA,1	NA,-inf	NA,inf	NA,0.80232	0.000180615	0.000360868
3	chr2:218396518:C:T	218396518	NA,T	NA,C	NA,1	NA,-inf	NA,inf	NA,0.787729	0.000180527	0.000360676
3	chr2:218375683:C:T	218375683	NA,T	NA,C	NA,1	NA,-inf	NA,inf	NA,0.823271	0.000179925	0.000359396
3	chr2:218377650:C:T	218377650	NA,T	NA,C	NA,1	NA,inf	NA,inf	NA,0.876922	0.000179075	0.000357698
3	chr2:217988994:G:C	217988994	NA,C	NA,G	NA,1	NA,-inf	NA,inf	NA,0.793968	0.000178318	0.00035623
3	chr2:218215995:G:A	218215995	A,A	G,G	1,1	-inf,inf	inf,inf	6.821,0.268174	0.000178189	0.00520839
3	chr2:218214790:G:A	218214790	A,A	G,G	1,1	-inf,inf	inf,inf	6.81988,0.267255	0.000178144	0.00519125
3	chr2:219071748:C:T	219071748	NA,T	NA,C	NA,1	NA,inf	NA,inf	NA,0.794155	0.000178002	0.000355564
3	chr2:218627663:C:A	218627663	NA,A	NA,C	NA,1	NA,inf	NA,inf	NA,0.792973	0.000177891	0.000355413
3	chr2:218145676:T:C	218145676	NA,C	NA,T	NA,1	NA,-inf	NA,inf	NA,0.820201	0.000177826	0.000355275
3	chr2:217909227:C:T	217909227	T,T	C,C	1,1	-inf,-inf	inf,inf	1.17606,1.06391	0.000177606	0.000354634
3	chr2:218454657:C:A	218454657	NA,A	NA,C	NA,1	NA,-inf	NA,inf	NA,0.82448	0.00017757	0.000354689
3	chr2:219081383:G:A	219081383	NA,A	NA,G	NA,1	NA,-inf	NA,inf	NA,0.807199	0.000176776	0.000353068
3	chr2:218536514:C:T	218536514	T,T	C,C	1,1	inf,-inf	inf,inf	3.7151,0.0324418	0.000176757	0.000353136
3	chr2:219113082:C:T	219113082	NA,T	NA,C	NA,1	NA,inf	NA,inf	NA,0.817047	0.000176562	0.000352815
3	chr2:218252643:T:C	218252643	C,C	T,T	1,1	inf,-inf	inf,inf	0.0771466,1.78571	0.0001764	0.000352371
3	chr2:218696098:C:G	218696098	NA,G	NA,C	NA,1	NA,-inf	NA,inf	NA,0.822502	0.000176324	0.000352108
3	chr2:218306739:G:A	218306739	A,A	G,G	1,1	-inf,-inf	inf,inf	0.0795473,1.82884	0.000176187	0.000351898
3	chr2:218691623:T:C	218691623	C,C	T,T	1,1	-inf,inf	inf,inf	3.39503,0.485117	0.00017607	0.000351573
3	chr2:218365800:CCTCTTTCT:C	218365800	NA,C	NA,CCTCTTTCT	NA,1	NA,-inf	NA,inf	NA,0.801426	0.000176054	0.000351658
3	chr2:218372416:G:A	218372416	NA,A	NA,G	NA,1	NA,-inf	NA,inf	NA,0.837523	0.000175949	0.000351476
3	chr2:218615745:G:A	218615745	NA,A	NA,G	NA,1	NA,-inf	NA,inf	NA,0.818401	0.00017594	0.000351435
3	chr2:218562874:A:G	218562874	G,G	A,A	1,1	inf,-inf	inf,inf	3.71568,0.0145408	0.000175921	0.000351485
3	chr2:218562934:C:T	218562934	NA,T	NA,C	NA,1	NA,-inf	NA,inf	NA,0.823335	0.000175813	0.000351171
3	chr2:218993228:C:G	218993228	NA,G	NA,C	NA,1	NA,inf	NA,inf	NA,0.801394	0.000175374	0.000350434
3	chr2:218845756:A:T	218845756	NA,T	NA,A	NA,1	NA,-inf	NA,inf	NA,0.785875	0.000174923	0.000349394
3	chr2:218986544:A:G	218986544	NA,G	NA,A	NA,1	NA,inf	NA,inf	NA,0.784947	0.000174569	0.000348778
3	chr2:218295749:T:G	218295749	NA,G	NA,T	NA,1	NA,-inf	NA,inf	NA,0.795629	0.000174308	0.000348269
3	chr2:218216255:G:A	218216255	A,A	G,G	1,1	-inf,inf	inf,inf	6.79444,0.269451	0.00017391	0.00493937
3	chr2:218309867:G:A	218309867	A,A	G,G	1,1	-inf,-inf	inf,inf	0.0932805,1.82346	0.000173806	0.000347146
3	chr2:218665625:C:T	218665625	T,T	C,C	1,1	-inf,inf	inf,inf	3.62757,0.260071	0.000173715	0.000347109
3	chr2:219094657:G:C	219094657	NA,C	NA,G	NA,1	NA,inf	NA,inf	NA,0.779445	0.00017364	0.000346859
3	chr2:218389555:AAAAAT:A	218389555	NA,A	NA,AAAAAT	NA,1	NA,inf	NA,inf	NA,0.779412	0.000173268	0.000346168
3	chr2:218432338:G:A	218432338	NA,A	NA,G	NA,1	NA,-inf	NA,inf	NA,0.813863	0.000173203	0.00034596
3	chr2:217981742:C:G	217981742	NA,G	NA,C	NA,1	NA,-inf	NA,inf	NA,0.762298	0.000173162	0.000345968
3	chr2:218357400:C:T	218357400	T,T	C,C	1,1	inf,inf	inf,inf	4.48691,1.59573	0.00017315	0.0006146
3	chr2:218537968:T:C	218537968	C,C	T,T	1,1	inf,-inf	inf,inf	3.69855,0.0238735	0.000172466	0.000344558
3	chr2:218057724:C:T	218057724	NA,T	NA,C	NA,1	NA,-inf	NA,inf	NA,0.815645	0.000172245	0.000344033
3	chr2:218678038:A:G	218678038	NA,G	NA,A	NA,1	NA,-inf	NA,inf	NA,0.802663	0.000172076	0.00034364
3	chr2:218445760:A:C	218445760	C,C	A,A	1,1	inf,-inf	inf,inf	3.69478,0.0452919	0.000172006	0.00034363
3	chr2:218305202:TCTTC:T	218305202	NA,T	NA,TCTTC	NA,1	NA,-inf	NA,inf	NA,0.774973	0.000171806	0.000343317
3	chr2:218179248:G:A	218179248	A,A	G,G	1,1	inf,-inf	inf,inf	1.4996,1.05484	0.000171754	0.00034355
3	chr2:218472610:A:G	218472610	G,G	A,A	1,1	inf,-inf	inf,inf	3.68658,0.0650885	0.000171286	0.000342179
3	chr2:217928630:A:G	217928630	NA,G	NA,A	NA,1	NA,inf	NA,inf	NA,0.767365	0.000171256	0.000342197
3	chr2:218075536:C:T	218075536	T,T	C,C	1,1	inf,inf	inf,inf	2.68754,0.758865	0.000171217	0.000343412
3	chr2:218051585:A:C	218051585	NA,C	NA,A	NA,1	NA,-inf	NA,inf	NA,0.841078	0.000171173	0.000341882
3	chr2:218287587:G:A	218287587	NA,A	NA,G	NA,1	NA,inf	NA,inf	NA,0.757501	0.000171154	0.000342004
3	chr2:218508474:A:G	218508474	G,G	A,A	1,1	inf,-inf	inf,inf	3.68842,0.0379339	0.000171151	0.000341907
3	chr2:217967753:A:G	217967753	NA,G	NA,A	NA,1	NA,-inf	NA,inf	NA,0.757791	0.000170905	0.000341447
3	chr2:218649889:A:T	218649889	NA,T	NA,A	NA,1	NA,inf	NA,inf	NA,0.767477	0.00017073	0.000341107
3	chr2:218474560:T:C	218474560	C,C	T,T	1,1	inf,-inf	inf,inf	3.68318,0.0624617	0.000170613	0.000340828
3	chr2:217948594:C:T	217948594	NA,T	NA,C	NA,1	NA,-inf	NA,inf	NA,0.781203	0.000170585	0.000340803
3	chr2:218487849:C:T	218487849	T,T	C,C	1,1	inf,inf	inf,inf	3.69173,0.0100251	0.000170227	0.000340123
3	chr2:218486938:G:A	218486938	NA,A	NA,G	NA,1	NA,inf	NA,inf	NA,0.764499	0.000170121	0.000339892
3	chr2:218508045:C:A	218508045	A,A	C,C	1,1	inf,-inf	inf,inf	3.68588,0.025288	0.000169815	0.000339247
3	chr2:217986751:ACACACACACACG:A	217986751	NA,A	NA,ACACACACACACG	NA,1	NA,-inf	NA,inf	NA,0.75947	0.000169697	0.000339025
3	chr2:218578994:A:G	218578994	G,G	A,A	1,1	-inf,-inf	inf,inf	3.37713,0.448313	0.000169495	0.00033849
3	chr2:217817652:C:T	217817652	NA,T	NA,C	NA,1	NA,inf	NA,inf	NA,0.756767	0.000169165	0.000338021
3	chr2:218588513:C:T	218588513	T,T	C,C	1,1	inf,-inf	inf,inf	3.66855,0.0901214	0.000169159	0.00033791
3	chr2:219123120:T:G	219123120	NA,G	NA,T	NA,1	NA,-inf	NA,inf	NA,0.778529	0.000168995	0.00033753
3	chr2:218201795:T:C	218201795	C,C	T,T	1,1	-inf,inf	inf,inf	6.77103,0.256449	0.00016897	0.00464667
3	chr2:218056137:A:G	218056137	NA,G	NA,A	NA,1	NA,-inf	NA,inf	NA,0.802899	0.000168942	0.000337437
3	chr2:218534466:G:A	218534466	A,A	G,G	1,1	-inf,-inf	inf,inf	3.62754,0.157247	0.000168868	0.000337374
3	chr2:218430420:C:T	218430420	NA,T	NA,C	NA,1	NA,inf	NA,inf	NA,0.758923	0.000168603	0.00033686
3	chr2:218296084:G:C	218296084	C,C	G,G	1,1	-inf,-inf	inf,inf	0.0866665,1.8054	0.000168463	0.000336474
3	chr2:218546480:A:G	218546480	G,G	A,A	1,1	inf,-inf	inf,inf	3.68052,0.0330897	0.00016838	0.000336381
3	chr2:218298586:T:C	218298586	C,C	T,T	1,1	-inf,-inf	inf,inf	0.092343,1.80489	0.000168168	0.000335886
3	chr2:218087023:C:G	218087023	G,G	C,C	1,1	inf,inf	inf,inf	1.16585,1.36199	0.000168094	0.000336042
3	chr2:218564329:A:T	218564329	T,T	A,A	1,1	inf,-inf	inf,inf	3.6804,0.0126503	0.00016794	0.000335511
3	chr2:217921549:C:T	217921549	NA,T	NA,C	NA,1	NA,-inf	NA,inf	NA,0.755081	0.000167817	0.000335288
3	chr2:218496796:G:A	218496796	NA,A	NA,G	NA,1	NA,-inf	NA,inf	NA,0.793559	0.000167792	0.000335154
3	chr2:218075899:A:T	218075899	NA,T	NA,A	NA,1	NA,inf	NA,inf	NA,0.786928	0.000167776	0.00033525
3	chr2:218510295:C:T	218510295	T,T	C,C	1,1	inf,-inf	inf,inf	3.67474,0.027525	0.00016774	0.000335088
3	chr2:218683357:C:T	218683357	NA,T	NA,C	NA,1	NA,-inf	NA,inf	NA,0.786322	0.000167729	0.000334961
3	chr2:218403570:C:T	218403570	NA,T	NA,C	NA,1	NA,-inf	NA,inf	NA,0.762406	0.000167583	0.000334853
3	chr2:218503998:GAC:G	218503998	NA,G	NA,GAC	NA,1	NA,-inf	NA,inf	NA,0.792248	0.000167454	0.000334479
3	chr2:217946274:G:A	217946274	NA,A	NA,G	NA,1	NA,inf	NA,inf	NA,0.772763	0.000167395	0.000334474
3	chr2:217980680:G:A	217980680	NA,A	NA,G	NA,1	NA,inf	NA,inf	NA,0.752444	0.000167226	0.000334158
3	chr2:218710849:T:C	218710849	NA,C	NA,T	NA,1	NA,-inf	NA,inf	NA,0.784328	0.000167205	0.000333915
3	chr2:217835541:T:G	217835541	G,NA	T,NA	1,NA	inf,NA	inf,NA	1.05245,NA	0.000166884	0.000333903
3	chr2:218460954:A:T	218460954	NA,T	NA,A	NA,1	NA,-inf	NA,inf	NA,0.789838	0.000166829	0.000333231
3	chr2:218209022:A:G	218209022	G,G	A,A	1,1	-inf,inf	inf,inf	6.74615,0.271609	0.000166729	0.00449081
3	chr2:218694036:C:T	218694036	NA,T	NA,C	NA,1	NA,-inf	NA,inf	NA,0.790593	0.000166547	0.000332679
3	chr2:217781245:G:A	217781245	NA,A	NA,G	NA,1	NA,inf	NA,inf	NA,0.754291	0.000166487	0.000332672
3	chr2:218465096:A:G	218465096	G,G	A,A	1,1	inf,-inf	inf,inf	3.66567,0.0580992	0.000166469	0.000332539
3	chr2:218484645:AAC:A	218484645	A,A	AAC,AAC	1,1	inf,-inf	inf,inf	3.65754,0.00498778	0.000166379	0.000332345
3	chr2:218804090:A:G	218804090	G,G	A,A	1,1	-inf,-inf	inf,inf	2.38212,0.968449	0.000166273	0.0003312
3	chr2:218687869:C:T	218687869	NA,T	NA,C	NA,1	NA,-inf	NA,inf	NA,0.780418	0.000166198	0.000331905
3	chr2:218692079:T:C	218692079	NA,C	NA,T	NA,1	NA,-inf	NA,inf	NA,0.789495	0.000165977	0.000331542
3	chr2:217810503:A:T	217810503	T,NA	A,NA	1,NA	inf,NA	inf,NA	1.07415,NA	0.000165677	0.000331084
3	chr2:218701167:T:C	218701167	NA,C	NA,T	NA,1	NA,-inf	NA,inf	NA,0.778035	0.000165562	0.000330636
3	chr2:218516682:T:C	218516682	C,C	T,T	1,1	inf,-inf	inf,inf	3.66516,0.0177811	0.00016538	0.000330371
3	chr2:218507041:A:G	218507041	G,G	A,A	1,1	inf,-inf	inf,inf	3.6643,0.0127238	0.000165137	0.000329887
3	chr2:218880596:T:G	218880596	NA,G	NA,T	NA,1	NA,inf	NA,inf	NA,0.746787	0.000165131	0.000329952
3	chr2:218535444:G:A	218535444	NA,A	NA,G	NA,1	NA,-inf	NA,inf	NA,0.782284	0.000164937	0.000329453
3	chr2:218351646:A:C	218351646	C,C	A,A	1,1	inf,inf	inf,inf	3.28229,1.74878	0.000164913	0.000354375
3	chr2:218057628:C:T	218057628	NA,T	NA,C	NA,1	NA,-inf	NA,inf	NA,0.787255	0.000164832	0.000329229
3	chr2:217809087:G:A	217809087	NA,A	NA,G	NA,1	NA,inf	NA,inf	NA,0.740589	0.000164826	0.000329356
3	chr2:217913837:C:T	217913837	NA,T	NA,C	NA,1	NA,inf	NA,inf	NA,0.728776	0.000164432	0.000328609
3	chr2:218958953:A:C	218958953	NA,C	NA,A	NA,1	NA,-inf	NA,inf	NA,0.734405	0.000164364	0.000328409
3	chr2:218700025:G:A	218700025	NA,A	NA,G	NA,1	NA,-inf	NA,inf	NA,0.772522	0.000164228	0.000327973
3	chr2:218381158:A:G	218381158	NA,G	NA,A	NA,1	NA,inf	NA,inf	NA,0.818586	0.000163795	0.000327184
3	chr2:218044552:C:G	218044552	NA,G	NA,C	NA,1	NA,-inf	NA,inf	NA,0.782881	0.000163712	0.000326994
3	chr2:218288196:AGGCG:A	218288196	A,NA	AGGCG,NA	1,NA	-inf,NA	inf,NA	3.06662,NA	0.000163493	0.000333353
3	chr2:218475130:T:C	218475130	NA,C	NA,T	NA,1	NA,-inf	NA,inf	NA,0.778268	0.000163366	0.000326325
3	chr2:218547853:T:C	218547853	NA,C	NA,T	NA,1	NA,-inf	NA,inf	NA,0.776344	0.000162883	0.000325361
3	chr2:217855607:G:A	217855607	NA,A	NA,G	NA,1	NA,inf	NA,inf	NA,0.745223	0.000162733	0.000325169
3	chr2:218878304:C:A	218878304	NA,A	NA,C	NA,1	NA,-inf	NA,inf	NA,0.799996	0.000162708	0.000324951
3	chr2:218910991:T:C	218910991	NA,C	NA,T	NA,1	NA,inf	NA,inf	NA,0.743552	0.000162459	0.000324644
3	chr2:218604410:A:G	218604410	NA,G	NA,A	NA,1	NA,-inf	NA,inf	NA,0.753673	0.000162422	0.000324496
3	chr2:217988708:C:T	217988708	NA,T	NA,C	NA,1	NA,inf	NA,inf	NA,0.730381	0.000162314	0.000324357
3	chr2:218462777:G:A	218462777	A,NA	G,NA	1,NA	inf,NA	inf,NA	1.16194,NA	0.000162245	0.000324088
3	chr2:217799256:G:A	217799256	A,A	G,G	1,1	inf,inf	inf,inf	1.21105,0.865605	0.000162237	0.000324478
3	chr2:218556453:T:C	218556453	NA,C	NA,T	NA,1	NA,-inf	NA,inf	NA,0.815578	0.000162204	0.000323922
3	chr2:218534904:T:C	218534904	C,C	T,T	1,1	inf,-inf	inf,inf	3.64859,0.0384257	0.000161812	0.000323231
3	chr2:217962847:T:C	217962847	NA,C	NA,T	NA,1	NA,-inf	NA,inf	NA,0.742509	0.000161777	0.000323215
3	chr2:218455484:C:A	218455484	A,A	C,C	1,1	inf,-inf	inf,inf	3.89956,0.0732442	0.000161268	0.000323212
3	chr2:218576880:C:T	218576880	T,T	C,C	1,1	inf,-inf	inf,inf	3.6455,0.0336481	0.00016126	0.000322129
3	chr2:218649855:G:A	218649855	NA,A	NA,G	NA,1	NA,-inf	NA,inf	NA,0.770738	0.000161235	0.000322072
3	chr2:218597696:G:A	218597696	A,A	G,G	1,1	inf,-inf	inf,inf	3.64359,0.0388561	0.000161019	0.000321647
3	chr2:218675267:A:G	218675267	NA,G	NA,A	NA,1	NA,-inf	NA,inf	NA,0.759679	0.000160932	0.000321394
3	chr2:219030258:T:C	219030258	NA,C	NA,T	NA,1	NA,inf	NA,inf	NA,0.729539	0.00016091	0.000321456
3	chr2:218567846:G:A	218567846	A,A	G,G	1,1	inf,-inf	inf,inf	3.64834,0.0085155	0.000160802	0.000321232
3	chr2:218203380:C:T	218203380	T,T	C,C	1,1	-inf,inf	inf,inf	6.74784,0.237267	0.000160681	0.0043256
3	chr2:218683278:T:A	218683278	NA,A	NA,T	NA,1	NA,-inf	NA,inf	NA,0.767333	0.000160674	0.000320951
3	chr2:218682178:C:T	218682178	NA,T	NA,C	NA,1	NA,-inf	NA,inf	NA,0.758003	0.000160518	0.000320568
3	chr2:218060560:G:A	218060560	A,A	G,G	1,1	-inf,-inf	inf,inf	1.26926,0.781923	0.000160509	0.000320021
3	chr2:218846046:G:A	218846046	NA,A	NA,G	NA,1	NA,-inf	NA,inf	NA,0.719061	0.000160488	0.000320627
3	chr2:218567317:G:T	218567317	T,T	G,G	1,1	inf,-inf	inf,inf	3.64159,0.0134032	0.000160284	0.000320179
3	chr2:217909129:C:A	217909129	A,A	C,C	1,1	-inf,-inf	inf,inf	0.850978,1.3023	0.000160279	0.000320088
3	chr2:218703814:T:C	218703814	NA,C	NA,T	NA,1	NA,-inf	NA,inf	NA,0.756778	0.000160212	0.000319957
3	chr2:218569471:A:G	218569471	G,G	A,A	1,1	inf,-inf	inf,inf	3.64134,0.0339284	0.000160184	0.000319981
3	chr2:217877570:G:A	217877570	NA,A	NA,G	NA,1	NA,inf	NA,inf	NA,0.733899	0.000160146	0.000319991
3	chr2:218106580:G:A	218106580	A,A	G,G	1,1	-inf,-inf	inf,inf	4.11747,1.19248	0.000160063	0.000365591
3	chr2:218066712:T:C	218066712	C,C	T,T	1,1	inf,inf	inf,inf	2.88015,0.578195	0.000159975	0.000321182
3	chr2:218395961:G:A	218395961	NA,A	NA,G	NA,1	NA,-inf	NA,inf	NA,0.711582	0.000159837	0.000319355
3	chr2:219158100:G:A	219158100	NA,A	NA,G	NA,1	NA,inf	NA,inf	NA,0.720789	0.000159782	0.000319322
3	chr2:217853316:G:A	217853316	NA,A	NA,G	NA,1	NA,inf	NA,inf	NA,0.732396	0.000159587	0.000318884
3	chr2:218653184:G:C	218653184	C,NA	G,NA	1,NA	inf,NA	inf,NA	1.13834,NA	0.000159394	0.000318388
3	chr2:218346704:T:C	218346704	NA,C	NA,T	NA,1	NA,inf	NA,inf	NA,0.71449	0.000159135	0.000317957
3	chr2:218260435:G:A	218260435	NA,A	NA,G	NA,1	NA,inf	NA,inf	NA,0.806073	0.000159039	0.000317716
3	chr2:218578278:A:C	218578278	C,C	A,A	1,1	inf,-inf	inf,inf	3.63442,0.0360691	0.000159017	0.000317641
3	chr2:217937237:A:T	217937237	NA,T	NA,A	NA,1	NA,inf	NA,inf	NA,0.728427	0.000158949	0.00031756
3	chr2:218576705:T:C	218576705	C,C	T,T	1,1	inf,-inf	inf,inf	3.63386,0.0408951	0.000158926	0.000317459
3	chr2:218629915:T:C	218629915	C,C	T,T	1,1	inf,-inf	inf,inf	3.49121,0.303135	0.000158841	0.00031716
3	chr2:218367631:C:A	218367631	A,A	C,C	1,1	inf,inf	inf,inf	4.2505,1.51158	0.000158597	0.000432915
3	chr2:218600871:C:A	218600871	A,A	C,C	1,1	inf,-inf	inf,inf	3.63089,0.0416859	0.000158579	0.000316759
3	chr2:218333414:C:T	218333414	NA,T	NA,C	NA,1	NA,inf	NA,inf	NA,0.772269	0.000158472	0.000316646
3	chr2:218471177:T:C	218471177	C,NA	T,NA	1,NA	inf,NA	inf,NA	1.14734,NA	0.000158309	0.000316228
3	chr2:217806550:G:A	217806550	NA,A	NA,G	NA,1	NA,-inf	NA,inf	NA,0.708899	0.000158298	0.000316304
3	chr2:218698773:T:C	218698773	NA,C	NA,T	NA,1	NA,-inf	NA,inf	NA,0.748919	0.000158295	0.000316129
3	chr2:218239345:C:A	218239345	NA,A	NA,C	NA,1	NA,-inf	NA,inf	NA,0.731385	0.000158273	0.000316189
3	chr2:218701535:T:C	218701535	NA,C	NA,T	NA,1	NA,-inf	NA,inf	NA,0.748809	0.000158272	0.000316083
3	chr2:217901976:G:A	217901976	NA,A	NA,G	NA,1	NA,inf	NA,inf	NA,0.724447	0.000158133	0.000315986
3	chr2:218052075:C:T	218052075	NA,T	NA,C	NA,1	NA,-inf	NA,inf	NA,0.759983	0.000158096	0.00031578
3	chr2:217923820:G:A	217923820	A,A	G,G	1,1	-inf,-inf	inf,inf	1.38588,0.361329	0.000157826	0.000315176
3	chr2:218699503:A:AC	218699503	NA,AC	NA,A	NA,1	NA,-inf	NA,inf	NA,0.747036	0.000157795	0.000315132
3	chr2:218045600:C:G	218045600	NA,G	NA,C	NA,1	NA,-inf	NA,inf	NA,0.757995	0.000157565	0.000314719
3	chr2:218050907:G:A	218050907	NA,A	NA,G	NA,1	NA,-inf	NA,inf	NA,0.757725	0.000157553	0.000314696
3	chr2:218686668:T:C	218686668	NA,C	NA,T	NA,1	NA,-inf	NA,inf	NA,0.745285	0.000157348	0.000314239
3	chr2:218503143:C:T	218503143	NA,T	NA,C	NA,1	NA,-inf	NA,inf	NA,0.751799	0.000157324	0.00031425
3	chr2:217977522:A:G	217977522	NA,G	NA,A	NA,1	NA,inf	NA,inf	NA,0.70675	0.000157104	0.000313939
3	chr2:218644265:T:C	218644265	C,C	T,T	1,1	inf,-inf	inf,inf	3.45999,0.337278	0.000156906	0.000313372
3	chr2:218796332:C:A	218796332	A,A	C,C	1,1	-inf,-inf	inf,inf	2.54641,0.833362	0.000156889	0.00031271
3	chr2:218342741:C:G	218342741	NA,G	NA,C	NA,1	NA,-inf	NA,inf	NA,0.780057	0.000156786	0.000313166
3	chr2:219157454:C:T	219157454	T,T	C,C	1,1	inf,inf	inf,inf	1.83559,0.124726	0.000156705	0.000312306
3	chr2:218680331:T:C	218680331	NA,C	NA,T	NA,1	NA,-inf	NA,inf	NA,0.74229	0.000156617	0.00031278
3	chr2:218686537:A:G	218686537	NA,G	NA,A	NA,1	NA,-inf	NA,inf	NA,0.742261	0.000156617	0.00031278
3	chr2:218600087:G:A	218600087	A,A	G,G	1,1	inf,-inf	inf,inf	3.61885,0.0518929	0.000156484	0.000312564
3	chr2:218441974:T:C	218441974	C,NA	T,NA	1,NA	inf,NA	inf,NA	1.13932,NA	0.00015634	0.000312292
3	chr2:218751245:T:C	218751245	C,NA	T,NA	1,NA	inf,NA	inf,NA	1.14381,NA	0.000155945	0.000311513
3	chr2:218558882:G:A	218558882	A,A	G,G	1,1	inf,-inf	inf,inf	3.62212,0.0305569	0.000155881	0.000311374
3	chr2:218699235:T:G	218699235	NA,G	NA,T	NA,1	NA,-inf	NA,inf	NA,0.738749	0.000155844	0.000311236
3	chr2:218591694:A:G	218591694	G,G	A,A	1,1	inf,-inf	inf,inf	3.61984,0.0381359	0.000155632	0.000310876
3	chr2:218683532:T:C	218683532	NA,C	NA,T	NA,1	NA,-inf	NA,inf	NA,0.738092	0.000155613	0.000310776
3	chr2:218680468:G:T	218680468	NA,T	NA,G	NA,1	NA,-inf	NA,inf	NA,0.736789	0.000155321	0.000310192
3	chr2:217964742:A:G	217964742	NA,G	NA,A	NA,1	NA,inf	NA,inf	NA,0.715494	0.000155266	0.00031028
3	chr2:218549936:T:A	218549936	NA,A	NA,T	NA,1	NA,-inf	NA,inf	NA,0.746174	0.000155241	0.000310101
3	chr2:218700196:T:C	218700196	NA,C	NA,T	NA,1	NA,-inf	NA,inf	NA,0.735851	0.000155156	0.000309862
3	chr2:218688609:A:G	218688609	NA,G	NA,A	NA,1	NA,-inf	NA,inf	NA,0.735469	0.000154999	0.00030955
3	chr2:219135222:G:A	219135222	NA,A	NA,G	NA,1	NA,inf	NA,inf	NA,0.702265	0.000154894	0.000309529
3	chr2:218696991:T:C	218696991	NA,C	NA,T	NA,1	NA,-inf	NA,inf	NA,0.73401	0.000154721	0.000308996
3	chr2:218693398:C:CAGAG	218693398	NA,CAGAG	NA,C	NA,1	NA,-inf	NA,inf	NA,0.733653	0.00015461	0.000308773
3	chr2:219172252:AC:A	219172252	NA,A	NA,AC	NA,1	NA,-inf	NA,inf	NA,0.720911	0.000154497	0.000308581
3	chr2:218704884:T:C	218704884	NA,C	NA,T	NA,1	NA,-inf	NA,inf	NA,0.732834	0.000154452	0.000308458
3	chr2:218597777:G:A	218597777	A,A	G,G	1,1	inf,-inf	inf,inf	3.6125,0.0324053	0.000154442	0.000308488
3	chr2:217865803:G:T	217865803	NA,T	NA,G	NA,1	NA,-inf	NA,inf	NA,0.698544	0.000154185	0.00030806
3	chr2:217929789:A:G	217929789	NA,G	NA,A	NA,1	NA,inf	NA,inf	NA,0.695791	0.000153722	0.000307165
3	chr2:218703696:A:G	218703696	NA,G	NA,A	NA,1	NA,-inf	NA,inf	NA,0.728996	0.00015353	0.000306617
3	chr2:219057920:A:G	219057920	NA,G	NA,A	NA,1	NA,-inf	NA,inf	NA,0.704037	0.000153258	0.000306481
3	chr2:217780428:A:G	217780428	NA,G	NA,A	NA,1	NA,inf	NA,inf	NA,0.70089	0.000153131	0.000305984
3	chr2:218572873:G:C	218572873	C,C	G,G	1,1	inf,-inf	inf,inf	3.60498,0.0327884	0.000152938	0.000305478
3	chr2:218186068:C:T	218186068	T,T	C,C	1,1	inf,inf	inf,inf	1.21878,1.24719	0.00015287	0.000305691
3	chr2:217984437:AG:A	217984437	NA,A	NA,AG	NA,1	NA,inf	NA,inf	NA,0.728584	0.00015283	0.000305351
3	chr2:218688780:T:C	218688780	NA,C	NA,T	NA,1	NA,-inf	NA,inf	NA,0.726038	0.000152782	0.000305123
3	chr2:218164187:G:A	218164187	NA,A	NA,G	NA,1	NA,-inf	NA,inf	NA,0.794009	0.000152475	0.000304468
3	chr2:218805152:A:T	218805152	T,T	A,A	1,1	-inf,-inf	inf,inf	2.46422,0.852101	0.000151989	0.000302741
3	chr2:218795252:T:C	218795252	NA,C	NA,T	NA,1	NA,-inf	NA,inf	NA,0.680577	0.000151846	0.000303358
3	chr2:218593018:G:A	218593018	A,A	G,G	1,1	inf,-inf	inf,inf	3.59937,0.0423461	0.000151846	0.000303296
3	chr2:218279200:A:T	218279200	T,T	A,A	1,1	-inf,-inf	inf,inf	0.102275,1.75096	0.000151839	0.000303286
3	chr2:218571119:C:A	218571119	NA,A	NA,C	NA,1	NA,-inf	NA,inf	NA,0.713425	0.00015181	0.000303294
3	chr2:218676388:C:T	218676388	NA,T	NA,C	NA,1	NA,-inf	NA,inf	NA,0.721812	0.000151807	0.000303177
3	chr2:218246321:G:A	218246321	A,A	G,G	1,1	inf,-inf	inf,inf	0.0612065,1.72032	0.00015165	0.000302931
3	chr2:218654092:G:A	218654092	A,NA	G,NA	1,NA	-inf,NA	inf,NA	0.887092,NA	0.000151542	0.000302794
3	chr2:218967793:C:A	218967793	NA,A	NA,C	NA,1	NA,-inf	NA,inf	NA,0.686841	0.00015153	0.000302913
3	chr2:218579179:A:G	218579179	NA,G	NA,A	NA,1	NA,inf	NA,inf	NA,0.690506	0.000151484	0.00030266
3	chr2:217856120:G:A	217856120	NA,A	NA,G	NA,1	NA,inf	NA,inf	NA,0.695287	0.000151454	0.00030265
3	chr2:218498611:G:A	218498611	NA,A	NA,G	NA,1	NA,-inf	NA,inf	NA,0.727286	0.000151199	0.000302028
3	chr2:218417319:A:G	218417319	NA,G	NA,A	NA,1	NA,inf	NA,inf	NA,0.700018	0.000151159	0.000302046
3	chr2:217917987:A:T	217917987	NA,T	NA,A	NA,1	NA,-inf	NA,inf	NA,0.676311	0.000151112	0.000301898
3	chr2:217997807:G:A	217997807	NA,A	NA,G	NA,1	NA,inf	NA,inf	NA,0.679597	0.000150747	0.00030122
3	chr2:218817469:T:A	218817469	NA,A	NA,T	NA,1	NA,inf	NA,inf	NA,0.675979	0.000150618	0.000301018
3	chr2:217821221:G:A	217821221	NA,A	NA,G	NA,1	NA,-inf	NA,inf	NA,0.688496	0.000150604	0.000300955
3	chr2:218766915:ATG:A	218766915	NA,A	NA,ATG	NA,1	NA,-inf	NA,inf	NA,0.724018	0.000150433	0.000300498
3	chr2:218766919:AGTGTT:A	218766919	NA,A	NA,AGTGTT	NA,1	NA,-inf	NA,inf	NA,0.723189	0.000150247	0.000300128
3	chr2:218521978:G:A	218521978	A,NA	G,NA	1,NA	inf,NA	inf,NA	1.20828,NA	0.000150194	0.000300473
3	chr2:218575810:A:G	218575810	NA,G	NA,A	NA,1	NA,-inf	NA,inf	NA,0.706352	0.00015018	0.000300037
3	chr2:218574116:A:C	218574116	NA,C	NA,A	NA,1	NA,-inf	NA,inf	NA,0.706352	0.00015018	0.000300037
3	chr2:218585366:C:T	218585366	NA,T	NA,C	NA,1	NA,-inf	NA,inf	NA,0.706352	0.00015018	0.000300037
3	chr2:218590448:G:A	218590448	NA,A	NA,G	NA,1	NA,-inf	NA,inf	NA,0.706352	0.00015018	0.000300037
3	chr2:218550442:A:AC	218550442	AC,AC	A,A	1,1	inf,-inf	inf,inf	3.5929,0.0270232	0.00015003	0.000299668
3	chr2:218688212:A:T	218688212	NA,T	NA,A	NA,1	NA,-inf	NA,inf	NA,0.713681	0.000149945	0.00029946
3	chr2:219024636:G:A	219024636	NA,A	NA,G	NA,1	NA,-inf	NA,inf	NA,0.676345	0.000149677	0.000298967
3	chr2:217798375:G:A	217798375	A,NA	G,NA	1,NA	inf,NA	inf,NA	1.0959,NA	0.000149584	0.000298792
3	chr2:217780526:C:T	217780526	NA,T	NA,C	NA,1	NA,inf	NA,inf	NA,0.685457	0.000149525	0.000298779
3	chr2:218799796:A:G	218799796	G,G	A,A	1,1	-inf,-inf	inf,inf	2.37735,0.896652	0.000149494	0.000297926
3	chr2:218041921:T:C	218041921	NA,C	NA,T	NA,1	NA,inf	NA,inf	NA,0.65283	0.00014948	0.000298732
3	chr2:219012623:C:T	219012623	NA,T	NA,C	NA,1	NA,inf	NA,inf	NA,0.678332	0.00014948	0.000298666
3	chr2:218039384:G:T	218039384	NA,T	NA,G	NA,1	NA,inf	NA,inf	NA,0.652508	0.000149403	0.000298578
3	chr2:218271961:A:G	218271961	NA,G	NA,A	NA,1	NA,inf	NA,inf	NA,0.686174	0.000149341	0.000298364
3	chr2:218412181:C:T	218412181	NA,T	NA,C	NA,1	NA,-inf	NA,inf	NA,0.680978	0.00014928	0.000298223
3	chr2:218377383:T:C	218377383	NA,C	NA,T	NA,1	NA,inf	NA,inf	NA,0.672423	0.000149223	0.000298145
3	chr2:218167879:T:C	218167879	C,C	T,T	1,1	-inf,-inf	inf,inf	1.32856,1.15045	0.000149212	0.00029852
3	chr2:217929612:C:T	217929612	NA,T	NA,C	NA,1	NA,inf	NA,inf	NA,0.667338	0.000149206	0.000298151
3	chr2:217815847:G:A	217815847	A,A	G,G	1,1	-inf,-inf	inf,inf	0.773648,1.37114	0.000149126	0.000298046
3	chr2:218845421:C:T	218845421	NA,T	NA,C	NA,1	NA,-inf	NA,inf	NA,0.685848	0.00014903	0.000297682
3	chr2:218587191:A:G	218587191	NA,G	NA,A	NA,1	NA,-inf	NA,inf	NA,0.699772	0.000148703	0.000297087
3	chr2:218050276:C:T	218050276	NA,T	NA,C	NA,1	NA,inf	NA,inf	NA,0.649213	0.000148636	0.000297045
3	chr2:218800254:G:T	218800254	T,T	G,G	1,1	-inf,-inf	inf,inf	2.43532,0.846512	0.000148581	0.000296102
3	chr2:219143383:C:A	219143383	A,NA	C,NA	1,NA	-inf,NA	inf,NA	1.02038,NA	0.000148108	0.000296431
3	chr2:217901921:G:A	217901921	NA,A	NA,G	NA,1	NA,inf	NA,inf	NA,0.681872	0.000148069	0.000295877
3	chr2:217781393:A:C	217781393	NA,C	NA,A	NA,1	NA,inf	NA,inf	NA,0.678805	0.000148005	0.000295743
3	chr2:218128115:T:C	218128115	NA,C	NA,T	NA,1	NA,-inf	NA,inf	NA,0.630683	0.000147995	0.000295702
3	chr2:219122663:T:C	219122663	NA,C	NA,T	NA,1	NA,-inf	NA,inf	NA,0.688089	0.000147933	0.000295514
3	chr2:218535596:C:T	218535596	NA,T	NA,C	NA,1	NA,inf	NA,inf	NA,0.702211	0.000147743	0.000295147
3	chr2:218689144:G:A	218689144	NA,A	NA,G	NA,1	NA,inf	NA,inf	NA,0.674209	0.000147665	0.000295034
3	chr2:218311996:T:C	218311996	NA,C	NA,T	NA,1	NA,-inf	NA,inf	NA,0.689012	0.000147639	0.000294994
3	chr2:218708688:T:C	218708688	NA,C	NA,T	NA,1	NA,-inf	NA,inf	NA,0.704008	0.000147619	0.000294817
3	chr2:219130315:C:T	219130315	NA,T	NA,C	NA,1	NA,inf	NA,inf	NA,0.670753	0.00014751	0.000294773
3	chr2:218543835:A:C	218543835	C,C	A,A	1,1	inf,inf	inf,inf	3.76946,0.189998	0.000147338	0.000295281
3	chr2:218398900:T:A	218398900	A,NA	T,NA	1,NA	inf,NA	inf,NA	1.28563,NA	0.000147276	0.000294494
3	chr2:218439681:G:A	218439681	NA,A	NA,G	NA,1	NA,-inf	NA,inf	NA,0.70641	0.000147264	0.000294169
3	chr2:218696533:T:G	218696533	NA,G	NA,T	NA,1	NA,inf	NA,inf	NA,0.672145	0.000147233	0.000294172
3	chr2:219130763:C:T	219130763	NA,T	NA,C	NA,1	NA,inf	NA,inf	NA,0.669423	0.000147209	0.000294172
3	chr2:218745710:A:G	218745710	G,G	A,A	1,1	-inf,-inf	inf,inf	3.2827,0.332579	0.000146911	0.000292929
3	chr2:218692932:C:T	218692932	NA,T	NA,C	NA,1	NA,inf	NA,inf	NA,0.67021	0.000146745	0.000293197
3	chr2:217788867:G:A	217788867	A,A	G,G	1,1	inf,-inf	inf,inf	0.401524,1.55545	0.000146486	0.000292635
3	chr2:218348807:G:A	218348807	NA,A	NA,G	NA,1	NA,inf	NA,inf	NA,0.660608	0.000146317	0.000292348
3	chr2:219024987:A:G	219024987	NA,G	NA,A	NA,1	NA,-inf	NA,inf	NA,0.678398	0.000146249	0.000292138
3	chr2:218712961:G:A	218712961	NA,A	NA,G	NA,1	NA,-inf	NA,inf	NA,0.744575	0.000146225	0.000292025
3	chr2:218436498:C:T	218436498	NA,T	NA,C	NA,1	NA,-inf	NA,inf	NA,0.700944	0.000146079	0.000291802
3	chr2:218176219:G:A	218176219	A,A	G,G	1,1	inf,-inf	inf,inf	1.43234,1.01931	0.00014597	0.000291968
3	chr2:218036816:T:G	218036816	G,G	T,T	1,1	inf,inf	inf,inf	2.52556,0.696437	0.000145936	0.000292481
3	chr2:218369141:T:G	218369141	G,G	T,T	1,1	-inf,-inf	inf,inf	0.0854277,1.83172	0.000145904	0.000291083
3	chr2:218002158:C:A	218002158	NA,A	NA,C	NA,1	NA,-inf	NA,inf	NA,0.663664	0.000145748	0.000291215
3	chr2:218526597:A:AT	218526597	AT,NA	A,NA	1,NA	inf,NA	inf,NA	1.09732,NA	0.000145601	0.000290848
3	chr2:218470258:G:A	218470258	A,NA	G,NA	1,NA	inf,NA	inf,NA	1.15609,NA	0.000145456	0.000290416
3	chr2:218467582:T:C	218467582	NA,C	NA,T	NA,1	NA,-inf	NA,inf	NA,0.684739	0.000145427	0.000290544
3	chr2:218407551:A:G	218407551	NA,G	NA,A	NA,1	NA,inf	NA,inf	NA,0.653066	0.000145123	0.000290004
3	chr2:218187776:T:C	218187776	NA,C	NA,T	NA,1	NA,-inf	NA,inf	NA,0.709623	0.000144943	0.000289596
3	chr2:218751187:G:T	218751187	T,T	G,G	1,1	-inf,-inf	inf,inf	3.27706,0.329101	0.000144912	0.000288945
3	chr2:219123119:C:G	219123119	NA,G	NA,C	NA,1	NA,-inf	NA,inf	NA,0.676834	0.000144557	0.000288737
3	chr2:218085313:C:A	218085313	A,A	C,C	1,1	-inf,-inf	inf,inf	3.66656,1.36443	0.000144488	0.000310261
3	chr2:218270431:A:T	218270431	NA,T	NA,A	NA,1	NA,-inf	NA,inf	NA,0.662685	0.000144353	0.000288463
3	chr2:218712650:A:G	218712650	NA,G	NA,A	NA,1	NA,-inf	NA,inf	NA,0.68847	0.000144284	0.00028816
3	chr2:218808526:C:T	218808526	NA,T	NA,C	NA,1	NA,inf	NA,inf	NA,0.70821	0.00014428	0.000288258
3	chr2:218597864:A:AAG	218597864	NA,AAG	NA,A	NA,1	NA,inf	NA,inf	NA,0.655494	0.00014354	0.000286793
3	chr2:217985595:C:G	217985595	NA,G	NA,C	NA,1	NA,inf	NA,inf	NA,0.646874	0.00014327	0.000286296
3	chr2:217918473:C:A	217918473	A,A	C,C	1,1	-inf,-inf	inf,inf	1.29846,0.535111	0.000143118	0.000285675
3	chr2:218708308:A:T	218708308	NA,T	NA,A	NA,1	NA,-inf	NA,inf	NA,0.682526	0.000142951	0.000285497
3	chr2:218074245:C:G	218074245	G,G	C,C	1,1	inf,inf	inf,inf	2.67289,0.687086	0.000142794	0.000286464
3	chr2:218178603:C:T	218178603	NA,T	NA,C	NA,1	NA,-inf	NA,inf	NA,0.645761	0.000142315	0.000284367
3	chr2:218573627:TTTTC:T	218573627	T,NA	TTTTC,NA	1,NA	inf,NA	inf,NA	1.12208,NA	0.00014213	0.000284006
3	chr2:218180708:G:C	218180708	NA,C	NA,G	NA,1	NA,inf	NA,inf	NA,0.643264	0.000142127	0.000283991
3	chr2:217861086:A:G	217861086	NA,G	NA,A	NA,1	NA,inf	NA,inf	NA,0.65333	0.000142088	0.00028393
3	chr2:218330987:A:G	218330987	NA,G	NA,A	NA,1	NA,-inf	NA,inf	NA,0.638065	0.000141995	0.000283699
3	chr2:218952474:C:G	218952474	NA,G	NA,C	NA,1	NA,-inf	NA,inf	NA,0.649273	0.000141737	0.000283176
3	chr2:218290042:G:A	218290042	A,A	G,G	1,1	inf,-inf	inf,inf	0.048431,1.68172	0.000141432	0.000282504
3	chr2:217802284:T:C	217802284	NA,C	NA,T	NA,1	NA,-inf	NA,inf	NA,0.643668	0.000141332	0.000282391
3	chr2:218713321:A:C	218713321	NA,C	NA,A	NA,1	NA,-inf	NA,inf	NA,0.67406	0.000141227	0.000282057
3	chr2:218554568:G:A	218554568	NA,A	NA,G	NA,1	NA,-inf	NA,inf	NA,0.679401	0.000141189	0.00028203
3	chr2:218369516:T:C	218369516	C,C	T,T	1,1	-inf,-inf	inf,inf	0.09538,1.80476	0.000141177	0.000281656
3	chr2:218711400:C:G	218711400	NA,G	NA,C	NA,1	NA,-inf	NA,inf	NA,0.665184	0.000141094	0.000281851
3	chr2:218711069:C:T	218711069	NA,T	NA,C	NA,1	NA,-inf	NA,inf	NA,0.673418	0.000141025	0.000281654
3	chr2:218707365:G:A	218707365	NA,A	NA,G	NA,1	NA,-inf	NA,inf	NA,0.67323	0.000141003	0.000281609
3	chr2:217877756:C:T	217877756	NA,T	NA,C	NA,1	NA,inf	NA,inf	NA,0.649892	0.000140926	0.000281584
3	chr2:217794989:G:A	217794989	A,A	G,G	1,1	inf,-inf	inf,inf	1.21274,0.881889	0.000140829	0.000281331
3	chr2:218798430:G:A	218798430	A,A	G,G	1,1	-inf,-inf	inf,inf	2.50547,0.792775	0.000140647	0.000280343
3	chr2:218912434:CAT:C	218912434	NA,C	NA,CAT	NA,1	NA,-inf	NA,inf	NA,0.644332	0.000140613	0.000280929
3	chr2:218521947:A:G	218521947	NA,G	NA,A	NA,1	NA,-inf	NA,inf	NA,0.662114	0.000140563	0.000280828
3	chr2:217981845:C:A	217981845	NA,A	NA,C	NA,1	NA,inf	NA,inf	NA,0.672801	0.000140559	0.000280837
3	chr2:218176150:C:T	218176150	T,T	C,C	1,1	inf,-inf	inf,inf	1.30267,1.11701	0.00014055	0.000281097
3	chr2:217973297:C:T	217973297	NA,T	NA,C	NA,1	NA,-inf	NA,inf	NA,0.64325	0.00014051	0.00028073
3	chr2:218071823:G:A	218071823	A,A	G,G	1,1	inf,inf	inf,inf	2.68057,0.669463	0.000140466	0.000281803
3	chr2:218514840:C:T	218514840	NA,T	NA,C	NA,1	NA,-inf	NA,inf	NA,0.674425	0.000140413	0.000280487
3	chr2:218715724:C:T	218715724	NA,T	NA,C	NA,1	NA,-inf	NA,inf	NA,0.669953	0.000140329	0.000280265
3	chr2:217983359:C:T	217983359	T,NA	C,NA	1,NA	inf,NA	inf,NA	0.98298,NA	0.000140271	0.000280634
3	chr2:217888117:A:C	217888117	NA,C	NA,A	NA,1	NA,inf	NA,inf	NA,0.638232	0.000140126	0.000279978
3	chr2:218022162:G:A	218022162	NA,A	NA,G	NA,1	NA,inf	NA,inf	NA,0.610108	0.000140122	0.000280031
3	chr2:217988706:C:T	217988706	NA,T	NA,C	NA,1	NA,inf	NA,inf	NA,0.634588	0.00013998	0.000279727
3	chr2:217814160:G:A	217814160	A,A	G,G	1,1	-inf,-inf	inf,inf	1.22202,0.95997	0.000139899	0.000279824
3	chr2:218706025:G:A	218706025	NA,A	NA,G	NA,1	NA,-inf	NA,inf	NA,0.666862	0.000139654	0.000278917
3	chr2:218342529:G:A	218342529	NA,A	NA,G	NA,1	NA,inf	NA,inf	NA,0.717099	0.000139556	0.000278797
3	chr2:219007020:G:A	219007020	NA,A	NA,G	NA,1	NA,inf	NA,inf	NA,0.638666	0.000139323	0.000278397
3	chr2:218544966:C:A	218544966	A,A	C,C	1,1	inf,-inf	inf,inf	3.54545,0.0407638	0.000139297	0.000278241
3	chr2:218545510:C:T	218545510	NA,T	NA,C	NA,1	NA,inf	NA,inf	NA,0.634847	0.000139114	0.00027795
3	chr2:218405650:G:A	218405650	NA,A	NA,G	NA,1	NA,inf	NA,inf	NA,0.625268	0.000138993	0.000277753
3	chr2:218715323:A:G	218715323	NA,G	NA,A	NA,1	NA,-inf	NA,inf	NA,0.663009	0.000138895	0.000277403
3	chr2:218765842:C:T	218765842	T,T	C,C	1,1	-inf,-inf	inf,inf	3.24111,0.332341	0.000138853	0.000276855
3	chr2:219129131:G:A	219129131	NA,A	NA,G	NA,1	NA,inf	NA,inf	NA,0.630847	0.000138705	0.000277179
3	chr2:218605262:A:G	218605262	NA,G	NA,A	NA,1	NA,inf	NA,inf	NA,0.63174	0.00013845	0.000276623
3	chr2:218398435:C:T	218398435	NA,T	NA,C	NA,1	NA,inf	NA,inf	NA,0.624236	0.0001378	0.00027534
3	chr2:217925114:T:G	217925114	G,NA	T,NA	1,NA	-inf,NA	inf,NA	0.978082,NA	0.000137558	0.000274953
3	chr2:218801240:G:A	218801240	A,A	G,G	1,1	-inf,-inf	inf,inf	2.3932,0.831371	0.000137541	0.00027411
3	chr2:218285017:G:A	218285017	A,A	G,G	1,1	inf,inf	inf,inf	4.79116,1.19303	0.000137428	0.00056429
3	chr2:218928141:C:T	218928141	NA,T	NA,C	NA,1	NA,inf	NA,inf	NA,0.633688	0.000137389	0.000274547
3	chr2:217781189:T:C	217781189	NA,C	NA,T	NA,1	NA,inf	NA,inf	NA,0.629679	0.000137379	0.000274511
3	chr2:217848819:G:T	217848819	NA,T	NA,G	NA,1	NA,inf	NA,inf	NA,0.622109	0.000137323	0.000274404
3	chr2:217982507:G:A	217982507	NA,A	NA,G	NA,1	NA,inf	NA,inf	NA,0.617846	0.00013719	0.000274145
3	chr2:218062403:C:G	218062403	NA,G	NA,C	NA,1	NA,-inf	NA,inf	NA,0.683776	0.000137102	0.000273865
3	chr2:218423596:G:A	218423596	NA,A	NA,G	NA,1	NA,-inf	NA,inf	NA,0.625253	0.00013708	0.000273856
3	chr2:218155148:T:C	218155148	C,C	T,T	1,1	-inf,-inf	inf,inf	4.45875,0.966206	0.000136912	0.000338896
3	chr2:218453840:C:T	218453840	NA,T	NA,C	NA,1	NA,-inf	NA,inf	NA,0.64437	0.000136882	0.000273475
3	chr2:218293810:C:T	218293810	T,NA	C,NA	1,NA	-inf,NA	inf,NA	0.657082,NA	0.000136867	0.00027353
3	chr2:217861461:T:C	217861461	NA,C	NA,T	NA,1	NA,inf	NA,inf	NA,0.643484	0.000136815	0.000273368
3	chr2:218001297:G:A	218001297	NA,A	NA,G	NA,1	NA,inf	NA,inf	NA,0.616338	0.000136809	0.000273372
3	chr2:218824867:G:C	218824867	NA,C	NA,G	NA,1	NA,inf	NA,inf	NA,0.644109	0.000136785	0.00027329
3	chr2:217966822:G:C	217966822	NA,C	NA,G	NA,1	NA,inf	NA,inf	NA,0.650552	0.000136732	0.000273197
3	chr2:218382250:TG:T	218382250	NA,T	NA,TG	NA,1	NA,-inf	NA,inf	NA,0.634166	0.000136649	0.000273067
3	chr2:217896835:A:G	217896835	NA,G	NA,A	NA,1	NA,-inf	NA,inf	NA,0.623489	0.000136571	0.000272864
3	chr2:218838961:C:A	218838961	NA,A	NA,C	NA,1	NA,-inf	NA,inf	NA,0.652005	0.000136429	0.000272479
3	chr2:218435502:C:T	218435502	NA,T	NA,C	NA,1	NA,inf	NA,inf	NA,0.64151	0.00013627	0.000272251
3	chr2:218892491:G:GC	218892491	GC,NA	G,NA	1,NA	-inf,NA	inf,NA	0.975867,NA	0.000136153	0.000271793
3	chr2:218407600:T:C	218407600	NA,C	NA,T	NA,1	NA,-inf	NA,inf	NA,0.640351	0.000136146	0.000272009
3	chr2:218226776:T:C	218226776	NA,C	NA,T	NA,1	NA,inf	NA,inf	NA,0.616498	0.000135852	0.000271436
3	chr2:219015064:G:A	219015064	NA,A	NA,G	NA,1	NA,-inf	NA,inf	NA,0.611723	0.000135533	0.000270763
3	chr2:218465480:T:C	218465480	NA,C	NA,T	NA,1	NA,inf	NA,inf	NA,0.637371	0.000135472	0.000270658
3	chr2:218176330:T:C	218176330	NA,C	NA,T	NA,1	NA,inf	NA,inf	NA,0.618235	0.000135394	0.000270546
3	chr2:218295047:G:A	218295047	A,A	G,G	1,1	inf,-inf	inf,inf	4.65162,1.2863	0.000135282	0.00051352
3	chr2:218468170:G:A	218468170	NA,A	NA,G	NA,1	NA,-inf	NA,inf	NA,0.636338	0.000135265	0.000270244
3	chr2:218804029:G:A	218804029	A,A	G,G	1,1	-inf,-inf	inf,inf	2.44362,0.788679	0.000135181	0.000269291
3	chr2:218448631:T:C	218448631	C,C	T,T	1,1	-inf,-inf	inf,inf	3.45941,0.146368	0.000135166	0.000269965
3	chr2:217820418:A:G	217820418	NA,G	NA,A	NA,1	NA,inf	NA,inf	NA,0.611011	0.000135031	0.000269821
3	chr2:218012205:C:T	218012205	NA,T	NA,C	NA,1	NA,inf	NA,inf	NA,0.654393	0.000134971	0.000269605
3	chr2:218602266:G:A	218602266	A,A	G,G	1,1	-inf,-inf	inf,inf	3.45403,0.142243	0.000134967	0.000269555
3	chr2:218735742:G:A	218735742	NA,A	NA,G	NA,1	NA,inf	NA,inf	NA,0.614681	0.000134824	0.000269379
3	chr2:218726272:G:A	218726272	NA,A	NA,G	NA,1	NA,-inf	NA,inf	NA,0.643361	0.000134456	0.000268586
3	chr2:219133156:C:A	219133156	NA,A	NA,C	NA,1	NA,inf	NA,inf	NA,0.609415	0.000134309	0.000268394
3	chr2:217779138:C:T	217779138	NA,T	NA,C	NA,1	NA,inf	NA,inf	NA,0.614103	0.000134112	0.000267983
3	chr2:218758055:G:A	218758055	A,A	G,G	1,1	-inf,-inf	inf,inf	3.21089,0.336616	0.000134038	0.000267248
3	chr2:218740809:C:T	218740809	NA,T	NA,C	NA,1	NA,-inf	NA,inf	NA,0.630411	0.000134035	0.000267753
3	chr2:218517429:ACT:A	218517429	A,A	ACT,ACT	1,1	-inf,-inf	inf,inf	3.45064,0.146484	0.000133861	0.000267351
3	chr2:218451698:T:C	218451698	NA,C	NA,T	NA,1	NA,-inf	NA,inf	NA,0.629205	0.00013385	0.000267418
3	chr2:218454934:A:G	218454934	NA,G	NA,A	NA,1	NA,-inf	NA,inf	NA,0.629205	0.00013385	0.000267418
3	chr2:218120259:G:A	218120259	A,A	G,G	1,1	-inf,-inf	inf,inf	3.90827,1.18364	0.000133654	0.000296509
3	chr2:218943406:A:G	218943406	NA,G	NA,A	NA,1	NA,-inf	NA,inf	NA,0.610018	0.000133619	0.000266959
3	chr2:219140229:T:G	219140229	NA,G	NA,T	NA,1	NA,inf	NA,inf	NA,0.623954	0.000133608	0.000266958
3	chr2:218391312:C:T	218391312	NA,T	NA,C	NA,1	NA,inf	NA,inf	NA,0.608336	0.000133586	0.000266892
3	chr2:218470650:C:A	218470650	NA,A	NA,C	NA,1	NA,-inf	NA,inf	NA,0.627771	0.000133569	0.000266857
3	chr2:217981732:C:G	217981732	G,G	C,C	1,1	inf,inf	inf,inf	1.73941,0.768504	0.000133559	0.00026717
3	chr2:218950617:G:T	218950617	NA,T	NA,G	NA,1	NA,-inf	NA,inf	NA,0.609694	0.000133554	0.000266829
3	chr2:218938822:C:T	218938822	NA,T	NA,C	NA,1	NA,-inf	NA,inf	NA,0.608407	0.000133299	0.00026632
3	chr2:218333177:T:G	218333177	NA,G	NA,T	NA,1	NA,-inf	NA,inf	NA,0.63156	0.000133258	0.000266232
3	chr2:218540199:C:G	218540199	G,NA	C,NA	1,NA	-inf,NA	inf,NA	1.45624,NA	0.000133206	0.000265996
3	chr2:218419197:G:T	218419197	NA,T	NA,G	NA,1	NA,-inf	NA,inf	NA,0.605181	0.000133118	0.000265942
3	chr2:218925260:G:C	218925260	NA,C	NA,G	NA,1	NA,-inf	NA,inf	NA,0.606396	0.000132903	0.000265528
3	chr2:218290796:G:A	218290796	A,A	G,G	1,1	-inf,-inf	inf,inf	0.0936242,1.67624	0.000132863	0.000265379
3	chr2:218439407:G:A	218439407	NA,A	NA,G	NA,1	NA,inf	NA,inf	NA,0.606105	0.000132859	0.000265461
3	chr2:218939180:C:T	218939180	T,NA	C,NA	1,NA	-inf,NA	inf,NA	0.744131,NA	0.000132748	0.000265637
3	chr2:218660549:A:G	218660549	NA,G	NA,A	NA,1	NA,-inf	NA,inf	NA,0.584585	0.000132652	0.000265
3	chr2:218385502:T:C	218385502	NA,C	NA,T	NA,1	NA,inf	NA,inf	NA,0.602076	0.000132392	0.000264507
3	chr2:218494122:T:A	218494122	NA,A	NA,T	NA,1	NA,-inf	NA,inf	NA,0.621185	0.00013234	0.000264401
3	chr2:218690569:A:G	218690569	NA,G	NA,A	NA,1	NA,-inf	NA,inf	NA,0.574633	0.000132305	0.000264339
3	chr2:219025880:G:T	219025880	NA,T	NA,G	NA,1	NA,inf	NA,inf	NA,0.594669	0.000132088	0.000263956
3	chr2:218868044:G:A	218868044	NA,A	NA,G	NA,1	NA,-inf	NA,inf	NA,0.66123	0.000132065	0.000263774
3	chr2:218994105:T:G	218994105	NA,G	NA,T	NA,1	NA,-inf	NA,inf	NA,0.593655	0.000132022	0.000263786
3	chr2:218912162:G:A	218912162	NA,A	NA,G	NA,1	NA,-inf	NA,inf	NA,0.600985	0.000131855	0.000263436
3	chr2:218079774:G:A	218079774	NA,A	NA,G	NA,1	NA,inf	NA,inf	NA,0.59566	0.000131832	0.000263431
3	chr2:218893487:G:C	218893487	NA,C	NA,G	NA,1	NA,inf	NA,inf	NA,0.606455	0.000131709	0.000263178
3	chr2:218431783:C:T	218431783	NA,T	NA,C	NA,1	NA,inf	NA,inf	NA,0.599703	0.000131598	0.000262941
3	chr2:218430015:G:C	218430015	NA,C	NA,G	NA,1	NA,inf	NA,inf	NA,0.599648	0.000131547	0.00026284
3	chr2:219109130:G:GC	219109130	NA,GC	NA,G	NA,1	NA,-inf	NA,inf	NA,0.575248	0.000131442	0.000262581
3	chr2:218681472:T:A	218681472	NA,A	NA,T	NA,1	NA,-inf	NA,inf	NA,0.624605	0.000131389	0.000262415
3	chr2:217872017:G:A	217872017	NA,A	NA,G	NA,1	NA,-inf	NA,inf	NA,0.595747	0.000131283	0.000262298
3	chr2:218911397:C:T	218911397	NA,T	NA,C	NA,1	NA,-inf	NA,inf	NA,0.597967	0.000131267	0.00026226
3	chr2:218440324:C:T	218440324	NA,T	NA,C	NA,1	NA,-inf	NA,inf	NA,0.628448	0.000131265	0.000262217
3	chr2:217783817:C:T	217783817	NA,T	NA,C	NA,1	NA,inf	NA,inf	NA,0.599433	0.000131226	0.000262216
3	chr2:217784112:G:A	217784112	NA,A	NA,G	NA,1	NA,inf	NA,inf	NA,0.599433	0.000131226	0.000262216
3	chr2:217783100:G:A	217783100	NA,A	NA,G	NA,1	NA,inf	NA,inf	NA,0.599202	0.000131181	0.000262126
3	chr2:218915195:A:G	218915195	NA,G	NA,A	NA,1	NA,-inf	NA,inf	NA,0.597422	0.000131161	0.000262049
3	chr2:219109430:G:T	219109430	T,T	G,G	1,1	-inf,-inf	inf,inf	1.43956,0.24508	0.000131049	0.000265945
3	chr2:218375525:G:A	218375525	NA,A	NA,G	NA,1	NA,inf	NA,inf	NA,0.680857	0.000130946	0.000261583
3	chr2:217969559:C:T	217969559	T,NA	C,NA	1,NA	inf,NA	inf,NA	0.859102,NA	0.000130929	0.000261696
3	chr2:217909034:G:T	217909034	NA,T	NA,G	NA,1	NA,-inf	NA,inf	NA,0.625978	0.000130902	0.000261502
3	chr2:217806075:G:A	217806075	NA,A	NA,G	NA,1	NA,-inf	NA,inf	NA,0.592586	0.000130859	0.000261467
3	chr2:218669683:A:G	218669683	NA,G	NA,A	NA,1	NA,-inf	NA,inf	NA,0.575493	0.000130856	0.000261413
3	chr2:217784509:G:A	217784509	NA,A	NA,G	NA,1	NA,inf	NA,inf	NA,0.59684	0.000130855	0.000261476
3	chr2:218902816:G:A	218902816	NA,A	NA,G	NA,1	NA,-inf	NA,inf	NA,0.580239	0.000130809	0.000261366
3	chr2:218676773:T:C	218676773	NA,C	NA,T	NA,1	NA,-inf	NA,inf	NA,0.621501	0.000130755	0.000261149
3	chr2:219007098:A:C	219007098	NA,C	NA,A	NA,1	NA,inf	NA,inf	NA,0.595996	0.00013075	0.000261266
3	chr2:218747487:T:G	218747487	NA,G	NA,T	NA,1	NA,-inf	NA,inf	NA,0.622998	0.000130569	0.000260825
3	chr2:218081450:G:A	218081450	NA,A	NA,G	NA,1	NA,inf	NA,inf	NA,0.632944	0.000130525	0.000260793
3	chr2:217935123:G:C	217935123	C,C	G,G	1,1	-inf,-inf	inf,inf	0.524984,1.25738	0.000130465	0.00026034
3	chr2:218866837:T:C	218866837	NA,C	NA,T	NA,1	NA,-inf	NA,inf	NA,0.599299	0.000130442	0.000260539
3	chr2:218368978:T:A	218368978	NA,A	NA,T	NA,1	NA,inf	NA,inf	NA,0.63212	0.000130399	0.000260588
3	chr2:217997327:C:T	217997327	NA,T	NA,C	NA,1	NA,-inf	NA,inf	NA,0.59843	0.00013039	0.000260521
3	chr2:218430995:G:A	218430995	NA,A	NA,G	NA,1	NA,inf	NA,inf	NA,0.610694	0.000130343	0.000260483
3	chr2:218768828:C:T	218768828	NA,T	NA,C	NA,1	NA,-inf	NA,inf	NA,0.621838	0.000130338	0.000260364
3	chr2:218673296:G:T	218673296	T,T	G,G	1,1	-inf,-inf	inf,inf	3.75679,0.023906	0.000130332	0.000261044
3	chr2:218629131:G:A	218629131	NA,A	NA,G	NA,1	NA,inf	NA,inf	NA,0.590029	0.000130125	0.000259992
3	chr2:218473815:C:T	218473815	NA,T	NA,C	NA,1	NA,-inf	NA,inf	NA,0.609844	0.000130113	0.000259953
3	chr2:218641533:C:T	218641533	NA,T	NA,C	NA,1	NA,-inf	NA,inf	NA,0.571263	0.000130034	0.000259772
3	chr2:218544585:A:G	218544585	NA,G	NA,A	NA,1	NA,-inf	NA,inf	NA,0.609236	0.000130033	0.000259793
3	chr2:218331523:C:T	218331523	NA,T	NA,C	NA,1	NA,-inf	NA,inf	NA,0.606453	0.000129925	0.000259593
3	chr2:218278910:G:GA	218278910	NA,GA	NA,G	NA,1	NA,-inf	NA,inf	NA,0.601931	0.000129906	0.000259561
3	chr2:217761091:C:A	217761091	NA,A	NA,C	NA,1	NA,-inf	NA,inf	NA,0.584248	0.000129876	0.0002595
3	chr2:218449850:A:T	218449850	T,T	A,A	1,1	-inf,-inf	inf,inf	1.82641,0.505947	0.000129737	0.000258454
3	chr2:218804425:T:A	218804425	A,A	T,T	1,1	-inf,-inf	inf,inf	2.42999,0.773572	0.000129503	0.000257987
3	chr2:217982713:TA:T	217982713	NA,T	NA,TA	NA,1	NA,inf	NA,inf	NA,0.603954	0.000129376	0.000258521
3	chr2:218825121:G:A	218825121	NA,A	NA,G	NA,1	NA,inf	NA,inf	NA,0.606598	0.000129342	0.000258423
3	chr2:218079162:C:G	218079162	NA,G	NA,C	NA,1	NA,-inf	NA,inf	NA,0.60731	0.000129321	0.00025836
3	chr2:217776687:A:T	217776687	NA,T	NA,A	NA,1	NA,inf	NA,inf	NA,0.584634	0.000129207	0.000258183
3	chr2:218804765:A:T	218804765	T,T	A,A	1,1	-inf,-inf	inf,inf	2.40373,0.792273	0.000129101	0.000257186
3	chr2:219161085:C:G	219161085	NA,G	NA,C	NA,1	NA,inf	NA,inf	NA,0.581071	0.000129064	0.000257926
3	chr2:217957436:G:A	217957436	NA,A	NA,G	NA,1	NA,inf	NA,inf	NA,0.612951	0.000129037	0.000257825
3	chr2:218703045:G:A	218703045	NA,A	NA,G	NA,1	NA,-inf	NA,inf	NA,0.573838	0.000128924	0.00025756
3	chr2:218383067:C:T	218383067	NA,T	NA,C	NA,1	NA,inf	NA,inf	NA,0.651152	0.000128836	0.000257372
3	chr2:219154655:A:G	219154655	NA,G	NA,A	NA,1	NA,inf	NA,inf	NA,0.581124	0.000128765	0.000257314
3	chr2:218426763:G:A	218426763	A,NA	G,NA	1,NA	inf,NA	inf,NA	0.984946,NA	0.000128717	0.000257097
3	chr2:218070350:G:A	218070350	NA,A	NA,G	NA,1	NA,inf	NA,inf	NA,0.574734	0.0001284	0.000256573
3	chr2:217791202:A:C	217791202	C,NA	A,NA	1,NA	inf,NA	inf,NA	1.00678,NA	0.000128253	0.000256198
3	chr2:218718418:G:A	218718418	NA,A	NA,G	NA,1	NA,-inf	NA,inf	NA,0.574276	0.00012819	0.000256093
3	chr2:218556264:T:C	218556264	NA,C	NA,T	NA,1	NA,-inf	NA,inf	NA,0.597519	0.000127819	0.000255371
3	chr2:218545416:T:G	218545416	NA,G	NA,T	NA,1	NA,-inf	NA,inf	NA,0.596807	0.000127688	0.000255109
3	chr2:218933247:T:A	218933247	NA,A	NA,T	NA,1	NA,-inf	NA,inf	NA,0.579255	0.000127674	0.000255083
3	chr2:217823847:G:A	217823847	NA,A	NA,G	NA,1	NA,-inf	NA,inf	NA,0.572858	0.000127654	0.000255052
3	chr2:218038314:T:TA	218038314	TA,TA	T,T	1,1	inf,inf	inf,inf	2.36256,0.750977	0.00012762	0.000255678
3	chr2:218533388:C:G	218533388	G,NA	C,NA	1,NA	-inf,NA	inf,NA	1.45868,NA	0.000127474	0.000254575
3	chr2:218050928:T:C	218050928	NA,C	NA,T	NA,1	NA,inf	NA,inf	NA,0.586477	0.000127469	0.000254747
3	chr2:218456981:GAAAAAGA:G	218456981	NA,G	NA,GAAAAAGA	NA,1	NA,inf	NA,inf	NA,0.57552	0.00012744	0.00025463
3	chr2:219000580:G:T	219000580	NA,T	NA,G	NA,1	NA,inf	NA,inf	NA,0.579363	0.000127412	0.000254607
3	chr2:218913125:G:A	218913125	NA,A	NA,G	NA,1	NA,-inf	NA,inf	NA,0.577355	0.000127398	0.000254533
3	chr2:218418638:C:T	218418638	NA,T	NA,C	NA,1	NA,-inf	NA,inf	NA,0.579078	0.00012696	0.00025368
3	chr2:218675618:G:A	218675618	NA,A	NA,G	NA,1	NA,-inf	NA,inf	NA,0.563075	0.000126916	0.00025355
3	chr2:218280404:G:A	218280404	NA,A	NA,G	NA,1	NA,-inf	NA,inf	NA,0.585674	0.00012684	0.000253435
3	chr2:217997173:CTG:C	217997173	NA,C	NA,CTG	NA,1	NA,inf	NA,inf	NA,0.56862	0.00012682	0.000253419
3	chr2:217959806:C:T	217959806	T,T	C,C	1,1	inf,inf	inf,inf	0.471432,1.51771	0.000126787	0.000253416
3	chr2:217875999:G:A	217875999	NA,A	NA,G	NA,1	NA,inf	NA,inf	NA,0.577474	0.000126783	0.000253327
3	chr2:218804418:T:C	218804418	C,C	T,T	1,1	-inf,-inf	inf,inf	2.41009,0.773572	0.000126308	0.000251625
3	chr2:218691020:G:C	218691020	NA,C	NA,G	NA,1	NA,-inf	NA,inf	NA,0.558738	0.000126082	0.000251883
3	chr2:218342794:T:C	218342794	NA,C	NA,T	NA,1	NA,-inf	NA,inf	NA,0.619232	0.000126072	0.000251868
3	chr2:218803500:T:C	218803500	NA,C	NA,T	NA,1	NA,inf	NA,inf	NA,0.561902	0.000125885	0.000251544
3	chr2:218034950:T:G	218034950	G,G	T,T	1,1	inf,inf	inf,inf	2.48442,0.635977	0.000125871	0.000252258
3	chr2:217818946:G:A	217818946	NA,A	NA,G	NA,1	NA,-inf	NA,inf	NA,0.563642	0.000125866	0.000251483
3	chr2:219010330:C:T	219010330	T,T	C,C	1,1	inf,-inf	inf,inf	1.83658,0.0751821	0.000125817	0.000252294
3	chr2:218447115:C:T	218447115	NA,T	NA,C	NA,1	NA,inf	NA,inf	NA,0.565447	0.000125784	0.000251334
3	chr2:218081816:G:A	218081816	NA,A	NA,G	NA,1	NA,-inf	NA,inf	NA,0.586985	0.000125572	0.000250873
3	chr2:219007374:T:G	219007374	NA,G	NA,T	NA,1	NA,inf	NA,inf	NA,0.568831	0.000125536	0.000250855
3	chr2:219086176:T:C	219086176	NA,C	NA,T	NA,1	NA,-inf	NA,inf	NA,0.572072	0.000125433	0.000250572
3	chr2:218608011:G:A	218608011	A,A	G,G	1,1	-inf,-inf	inf,inf	3.38448,0.164945	0.000125366	0.000250348
3	chr2:217860501:T:C	217860501	NA,C	NA,T	NA,1	NA,inf	NA,inf	NA,0.582783	0.000125221	0.000250203
3	chr2:218643649:A:T	218643649	T,T	A,A	1,1	-inf,-inf	inf,inf	3.34671,0.22995	0.000125219	0.000250051
3	chr2:217884968:C:T	217884968	NA,T	NA,C	NA,1	NA,-inf	NA,inf	NA,0.558746	0.000125133	0.000250023
3	chr2:219053055:T:A	219053055	NA,A	NA,T	NA,1	NA,-inf	NA,inf	NA,0.605478	0.000125121	0.00024992
3	chr2:218579388:T:C	218579388	NA,C	NA,T	NA,1	NA,-inf	NA,inf	NA,0.595094	0.000124994	0.000249691
3	chr2:217950972:T:C	217950972	C,NA	T,NA	1,NA	-inf,NA	inf,NA	0.721856,NA	0.00012469	0.000249206
3	chr2:218618052:A:C	218618052	NA,C	NA,A	NA,1	NA,-inf	NA,inf	NA,0.542726	0.00012466	0.000249038
3	chr2:218479442:G:T	218479442	T,T	G,G	1,1	-inf,-inf	inf,inf	3.39196,0.153335	0.000124654	0.000248937
3	chr2:218702320:A:G	218702320	NA,G	NA,A	NA,1	NA,-inf	NA,inf	NA,0.550446	0.000124562	0.000248847
3	chr2:218038559:G:A	218038559	A,A	G,G	1,1	inf,inf	inf,inf	2.33155,0.757082	0.000124552	0.000249528
3	chr2:218459594:G:T	218459594	T,NA	G,NA	1,NA	inf,NA	inf,NA	1.11025,NA	0.000124461	0.00024842
3	chr2:218067983:T:C	218067983	C,C	T,T	1,1	inf,inf	inf,inf	2.30599,0.96557	0.000124415	0.000249291
3	chr2:217811082:A:C	217811082	NA,C	NA,A	NA,1	NA,-inf	NA,inf	NA,0.545382	0.000124391	0.000248547
3	chr2:217749830:T:C	217749830	NA,C	NA,T	NA,1	NA,-inf	NA,inf	NA,0.552992	0.000124292	0.000248345
3	chr2:218652931:C:T	218652931	NA,T	NA,C	NA,1	NA,-inf	NA,inf	NA,0.540625	0.000124259	0.000248238
3	chr2:217965692:G:A	217965692	NA,A	NA,G	NA,1	NA,inf	NA,inf	NA,0.550658	0.000124112	0.000248012
3	chr2:218512383:A:T	218512383	NA,T	NA,A	NA,1	NA,-inf	NA,inf	NA,0.576153	0.000123958	0.000247658
3	chr2:219146815:A:T	219146815	T,NA	A,NA	1,NA	-inf,NA	inf,NA	0.736282,NA	0.000123939	0.000248011
3	chr2:217997329:G:A	217997329	NA,A	NA,G	NA,1	NA,-inf	NA,inf	NA,0.563381	0.000123895	0.000247527
3	chr2:217789580:G:A	217789580	NA,A	NA,G	NA,1	NA,inf	NA,inf	NA,0.559916	0.000123863	0.0002475
3	chr2:219156568:T:C	219156568	NA,C	NA,T	NA,1	NA,inf	NA,inf	NA,0.5545	0.00012373	0.000247252
3	chr2:218514513:ACCT:A	218514513	NA,A	NA,ACCT	NA,1	NA,inf	NA,inf	NA,0.554196	0.000123727	0.000247222
3	chr2:218507304:T:G	218507304	NA,G	NA,T	NA,1	NA,-inf	NA,inf	NA,0.557576	0.000123561	0.000246945
3	chr2:218211680:T:C	218211680	C,C	T,T	1,1	inf,inf	inf,inf	1.77851,0.339425	0.000123556	0.000247277
3	chr2:218422556:G:T	218422556	NA,T	NA,G	NA,1	NA,inf	NA,inf	NA,0.548258	0.000123515	0.000246834
3	chr2:219006241:C:T	219006241	NA,T	NA,C	NA,1	NA,inf	NA,inf	NA,0.556193	0.00012342	0.000246619
3	chr2:219023787:C:T	219023787	NA,T	NA,C	NA,1	NA,-inf	NA,inf	NA,0.550816	0.000123352	0.000246613
3	chr2:218298113:C:T	218298113	T,T	C,C	1,1	inf,-inf	inf,inf	4.61669,1.24403	0.000123302	0.000456993
3	chr2:218715019:AAGTT:A	218715019	NA,A	NA,AAGTT	NA,1	NA,-inf	NA,inf	NA,0.543682	0.000123205	0.000246138
3	chr2:218295898:T:C	218295898	C,C	T,T	1,1	inf,-inf	inf,inf	4.6141,1.24441	0.000123137	0.000455589
3	chr2:218942054:C:A	218942054	NA,A	NA,C	NA,1	NA,inf	NA,inf	NA,0.560195	0.000123125	0.000246041
3	chr2:219140586:T:C	219140586	C,C	T,T	1,1	inf,-inf	inf,inf	1.71283,0.0149746	0.000123093	0.000248496
3	chr2:218613470:C:T	218613470	T,T	C,C	1,1	inf,inf	inf,inf	3.38688,0.150484	0.000122922	0.000245441
3	chr2:217976616:C:T	217976616	NA,T	NA,C	NA,1	NA,-inf	NA,inf	NA,0.549965	0.000122839	0.000245431
3	chr2:218716606:G:A	218716606	NA,A	NA,G	NA,1	NA,-inf	NA,inf	NA,0.541213	0.000122771	0.000245272
3	chr2:218647007:CAACAG:C	218647007	C,C	CAACAG,CAACAG	1,1	-inf,-inf	inf,inf	3.33341,0.227155	0.000122715	0.000245047
3	chr2:217889010:T:A	217889010	NA,A	NA,T	NA,1	NA,-inf	NA,inf	NA,0.55653	0.000122711	0.000245163
3	chr2:218869713:C:T	218869713	NA,T	NA,C	NA,1	NA,-inf	NA,inf	NA,0.55307	0.000122533	0.000244814
3	chr2:218798025:CAG:C	218798025	NA,C	NA,CAG	NA,1	NA,-inf	NA,inf	NA,0.560962	0.000122529	0.000244852
3	chr2:218541060:C:A	218541060	NA,A	NA,C	NA,1	NA,-inf	NA,inf	NA,0.581151	0.000122503	0.000244726
3	chr2:218674228:TA:T	218674228	NA,T	NA,TA	NA,1	NA,-inf	NA,inf	NA,0.538554	0.000122398	0.000244526
3	chr2:217819365:G:A	217819365	NA,A	NA,G	NA,1	NA,inf	NA,inf	NA,0.541983	0.000122213	0.000244198
3	chr2:218188138:A:G	218188138	NA,G	NA,A	NA,1	NA,-inf	NA,inf	NA,0.560068	0.000122207	0.000244176
3	chr2:217996436:G:C	217996436	NA,C	NA,G	NA,1	NA,inf	NA,inf	NA,0.537736	0.000122138	0.000244063
3	chr2:217996435:G:T	217996435	NA,T	NA,G	NA,1	NA,inf	NA,inf	NA,0.537736	0.000122138	0.000244063
3	chr2:218028061:G:A	218028061	NA,A	NA,G	NA,1	NA,-inf	NA,inf	NA,0.52417	0.000121815	0.000243361
3	chr2:217851622:C:T	217851622	T,NA	C,NA	1,NA	inf,NA	inf,NA	0.869107,NA	0.000121761	0.000243575
3	chr2:218213392:C:T	218213392	T,T	C,C	1,1	inf,inf	inf,inf	1.71918,0.42041	0.000121745	0.000243628
3	chr2:218994063:G:A	218994063	NA,A	NA,G	NA,1	NA,inf	NA,inf	NA,0.542897	0.000121695	0.000243182
3	chr2:218991633:G:A	218991633	NA,A	NA,G	NA,1	NA,inf	NA,inf	NA,0.56269	0.000121535	0.000242754
3	chr2:218056448:G:A	218056448	NA,A	NA,G	NA,1	NA,-inf	NA,inf	NA,0.566801	0.000121519	0.000242774
3	chr2:218660306:G:A	218660306	NA,A	NA,G	NA,1	NA,-inf	NA,inf	NA,0.525991	0.000121474	0.000242678
3	chr2:219068179:T:C	219068179	NA,C	NA,T	NA,1	NA,inf	NA,inf	NA,0.557373	0.000121318	0.000242399
3	chr2:218700250:C:A	218700250	NA,A	NA,C	NA,1	NA,-inf	NA,inf	NA,0.571084	0.000121215	0.000242143
3	chr2:217872547:T:C	217872547	NA,C	NA,T	NA,1	NA,inf	NA,inf	NA,0.538282	0.000121208	0.000242214
3	chr2:218768544:T:G	218768544	NA,G	NA,T	NA,1	NA,-inf	NA,inf	NA,0.532332	0.000121204	0.000242144
3	chr2:217984091:C:T	217984091	NA,T	NA,C	NA,1	NA,-inf	NA,inf	NA,0.605456	0.000121182	0.000242044
3	chr2:217937440:C:T	217937440	NA,T	NA,C	NA,1	NA,-inf	NA,inf	NA,0.551715	0.000121114	0.00024197
3	chr2:219153567:C:T	219153567	NA,T	NA,C	NA,1	NA,inf	NA,inf	NA,0.536972	0.000121015	0.000241838
3	chr2:218030197:G:A	218030197	NA,A	NA,G	NA,1	NA,-inf	NA,inf	NA,0.519127	0.000120901	0.000241535
3	chr2:218619354:C:G	218619354	G,G	C,C	1,1	-inf,-inf	inf,inf	3.35661,0.165772	0.000120895	0.000241424
3	chr2:218612600:C:T	218612600	NA,T	NA,C	NA,1	NA,-inf	NA,inf	NA,0.540227	0.000120876	0.000241578
3	chr2:218392703:T:C	218392703	C,C	T,T	1,1	inf,inf	inf,inf	0.60325,1.3296	0.000120648	0.000241139
3	chr2:217887059:C:G	217887059	NA,G	NA,C	NA,1	NA,inf	NA,inf	NA,0.54517	0.000120575	0.000240908
3	chr2:218459700:AGTG:A	218459700	A,NA	AGTG,NA	1,NA	-inf,NA	inf,NA	2.44776,NA	0.000120568	0.000242092
3	chr2:217731441:G:A	217731441	NA,A	NA,G	NA,1	NA,-inf	NA,inf	NA,0.52907	0.000120524	0.00024083
3	chr2:218804279:A:G	218804279	G,G	A,A	1,1	-inf,-inf	inf,inf	2.31726,0.801106	0.00012045	0.000240052
3	chr2:218992283:G:A	218992283	NA,A	NA,G	NA,1	NA,inf	NA,inf	NA,0.535264	0.000120406	0.000240605
3	chr2:217896719:C:T	217896719	NA,T	NA,C	NA,1	NA,-inf	NA,inf	NA,0.537383	0.000120339	0.000240436
3	chr2:218639255:G:A	218639255	NA,A	NA,G	NA,1	NA,-inf	NA,inf	NA,0.519346	0.000120313	0.000240358
3	chr2:218924520:C:T	218924520	NA,T	NA,C	NA,1	NA,-inf	NA,inf	NA,0.533344	0.000120293	0.000240297
3	chr2:219142669:A:G	219142669	NA,G	NA,A	NA,1	NA,inf	NA,inf	NA,0.532775	0.000120283	0.000240368
3	chr2:217860951:G:A	217860951	NA,A	NA,G	NA,1	NA,inf	NA,inf	NA,0.553593	0.000120138	0.000240049
3	chr2:219174654:C:T	219174654	NA,T	NA,C	NA,1	NA,inf	NA,inf	NA,0.536526	0.000120075	0.00023994
3	chr2:218718915:A:G	218718915	NA,G	NA,A	NA,1	NA,-inf	NA,inf	NA,0.529105	0.000120072	0.000239879
3	chr2:218410459:G:A	218410459	NA,A	NA,G	NA,1	NA,-inf	NA,inf	NA,0.555889	0.000120009	0.000239753
3	chr2:218888425:C:T	218888425	NA,T	NA,C	NA,1	NA,-inf	NA,inf	NA,0.536426	0.000119896	0.000239546
3	chr2:218632691:GGT:G	218632691	NA,G	NA,GGT	NA,1	NA,-inf	NA,inf	NA,0.601179	0.000119875	0.000239428
3	chr2:218161391:A:G	218161391	NA,G	NA,A	NA,1	NA,-inf	NA,inf	NA,0.549683	0.000119518	0.000238809
3	chr2:217844910:A:T	217844910	NA,T	NA,A	NA,1	NA,inf	NA,inf	NA,0.538933	0.000119465	0.000238724
3	chr2:217753258:T:G	217753258	NA,G	NA,T	NA,1	NA,inf	NA,inf	NA,0.531016	0.00011937	0.000238527
3	chr2:217933213:C:G	217933213	NA,G	NA,C	NA,1	NA,-inf	NA,inf	NA,0.514686	0.0001193	0.000238396
3	chr2:218707053:A:AC	218707053	NA,AC	NA,A	NA,1	NA,-inf	NA,inf	NA,0.521011	0.000119228	0.000238195
3	chr2:218213393:G:A	218213393	NA,A	NA,G	NA,1	NA,-inf	NA,inf	NA,0.549815	0.000119145	0.000238046
3	chr2:218007249:C:T	218007249	NA,T	NA,C	NA,1	NA,inf	NA,inf	NA,0.524486	0.000119143	0.000238074
3	chr2:218989440:G:A	218989440	NA,A	NA,G	NA,1	NA,-inf	NA,inf	NA,0.535742	0.000119117	0.000238006
3	chr2:218930464:G:A	218930464	NA,A	NA,G	NA,1	NA,-inf	NA,inf	NA,0.531465	0.000119109	0.000237974
3	chr2:218467958:G:A	218467958	NA,A	NA,G	NA,1	NA,-inf	NA,inf	NA,0.592938	0.000119009	0.000237685
3	chr2:218798166:C:A	218798166	A,A	C,C	1,1	-inf,-inf	inf,inf	2.33426,0.778266	0.000118971	0.000237262
3	chr2:219061063:T:C	219061063	NA,C	NA,T	NA,1	NA,inf	NA,inf	NA,0.542648	0.00011881	0.000237389
3	chr2:218717885:G:A	218717885	NA,A	NA,G	NA,1	NA,-inf	NA,inf	NA,0.521587	0.000118785	0.000237309
3	chr2:218282001:G:A	218282001	A,A	G,G	1,1	-inf,-inf	inf,inf	0.159236,1.61344	0.000118698	0.000237098
3	chr2:218647982:A:C	218647982	NA,C	NA,A	NA,1	NA,-inf	NA,inf	NA,0.544607	0.000118622	0.000236998
3	chr2:217969097:C:T	217969097	NA,T	NA,C	NA,1	NA,-inf	NA,inf	NA,0.525478	0.000118482	0.000236726
3	chr2:218930615:CA:C	218930615	NA,C	NA,CA	NA,1	NA,inf	NA,inf	NA,0.518367	0.000118465	0.000236746
3	chr2:217860105:C:T	217860105	NA,T	NA,C	NA,1	NA,inf	NA,inf	NA,0.517828	0.000118448	0.000236687
3	chr2:218022161:A:T	218022161	NA,T	NA,A	NA,1	NA,inf	NA,inf	NA,0.497169	0.000118432	0.000236679
3	chr2:218021006:TTAGA:T	218021006	NA,T	NA,TTAGA	NA,1	NA,-inf	NA,inf	NA,0.508075	0.000118394	0.000236529
3	chr2:217982098:G:T	217982098	T,T	G,G	1,1	inf,inf	inf,inf	1.74747,0.689083	0.000118318	0.000236684
3	chr2:218555144:T:G	218555144	NA,G	NA,T	NA,1	NA,-inf	NA,inf	NA,0.587299	0.000118211	0.000236092
3	chr2:218575513:C:T	218575513	NA,T	NA,C	NA,1	NA,-inf	NA,inf	NA,0.586867	0.000118148	0.000235968
3	chr2:218395928:C:A	218395928	A,A	C,C	1,1	-inf,inf	inf,inf	3.75053,1.25662	0.000118115	0.0002581
3	chr2:219172722:G:A	219172722	A,A	G,G	1,1	inf,inf	inf,inf	1.19439,0.124532	0.000118109	0.000238539
3	chr2:218040672:A:G	218040672	G,G	A,A	1,1	inf,inf	inf,inf	2.36243,0.699281	0.00011808	0.000236585
3	chr2:217992163:A:T	217992163	NA,T	NA,A	NA,1	NA,-inf	NA,inf	NA,0.517196	0.000118076	0.000235915
3	chr2:217948483:G:A	217948483	NA,A	NA,G	NA,1	NA,-inf	NA,inf	NA,0.507827	0.000118009	0.000235788
3	chr2:217746492:G:A	217746492	NA,A	NA,G	NA,1	NA,-inf	NA,inf	NA,0.514428	0.000117995	0.00023577
3	chr2:218039699:C:G	218039699	G,NA	C,NA	1,NA	inf,NA	inf,NA	1.17289,NA	0.000117989	0.00023569
3	chr2:217748980:C:T	217748980	NA,T	NA,C	NA,1	NA,-inf	NA,inf	NA,0.516489	0.000117949	0.000235671
3	chr2:218208295:C:T	218208295	T,T	C,C	1,1	-inf,inf	inf,inf	6.09111,0.232517	0.000117809	0.00126701
3	chr2:219068359:C:T	219068359	NA,T	NA,C	NA,1	NA,-inf	NA,inf	NA,0.527624	0.000117721	0.000235171
3	chr2:219148939:A:G	219148939	NA,G	NA,A	NA,1	NA,inf	NA,inf	NA,0.519936	0.000117714	0.00023523
3	chr2:218223298:G:A	218223298	NA,A	NA,G	NA,1	NA,-inf	NA,inf	NA,0.489572	0.000117624	0.000235025
3	chr2:219142782:T:C	219142782	NA,C	NA,T	NA,1	NA,inf	NA,inf	NA,0.516466	0.000117353	0.000234512
3	chr2:218039157:G:A	218039157	A,A	G,G	1,1	inf,inf	inf,inf	2.27244,0.765184	0.000117249	0.000234864
3	chr2:219144943:G:A	219144943	A,A	G,G	1,1	inf,-inf	inf,inf	1.68839,0.00997388	0.000117225	0.000236623
3	chr2:217915591:C:T	217915591	NA,T	NA,C	NA,1	NA,-inf	NA,inf	NA,0.518271	0.000117184	0.000234151
3	chr2:217920859:C:T	217920859	NA,T	NA,C	NA,1	NA,inf	NA,inf	NA,0.513988	0.000117086	0.000233965
3	chr2:218584761:C:A	218584761	NA,A	NA,C	NA,1	NA,-inf	NA,inf	NA,0.579831	0.000117048	0.000233772
3	chr2:218768476:A:G	218768476	NA,G	NA,A	NA,1	NA,-inf	NA,inf	NA,0.507715	0.000116999	0.000233745
3	chr2:218517896:T:G	218517896	NA,G	NA,T	NA,1	NA,-inf	NA,inf	NA,0.578996	0.000116868	0.000233413
3	chr2:218988804:C:T	218988804	NA,T	NA,C	NA,1	NA,-inf	NA,inf	NA,0.522168	0.00011686	0.000233497
3	chr2:218407831:A:G	218407831	G,NA	A,NA	1,NA	inf,NA	inf,NA	0.916459,NA	0.000116683	0.000233021
3	chr2:218194696:A:G	218194696	NA,G	NA,A	NA,1	NA,-inf	NA,inf	NA,0.547899	0.000116652	0.000233076
3	chr2:218274067:G:A	218274067	NA,A	NA,G	NA,1	NA,inf	NA,inf	NA,0.500863	0.000116651	0.000233098
3	chr2:219026092:C:T	219026092	NA,T	NA,C	NA,1	NA,-inf	NA,inf	NA,0.493575	0.000116645	0.000233031
3	chr2:218423287:C:T	218423287	NA,T	NA,C	NA,1	NA,-inf	NA,inf	NA,0.519847	0.000116644	0.000233067
3	chr2:217974682:C:G	217974682	NA,G	NA,C	NA,1	NA,inf	NA,inf	NA,0.513418	0.000116629	0.000233046
3	chr2:217839516:T:C	217839516	C,NA	T,NA	1,NA	inf,NA	inf,NA	0.789552,NA	0.00011662	0.000232973
3	chr2:217974853:CCTG:C	217974853	NA,C	NA,CCTG	NA,1	NA,inf	NA,inf	NA,0.512543	0.000116486	0.000232759
3	chr2:217859449:C:T	217859449	NA,T	NA,C	NA,1	NA,inf	NA,inf	NA,0.530158	0.000116479	0.000232737
3	chr2:218625708:C:T	218625708	NA,T	NA,C	NA,1	NA,inf	NA,inf	NA,0.55465	0.000116439	0.000232629
3	chr2:219154118:A:G	219154118	NA,G	NA,A	NA,1	NA,inf	NA,inf	NA,0.511403	0.000116421	0.000232646
3	chr2:218483277:A:C	218483277	NA,C	NA,A	NA,1	NA,-inf	NA,inf	NA,0.543228	0.000116395	0.000232521
3	chr2:217862125:C:A	217862125	NA,A	NA,C	NA,1	NA,inf	NA,inf	NA,0.530779	0.000116365	0.00023251
3	chr2:218653492:G:A	218653492	NA,A	NA,G	NA,1	NA,-inf	NA,inf	NA,0.494803	0.000116165	0.000232073
3	chr2:217754469:T:C	217754469	NA,C	NA,T	NA,1	NA,-inf	NA,inf	NA,0.508905	0.00011616	0.000232095
3	chr2:218709943:C:T	218709943	NA,T	NA,C	NA,1	NA,-inf	NA,inf	NA,0.502467	0.000116117	0.000231981
3	chr2:217965762:G:A	217965762	NA,A	NA,G	NA,1	NA,-inf	NA,inf	NA,0.576457	0.000116	0.000231691
3	chr2:217922644:C:T	217922644	NA,T	NA,C	NA,1	NA,inf	NA,inf	NA,0.513973	0.00011599	0.000231763
3	chr2:218858656:A:G	218858656	NA,G	NA,A	NA,1	NA,-inf	NA,inf	NA,0.505366	0.000115941	0.000231617
3	chr2:217900009:G:A	217900009	NA,A	NA,G	NA,1	NA,inf	NA,inf	NA,0.520285	0.000115915	0.000231613
3	chr2:219147408:C:T	219147408	NA,T	NA,C	NA,1	NA,-inf	NA,inf	NA,0.518694	0.000115904	0.000231552
3	chr2:218459983:C:T	218459983	NA,T	NA,C	NA,1	NA,-inf	NA,inf	NA,0.512771	0.000115843	0.000231516
3	chr2:218429420:G:A	218429420	NA,A	NA,G	NA,1	NA,inf	NA,inf	NA,0.498623	0.000115814	0.000231426
3	chr2:218708283:T:C	218708283	NA,C	NA,T	NA,1	NA,inf	NA,inf	NA,0.549878	0.000115812	0.000231379
3	chr2:218227282:AAG:A	218227282	NA,A	NA,AAG	NA,1	NA,-inf	NA,inf	NA,0.478439	0.000115747	0.000231274
3	chr2:218552789:G:A	218552789	NA,A	NA,G	NA,1	NA,inf	NA,inf	NA,0.506356	0.000115632	0.00023105
3	chr2:219159335:T:C	219159335	C,NA	T,NA	1,NA	-inf,NA	inf,NA	0.69902,NA	0.000115584	0.000231282
3	chr2:218167142:G:A	218167142	NA,A	NA,G	NA,1	NA,inf	NA,inf	NA,0.500525	0.000115535	0.000230869
3	chr2:218329513:T:C	218329513	NA,C	NA,T	NA,1	NA,-inf	NA,inf	NA,0.520237	0.000115532	0.000230838
3	chr2:218601986:T:C	218601986	NA,C	NA,T	NA,1	NA,-inf	NA,inf	NA,0.491114	0.000115481	0.000230705
3	chr2:218399184:G:C	218399184	NA,C	NA,G	NA,1	NA,-inf	NA,inf	NA,0.514749	0.000115361	0.0002305
3	chr2:217861099:T:A	217861099	NA,A	NA,T	NA,1	NA,inf	NA,inf	NA,0.524357	0.000115356	0.000230495
3	chr2:218676864:A:G	218676864	NA,G	NA,A	NA,1	NA,-inf	NA,inf	NA,0.497196	0.000115215	0.00023018
3	chr2:217840304:C:T	217840304	NA,T	NA,C	NA,1	NA,inf	NA,inf	NA,0.512214	0.000115165	0.000230121
3	chr2:219147395:T:A	219147395	NA,A	NA,T	NA,1	NA,-inf	NA,inf	NA,0.513993	0.000115147	0.000230039
3	chr2:218768494:C:T	218768494	NA,T	NA,C	NA,1	NA,-inf	NA,inf	NA,0.495474	0.000114995	0.000229742
3	chr2:218002823:A:G	218002823	NA,G	NA,A	NA,1	NA,inf	NA,inf	NA,0.499148	0.000114959	0.000229711
3	chr2:218224893:C:G	218224893	NA,G	NA,C	NA,1	NA,-inf	NA,inf	NA,0.524001	0.000114936	0.000229639
3	chr2:218350200:G:A	218350200	NA,A	NA,G	NA,1	NA,inf	NA,inf	NA,0.544606	0.000114883	0.00022958
3	chr2:219058139:C:A	219058139	NA,A	NA,C	NA,1	NA,-inf	NA,inf	NA,0.51265	0.000114873	0.000229493
3	chr2:218795332:G:A	218795332	NA,A	NA,G	NA,1	NA,inf	NA,inf	NA,0.504503	0.000114852	0.000229482
3	chr2:218165996:C:T	218165996	NA,T	NA,C	NA,1	NA,inf	NA,inf	NA,0.496236	0.000114834	0.000229468
3	chr2:218582400:A:G	218582400	NA,G	NA,A	NA,1	NA,-inf	NA,inf	NA,0.565032	0.000114746	0.000229176
3	chr2:218768508:T:A	218768508	NA,A	NA,T	NA,1	NA,-inf	NA,inf	NA,0.493223	0.000114628	0.00022901
3	chr2:218112830:A:G	218112830	G,NA	A,NA	1,NA	-inf,NA	inf,NA	2.47406,NA	0.000114627	0.000230961
3	chr2:218142848:G:A	218142848	NA,A	NA,G	NA,1	NA,inf	NA,inf	NA,0.499841	0.000114545	0.00022888
3	chr2:218719067:G:A	218719067	NA,A	NA,G	NA,1	NA,-inf	NA,inf	NA,0.491478	0.000114355	0.000228462
3	chr2:217984780:G:A	217984780	NA,A	NA,G	NA,1	NA,inf	NA,inf	NA,0.500069	0.000114355	0.000228503
3	chr2:218080894:C:T	218080894	NA,T	NA,C	NA,1	NA,inf	NA,inf	NA,0.496869	0.000114294	0.000228386
3	chr2:218069935:G:A	218069935	A,A	G,G	1,1	inf,inf	inf,inf	2.64891,0.544205	0.000114266	0.000229211
3	chr2:218523902:T:G	218523902	NA,G	NA,T	NA,1	NA,-inf	NA,inf	NA,0.502842	0.000114248	0.000228328
3	chr2:218511305:C:T	218511305	NA,T	NA,C	NA,1	NA,-inf	NA,inf	NA,0.529126	0.000114185	0.000228109
3	chr2:218708001:A:G	218708001	NA,G	NA,A	NA,1	NA,-inf	NA,inf	NA,0.490401	0.00011416	0.000228071
3	chr2:218407766:T:C	218407766	NA,C	NA,T	NA,1	NA,-inf	NA,inf	NA,0.55186	0.000114109	0.000227903
3	chr2:219083377:G:T	219083377	NA,T	NA,G	NA,1	NA,-inf	NA,inf	NA,0.506989	0.000114071	0.000227885
3	chr2:218738929:G:A	218738929	NA,A	NA,G	NA,1	NA,-inf	NA,inf	NA,0.489103	0.000114055	0.000227865
3	chr2:218196415:C:T	218196415	NA,T	NA,C	NA,1	NA,-inf	NA,inf	NA,0.510442	0.000113965	0.00022771
3	chr2:218316627:C:G	218316627	NA,G	NA,C	NA,1	NA,inf	NA,inf	NA,0.456329	0.000113931	0.000227632
3	chr2:217801286:G:A	217801286	NA,A	NA,G	NA,1	NA,-inf	NA,inf	NA,0.498697	0.000113831	0.000227429
3	chr2:219109752:C:T	219109752	NA,T	NA,C	NA,1	NA,-inf	NA,inf	NA,0.507891	0.000113757	0.000227259
3	chr2:217906939:G:A	217906939	NA,A	NA,G	NA,1	NA,-inf	NA,inf	NA,0.495305	0.000113522	0.000226821
3	chr2:218312172:C:A	218312172	A,A	C,C	1,1	inf,-inf	inf,inf	4.52968,1.23601	0.00011339	0.00039919
3	chr2:218917195:T:C	218917195	C,NA	T,NA	1,NA	inf,NA	inf,NA	0.967043,NA	0.000113332	0.000226087
3	chr2:218958362:A:T	218958362	NA,T	NA,A	NA,1	NA,inf	NA,inf	NA,0.498215	0.000113218	0.000226206
3	chr2:218467935:T:C	218467935	NA,C	NA,T	NA,1	NA,inf	NA,inf	NA,0.533727	0.000113172	0.000226103
3	chr2:217930633:T:G	217930633	G,G	T,T	1,1	-inf,-inf	inf,inf	0.975377,0.699298	0.000113166	0.000225831
3	chr2:218718542:C:T	218718542	NA,T	NA,C	NA,1	NA,-inf	NA,inf	NA,0.483695	0.000113114	0.000225984
3	chr2:218948013:C:G	218948013	NA,G	NA,C	NA,1	NA,inf	NA,inf	NA,0.516823	0.000113094	0.000225908
3	chr2:218529883:C:T	218529883	NA,T	NA,C	NA,1	NA,-inf	NA,inf	NA,0.554322	0.000113092	0.000225875
3	chr2:217862010:T:C	217862010	NA,C	NA,T	NA,1	NA,inf	NA,inf	NA,0.50979	0.000113041	0.000225868
3	chr2:218391125:G:A	218391125	NA,A	NA,G	NA,1	NA,inf	NA,inf	NA,0.504693	0.000113022	0.000225847
3	chr2:218390197:A:G	218390197	NA,G	NA,A	NA,1	NA,inf	NA,inf	NA,0.504693	0.000113022	0.000225847
3	chr2:218697952:G:A	218697952	A,A	G,G	1,1	-inf,-inf	inf,inf	3.27159,0.191813	0.000112988	0.000225576
3	chr2:218838667:G:A	218838667	NA,A	NA,G	NA,1	NA,-inf	NA,inf	NA,0.5277	0.000112909	0.000225522
3	chr2:217861980:T:C	217861980	NA,C	NA,T	NA,1	NA,inf	NA,inf	NA,0.508854	0.000112896	0.000225579
3	chr2:218312599:G:A	218312599	NA,A	NA,G	NA,1	NA,-inf	NA,inf	NA,0.502374	0.000112884	0.000225552
3	chr2:218466835:A:G	218466835	NA,G	NA,A	NA,1	NA,inf	NA,inf	NA,0.488797	0.00011282	0.000225431
3	chr2:218964026:C:T	218964026	NA,T	NA,C	NA,1	NA,inf	NA,inf	NA,0.500154	0.00011281	0.000225427
3	chr2:218454684:T:C	218454684	NA,C	NA,T	NA,1	NA,inf	NA,inf	NA,0.488405	0.000112758	0.000225308
3	chr2:218862582:C:T	218862582	NA,T	NA,C	NA,1	NA,-inf	NA,inf	NA,0.494081	0.000112735	0.000225239
3	chr2:218102860:T:G	218102860	NA,G	NA,T	NA,1	NA,-inf	NA,inf	NA,0.564805	0.000112624	0.000224935
3	chr2:218503697:G:A	218503697	NA,A	NA,G	NA,1	NA,inf	NA,inf	NA,0.487119	0.000112567	0.000224927
3	chr2:218522903:T:A	218522903	A,NA	T,NA	1,NA	inf,NA	inf,NA	1.073,NA	0.000112554	0.000225164
3	chr2:218833420:A:G	218833420	NA,G	NA,A	NA,1	NA,-inf	NA,inf	NA,0.490162	0.000112503	0.00022471
3	chr2:218674076:A:C	218674076	C,C	A,A	1,1	-inf,-inf	inf,inf	3.26287,0.226728	0.000112432	0.0002245
3	chr2:218215945:A:G	218215945	NA,G	NA,A	NA,1	NA,-inf	NA,inf	NA,0.429253	0.000112289	0.000224346
3	chr2:218717938:G:A	218717938	NA,A	NA,G	NA,1	NA,-inf	NA,inf	NA,0.481281	0.000112221	0.000224198
3	chr2:219090711:C:A	219090711	NA,A	NA,C	NA,1	NA,-inf	NA,inf	NA,0.481533	0.000112023	0.000223773
3	chr2:218964278:G:A	218964278	NA,A	NA,G	NA,1	NA,inf	NA,inf	NA,0.479142	0.000112003	0.000223847
3	chr2:218576184:G:T	218576184	NA,T	NA,G	NA,1	NA,-inf	NA,inf	NA,0.468351	0.000111963	0.000223681
3	chr2:219170383:C:T	219170383	T,T	C,C	1,1	inf,inf	inf,inf	1.15819,0.149546	0.000111955	0.00022607
3	chr2:218719182:C:T	218719182	NA,T	NA,C	NA,1	NA,-inf	NA,inf	NA,0.479413	0.000111953	0.000223663
3	chr2:217913058:C:G	217913058	NA,G	NA,C	NA,1	NA,inf	NA,inf	NA,0.482788	0.000111932	0.000223658
3	chr2:218641405:C:T	218641405	NA,T	NA,C	NA,1	NA,-inf	NA,inf	NA,0.468313	0.000111918	0.00022359
3	chr2:218601188:A:T	218601188	NA,T	NA,A	NA,1	NA,-inf	NA,inf	NA,0.467968	0.000111899	0.000223551
3	chr2:218704166:G:T	218704166	NA,T	NA,G	NA,1	NA,-inf	NA,inf	NA,0.509836	0.000111882	0.000223473
3	chr2:219152127:A:G	219152127	NA,G	NA,A	NA,1	NA,inf	NA,inf	NA,0.486013	0.000111872	0.000223512
3	chr2:217850381:T:C	217850381	NA,C	NA,T	NA,1	NA,inf	NA,inf	NA,0.490391	0.00011183	0.000223458
3	chr2:217764212:C:T	217764212	NA,T	NA,C	NA,1	NA,inf	NA,inf	NA,0.484768	0.000111777	0.000223354
3	chr2:219172835:G:A	219172835	A,NA	G,NA	1,NA	-inf,NA	inf,NA	0.833078,NA	0.000111764	0.00022369
3	chr2:218874911:G:A	218874911	NA,A	NA,G	NA,1	NA,inf	NA,inf	NA,0.489734	0.000111721	0.000223224
3	chr2:218222862:C:T	218222862	NA,T	NA,C	NA,1	NA,-inf	NA,inf	NA,0.493602	0.00011168	0.000223145
3	chr2:218781747:T:C	218781747	NA,C	NA,T	NA,1	NA,inf	NA,inf	NA,0.522869	0.000111645	0.00022308
3	chr2:217910685:G:A	217910685	NA,A	NA,G	NA,1	NA,inf	NA,inf	NA,0.488503	0.000111627	0.00022305
3	chr2:218790943:TGCCTGCCTCA:T	218790943	NA,T	NA,TGCCTGCCTCA	NA,1	NA,inf	NA,inf	NA,0.477442	0.000111503	0.000222802
3	chr2:218993399:G:A	218993399	NA,A	NA,G	NA,1	NA,-inf	NA,inf	NA,0.488805	0.000111421	0.000222606
3	chr2:218556825:C:G	218556825	NA,G	NA,C	NA,1	NA,inf	NA,inf	NA,0.479584	0.000111392	0.000222578
3	chr2:218208450:C:T	218208450	NA,T	NA,C	NA,1	NA,-inf	NA,inf	NA,0.493334	0.000111346	0.000222477
3	chr2:218549922:A:G	218549922	NA,G	NA,A	NA,1	NA,-inf	NA,inf	NA,0.510388	0.000111319	0.000222384
3	chr2:218527098:A:G	218527098	NA,G	NA,A	NA,1	NA,-inf	NA,inf	NA,0.51034	0.000111312	0.00022237
3	chr2:218750618:C:T	218750618	NA,T	NA,C	NA,1	NA,inf	NA,inf	NA,0.519371	0.000111276	0.000222321
3	chr2:218189714:AG:A	218189714	A,A	AG,AG	1,1	-inf,inf	inf,inf	6.14817,0.24158	0.000111273	0.00137648
3	chr2:218508290:A:T	218508290	T,NA	A,NA	1,NA	inf,NA	inf,NA	0.636344,NA	0.00011127	0.00022214
3	chr2:218927754:G:A	218927754	NA,A	NA,G	NA,1	NA,inf	NA,inf	NA,0.467652	0.000111262	0.000222349
3	chr2:218840334:C:A	218840334	NA,A	NA,C	NA,1	NA,-inf	NA,inf	NA,0.516276	0.000111233	0.000222178
3	chr2:218337489:C:T	218337489	NA,T	NA,C	NA,1	NA,-inf	NA,inf	NA,0.496946	0.000111213	0.000222196
3	chr2:218372614:G:T	218372614	T,T	G,G	1,1	inf,inf	inf,inf	4.60607,1.18948	0.000111184	0.000371723
3	chr2:218944013:C:T	218944013	NA,T	NA,C	NA,1	NA,inf	NA,inf	NA,0.466737	0.000111096	0.000222017
3	chr2:218273967:C:T	218273967	NA,T	NA,C	NA,1	NA,inf	NA,inf	NA,0.466087	0.000111047	0.000221901
3	chr2:218462147:A:C	218462147	C,NA	A,NA	1,NA	-inf,NA	inf,NA	0.764338,NA	0.00011097	0.000221996
3	chr2:218686553:G:A	218686553	A,NA	G,NA	1,NA	inf,NA	inf,NA	0.888411,NA	0.000110938	0.00022154
3	chr2:217753430:G:A	217753430	NA,A	NA,G	NA,1	NA,-inf	NA,inf	NA,0.470672	0.000110924	0.000221626
3	chr2:218358186:T:C	218358186	NA,C	NA,T	NA,1	NA,inf	NA,inf	NA,0.465758	0.000110815	0.000221421
3	chr2:218263372:G:C	218263372	C,C	G,G	1,1	inf,-inf	inf,inf	0.0198555,1.55471	0.0001108	0.000221346
3	chr2:218008079:C:T	218008079	NA,T	NA,C	NA,1	NA,inf	NA,inf	NA,0.513269	0.000110715	0.000221167
3	chr2:218541438:C:T	218541438	T,NA	C,NA	1,NA	inf,NA	inf,NA	0.885257,NA	0.000110691	0.000221042
3	chr2:218555878:TCC:T	218555878	T,NA	TCC,NA	1,NA	inf,NA	inf,NA	0.633495,NA	0.000110636	0.000220874
3	chr2:218921480:ATTC:A	218921480	NA,A	NA,ATTC	NA,1	NA,-inf	NA,inf	NA,0.477688	0.000110603	0.000220978
3	chr2:218800992:T:A	218800992	A,A	T,T	1,1	-inf,-inf	inf,inf	2.71813,0.393746	0.000110592	0.00022032
3	chr2:219135576:T:C	219135576	NA,C	NA,T	NA,1	NA,-inf	NA,inf	NA,0.480806	0.000110584	0.000220912
3	chr2:218408104:C:T	218408104	NA,T	NA,C	NA,1	NA,inf	NA,inf	NA,0.468602	0.000110466	0.000220744
3	chr2:218000279:T:C	218000279	NA,C	NA,T	NA,1	NA,inf	NA,inf	NA,0.47018	0.000110397	0.000220601
3	chr2:218276863:T:C	218276863	NA,C	NA,T	NA,1	NA,inf	NA,inf	NA,0.463336	0.000110329	0.000220468
3	chr2:218033788:C:T	218033788	NA,T	NA,C	NA,1	NA,-inf	NA,inf	NA,0.488446	0.000110322	0.000220425
3	chr2:218159710:CA:C	218159710	C,C	CA,CA	1,1	-inf,-inf	inf,inf	1.28766,1.06008	0.000110321	0.000220515
3	chr2:218959682:C:T	218959682	NA,T	NA,C	NA,1	NA,inf	NA,inf	NA,0.47205	0.000110314	0.000220439
3	chr2:218526326:G:C	218526326	NA,C	NA,G	NA,1	NA,inf	NA,inf	NA,0.472426	0.00011031	0.000220417
3	chr2:218048646:A:G	218048646	G,G	A,A	1,1	inf,inf	inf,inf	2.37018,0.642076	0.000110222	0.000220839
3	chr2:217948865:G:A	217948865	NA,A	NA,G	NA,1	NA,-inf	NA,inf	NA,0.482424	0.000110128	0.000220038
3	chr2:218105402:C:T	218105402	NA,T	NA,C	NA,1	NA,-inf	NA,inf	NA,0.49574	0.000110004	0.000219789
3	chr2:218479979:C:G	218479979	NA,G	NA,C	NA,1	NA,-inf	NA,inf	NA,0.533277	0.000109992	0.000219687
3	chr2:218491556:G:C	218491556	NA,C	NA,G	NA,1	NA,inf	NA,inf	NA,0.470311	0.000109992	0.000219781
3	chr2:217930668:C:T	217930668	NA,T	NA,C	NA,1	NA,-inf	NA,inf	NA,0.453123	0.000109939	0.000219671
3	chr2:218736425:G:C	218736425	NA,C	NA,G	NA,1	NA,-inf	NA,inf	NA,0.463084	0.000109908	0.000219582
3	chr2:219088874:G:A	219088874	A,A	G,G	1,1	inf,-inf	inf,inf	1.66037,0.0779869	0.000109824	0.000221586
3	chr2:218876299:C:A	218876299	NA,A	NA,C	NA,1	NA,inf	NA,inf	NA,0.477018	0.000109799	0.000219384
3	chr2:217964955:G:A	217964955	A,A	G,G	1,1	-inf,inf	inf,inf	1.06824,0.354607	0.000109783	0.000219504
3	chr2:218506870:C:T	218506870	NA,T	NA,C	NA,1	NA,inf	NA,inf	NA,0.469082	0.000109714	0.000219228
3	chr2:217811280:GT:G	217811280	NA,G	NA,GT	NA,1	NA,-inf	NA,inf	NA,0.469633	0.000109664	0.000219117
3	chr2:218581192:G:A	218581192	NA,A	NA,G	NA,1	NA,-inf	NA,inf	NA,0.453272	0.000109643	0.000219045
3	chr2:218119881:G:A	218119881	A,A	G,G	1,1	-inf,-inf	inf,inf	3.93492,1.05452	0.000109624	0.000244329
3	chr2:218356687:A:G	218356687	NA,G	NA,A	NA,1	NA,inf	NA,inf	NA,0.463145	0.000109507	0.000218805
3	chr2:218176201:A:G	218176201	NA,G	NA,A	NA,1	NA,inf	NA,inf	NA,0.460969	0.000109453	0.000218718
3	chr2:218163863:C:T	218163863	NA,T	NA,C	NA,1	NA,inf	NA,inf	NA,0.467361	0.000109354	0.000218512
3	chr2:217920877:T:C	217920877	NA,C	NA,T	NA,1	NA,inf	NA,inf	NA,0.470407	0.000109307	0.00021841
3	chr2:217745996:C:A	217745996	NA,A	NA,C	NA,1	NA,-inf	NA,inf	NA,0.462645	0.000109232	0.000218251
3	chr2:218029341:T:C	218029341	C,NA	T,NA	1,NA	inf,NA	inf,NA	1.11024,NA	0.000109207	0.000218151
3	chr2:218338214:A:G	218338214	NA,G	NA,A	NA,1	NA,inf	NA,inf	NA,0.461554	0.000109137	0.000218045
3	chr2:217801700:G:A	217801700	NA,A	NA,G	NA,1	NA,-inf	NA,inf	NA,0.46574	0.000109112	0.000218001
3	chr2:218934058:C:T	218934058	NA,T	NA,C	NA,1	NA,inf	NA,inf	NA,0.470903	0.000108958	0.000217703
3	chr2:218236683:C:T	218236683	NA,T	NA,C	NA,1	NA,-inf	NA,inf	NA,0.48434	0.000108906	0.000217593
3	chr2:217846709:A:G	217846709	NA,G	NA,A	NA,1	NA,inf	NA,inf	NA,0.470468	0.000108803	0.000217411
3	chr2:218450334:G:A	218450334	NA,A	NA,G	NA,1	NA,inf	NA,inf	NA,0.461965	0.000108748	0.000217295
3	chr2:218660859:A:G	218660859	NA,G	NA,A	NA,1	NA,-inf	NA,inf	NA,0.477301	0.000108681	0.000217145
3	chr2:218244668:A:G	218244668	NA,G	NA,A	NA,1	NA,-inf	NA,inf	NA,0.482467	0.000108648	0.000217077
3	chr2:218121084:C:T	218121084	NA,T	NA,C	NA,1	NA,inf	NA,inf	NA,0.454948	0.000108593	0.000217002
3	chr2:218197195:C:T	218197195	NA,T	NA,C	NA,1	NA,inf	NA,inf	NA,0.463906	0.000108523	0.00021686
3	chr2:218609277:T:G	218609277	NA,G	NA,T	NA,1	NA,-inf	NA,inf	NA,0.46315	0.000108494	0.000216827
3	chr2:217962796:T:C	217962796	NA,C	NA,T	NA,1	NA,inf	NA,inf	NA,0.475766	0.000108351	0.000216488
3	chr2:218877482:C:A	218877482	NA,A	NA,C	NA,1	NA,inf	NA,inf	NA,0.46649	0.000108319	0.000216428
3	chr2:219163041:CCTT:C	219163041	NA,C	NA,CCTT	NA,1	NA,-inf	NA,inf	NA,0.465678	0.000108287	0.000216324
3	chr2:217776787:A:G	217776787	NA,G	NA,A	NA,1	NA,inf	NA,inf	NA,0.455516	0.000108182	0.000216171
3	chr2:218173717:G:A	218173717	NA,A	NA,G	NA,1	NA,inf	NA,inf	NA,0.448597	0.000108169	0.000216141
3	chr2:218241413:G:A	218241413	NA,A	NA,G	NA,1	NA,-inf	NA,inf	NA,0.47163	0.000108137	0.000216068
3	chr2:218268114:G:A	218268114	NA,A	NA,G	NA,1	NA,inf	NA,inf	NA,0.445932	0.000108119	0.00021605
3	chr2:218271251:C:G	218271251	NA,G	NA,C	NA,1	NA,inf	NA,inf	NA,0.447094	0.000108069	0.000215945
3	chr2:217858415:G:A	217858415	NA,A	NA,G	NA,1	NA,inf	NA,inf	NA,0.464287	0.000108064	0.00021594
3	chr2:218088656:C:T	218088656	T,T	C,C	1,1	inf,inf	inf,inf	1.80532,0.38167	0.000108033	0.000216191
3	chr2:218128398:G:T	218128398	NA,T	NA,G	NA,1	NA,-inf	NA,inf	NA,0.481822	0.000107986	0.000215758
3	chr2:218881904:A:G	218881904	NA,G	NA,A	NA,1	NA,-inf	NA,inf	NA,0.510264	0.00010794	0.00021561
3	chr2:218564672:G:A	218564672	NA,A	NA,G	NA,1	NA,inf	NA,inf	NA,0.455775	0.000107835	0.000215472
3	chr2:217807196:G:A	217807196	NA,A	NA,G	NA,1	NA,-inf	NA,inf	NA,0.45184	0.00010751	0.000214821
3	chr2:219156766:A:G	219156766	NA,G	NA,A	NA,1	NA,-inf	NA,inf	NA,0.435375	0.000107491	0.00021475
3	chr2:218888198:C:T	218888198	NA,T	NA,C	NA,1	NA,-inf	NA,inf	NA,0.456726	0.000107483	0.00021475
3	chr2:218468568:T:C	218468568	NA,C	NA,T	NA,1	NA,-inf	NA,inf	NA,0.458097	0.000107477	0.000214794
3	chr2:218243633:G:A	218243633	NA,A	NA,G	NA,1	NA,-inf	NA,inf	NA,0.425891	0.000107446	0.000214691
3	chr2:218743678:G:GTTTTGT	218743678	NA,GTTTTGT	NA,G	NA,1	NA,-inf	NA,inf	NA,0.446136	0.000107436	0.000214642
3	chr2:217969280:C:T	217969280	NA,T	NA,C	NA,1	NA,inf	NA,inf	NA,0.473558	0.000107426	0.000214636
3	chr2:218720756:G:A	218720756	NA,A	NA,G	NA,1	NA,inf	NA,inf	NA,0.492228	0.000107424	0.000214627
3	chr2:217991820:A:G	217991820	NA,G	NA,A	NA,1	NA,-inf	NA,inf	NA,0.45804	0.000107418	0.000214617
3	chr2:218606628:C:T	218606628	NA,T	NA,C	NA,1	NA,-inf	NA,inf	NA,0.507841	0.000107417	0.000214557
3	chr2:218060043:G:A	218060043	NA,A	NA,G	NA,1	NA,-inf	NA,inf	NA,0.441603	0.000107351	0.000214519
3	chr2:218751155:CTCATGTTTGGCTCTG:C	218751155	C,C	CTCATGTTTGGCTCTG,CTCATGTTTGGCTCTG	1,1	-inf,-inf	inf,inf	3.01714,0.365466	0.000107228	0.000213916
3	chr2:218121085:G:A	218121085	NA,A	NA,G	NA,1	NA,-inf	NA,inf	NA,0.475707	0.000107095	0.000213977
3	chr2:218599370:G:A	218599370	NA,A	NA,G	NA,1	NA,inf	NA,inf	NA,0.447301	0.000107043	0.000213893
3	chr2:217979296:T:C	217979296	NA,C	NA,T	NA,1	NA,-inf	NA,inf	NA,0.451114	0.000106971	0.000213731
3	chr2:219001577:G:A	219001577	NA,A	NA,G	NA,1	NA,-inf	NA,inf	NA,0.439042	0.000106946	0.000213652
3	chr2:217979292:A:T	217979292	NA,T	NA,A	NA,1	NA,-inf	NA,inf	NA,0.450602	0.000106896	0.000213581
3	chr2:218462734:G:T	218462734	NA,T	NA,G	NA,1	NA,inf	NA,inf	NA,0.449223	0.000106881	0.000213565
3	chr2:218768461:T:C	218768461	NA,C	NA,T	NA,1	NA,-inf	NA,inf	NA,0.442483	0.000106878	0.000213528
3	chr2:218872840:G:A	218872840	NA,A	NA,G	NA,1	NA,inf	NA,inf	NA,0.457067	0.000106867	0.000213527
3	chr2:218007652:AACTGGCTCCCT:A	218007652	NA,A	NA,AACTGGCTCCCT	NA,1	NA,inf	NA,inf	NA,0.485625	0.00010675	0.000213249
3	chr2:218006194:C:T	218006194	NA,T	NA,C	NA,1	NA,inf	NA,inf	NA,0.446751	0.000106744	0.0002133
3	chr2:218736126:C:CACCAT	218736126	NA,CACCAT	NA,C	NA,1	NA,-inf	NA,inf	NA,0.44144	0.000106714	0.000213201
3	chr2:218765791:C:T	218765791	NA,T	NA,C	NA,1	NA,inf	NA,inf	NA,0.486997	0.00010669	0.000213161
3	chr2:217977400:C:A	217977400	NA,A	NA,C	NA,1	NA,-inf	NA,inf	NA,0.508209	0.000106622	0.000212975
3	chr2:217733109:G:A	217733109	NA,A	NA,G	NA,1	NA,-inf	NA,inf	NA,0.44305	0.000106507	0.000212811
3	chr2:219044011:CCTTCTGCGCA:C	219044011	C,C	CCTTCTGCGCA,CCTTCTGCGCA	1,1	-inf,inf	inf,inf	1.3969,0.0327365	0.000106454	0.000215801
3	chr2:217826642:T:C	217826642	NA,C	NA,T	NA,1	NA,inf	NA,inf	NA,0.455314	0.000106286	0.000212384
3	chr2:217811981:C:T	217811981	T,T	C,C	1,1	-inf,-inf	inf,inf	1.0581,0.976953	0.000106246	0.000212508
3	chr2:218840410:T:C	218840410	NA,C	NA,T	NA,1	NA,-inf	NA,inf	NA,0.44661	0.000106234	0.000212199
3	chr2:218390458:C:G	218390458	NA,G	NA,C	NA,1	NA,inf	NA,inf	NA,0.462676	0.000106168	0.000212085
3	chr2:218824848:C:T	218824848	NA,T	NA,C	NA,1	NA,-inf	NA,inf	NA,0.431165	0.000106158	0.000212124
3	chr2:219013448:C:T	219013448	NA,T	NA,C	NA,1	NA,-inf	NA,inf	NA,0.44621	0.000106149	0.000212173
3	chr2:218464449:G:A	218464449	NA,A	NA,G	NA,1	NA,inf	NA,inf	NA,0.442799	0.00010596	0.000211725
3	chr2:218775897:T:C	218775897	C,C	T,T	1,1	-inf,-inf	inf,inf	3.0645,0.288652	0.000105917	0.000211164
3	chr2:218579392:G:A	218579392	NA,A	NA,G	NA,1	NA,-inf	NA,inf	NA,0.428032	0.000105877	0.000211523
3	chr2:218720888:C:T	218720888	NA,T	NA,C	NA,1	NA,-inf	NA,inf	NA,0.43405	0.000105682	0.00021114
3	chr2:218421002:G:A	218421002	NA,A	NA,G	NA,1	NA,inf	NA,inf	NA,0.446693	0.000105614	0.000211045
3	chr2:218697954:G:A	218697954	NA,A	NA,G	NA,1	NA,-inf	NA,inf	NA,0.461177	0.000105605	0.000210949
3	chr2:218559906:G:T	218559906	NA,T	NA,G	NA,1	NA,inf	NA,inf	NA,0.440487	0.000105567	0.000210941
3	chr2:217798862:C:T	217798862	T,NA	C,NA	1,NA	inf,NA	inf,NA	0.756142,NA	0.00010556	0.00021091
3	chr2:218772097:G:A	218772097	NA,A	NA,G	NA,1	NA,-inf	NA,inf	NA,0.43254	0.000105476	0.000210729
3	chr2:217763740:C:T	217763740	NA,T	NA,C	NA,1	NA,-inf	NA,inf	NA,0.443374	0.000105454	0.000210709
3	chr2:218157854:A:C	218157854	C,C	A,A	1,1	-inf,-inf	inf,inf	1.26157,1.05275	0.000105277	0.000210428
3	chr2:218131053:T:C	218131053	NA,C	NA,T	NA,1	NA,-inf	NA,inf	NA,0.510194	0.000105264	0.000210246
3	chr2:217809133:C:T	217809133	NA,T	NA,C	NA,1	NA,-inf	NA,inf	NA,0.438863	0.000105263	0.000210311
3	chr2:218937578:G:T	218937578	NA,T	NA,G	NA,1	NA,inf	NA,inf	NA,0.444976	0.000105257	0.000210309
3	chr2:218138099:A:G	218138099	NA,G	NA,A	NA,1	NA,-inf	NA,inf	NA,0.509456	0.000105169	0.000210056
3	chr2:218424976:A:G	218424976	NA,G	NA,A	NA,1	NA,-inf	NA,inf	NA,0.429075	0.000105157	0.000210118
3	chr2:218533214:T:C	218533214	NA,C	NA,T	NA,1	NA,inf	NA,inf	NA,0.437323	0.00010511	0.000210029
3	chr2:218838208:C:T	218838208	NA,T	NA,C	NA,1	NA,-inf	NA,inf	NA,0.438069	0.000105018	0.000209772
3	chr2:218938345:C:T	218938345	NA,T	NA,C	NA,1	NA,inf	NA,inf	NA,0.443231	0.000105015	0.000209826
3	chr2:218159992:TGAAC:T	218159992	T,T	TGAAC,TGAAC	1,1	-inf,-inf	inf,inf	1.25397,1.05881	0.000105006	0.000209885
3	chr2:218218423:C:T	218218423	NA,T	NA,C	NA,1	NA,inf	NA,inf	NA,0.468473	0.000104972	0.00020972
3	chr2:218825434:G:GGA	218825434	NA,GGA	NA,G	NA,1	NA,inf	NA,inf	NA,0.437959	0.000104676	0.000209154
3	chr2:218424813:C:T	218424813	NA,T	NA,C	NA,1	NA,-inf	NA,inf	NA,0.445288	0.000104667	0.000209101
3	chr2:217751144:C:T	217751144	NA,T	NA,C	NA,1	NA,-inf	NA,inf	NA,0.428398	0.000104488	0.000208778
3	chr2:218757286:A:G	218757286	NA,G	NA,A	NA,1	NA,inf	NA,inf	NA,0.433952	0.00010448	0.000208759
3	chr2:217991881:C:T	217991881	NA,T	NA,C	NA,1	NA,inf	NA,inf	NA,0.421259	0.000104453	0.000208757
3	chr2:219081397:G:C	219081397	NA,C	NA,G	NA,1	NA,-inf	NA,inf	NA,0.413271	0.000104423	0.000208619
3	chr2:218791400:A:G	218791400	NA,G	NA,A	NA,1	NA,inf	NA,inf	NA,0.433723	0.000104375	0.000208549
3	chr2:217740487:C:T	217740487	NA,T	NA,C	NA,1	NA,-inf	NA,inf	NA,0.427693	0.000104351	0.000208505
3	chr2:217741972:AG:A	217741972	NA,A	NA,AG	NA,1	NA,-inf	NA,inf	NA,0.427559	0.000104334	0.000208469
3	chr2:218047681:G:A	218047681	NA,A	NA,G	NA,1	NA,inf	NA,inf	NA,0.405972	0.000104267	0.000208372
3	chr2:217754556:A:T	217754556	NA,T	NA,A	NA,1	NA,inf	NA,inf	NA,0.433072	0.000104244	0.000208302
3	chr2:218902482:G:A	218902482	NA,A	NA,G	NA,1	NA,-inf	NA,inf	NA,0.430039	0.000104209	0.000208214
3	chr2:218573940:A:G	218573940	NA,G	NA,A	NA,1	NA,-inf	NA,inf	NA,0.415642	0.000104129	0.000208034
3	chr2:218067093:TC:T	218067093	T,NA	TC,NA	1,NA	-inf,NA	inf,NA	1.97203,NA	0.000104069	0.000208569
3	chr2:217935063:C:T	217935063	NA,T	NA,C	NA,1	NA,inf	NA,inf	NA,0.439162	0.000104061	0.000207944
3	chr2:217988668:G:A	217988668	A,A	G,G	1,1	inf,inf	inf,inf	2.18865,0.0799775	0.000104014	0.000208101
3	chr2:218720668:C:T	218720668	NA,T	NA,C	NA,1	NA,-inf	NA,inf	NA,0.422223	0.000103971	0.000207722
3	chr2:218539110:G:A	218539110	NA,A	NA,G	NA,1	NA,inf	NA,inf	NA,0.42885	0.000103933	0.000207676
3	chr2:218864426:T:C	218864426	NA,C	NA,T	NA,1	NA,-inf	NA,inf	NA,0.452689	0.000103901	0.00020756
3	chr2:217960099:C:T	217960099	NA,T	NA,C	NA,1	NA,inf	NA,inf	NA,0.44212	0.000103816	0.000207429
3	chr2:218844544:C:T	218844544	NA,T	NA,C	NA,1	NA,inf	NA,inf	NA,0.443638	0.000103776	0.000207325
3	chr2:218995781:G:T	218995781	NA,T	NA,G	NA,1	NA,-inf	NA,inf	NA,0.434911	0.00010367	0.000207123
3	chr2:218029746:C:T	218029746	T,T	C,C	1,1	inf,inf	inf,inf	2.3036,0.649813	0.000103558	0.000207445
3	chr2:218226249:A:G	218226249	NA,G	NA,A	NA,1	NA,inf	NA,inf	NA,0.415324	0.000103498	0.00020681
3	chr2:218792230:T:C	218792230	NA,C	NA,T	NA,1	NA,inf	NA,inf	NA,0.427007	0.00010346	0.00020672
3	chr2:218718247:T:G	218718247	G,NA	T,NA	1,NA	inf,NA	inf,NA	0.926372,NA	0.000103409	0.00020664
3	chr2:217764094:C:T	217764094	T,NA	C,NA	1,NA	inf,NA	inf,NA	0.707181,NA	0.000103336	0.000206454
3	chr2:218988245:A:G	218988245	NA,G	NA,A	NA,1	NA,inf	NA,inf	NA,0.434124	0.000103236	0.000206295
3	chr2:218974957:G:A	218974957	NA,A	NA,G	NA,1	NA,inf	NA,inf	NA,0.418813	0.000103204	0.000206258
3	chr2:218751958:A:G	218751958	G,G	A,A	1,1	-inf,-inf	inf,inf	3.01576,0.333293	0.000103179	0.000205841
3	chr2:217922940:T:C	217922940	NA,C	NA,T	NA,1	NA,inf	NA,inf	NA,0.426843	0.000103138	0.000206085
3	chr2:218069536:T:G	218069536	NA,G	NA,T	NA,1	NA,inf	NA,inf	NA,0.416658	0.00010309	0.000205997
3	chr2:218196579:C:T	218196579	NA,T	NA,C	NA,1	NA,-inf	NA,inf	NA,0.462641	0.000103085	0.000205976
3	chr2:217878484:G:A	217878484	NA,A	NA,G	NA,1	NA,-inf	NA,inf	NA,0.427836	0.000103056	0.0002059
3	chr2:218159998:G:A	218159998	A,A	G,G	1,1	-inf,-inf	inf,inf	1.23332,1.06462	0.00010303	0.000205931
3	chr2:218422151:G:A	218422151	NA,A	NA,G	NA,1	NA,inf	NA,inf	NA,0.413219	0.000103026	0.00020583
3	chr2:218791110:A:G	218791110	NA,G	NA,A	NA,1	NA,inf	NA,inf	NA,0.423088	0.00010293	0.000205662
3	chr2:219048036:A:G	219048036	G,G	A,A	1,1	-inf,inf	inf,inf	1.3795,0.0478551	0.000102898	0.00020857
3	chr2:218865769:A:G	218865769	NA,G	NA,A	NA,1	NA,-inf	NA,inf	NA,0.444723	0.000102889	0.000205538
3	chr2:218274850:G:A	218274850	NA,A	NA,G	NA,1	NA,inf	NA,inf	NA,0.428803	0.000102873	0.000205538
3	chr2:218277300:G:A	218277300	NA,A	NA,G	NA,1	NA,inf	NA,inf	NA,0.428049	0.000102775	0.000205343
3	chr2:217827268:C:T	217827268	NA,T	NA,C	NA,1	NA,-inf	NA,inf	NA,0.420601	0.000102765	0.000205337
3	chr2:218174095:A:T	218174095	T,T	A,A	1,1	inf,-inf	inf,inf	1.48132,0.755783	0.000102629	0.000205299
3	chr2:218383261:G:A	218383261	NA,A	NA,G	NA,1	NA,-inf	NA,inf	NA,0.404414	0.000102561	0.00020493
3	chr2:219043528:G:A	219043528	NA,A	NA,G	NA,1	NA,-inf	NA,inf	NA,0.416076	0.000102556	0.000204871
3	chr2:218447462:C:T	218447462	NA,T	NA,C	NA,1	NA,-inf	NA,inf	NA,0.470426	0.000102536	0.000204814
3	chr2:218094097:G:A	218094097	A,A	G,G	1,1	-inf,-inf	inf,inf	3.74242,1.09796	0.000102516	0.000222967
3	chr2:219041979:A:G	219041979	G,G	A,A	1,1	-inf,inf	inf,inf	1.36982,0.0661997	0.000102508	0.000207754
3	chr2:218942689:G:C	218942689	NA,C	NA,G	NA,1	NA,inf	NA,inf	NA,0.42355	0.000102355	0.000204509
3	chr2:219024320:C:T	219024320	NA,T	NA,C	NA,1	NA,-inf	NA,inf	NA,0.424988	0.000102301	0.000204375
3	chr2:218196554:A:G	218196554	NA,G	NA,A	NA,1	NA,-inf	NA,inf	NA,0.4565	0.000102295	0.000204397
3	chr2:218077009:G:A	218077009	NA,A	NA,G	NA,1	NA,-inf	NA,inf	NA,0.414107	0.000102283	0.000204382
3	chr2:218859314:C:A	218859314	NA,A	NA,C	NA,1	NA,inf	NA,inf	NA,0.420591	0.000102279	0.000204365
3	chr2:217988593:T:C	217988593	NA,C	NA,T	NA,1	NA,-inf	NA,inf	NA,0.392925	0.000102266	0.000204347
3	chr2:217807483:G:A	217807483	A,NA	G,NA	1,NA	inf,NA	inf,NA	0.805118,NA	0.000102135	0.000204078
3	chr2:217730855:G:A	217730855	NA,A	NA,G	NA,1	NA,-inf	NA,inf	NA,0.408578	0.000102116	0.000204045
3	chr2:218437900:G:A	218437900	NA,A	NA,G	NA,1	NA,inf	NA,inf	NA,0.4264	0.000102077	0.000204
3	chr2:217925317:T:C	217925317	NA,C	NA,T	NA,1	NA,inf	NA,inf	NA,0.407493	0.000102054	0.00020393
3	chr2:217838380:G:A	217838380	NA,A	NA,G	NA,1	NA,inf	NA,inf	NA,0.413968	0.000102052	0.00020392
3	chr2:218591052:G:A	218591052	NA,A	NA,G	NA,1	NA,-inf	NA,inf	NA,0.400031	0.000101994	0.000203769
3	chr2:218239727:G:A	218239727	NA,A	NA,G	NA,1	NA,-inf	NA,inf	NA,0.360991	0.000101988	0.000203771
3	chr2:218590664:T:C	218590664	NA,C	NA,T	NA,1	NA,-inf	NA,inf	NA,0.399313	0.000101905	0.000203591
3	chr2:218872859:G:C	218872859	NA,C	NA,G	NA,1	NA,inf	NA,inf	NA,0.420878	0.000101901	0.000203605
3	chr2:218386395:T:C	218386395	NA,C	NA,T	NA,1	NA,inf	NA,inf	NA,0.419658	0.000101899	0.000203618
3	chr2:218769999:G:A	218769999	A,A	G,G	1,1	-inf,-inf	inf,inf	2.84042,0.498697	0.000101894	0.00020314
3	chr2:218872604:T:C	218872604	NA,C	NA,T	NA,1	NA,inf	NA,inf	NA,0.42067	0.000101875	0.000203553
3	chr2:218035493:G:A	218035493	NA,A	NA,G	NA,1	NA,-inf	NA,inf	NA,0.435615	0.000101816	0.000203419
3	chr2:218646866:C:T	218646866	NA,T	NA,C	NA,1	NA,-inf	NA,inf	NA,0.462905	0.00010179	0.000203326
3	chr2:217925480:A:G	217925480	NA,G	NA,A	NA,1	NA,inf	NA,inf	NA,0.4052	0.000101749	0.000203321
3	chr2:217924920:G:A	217924920	NA,A	NA,G	NA,1	NA,inf	NA,inf	NA,0.404946	0.000101715	0.000203252
3	chr2:218892557:G:C	218892557	NA,C	NA,G	NA,1	NA,-inf	NA,inf	NA,0.463091	0.000101678	0.000203107
3	chr2:219170437:G:C	219170437	NA,C	NA,G	NA,1	NA,-inf	NA,inf	NA,0.419952	0.000101649	0.000203081
3	chr2:218428786:T:C	218428786	NA,C	NA,T	NA,1	NA,-inf	NA,inf	NA,0.383679	0.000101642	0.000203135
3	chr2:219141334:T:C	219141334	NA,C	NA,T	NA,1	NA,-inf	NA,inf	NA,0.422546	0.000101635	0.000203031
3	chr2:217862002:G:A	217862002	NA,A	NA,G	NA,1	NA,-inf	NA,inf	NA,0.418751	0.000101628	0.000203049
3	chr2:217869242:G:A	217869242	A,NA	G,NA	1,NA	-inf,NA	inf,NA	0.7568,NA	0.000101579	0.00020304
3	chr2:218329101:CA:C	218329101	NA,C	NA,CA	NA,1	NA,inf	NA,inf	NA,0.461965	0.000101554	0.000202955
3	chr2:217927283:T:A	217927283	NA,A	NA,T	NA,1	NA,inf	NA,inf	NA,0.415856	0.000101535	0.000202882
3	chr2:219102832:C:T	219102832	NA,T	NA,C	NA,1	NA,-inf	NA,inf	NA,0.412923	0.000101415	0.000202604
3	chr2:218972841:G:A	218972841	NA,A	NA,G	NA,1	NA,inf	NA,inf	NA,0.409134	0.000101405	0.000202635
3	chr2:219177236:G:A	219177236	NA,A	NA,G	NA,1	NA,-inf	NA,inf	NA,0.411353	0.000101387	0.000202565
3	chr2:217817532:C:T	217817532	T,NA	C,NA	1,NA	inf,NA	inf,NA	0.766968,NA	0.000101261	0.000202359
3	chr2:218988731:C:T	218988731	NA,T	NA,C	NA,1	NA,-inf	NA,inf	NA,0.415906	0.000101252	0.000202313
3	chr2:218029591:A:G	218029591	G,G	A,A	1,1	inf,inf	inf,inf	2.29383,0.644136	0.000101217	0.000202754
3	chr2:219116787:C:T	219116787	NA,T	NA,C	NA,1	NA,inf	NA,inf	NA,0.421802	0.000101196	0.000202202
3	chr2:218874443:G:A	218874443	NA,A	NA,G	NA,1	NA,-inf	NA,inf	NA,0.445222	0.000101177	0.000202122
3	chr2:217891704:G:A	217891704	NA,A	NA,G	NA,1	NA,inf	NA,inf	NA,0.414264	0.000101159	0.000202135
3	chr2:218923081:C:T	218923081	NA,T	NA,C	NA,1	NA,inf	NA,inf	NA,0.414028	0.00010113	0.000202061
3	chr2:218391556:G:A	218391556	NA,A	NA,G	NA,1	NA,-inf	NA,inf	NA,0.461605	0.000101116	0.000201986
3	chr2:218765943:A:G	218765943	G,G	A,A	1,1	-inf,-inf	inf,inf	2.81142,0.516953	0.000100987	0.000201331
3	chr2:218781368:A:G	218781368	NA,G	NA,A	NA,1	NA,inf	NA,inf	NA,0.444311	0.000100987	0.000201767
3	chr2:218379449:A:C	218379449	NA,C	NA,A	NA,1	NA,-inf	NA,inf	NA,0.408525	0.000100904	0.00020159
3	chr2:218369616:G:T	218369616	T,T	G,G	1,1	inf,inf	inf,inf	4.5651,1.14678	0.000100886	0.000330224
3	chr2:217912362:G:A	217912362	NA,A	NA,G	NA,1	NA,inf	NA,inf	NA,0.415309	0.000100885	0.000201585
3	chr2:218489750:T:A	218489750	NA,A	NA,T	NA,1	NA,inf	NA,inf	NA,0.404216	0.000100741	0.000201298
3	chr2:218269123:A:G	218269123	NA,G	NA,A	NA,1	NA,inf	NA,inf	NA,0.393045	0.000100723	0.000201271
3	chr2:218584139:G:T	218584139	NA,T	NA,G	NA,1	NA,-inf	NA,inf	NA,0.39005	0.000100665	0.000201114
3	chr2:218710531:A:G	218710531	NA,G	NA,A	NA,1	NA,inf	NA,inf	NA,0.442975	0.000100643	0.000201079
3	chr2:218491787:T:C	218491787	NA,C	NA,T	NA,1	NA,inf	NA,inf	NA,0.442019	0.000100497	0.000200785
3	chr2:218029973:T:C	218029973	C,C	T,T	1,1	inf,inf	inf,inf	2.29312,0.639393	0.000100444	0.000201207
3	chr2:218014659:C:T	218014659	NA,T	NA,C	NA,1	NA,inf	NA,inf	NA,0.383685	0.000100327	0.000200494
3	chr2:218601449:A:C	218601449	NA,C	NA,A	NA,1	NA,-inf	NA,inf	NA,0.452359	0.000100263	0.000200275
3	chr2:218862745:G:A	218862745	NA,A	NA,G	NA,1	NA,-inf	NA,inf	NA,0.397127	0.000100243	0.000200312
3	chr2:217886616:G:A	217886616	NA,A	NA,G	NA,1	NA,inf	NA,inf	NA,0.407026	0.000100207	0.000200233
3	chr2:218394048:C:T	218394048	NA,T	NA,C	NA,1	NA,-inf	NA,inf	NA,0.387803	0.000100206	0.000200223
3	chr2:218136863:C:T	218136863	NA,T	NA,C	NA,1	NA,-inf	NA,inf	NA,0.470405	0.000100192	0.000200121
3	chr2:217923969:G:A	217923969	NA,A	NA,G	NA,1	NA,inf	NA,inf	NA,0.393074	0.000100138	0.0002001
3	chr2:218030945:G:A	218030945	A,NA	G,NA	1,NA	-inf,NA	inf,NA	0.583829,NA	0.000100131	0.000200084
3	chr2:219105501:C:T	219105501	NA,T	NA,C	NA,1	NA,-inf	NA,inf	NA,0.408861	0.000100113	0.000200014
3	chr2:217948669:C:T	217948669	NA,T	NA,C	NA,1	NA,-inf	NA,inf	NA,0.387607	0.000100078	0.000199965
3	chr2:218499794:G:A	218499794	NA,A	NA,G	NA,1	NA,inf	NA,inf	NA,0.438582	0.000100073	0.000199938
3	chr2:219002997:C:T	219002997	NA,T	NA,C	NA,1	NA,inf	NA,inf	NA,0.40371	9.99121e-05	0.000199628
3	chr2:217878665:A:G	217878665	NA,G	NA,A	NA,1	NA,-inf	NA,inf	NA,0.403892	9.98834e-05	0.00019956
3	chr2:217983862:T:A	217983862	NA,A	NA,T	NA,1	NA,-inf	NA,inf	NA,0.387843	9.97751e-05	0.000199374
3	chr2:217920040:A:G	217920040	NA,G	NA,A	NA,1	NA,inf	NA,inf	NA,0.39014	9.97289e-05	0.000199285
3	chr2:218011031:C:A	218011031	NA,A	NA,C	NA,1	NA,inf	NA,inf	NA,0.393297	9.9701e-05	0.000199227
3	chr2:218407422:A:G	218407422	G,G	A,A	1,1	-inf,inf	inf,inf	3.68358,0.25753	9.95787e-05	0.000201135
3	chr2:219031772:G:A	219031772	NA,A	NA,G	NA,1	NA,-inf	NA,inf	NA,0.402825	9.95247e-05	0.000198837
3	chr2:218636410:G:A	218636410	A,A	G,G	1,1	inf,-inf	inf,inf	3.48283,0.0094953	9.95041e-05	0.000198978
3	chr2:217809134:G:A	217809134	A,A	G,G	1,1	inf,inf	inf,inf	0.102786,1.50109	9.94603e-05	0.000198709
3	chr2:217959871:G:A	217959871	NA,A	NA,G	NA,1	NA,inf	NA,inf	NA,0.410677	9.94559e-05	0.000198736
3	chr2:218950990:A:AC	218950990	NA,AC	NA,A	NA,1	NA,inf	NA,inf	NA,0.399987	9.93006e-05	0.00019841
3	chr2:218884658:A:G	218884658	NA,G	NA,A	NA,1	NA,-inf	NA,inf	NA,0.396306	9.9247e-05	0.000198296
3	chr2:218758826:T:C	218758826	NA,C	NA,T	NA,1	NA,inf	NA,inf	NA,0.43046	9.92441e-05	0.000198286
3	chr2:217994856:T:C	217994856	NA,C	NA,T	NA,1	NA,-inf	NA,inf	NA,0.398046	9.92321e-05	0.000198274
3	chr2:218341231:T:C	218341231	C,C	T,T	1,1	-inf,-inf	inf,inf	0.00598171,1.64373	9.92045e-05	0.000197959
3	chr2:218134532:G:A	218134532	A,A	G,G	1,1	-inf,-inf	inf,inf	3.9298,0.994971	9.91982e-05	0.000221067
3	chr2:218208168:T:A	218208168	A,A	T,T	1,1	-inf,-inf	inf,inf	0.0420496,1.51709	9.91727e-05	0.00019812
3	chr2:218344623:C:T	218344623	NA,T	NA,C	NA,1	NA,inf	NA,inf	NA,0.389048	9.91549e-05	0.00019813
3	chr2:218388630:G:A	218388630	NA,A	NA,G	NA,1	NA,-inf	NA,inf	NA,0.445361	9.91122e-05	0.000197986
3	chr2:218086522:C:T	218086522	T,T	C,C	1,1	-inf,-inf	inf,inf	2.36969,1.45192	9.905e-05	0.000199669
3	chr2:217852474:C:T	217852474	NA,T	NA,C	NA,1	NA,inf	NA,inf	NA,0.394552	9.90164e-05	0.000197864
3	chr2:217833529:T:C	217833529	NA,C	NA,T	NA,1	NA,inf	NA,inf	NA,0.39893	9.89609e-05	0.000197743
3	chr2:218478565:A:G	218478565	NA,G	NA,A	NA,1	NA,inf	NA,inf	NA,0.429103	9.89094e-05	0.000197614
3	chr2:218185906:A:G	218185906	NA,G	NA,A	NA,1	NA,inf	NA,inf	NA,0.3931	9.88979e-05	0.000197642
3	chr2:218763460:G:A	218763460	A,A	G,G	1,1	-inf,-inf	inf,inf	2.78844,0.525224	9.88128e-05	0.000196991
3	chr2:219102873:C:T	219102873	NA,T	NA,C	NA,1	NA,-inf	NA,inf	NA,0.39315	9.87973e-05	0.00019738
3	chr2:218936198:G:A	218936198	NA,A	NA,G	NA,1	NA,inf	NA,inf	NA,0.382509	9.87879e-05	0.000197417
3	chr2:217853114:C:T	217853114	NA,T	NA,C	NA,1	NA,inf	NA,inf	NA,0.39234	9.87618e-05	0.000197349
3	chr2:218759826:A:T	218759826	T,T	A,A	1,1	-inf,-inf	inf,inf	2.74894,0.561793	9.87581e-05	0.000196877
3	chr2:218311727:A:C	218311727	C,C	A,A	1,1	inf,-inf	inf,inf	4.58242,1.1338	9.87463e-05	0.000360122
3	chr2:217849775:G:A	217849775	NA,A	NA,G	NA,1	NA,inf	NA,inf	NA,0.383794	9.87299e-05	0.000197281
3	chr2:218426262:T:C	218426262	NA,C	NA,T	NA,1	NA,-inf	NA,inf	NA,0.393113	9.8699e-05	0.000197248
3	chr2:218056227:TTG:T	218056227	NA,T	NA,TTG	NA,1	NA,inf	NA,inf	NA,0.382104	9.8696e-05	0.000197229
3	chr2:218741206:G:A	218741206	A,A	G,G	1,1	-inf,-inf	inf,inf	2.79077,0.521988	9.8654e-05	0.000196675
3	chr2:218097977:T:C	218097977	NA,C	NA,T	NA,1	NA,-inf	NA,inf	NA,0.410995	9.86535e-05	0.000197113
3	chr2:219022618:G:A	219022618	NA,A	NA,G	NA,1	NA,-inf	NA,inf	NA,0.372915	9.86393e-05	0.000197064
3	chr2:218948481:C:T	218948481	NA,T	NA,C	NA,1	NA,inf	NA,inf	NA,0.394533	9.85529e-05	0.000196916
3	chr2:217743402:C:T	217743402	NA,T	NA,C	NA,1	NA,-inf	NA,inf	NA,0.383713	9.85529e-05	0.00019692
3	chr2:219041344:C:A	219041344	A,A	C,C	1,1	-inf,inf	inf,inf	1.34672,0.0755501	9.84027e-05	0.000199398
3	chr2:217967228:G:A	217967228	NA,A	NA,G	NA,1	NA,inf	NA,inf	NA,0.401927	9.83981e-05	0.000196584
3	chr2:218786342:A:G	218786342	NA,G	NA,A	NA,1	NA,-inf	NA,inf	NA,0.382325	9.83894e-05	0.000196601
3	chr2:218754827:C:T	218754827	T,T	C,C	1,1	-inf,-inf	inf,inf	2.76264,0.545803	9.83632e-05	0.000196091
3	chr2:218557799:C:T	218557799	NA,T	NA,C	NA,1	NA,-inf	NA,inf	NA,0.436145	9.8322e-05	0.000196401
3	chr2:218903884:G:T	218903884	NA,T	NA,G	NA,1	NA,inf	NA,inf	NA,0.398157	9.82793e-05	0.000196372
3	chr2:218954052:T:G	218954052	NA,G	NA,T	NA,1	NA,inf	NA,inf	NA,0.376022	9.8272e-05	0.000196391
3	chr2:218815849:G:A	218815849	NA,A	NA,G	NA,1	NA,inf	NA,inf	NA,0.396585	9.8196e-05	0.000196181
3	chr2:219167745:A:G	219167745	NA,G	NA,A	NA,1	NA,inf	NA,inf	NA,0.387946	9.81261e-05	0.000196111
3	chr2:219041843:C:T	219041843	T,T	C,C	1,1	-inf,inf	inf,inf	1.35008,0.0537284	9.81148e-05	0.00019883
3	chr2:219034746:T:C	219034746	NA,C	NA,T	NA,1	NA,-inf	NA,inf	NA,0.391391	9.80967e-05	0.000195985
3	chr2:217928241:G:A	217928241	NA,A	NA,G	NA,1	NA,inf	NA,inf	NA,0.388607	9.80967e-05	0.000196011
3	chr2:217827629:A:G	217827629	NA,G	NA,A	NA,1	NA,inf	NA,inf	NA,0.389137	9.80554e-05	0.000195936
3	chr2:218765484:T:C	218765484	C,C	T,T	1,1	-inf,-inf	inf,inf	2.75111,0.539364	9.80484e-05	0.000195449
3	chr2:218067019:G:A	218067019	NA,A	NA,G	NA,1	NA,-inf	NA,inf	NA,0.36481	9.79319e-05	0.000195657
3	chr2:218874877:C:T	218874877	NA,T	NA,C	NA,1	NA,-inf	NA,inf	NA,0.381366	9.79191e-05	0.000195619
3	chr2:219081639:T:C	219081639	NA,C	NA,T	NA,1	NA,-inf	NA,inf	NA,0.377885	9.79004e-05	0.000195571
3	chr2:217922686:G:A	217922686	NA,A	NA,G	NA,1	NA,inf	NA,inf	NA,0.386635	9.78609e-05	0.000195541
3	chr2:218024189:T:C	218024189	NA,C	NA,T	NA,1	NA,inf	NA,inf	NA,0.375873	9.78205e-05	0.000195464
3	chr2:218233268:G:A	218233268	NA,A	NA,G	NA,1	NA,inf	NA,inf	NA,0.414754	9.78126e-05	0.000195463
3	chr2:218953443:A:G	218953443	NA,G	NA,A	NA,1	NA,inf	NA,inf	NA,0.387712	9.77754e-05	0.000195363
3	chr2:217908857:C:T	217908857	NA,T	NA,C	NA,1	NA,inf	NA,inf	NA,0.371475	9.7755e-05	0.000195355
3	chr2:218871647:C:G	218871647	G,G	C,C	1,1	-inf,inf	inf,inf	0.708147,1.4518	9.76894e-05	0.000195226
3	chr2:218269394:C:T	218269394	NA,T	NA,C	NA,1	NA,inf	NA,inf	NA,0.369064	9.7622e-05	0.000195071
3	chr2:218010558:G:A	218010558	NA,A	NA,G	NA,1	NA,inf	NA,inf	NA,0.375833	9.75268e-05	0.000194882
3	chr2:218975095:A:G	218975095	NA,G	NA,A	NA,1	NA,inf	NA,inf	NA,0.361964	9.75174e-05	0.000194841
3	chr2:218461235:C:T	218461235	NA,T	NA,C	NA,1	NA,inf	NA,inf	NA,0.370039	9.7491e-05	0.000194812
3	chr2:219090713:G:A	219090713	NA,A	NA,G	NA,1	NA,-inf	NA,inf	NA,0.382583	9.74657e-05	0.000194717
3	chr2:217925499:T:C	217925499	NA,C	NA,T	NA,1	NA,inf	NA,inf	NA,0.383685	9.73644e-05	0.000194549
3	chr2:217875763:C:T	217875763	NA,T	NA,C	NA,1	NA,-inf	NA,inf	NA,0.384231	9.73189e-05	0.000194439
3	chr2:218648487:T:C	218648487	NA,C	NA,T	NA,1	NA,-inf	NA,inf	NA,0.428184	9.73032e-05	0.000194369
3	chr2:217857081:G:A	217857081	NA,A	NA,G	NA,1	NA,inf	NA,inf	NA,0.360037	9.72984e-05	0.000194441
3	chr2:218586313:A:G	218586313	NA,G	NA,A	NA,1	NA,-inf	NA,inf	NA,0.361598	9.72928e-05	0.00019438
3	chr2:219130667:G:C	219130667	NA,C	NA,G	NA,1	NA,-inf	NA,inf	NA,0.373621	9.71895e-05	0.000194154
3	chr2:218277165:C:G	218277165	NA,G	NA,C	NA,1	NA,-inf	NA,inf	NA,0.391682	9.71838e-05	0.000194172
3	chr2:218039970:T:C	218039970	C,NA	T,NA	1,NA	inf,NA	inf,NA	1.02904,NA	9.71754e-05	0.000194183
3	chr2:217833219:C:T	217833219	NA,T	NA,C	NA,1	NA,-inf	NA,inf	NA,0.376388	9.71713e-05	0.000194155
3	chr2:218214555:A:G	218214555	NA,G	NA,A	NA,1	NA,inf	NA,inf	NA,0.366254	9.71187e-05	0.000194064
3	chr2:218202488:G:A	218202488	NA,A	NA,G	NA,1	NA,inf	NA,inf	NA,0.365756	9.70731e-05	0.000193973
3	chr2:217968801:CT:C	217968801	NA,C	NA,CT	NA,1	NA,inf	NA,inf	NA,0.39092	9.70642e-05	0.000193919
3	chr2:218231498:C:T	218231498	NA,T	NA,C	NA,1	NA,inf	NA,inf	NA,0.365558	9.70336e-05	0.000193894
3	chr2:218177466:G:T	218177466	NA,T	NA,G	NA,1	NA,-inf	NA,inf	NA,0.394696	9.69858e-05	0.000193777
3	chr2:217831196:G:A	217831196	NA,A	NA,G	NA,1	NA,inf	NA,inf	NA,0.377979	9.69471e-05	0.000193718
3	chr2:218110731:C:T	218110731	NA,T	NA,C	NA,1	NA,-inf	NA,inf	NA,0.440457	9.67565e-05	0.000193265
3	chr2:218436132:A:C	218436132	NA,C	NA,A	NA,1	NA,-inf	NA,inf	NA,0.344882	9.67157e-05	0.000193288
3	chr2:218457899:A:T	218457899	NA,T	NA,A	NA,1	NA,-inf	NA,inf	NA,0.422276	9.66914e-05	0.000193145
3	chr2:219021009:C:T	219021009	NA,T	NA,C	NA,1	NA,inf	NA,inf	NA,0.369997	9.66526e-05	0.000193112
3	chr2:217919051:C:T	217919051	T,T	C,C	1,1	-inf,-inf	inf,inf	1.2019,0.605752	9.6632e-05	0.000192781
3	chr2:218614540:C:T	218614540	NA,T	NA,C	NA,1	NA,-inf	NA,inf	NA,0.421508	9.66194e-05	0.000193002
3	chr2:218336496:T:C	218336496	NA,C	NA,T	NA,1	NA,inf	NA,inf	NA,0.368234	9.65769e-05	0.000192957
3	chr2:218136836:C:A	218136836	NA,A	NA,C	NA,1	NA,-inf	NA,inf	NA,0.439313	9.65399e-05	0.000192832
3	chr2:218648559:G:A	218648559	NA,A	NA,G	NA,1	NA,-inf	NA,inf	NA,0.421763	9.65384e-05	0.000192842
3	chr2:218148611:G:A	218148611	A,A	G,G	1,1	-inf,-inf	inf,inf	3.88074,1.00747	9.64587e-05	0.00021378
3	chr2:218806875:A:G	218806875	G,G	A,A	1,1	-inf,-inf	inf,inf	2.1798,0.762906	9.64086e-05	0.000192169
3	chr2:217850930:A:G	217850930	NA,G	NA,A	NA,1	NA,-inf	NA,inf	NA,0.362821	9.62757e-05	0.000192366
3	chr2:218818441:G:A	218818441	NA,A	NA,G	NA,1	NA,inf	NA,inf	NA,0.354969	9.62637e-05	0.000192371
3	chr2:217822806:A:G	217822806	NA,G	NA,A	NA,1	NA,-inf	NA,inf	NA,0.370205	9.6244e-05	0.000192307
3	chr2:218256631:G:A	218256631	A,NA	G,NA	1,NA	inf,NA	inf,NA	0.952468,NA	9.62245e-05	0.000192493
3	chr2:218769092:C:T	218769092	T,T	C,C	1,1	-inf,-inf	inf,inf	2.79438,0.498368	9.62188e-05	0.000191823
3	chr2:218741329:C:T	218741329	T,T	C,C	1,1	-inf,-inf	inf,inf	2.75256,0.538303	9.62164e-05	0.000191811
3	chr2:218835276:G:A	218835276	A,NA	G,NA	1,NA	inf,NA	inf,NA	0.812735,NA	9.6188e-05	0.000192148
3	chr2:218685344:A:G	218685344	NA,G	NA,A	NA,1	NA,inf	NA,inf	NA,0.405685	9.61438e-05	0.000192091
3	chr2:218860829:G:A	218860829	NA,A	NA,G	NA,1	NA,-inf	NA,inf	NA,0.384707	9.6133e-05	0.000192089
3	chr2:218282922:G:A	218282922	NA,A	NA,G	NA,1	NA,inf	NA,inf	NA,0.358714	9.61185e-05	0.000192065
3	chr2:217858030:G:A	217858030	NA,A	NA,G	NA,1	NA,-inf	NA,inf	NA,0.375658	9.61158e-05	0.000192037
3	chr2:219050877:G:T	219050877	T,T	G,G	1,1	-inf,inf	inf,inf	1.34756,0.048692	9.6092e-05	0.000194731
3	chr2:218671407:T:A	218671407	NA,A	NA,T	NA,1	NA,inf	NA,inf	NA,0.405143	9.60785e-05	0.00019196
3	chr2:219024931:A:G	219024931	NA,G	NA,A	NA,1	NA,-inf	NA,inf	NA,0.367382	9.60344e-05	0.000191871
3	chr2:218949332:T:C	218949332	NA,C	NA,T	NA,1	NA,-inf	NA,inf	NA,0.372064	9.60341e-05	0.000191843
3	chr2:218887363:C:T	218887363	NA,T	NA,C	NA,1	NA,inf	NA,inf	NA,0.366183	9.60194e-05	0.000191859
3	chr2:217910576:G:C	217910576	NA,C	NA,G	NA,1	NA,inf	NA,inf	NA,0.365975	9.59907e-05	0.000191813
3	chr2:218333396:G:A	218333396	A,NA	G,NA	1,NA	-inf,NA	inf,NA	0.483573,NA	9.59618e-05	0.000191657
3	chr2:217892291:G:A	217892291	NA,A	NA,G	NA,1	NA,inf	NA,inf	NA,0.381483	9.59301e-05	0.000191678
3	chr2:218761366:C:A	218761366	NA,A	NA,C	NA,1	NA,inf	NA,inf	NA,0.401848	9.58662e-05	0.000191538
3	chr2:218755798:T:C	218755798	C,C	T,T	1,1	-inf,-inf	inf,inf	2.75207,0.535592	9.58453e-05	0.000191072
3	chr2:219169156:T:C	219169156	NA,C	NA,T	NA,1	NA,-inf	NA,inf	NA,0.376442	9.58419e-05	0.000191464
3	chr2:218235228:A:G	218235228	NA,G	NA,A	NA,1	NA,inf	NA,inf	NA,0.355395	9.58057e-05	0.00019144
3	chr2:218756535:C:T	218756535	T,T	C,C	1,1	-inf,-inf	inf,inf	2.74776,0.538948	9.57894e-05	0.00019096
3	chr2:218416480:A:T	218416480	T,NA	A,NA	1,NA	inf,NA	inf,NA	0.795031,NA	9.57834e-05	0.000191345
3	chr2:218773816:A:G	218773816	G,G	A,A	1,1	-inf,-inf	inf,inf	2.77301,0.515191	9.57155e-05	0.000190817
3	chr2:218364781:G:A	218364781	NA,A	NA,G	NA,1	NA,-inf	NA,inf	NA,0.382951	9.57006e-05	0.000191216
3	chr2:218146978:T:G	218146978	G,G	T,T	1,1	-inf,-inf	inf,inf	3.88398,0.998723	9.56821e-05	0.000212092
3	chr2:218621718:GCTAGGCTCAATGCC:G	218621718	NA,G	NA,GCTAGGCTCAATGCC	NA,1	NA,inf	NA,inf	NA,0.401062	9.56791e-05	0.000191162
3	chr2:217883805:G:A	217883805	NA,A	NA,G	NA,1	NA,-inf	NA,inf	NA,0.361337	9.55856e-05	0.00019099
3	chr2:218193520:G:C	218193520	NA,C	NA,G	NA,1	NA,-inf	NA,inf	NA,0.373478	9.55634e-05	0.000190949
3	chr2:218766780:A:G	218766780	G,G	A,A	1,1	-inf,-inf	inf,inf	2.75018,0.53418	9.54166e-05	0.000190218
3	chr2:218350421:A:G	218350421	NA,G	NA,A	NA,1	NA,inf	NA,inf	NA,0.380374	9.5413e-05	0.000190645
3	chr2:217919757:A:G	217919757	G,G	A,A	1,1	-inf,-inf	inf,inf	1.18572,0.61328	9.53877e-05	0.000190302
3	chr2:218429478:A:G	218429478	NA,G	NA,A	NA,1	NA,-inf	NA,inf	NA,0.411399	9.53658e-05	0.000190498
3	chr2:218051424:G:C	218051424	NA,C	NA,G	NA,1	NA,inf	NA,inf	NA,0.336906	9.53623e-05	0.000190572
3	chr2:217997342:G:A	217997342	A,NA	G,NA	1,NA	inf,NA	inf,NA	0.927413,NA	9.53566e-05	0.000190497
3	chr2:218856229:TAGG:T	218856229	T,NA	TAGG,NA	1,NA	inf,NA	inf,NA	0.820098,NA	9.53197e-05	0.000190403
3	chr2:218735345:T:G	218735345	NA,G	NA,T	NA,1	NA,-inf	NA,inf	NA,0.376721	9.5263e-05	0.000190356
3	chr2:218203443:C:T	218203443	NA,T	NA,C	NA,1	NA,inf	NA,inf	NA,0.350636	9.52558e-05	0.000190342
3	chr2:218379707:G:A	218379707	NA,A	NA,G	NA,1	NA,inf	NA,inf	NA,0.36163	9.5195e-05	0.000190199
3	chr2:218678123:T:A	218678123	NA,A	NA,T	NA,1	NA,-inf	NA,inf	NA,0.351743	9.51614e-05	0.000190159
3	chr2:217938413:G:A	217938413	NA,A	NA,G	NA,1	NA,inf	NA,inf	NA,0.360721	9.51395e-05	0.000190115
3	chr2:218766496:G:A	218766496	A,A	G,G	1,1	-inf,-inf	inf,inf	2.77264,0.510436	9.51159e-05	0.000189622
3	chr2:218729497:C:G	218729497	NA,G	NA,C	NA,1	NA,-inf	NA,inf	NA,0.372992	9.51066e-05	0.000190005
3	chr2:217729643:T:G	217729643	NA,G	NA,T	NA,1	NA,-inf	NA,inf	NA,0.352177	9.50463e-05	0.000189919
3	chr2:219022917:TG:T	219022917	NA,T	NA,TG	NA,1	NA,inf	NA,inf	NA,0.355244	9.50281e-05	0.000189904
3	chr2:218869917:C:T	218869917	NA,T	NA,C	NA,1	NA,inf	NA,inf	NA,0.350379	9.50271e-05	0.000189901
3	chr2:218535841:C:T	218535841	NA,T	NA,C	NA,1	NA,inf	NA,inf	NA,0.389994	9.49872e-05	0.000189777
3	chr2:218730987:T:C	218730987	C,C	T,T	1,1	-inf,-inf	inf,inf	2.7329,0.546582	9.49603e-05	0.000189305
3	chr2:218929880:A:T	218929880	NA,T	NA,A	NA,1	NA,inf	NA,inf	NA,0.350218	9.48745e-05	0.000189596
3	chr2:217950582:C:T	217950582	NA,T	NA,C	NA,1	NA,-inf	NA,inf	NA,0.366729	9.48721e-05	0.00018956
3	chr2:218520088:C:T	218520088	NA,T	NA,C	NA,1	NA,inf	NA,inf	NA,0.348185	9.48583e-05	0.000189551
3	chr2:218755043:T:C	218755043	C,C	T,T	1,1	-inf,-inf	inf,inf	2.72742,0.550462	9.48132e-05	0.000189012
3	chr2:217927394:C:T	217927394	T,NA	C,NA	1,NA	inf,NA	inf,NA	0.642019,NA	9.47626e-05	0.000189353
3	chr2:218762327:G:C	218762327	C,C	G,G	1,1	-inf,-inf	inf,inf	2.73441,0.542812	9.47158e-05	0.000188819
3	chr2:218812578:C:T	218812578	NA,T	NA,C	NA,1	NA,inf	NA,inf	NA,0.379948	9.47034e-05	0.000189179
3	chr2:218551949:T:C	218551949	NA,C	NA,T	NA,1	NA,inf	NA,inf	NA,0.346728	9.46952e-05	0.000189224
3	chr2:218396627:G:A	218396627	NA,A	NA,G	NA,1	NA,-inf	NA,inf	NA,0.363011	9.4689e-05	0.000189203
3	chr2:218530796:C:A	218530796	NA,A	NA,C	NA,1	NA,inf	NA,inf	NA,0.38544	9.46368e-05	0.000189078
3	chr2:217930551:T:C	217930551	NA,C	NA,T	NA,1	NA,-inf	NA,inf	NA,0.357785	9.46186e-05	0.000189058
3	chr2:217832762:G:A	217832762	NA,A	NA,G	NA,1	NA,inf	NA,inf	NA,0.361739	9.45699e-05	0.000188962
3	chr2:218975847:G:C	218975847	NA,C	NA,G	NA,1	NA,inf	NA,inf	NA,0.35007	9.45647e-05	0.000188988
3	chr2:218524801:C:T	218524801	NA,T	NA,C	NA,1	NA,inf	NA,inf	NA,0.366015	9.45512e-05	0.000188957
3	chr2:219116546:T:C	219116546	NA,C	NA,T	NA,1	NA,inf	NA,inf	NA,0.351909	9.45365e-05	0.000188914
3	chr2:218680379:A:T	218680379	NA,T	NA,A	NA,1	NA,inf	NA,inf	NA,0.386242	9.45056e-05	0.000188816
3	chr2:218114032:T:C	218114032	NA,C	NA,T	NA,1	NA,-inf	NA,inf	NA,0.375664	9.44562e-05	0.000188729
3	chr2:218946284:G:A	218946284	NA,A	NA,G	NA,1	NA,inf	NA,inf	NA,0.359159	9.44365e-05	0.000188693
3	chr2:217747798:A:G	217747798	NA,G	NA,A	NA,1	NA,inf	NA,inf	NA,0.351251	9.44195e-05	0.00018867
3	chr2:217987302:A:C	217987302	NA,C	NA,A	NA,1	NA,inf	NA,inf	NA,0.377041	9.44166e-05	0.00018862
3	chr2:219170324:A:G	219170324	NA,G	NA,A	NA,1	NA,inf	NA,inf	NA,0.351987	9.43469e-05	0.000188533
3	chr2:218734193:A:G	218734193	G,NA	A,NA	1,NA	inf,NA	inf,NA	0.868911,NA	9.42679e-05	0.000188532
3	chr2:218471335:G:A	218471335	NA,A	NA,G	NA,1	NA,-inf	NA,inf	NA,0.400333	9.42385e-05	0.000188248
3	chr2:217953453:A:T	217953453	NA,T	NA,A	NA,1	NA,-inf	NA,inf	NA,0.359077	9.42018e-05	0.00018822
3	chr2:217938148:C:G	217938148	NA,G	NA,C	NA,1	NA,-inf	NA,inf	NA,0.331261	9.41098e-05	0.00018804
3	chr2:218423464:G:T	218423464	NA,T	NA,G	NA,1	NA,inf	NA,inf	NA,0.358835	9.40986e-05	0.000188032
3	chr2:218943473:T:C	218943473	NA,C	NA,T	NA,1	NA,-inf	NA,inf	NA,0.355233	9.40876e-05	0.000187953
3	chr2:218344670:A:G	218344670	NA,G	NA,A	NA,1	NA,inf	NA,inf	NA,0.36208	9.40867e-05	0.000187999
3	chr2:218516130:G:A	218516130	NA,A	NA,G	NA,1	NA,inf	NA,inf	NA,0.353291	9.40567e-05	0.000187972
3	chr2:217741226:AG:A	217741226	NA,A	NA,AG	NA,1	NA,-inf	NA,inf	NA,0.343901	9.40406e-05	0.000187909
3	chr2:218775402:T:C	218775402	C,C	T,T	1,1	-inf,-inf	inf,inf	2.72236,0.546475	9.40399e-05	0.000187469
3	chr2:217742237:G:A	217742237	NA,A	NA,G	NA,1	NA,-inf	NA,inf	NA,0.343773	9.40261e-05	0.00018788
3	chr2:219172097:G:A	219172097	NA,A	NA,G	NA,1	NA,-inf	NA,inf	NA,0.360376	9.40207e-05	0.000187828
3	chr2:218409075:T:C	218409075	NA,C	NA,T	NA,1	NA,inf	NA,inf	NA,0.344241	9.40078e-05	0.000187855
3	chr2:218915333:T:C	218915333	NA,C	NA,T	NA,1	NA,inf	NA,inf	NA,0.356089	9.39979e-05	0.000187816
3	chr2:218414948:T:G	218414948	NA,G	NA,T	NA,1	NA,inf	NA,inf	NA,0.358975	9.39357e-05	0.000187693
3	chr2:218276596:T:C	218276596	NA,C	NA,T	NA,1	NA,inf	NA,inf	NA,0.340186	9.39303e-05	0.000187692
3	chr2:219008677:G:A	219008677	NA,A	NA,G	NA,1	NA,-inf	NA,inf	NA,0.338388	9.39279e-05	0.000187654
3	chr2:218727599:G:A	218727599	A,A	G,G	1,1	-inf,-inf	inf,inf	2.75463,0.515511	9.39049e-05	0.000187204
3	chr2:218735712:A:G	218735712	G,G	A,A	1,1	-inf,-inf	inf,inf	2.74338,0.528424	9.38974e-05	0.00018719
3	chr2:218744439:T:G	218744439	G,G	T,T	1,1	-inf,-inf	inf,inf	2.73735,0.533369	9.38551e-05	0.000187104
3	chr2:218950095:C:T	218950095	NA,T	NA,C	NA,1	NA,inf	NA,inf	NA,0.339483	9.38299e-05	0.000187512
3	chr2:218924654:G:A	218924654	NA,A	NA,G	NA,1	NA,inf	NA,inf	NA,0.351554	9.37627e-05	0.000187344
3	chr2:218935339:G:A	218935339	NA,A	NA,G	NA,1	NA,-inf	NA,inf	NA,0.352272	9.37613e-05	0.000187301
3	chr2:218679929:G:A	218679929	NA,A	NA,G	NA,1	NA,inf	NA,inf	NA,0.384411	9.37348e-05	0.00018728
3	chr2:217885330:C:T	217885330	T,NA	C,NA	1,NA	-inf,NA	inf,NA	0.646793,NA	9.37213e-05	0.000187334
3	chr2:219144665:T:C	219144665	NA,C	NA,T	NA,1	NA,-inf	NA,inf	NA,0.343858	9.36887e-05	0.000187164
3	chr2:218879636:T:C	218879636	NA,C	NA,T	NA,1	NA,inf	NA,inf	NA,0.338286	9.3679e-05	0.000187183
3	chr2:218286860:GA:G	218286860	NA,G	NA,GA	NA,1	NA,inf	NA,inf	NA,0.355442	9.36651e-05	0.000187143
3	chr2:218198627:A:G	218198627	NA,G	NA,A	NA,1	NA,-inf	NA,inf	NA,0.332246	9.3658e-05	0.000187157
3	chr2:218939356:G:A	218939356	NA,A	NA,G	NA,1	NA,-inf	NA,inf	NA,0.351019	9.36057e-05	0.00018699
3	chr2:218275739:C:T	218275739	NA,T	NA,C	NA,1	NA,inf	NA,inf	NA,0.337039	9.35717e-05	0.000186976
3	chr2:218276692:C:T	218276692	NA,T	NA,C	NA,1	NA,inf	NA,inf	NA,0.337039	9.35717e-05	0.000186976
3	chr2:217822038:G:T	217822038	NA,T	NA,G	NA,1	NA,-inf	NA,inf	NA,0.346768	9.35258e-05	0.000186876
3	chr2:217849555:C:T	217849555	NA,T	NA,C	NA,1	NA,inf	NA,inf	NA,0.348809	9.34382e-05	0.000186711
3	chr2:218652874:G:A	218652874	NA,A	NA,G	NA,1	NA,inf	NA,inf	NA,0.381528	9.34341e-05	0.000186678
3	chr2:218376379:T:C	218376379	NA,C	NA,T	NA,1	NA,inf	NA,inf	NA,0.346689	9.33667e-05	0.000186553
3	chr2:218730730:CA:C	218730730	NA,C	NA,CA	NA,1	NA,-inf	NA,inf	NA,0.356645	9.32887e-05	0.000186375
3	chr2:217872750:A:T	217872750	NA,T	NA,A	NA,1	NA,-inf	NA,inf	NA,0.34464	9.31303e-05	0.000186071
3	chr2:218937572:A:G	218937572	NA,G	NA,A	NA,1	NA,-inf	NA,inf	NA,0.346548	9.31074e-05	0.000185996
3	chr2:218660298:C:A	218660298	NA,A	NA,C	NA,1	NA,-inf	NA,inf	NA,0.319127	9.30752e-05	0.00018597
3	chr2:217960161:C:T	217960161	NA,T	NA,C	NA,1	NA,-inf	NA,inf	NA,0.337506	9.30741e-05	0.000185978
3	chr2:218756186:C:T	218756186	T,T	C,C	1,1	-inf,-inf	inf,inf	2.73552,0.528689	9.30696e-05	0.000185539
3	chr2:219129312:T:C	219129312	NA,C	NA,T	NA,1	NA,-inf	NA,inf	NA,0.341653	9.30612e-05	0.000185937
3	chr2:217737359:A:G	217737359	NA,G	NA,A	NA,1	NA,inf	NA,inf	NA,0.338196	9.30298e-05	0.000185899
3	chr2:217872751:G:T	217872751	NA,T	NA,G	NA,1	NA,-inf	NA,inf	NA,0.3437	9.30265e-05	0.000185863
3	chr2:219106118:A:T	219106118	NA,T	NA,A	NA,1	NA,inf	NA,inf	NA,0.338213	9.30072e-05	0.000185857
3	chr2:218772180:T:C	218772180	C,C	T,T	1,1	-inf,-inf	inf,inf	2.75475,0.509789	9.2999e-05	0.000185401
3	chr2:217859922:T:C	217859922	NA,C	NA,T	NA,1	NA,inf	NA,inf	NA,0.348216	9.29358e-05	0.000185702
3	chr2:218949283:T:C	218949283	NA,C	NA,T	NA,1	NA,inf	NA,inf	NA,0.330645	9.28529e-05	0.000185559
3	chr2:218351605:T:C	218351605	NA,C	NA,T	NA,1	NA,inf	NA,inf	NA,0.351133	9.28425e-05	0.000185513
3	chr2:217906060:A:G	217906060	G,G	A,A	1,1	-inf,inf	inf,inf	0.573686,1.20741	9.28275e-05	0.000185441
3	chr2:218528579:C:T	218528579	NA,T	NA,C	NA,1	NA,inf	NA,inf	NA,0.347484	9.27696e-05	0.000185364
3	chr2:217736180:C:T	217736180	NA,T	NA,C	NA,1	NA,-inf	NA,inf	NA,0.332501	9.27418e-05	0.000185308
3	chr2:218020554:G:C	218020554	NA,C	NA,G	NA,1	NA,-inf	NA,inf	NA,0.312296	9.27192e-05	0.00018528
3	chr2:218069710:G:A	218069710	NA,A	NA,G	NA,1	NA,-inf	NA,inf	NA,0.33325	9.26174e-05	0.000185071
3	chr2:218879588:A:T	218879588	NA,T	NA,A	NA,1	NA,-inf	NA,inf	NA,0.340418	9.2612e-05	0.000185041
3	chr2:217888233:A:G	217888233	NA,G	NA,A	NA,1	NA,inf	NA,inf	NA,0.336016	9.25441e-05	0.000184913
3	chr2:217737848:T:C	217737848	NA,C	NA,T	NA,1	NA,inf	NA,inf	NA,0.334777	9.25321e-05	0.000184899
3	chr2:219159222:G:C	219159222	NA,C	NA,G	NA,1	NA,-inf	NA,inf	NA,0.325751	9.25268e-05	0.000184879
3	chr2:217778666:G:A	217778666	NA,A	NA,G	NA,1	NA,-inf	NA,inf	NA,0.334592	9.25166e-05	0.000184855
3	chr2:217943092:G:A	217943092	NA,A	NA,G	NA,1	NA,-inf	NA,inf	NA,0.339588	9.25008e-05	0.000184827
3	chr2:218767885:TA:T	218767885	T,T	TA,TA	1,1	-inf,-inf	inf,inf	2.73419,0.525782	9.24949e-05	0.000184394
3	chr2:218914478:G:A	218914478	NA,A	NA,G	NA,1	NA,inf	NA,inf	NA,0.342482	9.24946e-05	0.00018481
3	chr2:218283930:A:G	218283930	NA,G	NA,A	NA,1	NA,-inf	NA,inf	NA,0.332571	9.24883e-05	0.000184807
3	chr2:218768026:A:C	218768026	C,C	A,A	1,1	-inf,-inf	inf,inf	2.76404,0.495048	9.24653e-05	0.000184344
3	chr2:218816439:C:T	218816439	NA,T	NA,C	NA,1	NA,inf	NA,inf	NA,0.336029	9.24185e-05	0.000184677
3	chr2:218932884:C:T	218932884	NA,T	NA,C	NA,1	NA,inf	NA,inf	NA,0.326644	9.24105e-05	0.000184675
3	chr2:218946211:T:A	218946211	NA,A	NA,T	NA,1	NA,-inf	NA,inf	NA,0.330193	9.23211e-05	0.000184441
3	chr2:218014507:T:C	218014507	NA,C	NA,T	NA,1	NA,inf	NA,inf	NA,0.314188	9.23011e-05	0.000184455
3	chr2:218604621:C:T	218604621	NA,T	NA,C	NA,1	NA,inf	NA,inf	NA,0.370621	9.23004e-05	0.000184413
3	chr2:219044306:G:A	219044306	NA,A	NA,G	NA,1	NA,inf	NA,inf	NA,0.328791	9.22703e-05	0.000184384
3	chr2:218732462:T:C	218732462	C,C	T,T	1,1	-inf,-inf	inf,inf	2.7302,0.527354	9.22701e-05	0.000183945
3	chr2:218780566:T:C	218780566	NA,C	NA,T	NA,1	NA,inf	NA,inf	NA,0.369183	9.22386e-05	0.000184293
3	chr2:218672201:C:G	218672201	NA,G	NA,C	NA,1	NA,inf	NA,inf	NA,0.370397	9.22276e-05	0.000184267
3	chr2:218861348:T:C	218861348	NA,C	NA,T	NA,1	NA,inf	NA,inf	NA,0.339638	9.22183e-05	0.000184261
3	chr2:217822003:C:G	217822003	NA,G	NA,C	NA,1	NA,inf	NA,inf	NA,0.33314	9.22146e-05	0.000184263
3	chr2:217846495:G:T	217846495	NA,T	NA,G	NA,1	NA,inf	NA,inf	NA,0.328803	9.22038e-05	0.000184241
3	chr2:218907595:G:T	218907595	NA,T	NA,G	NA,1	NA,inf	NA,inf	NA,0.339924	9.2202e-05	0.000184228
3	chr2:217737646:G:A	217737646	NA,A	NA,G	NA,1	NA,inf	NA,inf	NA,0.330305	9.21591e-05	0.000184159
3	chr2:218027905:T:C	218027905	NA,C	NA,T	NA,1	NA,inf	NA,inf	NA,0.3209	9.21573e-05	0.000184156
3	chr2:218929699:A:G	218929699	NA,G	NA,A	NA,1	NA,inf	NA,inf	NA,0.323735	9.20906e-05	0.000184035
3	chr2:218091333:C:T	218091333	T,T	C,C	1,1	inf,inf	inf,inf	0.0860091,1.60058	9.20884e-05	0.000183672
3	chr2:217884018:C:T	217884018	NA,T	NA,C	NA,1	NA,inf	NA,inf	NA,0.347168	9.20723e-05	0.00018397
3	chr2:218830620:C:T	218830620	NA,T	NA,C	NA,1	NA,inf	NA,inf	NA,0.349727	9.19663e-05	0.000183757
3	chr2:218991275:T:C	218991275	NA,C	NA,T	NA,1	NA,-inf	NA,inf	NA,0.338191	9.19511e-05	0.00018373
3	chr2:218513508:C:A	218513508	NA,A	NA,C	NA,1	NA,inf	NA,inf	NA,0.322168	9.19195e-05	0.000183678
3	chr2:217965962:G:A	217965962	A,A	G,G	1,1	-inf,-inf	inf,inf	0.516488,1.06185	9.1882e-05	0.000183588
3	chr2:218193659:C:T	218193659	NA,T	NA,C	NA,1	NA,-inf	NA,inf	NA,0.345162	9.18687e-05	0.000183555
3	chr2:219165095:A:G	219165095	NA,G	NA,A	NA,1	NA,inf	NA,inf	NA,0.32994	9.18636e-05	0.000183571
3	chr2:218929869:G:A	218929869	NA,A	NA,G	NA,1	NA,-inf	NA,inf	NA,0.334483	9.17948e-05	0.000183375
3	chr2:218950665:A:C	218950665	NA,C	NA,A	NA,1	NA,inf	NA,inf	NA,0.321413	9.17828e-05	0.00018342
3	chr2:218740847:C:T	218740847	NA,T	NA,C	NA,1	NA,-inf	NA,inf	NA,0.348956	9.17819e-05	0.000183373
3	chr2:217850949:C:T	217850949	NA,T	NA,C	NA,1	NA,-inf	NA,inf	NA,0.323224	9.17773e-05	0.000183379
3	chr2:217841437:C:T	217841437	NA,T	NA,C	NA,1	NA,inf	NA,inf	NA,0.33528	9.16982e-05	0.000183233
3	chr2:218905235:G:A	218905235	NA,A	NA,G	NA,1	NA,inf	NA,inf	NA,0.334312	9.16529e-05	0.000183129
3	chr2:218906756:G:A	218906756	NA,A	NA,G	NA,1	NA,inf	NA,inf	NA,0.334339	9.16201e-05	0.000183065
3	chr2:218740395:G:A	218740395	A,A	G,G	1,1	-inf,-inf	inf,inf	2.70515,0.543683	9.16152e-05	0.000182641
3	chr2:218885201:G:A	218885201	A,NA	G,NA	1,NA	-inf,NA	inf,NA	0.533964,NA	9.15999e-05	0.000183245
3	chr2:218767565:C:T	218767565	T,T	C,C	1,1	-inf,-inf	inf,inf	2.74281,0.510277	9.15747e-05	0.000182563
3	chr2:217923541:A:G	217923541	G,NA	A,NA	1,NA	-inf,NA	inf,NA	0.650109,NA	9.15685e-05	0.000182933
3	chr2:218475991:C:T	218475991	NA,T	NA,C	NA,1	NA,inf	NA,inf	NA,0.347017	9.15643e-05	0.000182956
3	chr2:217909553:C:A	217909553	NA,A	NA,C	NA,1	NA,-inf	NA,inf	NA,0.340603	9.15358e-05	0.000182882
3	chr2:217936003:T:C	217936003	NA,C	NA,T	NA,1	NA,inf	NA,inf	NA,0.328658	9.15184e-05	0.00018286
3	chr2:219118027:C:G	219118027	NA,G	NA,C	NA,1	NA,inf	NA,inf	NA,0.3232	9.14443e-05	0.000182734
3	chr2:219091198:C:T	219091198	NA,T	NA,C	NA,1	NA,inf	NA,inf	NA,0.3232	9.14443e-05	0.000182734
3	chr2:218896222:A:G	218896222	NA,G	NA,A	NA,1	NA,inf	NA,inf	NA,0.316241	9.14433e-05	0.000182715
3	chr2:219002940:C:T	219002940	NA,T	NA,C	NA,1	NA,-inf	NA,inf	NA,0.330836	9.14364e-05	0.000182689
3	chr2:219001876:C:T	219001876	NA,T	NA,C	NA,1	NA,-inf	NA,inf	NA,0.330836	9.14364e-05	0.000182689
3	chr2:218916763:T:C	218916763	NA,C	NA,T	NA,1	NA,inf	NA,inf	NA,0.332632	9.14321e-05	0.000182687
3	chr2:217966933:C:G	217966933	NA,G	NA,C	NA,1	NA,inf	NA,inf	NA,0.340582	9.14316e-05	0.00018267
3	chr2:219095830:A:G	219095830	NA,G	NA,A	NA,1	NA,inf	NA,inf	NA,0.322975	9.142e-05	0.000182685
3	chr2:218540138:T:C	218540138	NA,C	NA,T	NA,1	NA,-inf	NA,inf	NA,0.380719	9.14036e-05	0.00018259
3	chr2:218756194:G:A	218756194	NA,A	NA,G	NA,1	NA,-inf	NA,inf	NA,0.338867	9.13674e-05	0.000182538
3	chr2:217927637:G:T	217927637	NA,T	NA,G	NA,1	NA,inf	NA,inf	NA,0.333958	9.13603e-05	0.00018256
3	chr2:218916020:C:T	218916020	NA,T	NA,C	NA,1	NA,inf	NA,inf	NA,0.331836	9.13477e-05	0.000182519
3	chr2:218587051:T:C	218587051	NA,C	NA,T	NA,1	NA,-inf	NA,inf	NA,0.311146	9.1201e-05	0.000182212
3	chr2:217763148:A:T	217763148	NA,T	NA,A	NA,1	NA,inf	NA,inf	NA,0.329456	9.11824e-05	0.000182202
3	chr2:219001807:C:A	219001807	NA,A	NA,C	NA,1	NA,-inf	NA,inf	NA,0.328124	9.11493e-05	0.000182115
3	chr2:218909527:A:G	218909527	NA,G	NA,A	NA,1	NA,inf	NA,inf	NA,0.329848	9.11376e-05	0.000182113
3	chr2:217982295:A:G	217982295	NA,G	NA,A	NA,1	NA,-inf	NA,inf	NA,0.324516	9.11288e-05	0.000182089
```
