## Supplementary material for "Characterization of shared and ancestry-specific signals driving complex traits using multi-ancestry fine-mapping": susiex_nc3.cs80.snp

```
BP	SNP	PIP(CS1)	LogBF(CS1,Pop1)	LogBF(CS1,Pop2)	PIP(CS2)	LogBF(CS2,Pop1)	LogBF(CS2,Pop2)	PIP(CS3)	LogBF(CS3,Pop1)	LogBF(CS3,Pop2)
217729520	chr2:217729520:T:C	3.82454e-07	-1.87103e-10	0.56624	0.00046373	-1.87103e-10	0.56002	0.00046465	-1.87103e-10	0.55944
217729643	chr2:217729643:T:G	7.79828e-08	-1.87103e-10	-1.02388	9.48039e-05	-1.87103e-10	-1.02747	9.50463e-05	-1.87103e-10	-1.02748
217729848	chr2:217729848:G:A	2.96609e-07	-1.87103e-10	0.312047	0.000359624	-1.87103e-10	0.305777	0.000360354	-1.87103e-10	0.305242
217730855	chr2:217730855:G:A	8.3793e-08	-1.87103e-10	-0.952019	0.000101855	-1.87103e-10	-0.955729	0.000102116	-1.87103e-10	-0.955734
217731044	chr2:217731044:G:T	7.17575e-08	-1.87103e-10	-1.10708	8.74526e-05	-1.87103e-10	-1.10819	8.76805e-05	-1.87103e-10	-1.10814
217731393	chr2:217731393:T:G	3.60735e-08	-1.19802	-0.596791	5.04118e-05	-1.06459	-0.594462	5.05025e-05	-1.06493	-0.594891
217731441	chr2:217731441:G:A	9.70668e-08	-1.87103e-10	-0.804969	0.000120223	-1.87103e-10	-0.789932	0.000120524	-1.87103e-10	-0.789996
217732096	chr2:217732096:G:C	1.90956e-07	-1.87103e-10	-0.128328	0.000234117	-1.87103e-10	-0.123461	0.00023475	-1.87103e-10	-0.123323
217732468	chr2:217732468:C:T	1.65036e-08	-1.64151	-0.935282	2.18278e-05	-1.5561	-0.939999	2.18758e-05	-1.55664	-0.939827
217732855	chr2:217732855:G:C	1.91131e-07	-1.87103e-10	-0.127411	0.00023432	-1.87103e-10	-0.122593	0.000234953	-1.87103e-10	-0.122458
217733109	chr2:217733109:G:A	8.67973e-08	-1.87103e-10	-0.916793	0.000106229	-1.87103e-10	-0.913687	0.000106507	-1.87103e-10	-0.913635
217733338	chr2:217733338:G:A	7.36023e-08	-1.87103e-10	-1.08169	8.9609e-05	-1.87103e-10	-1.08383	8.9835e-05	-1.87103e-10	-1.08387
217733479	chr2:217733479:T:A	2.50613e-08	-1.34435	-0.814697	3.11231e-05	-1.3296	-0.811729	3.12052e-05	-1.32913	-0.812134
217733515	chr2:217733515:C:G	1.73194e-07	-1.87103e-10	-0.225959	0.000212302	-1.87103e-10	-0.221273	0.000212874	-1.87103e-10	-0.221142
217733688	chr2:217733688:G:A	7.13042e-08	-1.87103e-10	-1.11341	8.68634e-05	-1.87103e-10	-1.11495	8.70828e-05	-1.87103e-10	-1.11498
217733778	chr2:217733778:A:G	7.29524e-08	-1.87103e-10	-1.09056	8.89051e-05	-1.87103e-10	-1.09171	8.91369e-05	-1.87103e-10	-1.09167
217734011	chr2:217734011:C:G	2.59642e-08	-1.33441	-0.789244	3.22453e-05	-1.31978	-0.786132	3.23302e-05	-1.3193	-0.786546
217734226	chr2:217734226:G:A	1.48026e-08	-1.51478	-1.17079	2.06116e-05	-1.38437	-1.16905	2.06464e-05	-1.38507	-1.16924
217735032	chr2:217735032:T:G	7.14749e-08	-1.87103e-10	-1.11102	8.69707e-05	-1.87103e-10	-1.11371	8.71933e-05	-1.87103e-10	-1.11372
217735497	chr2:217735497:C:T	1.30671e-07	-0.979682	0.471994	0.000185734	-0.835454	0.480487	0.00018606	-0.835646	0.479871
217735739	chr2:217735739:T:C	2.6997e-08	-1.05088	-1.03377	3.34984e-05	-1.03026	-1.03753	3.35787e-05	-1.03022	-1.03774
217736180	chr2:217736180:C:T	7.56445e-08	-1.87103e-10	-1.05432	9.24987e-05	-1.87103e-10	-1.05209	9.27418e-05	-1.87103e-10	-1.05203
217736328	chr2:217736328:T:TA	9.80909e-09	-1.81453	-1.28253	1.20149e-05	-1.81133	-1.2818	1.20452e-05	-1.81136	-1.28181
217736335	chr2:217736335:C:T	5.93471e-08	-1.87103e-10	-1.29697	7.24294e-05	-1.87103e-10	-1.29667	7.26151e-05	-1.87103e-10	-1.29667
217736528	chr2:217736528:C:T	7.97189e-08	-1.00186	-3.15521e-10	9.05437e-05	-1.07345	-3.15521e-10	9.08211e-05	-1.07295	-3.15521e-10
217736581	chr2:217736581:T:C	2.17473e-07	-1.87103e-10	0.00170469	0.000263494	-1.87103e-10	-0.00525217	0.000264047	-1.87103e-10	-0.00571716
217736829	chr2:217736829:A:G	1.85361e-08	-1.15619	-1.30446	2.57321e-05	-1.02716	-1.30439	2.57894e-05	-1.02749	-1.30439
217736962	chr2:217736962:G:A	6.66219e-08	-1.87103e-10	-1.18134	8.14087e-05	-1.87103e-10	-1.1798	8.16214e-05	-1.87103e-10	-1.17975
217737042	chr2:217737042:G:C	7.02292e-08	-1.87103e-10	-1.1286	8.57686e-05	-1.87103e-10	-1.12763	8.5986e-05	-1.87103e-10	-1.12766
217737216	chr2:217737216:T:C	5.99111e-08	-1.87103e-10	-1.28751	7.30694e-05	-1.87103e-10	-1.28787	7.32546e-05	-1.87103e-10	-1.2879
217737359	chr2:217737359:A:G	7.57845e-08	-1.87103e-10	-1.05247	9.28021e-05	-1.87103e-10	-1.04881	9.30298e-05	-1.87103e-10	-1.04892
217737374	chr2:217737374:G:T	2.11829e-08	-1.02309	-1.30409	2.97331e-05	-0.883028	-1.30399	2.97985e-05	-0.883386	-1.304
217737410	chr2:217737410:T:C	2.20316e-08	-1.15009	-1.13779	3.08279e-05	-1.01507	-1.13579	3.08917e-05	-1.01547	-1.13589
217737411	chr2:217737411:G:A	6.79804e-08	-1.16115	-3.15521e-10	8.97434e-05	-1.08233	-3.15521e-10	9.00159e-05	-1.08186	-3.15521e-10
217737428	chr2:217737428:G:A	1.00636e-08	-1.78343	-1.28801	1.24289e-05	-1.77123	-1.28803	1.2459e-05	-1.77139	-1.28802
217737646	chr2:217737646:G:A	7.50757e-08	-1.87103e-10	-1.06187	9.19334e-05	-1.87103e-10	-1.05822	9.21591e-05	-1.87103e-10	-1.05833
217737683	chr2:217737683:C:T	9.87183e-09	-1.79368	-1.297	1.21718e-05	-1.78313	-1.29703	1.22015e-05	-1.78326	-1.29702
217737848	chr2:217737848:T:C	7.58162e-08	-1.87103e-10	-1.05206	9.22995e-05	-1.87103e-10	-1.05424	9.25321e-05	-1.87103e-10	-1.05429
217737894	chr2:217737894:C:A	1.85588e-08	-1.61283	-0.846591	2.46828e-05	-1.52198	-0.851196	2.47366e-05	-1.52256	-0.851001
217737918	chr2:217737918:A:T	2.12488e-08	-1.32336	-1.00071	2.94225e-05	-1.2009	-0.996625	2.94826e-05	-1.2013	-0.996741
217738074	chr2:217738074:C:A	1.47963e-08	-1.53464	-1.15135	1.99758e-05	-1.43376	-1.151	2.00173e-05	-1.43418	-1.15106
217738268	chr2:217738268:C:T	6.9935e-08	-1.87103e-10	-1.1328	8.57376e-05	-1.87103e-10	-1.12799	8.59536e-05	-1.87103e-10	-1.12804
217738810	chr2:217738810:T:C	7.1369e-08	-1.87103e-10	-1.11251	8.75519e-05	-1.87103e-10	-1.10705	8.7772e-05	-1.87103e-10	-1.1071
217738821	chr2:217738821:T:G	7.19744e-08	-1.87103e-10	-1.10406	8.8305e-05	-1.87103e-10	-1.09849	8.85269e-05	-1.87103e-10	-1.09854
217739076	chr2:217739076:G:C	1.80151e-08	-1.188	-1.30116	2.49182e-05	-1.0622	-1.30148	2.49746e-05	-1.06252	-1.30147
217739633	chr2:217739633:G:A	1.33836e-08	-1.79953	-0.986809	1.63273e-05	-1.80448	-0.981968	1.63633e-05	-1.80452	-0.982276
217740264	chr2:217740264:C:T	1.25404e-08	-1.6971	-1.15432	1.42503e-05	-1.75883	-1.16367	1.42863e-05	-1.75895	-1.16359
217740487	chr2:217740487:C:T	8.53295e-08	-1.87103e-10	-0.933848	0.000104079	-1.87103e-10	-0.934134	0.000104351	-1.87103e-10	-0.934079
217740670	chr2:217740670:C:T	6.11757e-08	-1.87103e-10	-1.26662	7.4529e-05	-1.87103e-10	-1.26809	7.47225e-05	-1.87103e-10	-1.26806
217740775	chr2:217740775:G:A	1.68124e-08	-1.3575	-1.20075	2.30571e-05	-1.24059	-1.20072	2.31033e-05	-1.24109	-1.20078
217740806	chr2:217740806:G:A	1.86034e-08	-1.61044	-0.846591	2.47712e-05	-1.51841	-0.851196	2.48252e-05	-1.51898	-0.851001
217740989	chr2:217740989:G:A	1.74694e-08	-1.3276	-1.19231	2.40525e-05	-1.20676	-1.19229	2.41004e-05	-1.20727	-1.19234
217741118	chr2:217741118:T:C	1.69477e-08	-1.37223	-1.17801	2.32102e-05	-1.25675	-1.17794	2.32569e-05	-1.25724	-1.178
217741215	chr2:217741215:T:G	5.89577e-08	-1.87103e-10	-1.30355	7.19275e-05	-1.87103e-10	-1.30362	7.21122e-05	-1.87103e-10	-1.30362
217741226	chr2:217741226:AG:A	7.70931e-08	-1.87103e-10	-1.03535	9.38002e-05	-1.87103e-10	-1.03812	9.40406e-05	-1.87103e-10	-1.03812
217741281	chr2:217741281:G:A	3.38418e-08	-1.07378	-0.784894	4.75319e-05	-0.934083	-0.783798	4.76198e-05	-0.93444	-0.784156
217741380	chr2:217741380:C:A	6.42266e-08	-1.87103e-10	-1.21795	7.86629e-05	-1.87103e-10	-1.21411	7.88607e-05	-1.87103e-10	-1.21416
217741504	chr2:217741504:A:T	1.69449e-08	-1.27219	-1.27821	2.34021e-05	-1.1491	-1.27736	2.34531e-05	-1.14944	-1.2774
217741972	chr2:217741972:AG:A	8.53151e-08	-1.87103e-10	-0.934017	0.000104061	-1.87103e-10	-0.934304	0.000104334	-1.87103e-10	-0.934249
217741993	chr2:217741993:G:A	5.96698e-08	-1.87103e-10	-1.29154	7.27984e-05	-1.87103e-10	-1.29159	7.29863e-05	-1.87103e-10	-1.29157
217742237	chr2:217742237:G:A	7.70808e-08	-1.87103e-10	-1.03551	9.37857e-05	-1.87103e-10	-1.03827	9.40261e-05	-1.87103e-10	-1.03827
217742512	chr2:217742512:G:A	1.79668e-07	-1.87103e-10	-0.189259	0.000217518	-1.87103e-10	-0.196999	0.000218094	-1.87103e-10	-0.19692
217742887	chr2:217742887:G:A	2.35421e-07	-1.87103e-10	0.0810059	0.000289306	-1.87103e-10	0.0882023	0.00029009	-1.87103e-10	0.0883467
217743402	chr2:217743402:C:T	8.05963e-08	-1.87103e-10	-0.990915	9.8296e-05	-1.87103e-10	-0.991299	9.85529e-05	-1.87103e-10	-0.991251
217743583	chr2:217743583:T:C	6.44948e-08	-1.87103e-10	-1.21378	7.91822e-05	-1.87103e-10	-1.20753	7.93833e-05	-1.87103e-10	-1.20756
217744010	chr2:217744010:A:G	9.76399e-09	-1.81749	-1.28418	1.19419e-05	-1.81213	-1.2871	1.19734e-05	-1.81209	-1.28707
217744040	chr2:217744040:C:A	3.09146e-08	-1.31165	-0.637487	4.27296e-05	-1.18901	-0.635386	4.28087e-05	-1.18932	-0.635779
217744379	chr2:217744379:A:G	5.89578e-08	-1.87103e-10	-1.30355	7.19496e-05	-1.87103e-10	-1.30332	7.21341e-05	-1.87103e-10	-1.30332
217744771	chr2:217744771:A:C	2.04741e-07	-1.87103e-10	-0.0586212	0.000251521	-1.87103e-10	-0.0517554	0.000252201	-1.87103e-10	-0.0516191
217745212	chr2:217745212:C:A	7.25215e-08	-1.87103e-10	-1.09649	8.89671e-05	-1.87103e-10	-1.09102	8.91901e-05	-1.87103e-10	-1.09107
217745530	chr2:217745530:G:A	2.98678e-08	-1.18725	-0.796333	4.1658e-05	-1.05481	-0.794978	4.17367e-05	-1.05513	-0.795329
217745861	chr2:217745861:C:A	4.45326e-08	-1.58415	-3.15521e-10	5.8487e-05	-1.51048	-3.15521e-10	5.86149e-05	-1.51085	-3.15521e-10
217745996	chr2:217745996:C:A	8.91019e-08	-1.87103e-10	-0.890588	0.000108942	-1.87103e-10	-0.888466	0.000109232	-1.87103e-10	-0.888374
217746270	chr2:217746270:C:T	1.5338e-08	-1.71503	-0.935003	1.73371e-05	-1.7745	-0.951927	1.73854e-05	-1.7746	-0.951617
217746492	chr2:217746492:G:A	9.68301e-08	-1.87103e-10	-0.807411	0.000117692	-1.87103e-10	-0.811209	0.000117995	-1.87103e-10	-0.811204
217746743	chr2:217746743:C:T	6.40622e-08	-1.87103e-10	-1.22051	7.81946e-05	-1.87103e-10	-1.22008	7.83931e-05	-1.87103e-10	-1.22011
217746760	chr2:217746760:G:T	1.83873e-08	-1.4082	-1.06051	2.60582e-05	-1.26078	-1.05817	2.60983e-05	-1.26156	-1.05841
217747195	chr2:217747195:G:A	2.16211e-07	-1.87103e-10	-0.00411167	0.0002617	-1.87103e-10	-0.0120821	0.00026225	-1.87103e-10	-0.0125449
217747285	chr2:217747285:G:A	1.80676e-08	-1.49563	-0.990618	2.43825e-05	-1.39011	-0.995307	2.44319e-05	-1.39079	-0.995164
217747395	chr2:217747395:G:T	1.93453e-08	-1.15503	-1.26289	2.68417e-05	-1.02689	-1.26244	2.68987e-05	-1.02737	-1.2624
217747734	chr2:217747734:G:A	1.5281e-08	-1.52153	-1.13223	2.0679e-05	-1.41833	-1.13184	2.07218e-05	-1.41875	-1.1319
217747798	chr2:217747798:A:G	7.73655e-08	-1.87103e-10	-1.03183	9.41821e-05	-1.87103e-10	-1.03405	9.44195e-05	-1.87103e-10	-1.0341
217747811	chr2:217747811:T:C	6.91381e-08	-1.87103e-10	-1.14426	8.50295e-05	-1.87103e-10	-1.13628	8.52445e-05	-1.87103e-10	-1.13632
217747911	chr2:217747911:G:A	5.89546e-08	-1.87103e-10	-1.3036	7.19434e-05	-1.87103e-10	-1.3034	7.21279e-05	-1.87103e-10	-1.3034
217748301	chr2:217748301:C:T	1.52915e-08	-1.53282	-1.12025	2.06567e-05	-1.43139	-1.11985	2.06995e-05	-1.43181	-1.11992
217748422	chr2:217748422:T:C	6.85742e-08	-1.87103e-10	-1.15245	8.40842e-05	-1.87103e-10	-1.14746	8.42961e-05	-1.87103e-10	-1.14751
217748428	chr2:217748428:A:G	2.01541e-07	-1.87103e-10	-0.0743739	0.00024729	-1.87103e-10	-0.0687197	0.000247954	-1.87103e-10	-0.068601
217748744	chr2:217748744:C:T	4.55037e-08	-1.56258	-3.15521e-10	5.44516e-05	-1.58197	-3.15521e-10	5.45997e-05	-1.58182	-3.15521e-10
217748980	chr2:217748980:C:T	9.64712e-08	-1.87103e-10	-0.811124	0.00011764	-1.87103e-10	-0.811653	0.000117949	-1.87103e-10	-0.811596
217749275	chr2:217749275:G:A	3.32031e-08	-1.10342	-0.774303	4.6361e-05	-0.970013	-0.772811	4.64474e-05	-0.970358	-0.773166
217749682	chr2:217749682:T:C	1.99614e-07	-1.87103e-10	-0.0839829	0.000244909	-1.87103e-10	-0.0783938	0.000245567	-1.87103e-10	-0.0782749
217749830	chr2:217749830:T:C	1.01653e-07	-1.87103e-10	-0.758804	0.000123967	-1.87103e-10	-0.759268	0.000124292	-1.87103e-10	-0.759209
217750009	chr2:217750009:G:T	6.12763e-08	-1.87103e-10	-1.26498	7.48e-05	-1.87103e-10	-1.26446	7.49939e-05	-1.87103e-10	-1.26444
217750029	chr2:217750029:T:C	5.91004e-08	-1.87103e-10	-1.30113	7.21342e-05	-1.87103e-10	-1.30075	7.23191e-05	-1.87103e-10	-1.30076
217750788	chr2:217750788:G:A	3.91861e-08	-0.937941	-0.774105	5.49879e-05	-0.799351	-0.772818	5.51024e-05	-0.799473	-0.773178
217750868	chr2:217750868:C:T	1.91638e-08	-1.13271	-1.29463	2.52771e-05	-1.05465	-1.29473	2.53269e-05	-1.05525	-1.29473
217751144	chr2:217751144:C:T	8.5136e-08	-1.87103e-10	-0.936119	0.000104216	-1.87103e-10	-0.932818	0.000104488	-1.87103e-10	-0.932769
217751319	chr2:217751319:G:A	5.8896e-08	-1.87103e-10	-1.3046	7.18701e-05	-1.87103e-10	-1.30442	7.20545e-05	-1.87103e-10	-1.30442
217751752	chr2:217751752:A:G	6.07225e-08	-1.87103e-10	-1.27405	7.41248e-05	-1.87103e-10	-1.27353	7.43166e-05	-1.87103e-10	-1.27351
217752556	chr2:217752556:GT:G	2.2158e-08	-1.05593	-1.22625	2.48245e-05	-1.13873	-1.22872	2.4883e-05	-1.13882	-1.22884
217752899	chr2:217752899:G:A	2.98752e-08	-1.16989	-0.813445	3.60307e-05	-1.18845	-0.806461	3.61307e-05	-1.18829	-0.806416
217752903	chr2:217752903:G:C	2.04649e-08	-1.47526	-0.886398	2.48394e-05	-1.48638	-0.880472	2.49011e-05	-1.4865	-0.88043
217753258	chr2:217753258:T:G	9.69857e-08	-1.87103e-10	-0.805805	0.000119075	-1.87103e-10	-0.799532	0.00011937	-1.87103e-10	-0.799619
217753430	chr2:217753430:G:A	9.00475e-08	-1.87103e-10	-0.880032	0.000110624	-1.87103e-10	-0.873142	0.000110924	-1.87103e-10	-0.872997
217753851	chr2:217753851:T:C	2.53619e-08	-0.986764	-1.16036	2.79661e-05	-1.08708	-1.16121	2.80648e-05	-1.0862	-1.16113
217754092	chr2:217754092:T:C	1.36052e-08	-1.51738	-1.25254	1.66439e-05	-1.51779	-1.24945	1.66925e-05	-1.5174	-1.24949
217754183	chr2:217754183:A:C	1.63817e-08	-1.50835	-1.07585	2.13964e-05	-1.43635	-1.07971	2.14612e-05	-1.43596	-1.07964
217754469	chr2:217754469:T:C	9.50058e-08	-1.87103e-10	-0.826431	0.000115853	-1.87103e-10	-0.826957	0.00011616	-1.87103e-10	-0.826873
217754556	chr2:217754556:A:T	8.47866e-08	-1.87103e-10	-0.940231	0.000103985	-1.87103e-10	-0.935039	0.000104244	-1.87103e-10	-0.935114
217755178	chr2:217755178:C:G	2.0872e-08	-1.10532	-1.23664	2.56125e-05	-1.10165	-1.23455	2.56492e-05	-1.10279	-1.23454
217755438	chr2:217755438:G:A	2.54501e-08	-0.935014	-1.20863	3.1413e-05	-0.923471	-1.20859	3.15204e-05	-0.922736	-1.20847
217755463	chr2:217755463:G:A	3.74437e-08	-0.510546	-1.24698	4.59852e-05	-0.505912	-1.24505	4.61455e-05	-0.504947	-1.2451
217755546	chr2:217755546:T:C	5.96669e-08	-1.87103e-10	-1.29159	7.28834e-05	-1.87103e-10	-1.29042	7.30738e-05	-1.87103e-10	-1.29037
217755679	chr2:217755679:CTT:C	1.66042e-08	-1.77645	-0.794263	2.11305e-05	-1.7375	-0.791063	2.11679e-05	-1.7379	-0.791457
217755778	chr2:217755778:C:T	2.15439e-07	-1.87103e-10	-0.00769076	0.000261362	-1.87103e-10	-0.0133768	0.000262087	-1.87103e-10	-0.0131671
217755829	chr2:217755829:C:T	2.60304e-08	-0.829482	-1.29162	3.24277e-05	-0.808503	-1.29177	3.25375e-05	-0.807726	-1.29172
217755975	chr2:217755975:A:G	6.17835e-08	-1.87103e-10	-1.25673	7.53637e-05	-1.87103e-10	-1.25696	7.55552e-05	-1.87103e-10	-1.25698
217756076	chr2:217756076:T:C	6.08498e-08	-1.87103e-10	-1.27196	7.43362e-05	-1.87103e-10	-1.27068	7.45288e-05	-1.87103e-10	-1.27066
217756083	chr2:217756083:C:G	2.07492e-07	-1.87103e-10	-0.0452773	0.000251757	-1.87103e-10	-0.050816	0.000252455	-1.87103e-10	-0.0506102
217756249	chr2:217756249:A:G	5.96548e-08	-1.87103e-10	-1.29179	7.27247e-05	-1.87103e-10	-1.2926	7.29125e-05	-1.87103e-10	-1.29258
217756393	chr2:217756393:T:C	6.06064e-08	-1.27597	-3.15521e-10	6.89796e-05	-1.34547	-3.15521e-10	6.91344e-05	-1.34579	-3.15521e-10
217756535	chr2:217756535:C:T	3.78719e-08	-1.74616	-3.15521e-10	4.43423e-05	-1.78734	-3.15521e-10	4.44617e-05	-1.78722	-3.15521e-10
217756664	chr2:217756664:C:T	3.83787e-08	-1.73287	-3.15521e-10	4.47303e-05	-1.77863	-3.15521e-10	4.48514e-05	-1.77849	-3.15521e-10
217757302	chr2:217757302:C:T	1.69125e-08	-1.73139	-0.820929	2.17409e-05	-1.68295	-0.817143	2.1777e-05	-1.68346	-0.817531
217757393	chr2:217757393:A:G	1.15269e-08	-1.66682	-1.26886	1.48573e-05	-1.61109	-1.2697	1.48884e-05	-1.61156	-1.26971
217757494	chr2:217757494:A:C	5.91298e-08	-1.87103e-10	-1.30063	7.21746e-05	-1.87103e-10	-1.30019	7.23604e-05	-1.87103e-10	-1.30018
217757569	chr2:217757569:T:C	1.93848e-08	-1.17179	-1.24409	2.16189e-05	-1.26144	-1.24427	2.16912e-05	-1.26072	-1.24422
217757724	chr2:217757724:T:C	6.04981e-08	-1.87103e-10	-1.27776	7.38835e-05	-1.87103e-10	-1.27679	7.4072e-05	-1.87103e-10	-1.27681
217757789	chr2:217757789:A:G	6.16005e-08	-1.87103e-10	-1.2597	7.50035e-05	-1.87103e-10	-1.26175	7.51897e-05	-1.87103e-10	-1.26183
217757987	chr2:217757987:A:AT	1.96549e-07	-1.87103e-10	-0.0994577	0.000238146	-1.87103e-10	-0.106398	0.000238805	-1.87103e-10	-0.106197
217758165	chr2:217758165:C:T	1.36551e-08	-1.58655	-1.1797	1.76209e-05	-1.52765	-1.18254	1.76731e-05	-1.52731	-1.18249
217759335	chr2:217759335:A:G	3.78862e-08	-1.74578	-3.15521e-10	4.43347e-05	-1.78752	-3.15521e-10	4.44539e-05	-1.78739	-3.15521e-10
217759456	chr2:217759456:G:A	3.77861e-08	-1.74843	-3.15521e-10	4.42657e-05	-1.78907	-3.15521e-10	4.43847e-05	-1.78895	-3.15521e-10
217759667	chr2:217759667:C:T	1.50469e-08	-1.58864	-1.08055	1.93869e-05	-1.53052	-1.08416	1.94446e-05	-1.53018	-1.08409
217759720	chr2:217759720:T:A	3.75304e-08	-1.75522	-3.15521e-10	4.4034e-05	-1.79432	-3.15521e-10	4.41516e-05	-1.79421	-3.15521e-10
217759921	chr2:217759921:A:G	9.80937e-09	-1.79238	-1.30465	1.17602e-05	-1.80992	-1.30464	1.17906e-05	-1.80989	-1.30465
217760115	chr2:217760115:T:C	5.89798e-08	-1.87103e-10	-1.30317	7.19311e-05	-1.87103e-10	-1.30357	7.21146e-05	-1.87103e-10	-1.30359
217760572	chr2:217760572:T:C	3.69206e-08	-0.474694	-1.29691	4.54254e-05	-0.46716	-1.29605	4.5586e-05	-0.466174	-1.29607
217760756	chr2:217760756:A:C	4.89796e-08	-1.48897	-3.15521e-10	5.46559e-05	-1.57822	-3.15521e-10	5.48162e-05	-1.57786	-3.15521e-10
217760858	chr2:217760858:T:C	1.57656e-08	-1.60591	-1.01663	2.02571e-05	-1.5501	-1.02068	2.03173e-05	-1.54977	-1.0206
217761064	chr2:217761064:A:G	9.80103e-09	-1.79499	-1.30289	1.17203e-05	-1.81473	-1.30323	1.17507e-05	-1.8147	-1.30323
217761091	chr2:217761091:C:A	1.06202e-07	-1.87103e-10	-0.715028	0.000129535	-1.87103e-10	-0.715328	0.000129876	-1.87103e-10	-0.715266
217761113	chr2:217761113:C:T	3.80295e-08	-1.74201	-3.15521e-10	4.44492e-05	-1.78494	-3.15521e-10	4.4569e-05	-1.78481	-3.15521e-10
217761161	chr2:217761161:C:A	3.88518e-08	-1.72061	-3.15521e-10	4.89116e-05	-1.68927	-3.15521e-10	4.9043e-05	-1.68915	-3.15521e-10
217761416	chr2:217761416:T:C	4.63044e-07	-1.87103e-10	0.757453	0.000572555	-1.87103e-10	0.770827	0.000573996	-1.87103e-10	0.770779
217761505	chr2:217761505:T:C	6.33808e-08	-1.87103e-10	-1.23121	7.73149e-05	-1.87103e-10	-1.2314	7.75107e-05	-1.87103e-10	-1.23143
217761691	chr2:217761691:G:T	1.00131e-08	-1.77809	-1.29838	1.26385e-05	-1.7448	-1.29773	1.26658e-05	-1.74517	-1.29777
217761752	chr2:217761752:G:A	2.50471e-08	-1.33048	-0.829131	2.81529e-05	-1.4129	-0.828727	2.82467e-05	-1.41227	-0.828595
217762024	chr2:217762024:C:T	5.91738e-08	-1.87103e-10	-1.29989	7.21482e-05	-1.87103e-10	-1.30056	7.23314e-05	-1.87103e-10	-1.30059
217762214	chr2:217762214:G:T	3.99551e-07	-1.87103e-10	0.609972	0.000486096	-1.87103e-10	0.607125	0.000487476	-1.87103e-10	0.607397
217763071	chr2:217763071:C:T	1.33012e-08	-1.49362	-1.29889	1.52428e-05	-1.55571	-1.29946	1.52708e-05	-1.55641	-1.29949
217763095	chr2:217763095:A:G	1.87689e-08	-1.20651	-1.24166	2.09689e-05	-1.29453	-1.24172	2.10387e-05	-1.29382	-1.24167
217763148	chr2:217763148:A:T	7.46034e-08	-1.87103e-10	-1.06818	9.09538e-05	-1.87103e-10	-1.06893	9.11824e-05	-1.87103e-10	-1.06898
217763162	chr2:217763162:G:A	2.88185e-08	-1.19865	-0.820707	3.20878e-05	-1.29145	-0.81936	3.21982e-05	-1.29071	-0.819224
217763397	chr2:217763397:C:A	9.82214e-09	-1.79993	-1.2958	1.22596e-05	-1.77749	-1.29548	1.22872e-05	-1.77776	-1.29552
217763740	chr2:217763740:C:T	8.66207e-08	-1.87103e-10	-0.91883	0.000105179	-1.87103e-10	-0.923615	0.000105454	-1.87103e-10	-0.92357
217763869	chr2:217763869:G:A	1.36873e-08	-1.64882	-1.11508	1.74888e-05	-1.59916	-1.11856	1.754e-05	-1.59886	-1.1185
217764055	chr2:217764055:T:C	7.86325e-08	-1.01558	-3.15521e-10	7.79068e-05	-1.22377	-3.15521e-10	7.81704e-05	-1.22295	-3.15521e-10
217764094	chr2:217764094:C:T	8.05351e-08	-0.991675	-3.15521e-10	0.000103048	-0.944083	-3.15521e-10	0.000103336	-0.943858	-3.15521e-10
217764212	chr2:217764212:C:T	9.07869e-08	-1.87103e-10	-0.871854	0.000111499	-1.87103e-10	-0.865264	0.000111777	-1.87103e-10	-0.865342
217764234	chr2:217764234:C:T	1.44457e-08	-1.62144	-1.08853	1.85451e-05	-1.56702	-1.09205	1.85999e-05	-1.5667	-1.09199
217764324	chr2:217764324:A:T	1.39249e-08	-1.72439	-1.0223	1.63444e-05	-1.7623	-1.02309	1.63905e-05	-1.76218	-1.02296
217764436	chr2:217764436:G:A	7.14791e-08	-1.87103e-10	-1.11096	8.76399e-05	-1.87103e-10	-1.10605	8.78584e-05	-1.87103e-10	-1.10612
217764740	chr2:217764740:G:A	1.07192e-08	-1.71214	-1.29619	1.23465e-05	-1.76892	-1.29698	1.23794e-05	-1.76883	-1.29698
217764823	chr2:217764823:A:C	1.09491e-08	-1.7022	-1.28491	1.2572e-05	-1.76174	-1.28607	1.26049e-05	-1.76169	-1.28607
217764957	chr2:217764957:A:G	1.07058e-08	-1.71602	-1.29356	1.23442e-05	-1.77162	-1.29447	1.2377e-05	-1.77153	-1.29447
217765109	chr2:217765109:A:C	1.06319e-08	-1.72458	-1.29193	1.22932e-05	-1.77735	-1.29289	1.23257e-05	-1.77726	-1.29289
217765531	chr2:217765531:T:TCAAA	1.06204e-08	-1.7216	-1.296	1.22732e-05	-1.77506	-1.2968	1.23058e-05	-1.77498	-1.2968
217765629	chr2:217765629:T:A	7.16536e-08	-1.87103e-10	-1.10853	8.73534e-05	-1.87103e-10	-1.10932	8.7585e-05	-1.87103e-10	-1.10923
217765876	chr2:217765876:C:T	1.07659e-08	-1.71709	-1.2869	1.24252e-05	-1.77151	-1.28805	1.24582e-05	-1.77142	-1.28805
217766049	chr2:217766049:C:T	6.02958e-08	-1.87103e-10	-1.28111	7.34508e-05	-1.87103e-10	-1.28267	7.3635e-05	-1.87103e-10	-1.28272
217766376	chr2:217766376:T:G	1.10546e-08	-1.7514	-1.22612	1.29058e-05	-1.79325	-1.22836	1.29392e-05	-1.79321	-1.22837
217766753	chr2:217766753:C:T	3.73437e-08	-1.7602	-3.15521e-10	4.39056e-05	-1.79724	-3.15521e-10	4.40225e-05	-1.79714	-3.15521e-10
217766818	chr2:217766818:C:T	3.73822e-08	-1.75917	-3.15521e-10	4.39353e-05	-1.79656	-3.15521e-10	4.40524e-05	-1.79646	-3.15521e-10
217766916	chr2:217766916:A:G	6.86999e-08	-1.87103e-10	-1.15062	8.38326e-05	-1.87103e-10	-1.15046	8.405e-05	-1.87103e-10	-1.15043
217767110	chr2:217767110:G:A	2.20247e-07	-1.87103e-10	0.0143826	0.000267493	-1.87103e-10	0.00981087	0.000268233	-1.87103e-10	0.010011
217767310	chr2:217767310:G:A	3.69445e-08	-1.77095	-3.15521e-10	4.36339e-05	-1.80345	-3.15521e-10	4.37494e-05	-1.80337	-3.15521e-10
217767387	chr2:217767387:G:A	1.06523e-08	-1.72351	-1.29108	1.23365e-05	-1.77681	-1.28991	1.23692e-05	-1.77672	-1.28991
217767476	chr2:217767476:A:C	1.0579e-08	-1.72391	-1.29759	1.22527e-05	-1.77681	-1.29673	1.22852e-05	-1.77673	-1.29672
217767774	chr2:217767774:A:C	6.02513e-08	-1.87103e-10	-1.28184	7.3786e-05	-1.87103e-10	-1.27811	7.39733e-05	-1.87103e-10	-1.27814
217767919	chr2:217767919:T:A	6.60224e-08	-1.87103e-10	-1.19037	8.09369e-05	-1.87103e-10	-1.18561	8.11435e-05	-1.87103e-10	-1.18562
217768067	chr2:217768067:T:C	6.91078e-08	-1.87103e-10	-1.1447	8.42789e-05	-1.87103e-10	-1.14515	8.4491e-05	-1.87103e-10	-1.1452
217768126	chr2:217768126:A:C	2.02428e-08	-1.11921	-1.25335	2.23894e-05	-1.21739	-1.25331	2.24638e-05	-1.21667	-1.25326
217768557	chr2:217768557:C:T	7.35587e-08	-1.87103e-10	-1.08229	8.95574e-05	-1.87103e-10	-1.0844	8.9792e-05	-1.87103e-10	-1.08435
217768682	chr2:217768682:G:A	1.90769e-07	-1.87103e-10	-0.129307	0.000235536	-1.87103e-10	-0.117418	0.0002361	-1.87103e-10	-0.117589
217768760	chr2:217768760:C:T	4.26304e-08	-0.718119	-0.909681	5.34129e-05	-0.701855	-0.899375	5.35878e-05	-0.700941	-0.899581
217769274	chr2:217769274:C:T	1.18069e-08	-1.71458	-1.19711	1.36975e-05	-1.76711	-1.19496	1.37343e-05	-1.76696	-1.19498
217769296	chr2:217769296:T:C	2.16879e-08	-1.63584	-0.667772	2.55082e-05	-1.67723	-0.663052	2.55674e-05	-1.67778	-0.662743
217769898	chr2:217769898:C:T	1.37048e-08	-1.6683	-1.09432	1.59403e-05	-1.71536	-1.09507	1.59848e-05	-1.71525	-1.09496
217769916	chr2:217769916:A:G	1.06171e-08	-1.71314	-1.30477	1.22574e-05	-1.76849	-1.30466	1.22895e-05	-1.76844	-1.30466
217770023	chr2:217770023:A:C	3.74487e-08	-1.7574	-3.15521e-10	4.39735e-05	-1.7957	-3.15521e-10	4.40908e-05	-1.79559	-3.15521e-10
217770269	chr2:217770269:A:G	3.00556e-08	-1.07147	-0.905851	3.3126e-05	-1.17445	-0.904516	3.32354e-05	-1.17382	-0.904407
217770715	chr2:217770715:C:T	3.80433e-08	-1.74164	-3.15521e-10	4.4412e-05	-1.78577	-3.15521e-10	4.45314e-05	-1.78565	-3.15521e-10
217770974	chr2:217770974:C:A	7.06191e-08	-1.87103e-10	-1.12307	8.61892e-05	-1.87103e-10	-1.12274	8.6413e-05	-1.87103e-10	-1.12271
217771117	chr2:217771117:C:T	1.50515e-08	-1.80288	-0.866014	1.80456e-05	-1.81466	-0.87172	1.80925e-05	-1.81457	-0.871777
217771311	chr2:217771311:T:C	1.2517e-08	-1.80867	-1.04461	1.50799e-05	-1.81687	-1.04905	1.51186e-05	-1.81682	-1.04909
217771436	chr2:217771436:T:C	3.73922e-08	-1.75891	-3.15521e-10	4.39355e-05	-1.79656	-3.15521e-10	4.40526e-05	-1.79646	-3.15521e-10
217771554	chr2:217771554:C:G	1.28316e-08	-1.66097	-1.16748	1.48974e-05	-1.71017	-1.16792	1.49397e-05	-1.70999	-1.16784
217771625	chr2:217771625:A:G	1.29763e-08	-1.62351	-1.19374	1.49813e-05	-1.67833	-1.19415	1.50241e-05	-1.67812	-1.19407
217771721	chr2:217771721:T:C	3.70498e-08	-0.825877	-0.942229	4.01071e-05	-0.947357	-0.940372	4.02504e-05	-0.946458	-0.940265
217771813	chr2:217771813:T:C	6.65855e-08	-1.87103e-10	-1.18188	8.14475e-05	-1.87103e-10	-1.17932	8.16544e-05	-1.87103e-10	-1.17935
217771973	chr2:217771973:G:T	1.32977e-08	-1.56188	-1.2309	1.51512e-05	-1.62763	-1.23357	1.5195e-05	-1.62731	-1.23357
217772157	chr2:217772157:T:C	5.96062e-08	-1.87103e-10	-1.29261	7.26436e-05	-1.87103e-10	-1.29372	7.28272e-05	-1.87103e-10	-1.29375
217772468	chr2:217772468:G:A	4.6819e-08	-1.53408	-3.15521e-10	5.98302e-05	-1.48777	-3.15521e-10	6.00064e-05	-1.48739	-3.15521e-10
217772484	chr2:217772484:A:G	1.30281e-08	-1.80643	-1.00683	1.61426e-05	-1.78956	-1.00826	1.61801e-05	-1.78975	-1.00831
217772595	chr2:217772595:C:T	5.96163e-08	-1.87103e-10	-1.29244	7.25861e-05	-1.87103e-10	-1.29451	7.27708e-05	-1.87103e-10	-1.29453
217772648	chr2:217772648:G:T	1.38162e-08	-1.45862	-1.2959	1.5485e-05	-1.54283	-1.29658	1.553e-05	-1.54247	-1.2966
217772655	chr2:217772655:G:A	1.72019e-08	-1.23322	-1.30213	1.88085e-05	-1.34317	-1.3018	1.88646e-05	-1.34277	-1.30179
217772713	chr2:217772713:C:A	1.91101e-08	-1.39356	-1.03659	2.12235e-05	-1.48507	-1.03911	2.12851e-05	-1.48461	-1.03923
217772714	chr2:217772714:AGC:A	3.67749e-08	-1.00376	-0.771791	3.99872e-05	-1.13176	-0.758958	4.00681e-05	-1.1325	-0.758767
217772890	chr2:217772890:T:C	1.8187e-08	-1.30662	-1.17304	2.35186e-05	-1.24784	-1.17365	2.35887e-05	-1.24745	-1.17363
217772902	chr2:217772902:C:T	6.57158e-08	-1.87103e-10	-1.19503	8.00463e-05	-1.87103e-10	-1.19668	8.0252e-05	-1.87103e-10	-1.19667
217772973	chr2:217772973:T:G	1.63919e-08	-1.33403	-1.24954	2.11917e-05	-1.27878	-1.2469	2.12551e-05	-1.27831	-1.24694
217773185	chr2:217773185:C:G	2.42088e-08	-0.908771	-1.28488	2.66071e-05	-1.01194	-1.28617	2.66967e-05	-1.01111	-1.2862
217773371	chr2:217773371:G:A	7.43925e-08	-1.07101	-3.15521e-10	7.4647e-05	-1.26651	-3.15521e-10	7.4889e-05	-1.26584	-3.15521e-10
217773453	chr2:217773453:T:C	1.01638e-08	-1.75698	-1.30456	1.20398e-05	-1.78663	-1.30443	1.20731e-05	-1.78642	-1.30444
217774056	chr2:217774056:T:TA	2.40577e-08	-1.43838	-0.761532	3.08293e-05	-1.38497	-0.765849	3.09221e-05	-1.38459	-0.765788
217774071	chr2:217774071:T:A	2.2339e-08	-1.26234	-1.0117	3.01344e-05	-1.16623	-1.00739	3.02313e-05	-1.16534	-1.00762
217774183	chr2:217774183:G:A	2.54055e-08	-1.38888	-0.75652	3.26646e-05	-1.33212	-0.76087	3.27637e-05	-1.33171	-0.760809
217774436	chr2:217774436:C:T	3.01652e-08	-0.669729	-1.30395	3.26225e-05	-0.790045	-1.30424	3.27343e-05	-0.789179	-1.30424
217774596	chr2:217774596:C:T	2.43077e-08	-1.39	-0.79957	3.1255e-05	-1.33343	-0.803672	3.13497e-05	-1.33302	-0.803613
217774753	chr2:217774753:T:G	2.41344e-08	-1.39518	-0.801545	3.10223e-05	-1.33894	-0.805636	3.11163e-05	-1.33853	-0.805577
217774852	chr2:217774852:T:A	2.41944e-08	-1.39468	-0.79957	3.10995e-05	-1.33842	-0.803672	3.11937e-05	-1.33801	-0.803613
217774906	chr2:217774906:C:A	2.28745e-08	-1.40148	-0.848866	2.94094e-05	-1.34536	-0.85261	2.94983e-05	-1.34496	-0.852552
217774980	chr2:217774980:A:G	3.60235e-07	-1.87103e-10	0.506388	0.000442667	-1.87103e-10	0.513536	0.000443769	-1.87103e-10	0.513459
217775171	chr2:217775171:G:A	2.01189e-08	-1.4032	-0.975506	2.59244e-05	-1.34623	-0.977869	2.60025e-05	-1.34583	-0.977819
217775275	chr2:217775275:A:G	1.43483e-08	-1.67782	-1.03892	1.82357e-05	-1.63729	-1.03861	1.82866e-05	-1.6371	-1.03857
217775322	chr2:217775322:T:C	2.79791e-08	-0.748525	-1.30039	2.8832e-05	-0.916727	-1.30107	2.89224e-05	-0.916153	-1.30107
217775334	chr2:217775334:A:T	5.88781e-08	-1.87103e-10	-1.3049	7.1836e-05	-1.87103e-10	-1.3049	7.20202e-05	-1.87103e-10	-1.3049
217775343	chr2:217775343:T:G	6.18655e-08	-1.87103e-10	-1.25541	7.54038e-05	-1.87103e-10	-1.25642	7.55975e-05	-1.87103e-10	-1.25642
217775389	chr2:217775389:G:GA	2.51387e-08	-0.851208	-1.30475	2.75205e-05	-0.959687	-1.30466	2.76155e-05	-0.958808	-1.30466
217775433	chr2:217775433:G:C	2.30901e-08	-1.3182	-0.922759	2.5074e-05	-1.42954	-0.927913	2.51579e-05	-1.42873	-0.927947
217775440	chr2:217775440:G:A	1.24707e-08	-1.60311	-1.25388	1.45688e-05	-1.64465	-1.25575	1.46166e-05	-1.64403	-1.25566
217775509	chr2:217775509:G:A	1.18274e-08	-1.61394	-1.296	1.3836e-05	-1.65523	-1.29677	1.38804e-05	-1.65463	-1.29673
217776070	chr2:217776070:A:C	2.24073e-07	-1.87103e-10	0.031603	0.000272232	-1.87103e-10	0.0273733	0.000272985	-1.87103e-10	0.0275736
217776114	chr2:217776114:A:C	4.61152e-08	-1.54923	-3.15521e-10	5.14054e-05	-1.63954	-3.15521e-10	5.15553e-05	-1.63919	-3.15521e-10
217776120	chr2:217776120:T:G	4.60764e-08	-1.55007	-3.15521e-10	5.13623e-05	-1.64038	-3.15521e-10	5.1512e-05	-1.64003	-3.15521e-10
217776498	chr2:217776498:A:G	1.45322e-08	-1.61746	-1.08653	1.84639e-05	-1.57619	-1.08727	1.85159e-05	-1.57597	-1.08724
217776687	chr2:217776687:A:T	1.04852e-07	-1.87103e-10	-0.727817	0.000128889	-1.87103e-10	-0.720334	0.000129207	-1.87103e-10	-0.720431
217776787	chr2:217776787:A:G	8.88573e-08	-1.87103e-10	-0.893337	0.000107912	-1.87103e-10	-0.89797	0.000108182	-1.87103e-10	-0.898031
217777255	chr2:217777255:A:G	1.41997e-08	-1.64584	-1.08131	1.79881e-05	-1.60762	-1.08195	1.80386e-05	-1.60742	-1.08191
217777279	chr2:217777279:A:G	1.40071e-08	-1.65364	-1.08717	1.774e-05	-1.61568	-1.08778	1.77897e-05	-1.61548	-1.08774
217777284	chr2:217777284:T:C	1.41569e-08	-1.65198	-1.07819	1.79242e-05	-1.61431	-1.07882	1.79745e-05	-1.61411	-1.07878
217777327	chr2:217777327:A:G	6.2477e-08	-1.87103e-10	-1.24557	7.61612e-05	-1.87103e-10	-1.24643	7.63573e-05	-1.87103e-10	-1.24642
217777503	chr2:217777503:A:G	6.76233e-08	-1.16642	-3.15521e-10	6.86906e-05	-1.34967	-3.15521e-10	6.89096e-05	-1.34905	-3.15521e-10
217777748	chr2:217777748:G:A	6.47773e-08	-1.87103e-10	-1.20941	7.88843e-05	-1.87103e-10	-1.2113	7.90909e-05	-1.87103e-10	-1.21125
217777950	chr2:217777950:A:T	6.47773e-08	-1.87103e-10	-1.20941	7.88843e-05	-1.87103e-10	-1.2113	7.90909e-05	-1.87103e-10	-1.21125
217778143	chr2:217778143:T:G	6.56519e-08	-1.87103e-10	-1.196	7.99427e-05	-1.87103e-10	-1.19797	8.01523e-05	-1.87103e-10	-1.19792
217778169	chr2:217778169:G:T	6.49469e-08	-1.87103e-10	-1.2068	7.90895e-05	-1.87103e-10	-1.2087	7.92967e-05	-1.87103e-10	-1.20865
217778226	chr2:217778226:C:T	6.60789e-08	-1.87103e-10	-1.18952	8.0458e-05	-1.87103e-10	-1.19155	8.06692e-05	-1.87103e-10	-1.19149
217778277	chr2:217778277:G:A	6.55262e-08	-1.87103e-10	-1.19792	7.97913e-05	-1.87103e-10	-1.19987	8.00005e-05	-1.87103e-10	-1.19981
217778666	chr2:217778666:G:A	7.57284e-08	-1.87103e-10	-1.05322	9.22711e-05	-1.87103e-10	-1.05455	9.25166e-05	-1.87103e-10	-1.05446
217778718	chr2:217778718:G:A	1.51931e-08	-1.35803	-1.3015	1.75896e-05	-1.41145	-1.30052	1.76442e-05	-1.41092	-1.30051
217779138	chr2:217779138:C:T	1.09391e-07	-1.87103e-10	-0.685437	0.000133779	-1.87103e-10	-0.683094	0.000134112	-1.87103e-10	-0.683167
217779258	chr2:217779258:A:C	7.829e-08	-1.01995	-3.15521e-10	7.77813e-05	-1.22538	-3.15521e-10	7.80345e-05	-1.22469	-3.15521e-10
217779442	chr2:217779442:A:G	3.9517e-06	-1.87103e-10	2.90153	0.00510189	-1.87103e-10	2.95808	0.00511753	-1.87103e-10	2.95858
217779496	chr2:217779496:T:C	6.01497e-08	-1.87103e-10	-1.28353	7.34351e-05	-1.87103e-10	-1.28288	7.36228e-05	-1.87103e-10	-1.28289
217779623	chr2:217779623:TC:T	7.63048e-08	-1.04563	-3.15521e-10	7.62554e-05	-1.24519	-3.15521e-10	7.65035e-05	-1.24451	-3.15521e-10
217780138	chr2:217780138:C:T	1.97106e-08	-1.11384	-1.28537	2.19903e-05	-1.20535	-1.28333	2.20599e-05	-1.20477	-1.28331
217780257	chr2:217780257:A:G	5.88144e-08	-0.886842	-0.41914	6.72664e-05	-0.949474	-0.421147	6.74931e-05	-0.948742	-0.421076
217780348	chr2:217780348:T:C	3.80771e-08	-1.01164	-0.729117	4.74827e-05	-0.988596	-0.730321	4.76542e-05	-0.987609	-0.730264
217780428	chr2:217780428:A:G	1.24846e-07	-1.87103e-10	-0.553288	0.000152752	-1.87103e-10	-0.550465	0.000153131	-1.87103e-10	-0.550553
217780495	chr2:217780495:C:T	4.75375e-08	-0.876273	-0.642576	4.62074e-05	-1.09923	-0.646917	4.63564e-05	-1.09851	-0.646978
217780526	chr2:217780526:C:T	1.21913e-07	-1.87103e-10	-0.577058	0.000149155	-1.87103e-10	-0.574296	0.000149525	-1.87103e-10	-0.574383
217780842	chr2:217780842:A:G	1.68151e-08	-1.26639	-1.2917	2.18399e-05	-1.20546	-1.29008	2.19067e-05	-1.20495	-1.2901
217781189	chr2:217781189:T:C	1.12022e-07	-1.87103e-10	-0.661669	0.000137039	-1.87103e-10	-0.659019	0.000137379	-1.87103e-10	-0.6591
217781245	chr2:217781245:G:A	1.35716e-07	-1.87103e-10	-0.469802	0.000166077	-1.87103e-10	-0.466833	0.000166487	-1.87103e-10	-0.466925
217781393	chr2:217781393:A:C	1.20687e-07	-1.87103e-10	-0.587165	0.000147639	-1.87103e-10	-0.584512	0.000148005	-1.87103e-10	-0.584598
217781985	chr2:217781985:C:T	1.47344e-06	-1.87103e-10	1.91498	0.00188373	-1.87103e-10	1.96173	0.00188941	-1.87103e-10	1.96218
217782640	chr2:217782640:A:G	3.05126e-07	-1.87103e-10	0.340356	0.000370445	-1.87103e-10	0.335422	0.000371481	-1.87103e-10	0.335654
217783028	chr2:217783028:T:A	1.71596e-08	-1.2646	-1.27321	2.22775e-05	-1.20451	-1.2712	2.23453e-05	-1.204	-1.27123
217783100	chr2:217783100:G:A	1.07006e-07	-1.87103e-10	-0.707484	0.000130855	-1.87103e-10	-0.705192	0.000131181	-1.87103e-10	-0.705264
217783171	chr2:217783171:T:G	6.26802e-08	-1.87103e-10	-1.24232	7.64241e-05	-1.87103e-10	-1.24298	7.66209e-05	-1.87103e-10	-1.24297
217783734	chr2:217783734:A:G	1.05258e-08	-1.74435	-1.28218	1.24565e-05	-1.77571	-1.28133	1.24909e-05	-1.77546	-1.28138
217783817	chr2:217783817:C:T	1.07042e-07	-1.87103e-10	-0.70715	0.0001309	-1.87103e-10	-0.704849	0.000131226	-1.87103e-10	-0.704921
217783958	chr2:217783958:T:G	1.57272e-08	-1.48833	-1.13664	1.74019e-05	-1.59683	-1.12588	1.7439e-05	-1.59711	-1.12602
217783962	chr2:217783962:T:C	7.7915e-08	-1.02475	-3.15521e-10	7.76411e-05	-1.22719	-3.15521e-10	7.7895e-05	-1.22648	-3.15521e-10
217784112	chr2:217784112:G:A	1.07042e-07	-1.87103e-10	-0.70715	0.0001309	-1.87103e-10	-0.704849	0.000131226	-1.87103e-10	-0.704921
217784509	chr2:217784509:G:A	1.06552e-07	-1.87103e-10	-0.711732	0.000130532	-1.87103e-10	-0.707668	0.000130855	-1.87103e-10	-0.707755
217784576	chr2:217784576:T:C	5.88803e-08	-1.87103e-10	-1.30486	7.18362e-05	-1.87103e-10	-1.30489	7.20205e-05	-1.87103e-10	-1.30489
217784592	chr2:217784592:C:T	6.75686e-08	-1.87103e-10	-1.16723	8.2272e-05	-1.87103e-10	-1.16925	8.24847e-05	-1.87103e-10	-1.16923
217784726	chr2:217784726:G:T	8.02965e-08	-0.994643	-3.15521e-10	7.98437e-05	-1.19921	-3.15521e-10	8.01063e-05	-1.19849	-3.15521e-10
217784764	chr2:217784764:T:G	3.91137e-08	-1.00138	-0.712511	4.86806e-05	-0.978678	-0.715324	4.88564e-05	-0.977685	-0.715273
217784853	chr2:217784853:C:T	9.67953e-09	-1.80781	-1.30254	1.19876e-05	-1.7929	-1.3025	1.20198e-05	-1.79278	-1.30251
217785206	chr2:217785206:G:C	2.88656e-07	-1.87103e-10	0.284866	0.000350745	-1.87103e-10	0.280777	0.000351719	-1.87103e-10	0.28099
217785326	chr2:217785326:T:C	4.50959e-08	-1.57158	-3.15521e-10	5.25e-05	-1.61847	-3.15521e-10	5.26233e-05	-1.61868	-3.15521e-10
217785511	chr2:217785511:C:T	6.01309e-08	-1.87103e-10	-1.28384	7.33358e-05	-1.87103e-10	-1.28423	7.35225e-05	-1.87103e-10	-1.28425
217785889	chr2:217785889:A:G	4.80575e-08	-1.01978	-0.48819	5.51409e-05	-1.07878	-0.490615	5.53262e-05	-1.07804	-0.490556
217785971	chr2:217785971:G:T	6.65924e-08	-0.890365	-0.291414	6.49386e-05	-1.11049	-0.295354	6.51457e-05	-1.10975	-0.295469
217786113	chr2:217786113:C:T	2.77032e-07	-1.87103e-10	0.243766	0.0003362	-1.87103e-10	0.238425	0.000337138	-1.87103e-10	0.238648
217786490	chr2:217786490:A:G	5.43428e-08	-0.869762	-0.515294	5.29056e-05	-1.09236	-0.518409	5.30758e-05	-1.09162	-0.518506
217786504	chr2:217786504:C:T	1.76707e-07	-1.87103e-10	-0.205874	0.000217203	-1.87103e-10	-0.198451	0.000217749	-1.87103e-10	-0.198501
217786606	chr2:217786606:G:A	1.91075e-07	-0.99483	0.867125	0.00021665	-1.06986	0.868858	0.000217382	-1.06905	0.868864
217786721	chr2:217786721:T:C	3.74914e-08	-1.0554	-0.700859	4.64035e-05	-1.03876	-0.703144	4.65734e-05	-1.03773	-0.703082
217786853	chr2:217786853:G:A	4.54769e-08	-1.56316	-3.15521e-10	5.43153e-05	-1.58448	-3.15521e-10	5.44645e-05	-1.5843	-3.15521e-10
217787076	chr2:217787076:T:TACAGAGTGCTGATTGGTGCATCCACAAACCCTGAGCAAGGC	2.12373e-07	-1.87103e-10	-0.0220232	0.000258194	-1.87103e-10	-0.0255727	0.000258907	-1.87103e-10	-0.0253766
217787161	chr2:217787161:A:G	4.81783e-08	-0.888019	-0.61744	4.70272e-05	-1.10807	-0.620486	4.71787e-05	-1.10733	-0.620572
217787610	chr2:217787610:G:A	1.43437e-08	-1.41611	-1.30095	1.49332e-05	-1.5748	-1.3009	1.49714e-05	-1.57481	-1.30089
217787798	chr2:217787798:G:A	2.74027e-07	-1.87103e-10	0.232857	0.000332503	-1.87103e-10	0.227367	0.000333428	-1.87103e-10	0.227584
217788031	chr2:217788031:G:A	9.96037e-09	-1.78442	-1.29733	1.24567e-05	-1.75971	-1.29731	1.24908e-05	-1.75953	-1.29732
217788202	chr2:217788202:C:G	3.88256e-08	-1.72129	-3.15521e-10	4.66445e-05	-1.73673	-3.15521e-10	4.67696e-05	-1.73661	-3.15521e-10
217788224	chr2:217788224:T:C	2.27715e-07	-0.951294	0.999019	0.000257986	-1.02793	1.00155	0.000258862	-1.02714	1.00159
217788633	chr2:217788633:T:C	6.15002e-08	-1.87103e-10	-1.26133	7.50624e-05	-1.87103e-10	-1.26096	7.52542e-05	-1.87103e-10	-1.26097
217788867	chr2:217788867:G:A	1.26118e-07	-1.45776	0.914609	0.000146044	-1.51035	0.914982	0.000146486	-1.50993	0.915013
217789134	chr2:217789134:T:C	2.53779e-08	-1.43852	-0.707969	3.06866e-05	-1.45605	-0.699405	3.07243e-05	-1.45729	-0.699504
217789281	chr2:217789281:T:G	5.96437e-08	-1.87103e-10	-1.29198	7.26027e-05	-1.87103e-10	-1.29428	7.27893e-05	-1.87103e-10	-1.29427
217789365	chr2:217789365:C:T	2.25702e-08	-1.12281	-1.14093	2.51803e-05	-1.21835	-1.13487	2.52615e-05	-1.21775	-1.13481
217789436	chr2:217789436:A:T	8.7779e-08	-0.905547	-3.15521e-10	8.66477e-05	-1.11743	-3.15521e-10	8.69379e-05	-1.11665	-3.15521e-10
217789580	chr2:217789580:G:A	1.00855e-07	-1.87103e-10	-0.766689	0.000123552	-1.87103e-10	-0.762622	0.000123863	-1.87103e-10	-0.76267
217789847	chr2:217789847:G:A	1.83539e-08	-1.53212	-0.938407	2.11643e-05	-1.5978	-0.929166	2.12286e-05	-1.59741	-0.929086
217789897	chr2:217789897:T:C	9.7882e-09	-1.8037	-1.29549	1.18602e-05	-1.81137	-1.29473	1.189e-05	-1.8114	-1.29475
217789937	chr2:217789937:G:A	1.07214e-08	-1.81518	-1.19295	1.31659e-05	-1.8123	-1.18935	1.31994e-05	-1.81227	-1.18941
217789963	chr2:217789963:A:T	1.0516e-06	-1.87103e-10	1.5777	0.00133537	-1.87103e-10	1.61768	0.00133926	-1.87103e-10	1.61803
217790307	chr2:217790307:C:T	6.37739e-08	-1.87103e-10	-1.22503	7.81461e-05	-1.87103e-10	-1.2207	7.8352e-05	-1.87103e-10	-1.22063
217790385	chr2:217790385:G:A	4.32868e-08	-1.61252	-3.15521e-10	5.32981e-05	-1.60338	-3.15521e-10	5.34397e-05	-1.60329	-3.15521e-10
217790880	chr2:217790880:G:C	9.63399e-09	-1.81176	-1.30331	1.16906e-05	-1.81666	-1.30384	1.17205e-05	-1.81667	-1.30384
217791202	chr2:217791202:A:C	1.34334e-07	-0.480039	-3.15521e-10	0.000127827	-0.728603	-3.15521e-10	0.000128253	-0.727842	-3.15521e-10
217791563	chr2:217791563:A:G	1.28557e-08	-1.66936	-1.15722	1.52594e-05	-1.70404	-1.15004	1.53076e-05	-1.70348	-1.15001
217791733	chr2:217791733:C:A	1.19802e-08	-1.68325	-1.21386	1.4261e-05	-1.71132	-1.21044	1.42949e-05	-1.71144	-1.2105
217792054	chr2:217792054:G:A	2.58276e-07	-1.87103e-10	0.173659	0.000318296	-1.87103e-10	0.183699	0.000319106	-1.87103e-10	0.18368
217792089	chr2:217792089:G:A	7.04311e-08	-1.87103e-10	-1.12573	8.61161e-05	-1.87103e-10	-1.12359	8.63344e-05	-1.87103e-10	-1.12362
217792118	chr2:217792118:C:G	5.93114e-08	-1.87103e-10	-1.29757	7.23792e-05	-1.87103e-10	-1.29736	7.25656e-05	-1.87103e-10	-1.29735
217792777	chr2:217792777:C:A	9.94374e-09	-1.81764	-1.26579	1.22269e-05	-1.81258	-1.26306	1.22559e-05	-1.81268	-1.26315
217792855	chr2:217792855:T:C	1.88352e-08	-1.74052	-0.704126	2.25175e-05	-1.76186	-0.703127	2.25746e-05	-1.76192	-0.703097
217793005	chr2:217793005:T:C	1.97973e-08	-1.11419	-1.28063	2.29977e-05	-1.16239	-1.28149	2.30768e-05	-1.16151	-1.2815
217793127	chr2:217793127:T:G	3.29067e-08	-1.35156	-0.535137	4.12396e-05	-1.33354	-0.526346	4.13139e-05	-1.33425	-0.526397
217793329	chr2:217793329:T:C	1.51442e-08	-1.59773	-1.06502	1.71913e-05	-1.68166	-1.05322	1.72438e-05	-1.68114	-1.05325
217793612	chr2:217793612:C:T	2.07026e-07	-1.87103e-10	-0.0475258	0.000254919	-1.87103e-10	-0.0383378	0.000255565	-1.87103e-10	-0.0383677
217793690	chr2:217793690:T:C	4.53136e-08	-1.53364	-0.0331198	5.65472e-05	-1.52168	-0.0225247	5.66488e-05	-1.52239	-0.0225828
217794261	chr2:217794261:G:A	2.57157e-08	-1.50863	-0.624632	2.97277e-05	-1.56177	-0.625436	2.98171e-05	-1.56155	-0.625211
217794347	chr2:217794347:T:C	4.62225e-08	-1.52446	-0.0224441	5.75726e-05	-1.51212	-0.0141121	5.76757e-05	-1.51284	-0.0141639
217794393	chr2:217794393:A:G	8.16163e-07	-1.87103e-10	1.32424	0.00103339	-1.87103e-10	1.36132	0.00103638	-1.87103e-10	1.36165
217794608	chr2:217794608:C:T	4.81814e-08	-0.69309	-0.812306	5.65243e-05	-0.739082	-0.805529	5.65501e-05	-0.74114	-0.805578
217794989	chr2:217794989:G:A	1.51542e-07	-0.103635	-0.255868	0.00014037	-0.378258	-0.256741	0.000140829	-0.377428	-0.256871
217795056	chr2:217795056:T:G	5.97166e-08	-1.87103e-10	-1.29076	7.28524e-05	-1.87103e-10	-1.29085	7.3038e-05	-1.87103e-10	-1.29086
217795156	chr2:217795156:C:A	6.18405e-08	-1.87103e-10	-1.25581	7.55667e-05	-1.87103e-10	-1.25427	7.57628e-05	-1.87103e-10	-1.25424
217795347	chr2:217795347:T:A	1.31458e-08	-1.69079	-1.11348	1.53183e-05	-1.73938	-1.11085	1.53587e-05	-1.73904	-1.11113
217795377	chr2:217795377:G:A	6.90896e-08	-1.87103e-10	-1.14496	8.47352e-05	-1.87103e-10	-1.13975	8.495e-05	-1.87103e-10	-1.13978
217795506	chr2:217795506:G:A	6.27357e-08	-1.87103e-10	-1.24144	7.66883e-05	-1.87103e-10	-1.23953	7.68877e-05	-1.87103e-10	-1.2395
217795560	chr2:217795560:G:GT	5.88935e-08	-1.87103e-10	-1.30464	7.18458e-05	-1.87103e-10	-1.30476	7.20302e-05	-1.87103e-10	-1.30476
217795982	chr2:217795982:G:A	6.31315e-08	-1.87103e-10	-1.23515	7.71849e-05	-1.87103e-10	-1.23308	7.73858e-05	-1.87103e-10	-1.23304
217795984	chr2:217795984:G:A	6.13291e-08	-1.87103e-10	-1.26411	7.49424e-05	-1.87103e-10	-1.26256	7.51369e-05	-1.87103e-10	-1.26253
217796231	chr2:217796231:C:T	3.09465e-08	-0.863207	-1.0849	3.7086e-05	-0.877838	-1.08821	3.71065e-05	-0.879963	-1.08809
217796274	chr2:217796274:A:G	4.40417e-08	-1.59523	-3.15521e-10	5.82132e-05	-1.51517	-3.15521e-10	5.83806e-05	-1.51486	-3.15521e-10
217796422	chr2:217796422:C:T	1.98463e-07	-0.0897675	-3.15521e-10	0.00018347	-0.36723	-3.15521e-10	0.000184105	-0.366336	-3.15521e-10
217796874	chr2:217796874:G:A	1.25782e-08	-1.81052	-1.03788	1.53653e-05	-1.80213	-1.04504	1.54022e-05	-1.80232	-1.04501
217796925	chr2:217796925:G:C	6.51682e-08	-1.87103e-10	-1.2034	7.9335e-05	-1.87103e-10	-1.2056	7.95391e-05	-1.87103e-10	-1.2056
217796933	chr2:217796933:C:T	2.13231e-07	-0.017994	-3.15521e-10	0.000195927	-0.301542	-3.15521e-10	0.000196609	-0.300629	-3.15521e-10
217797001	chr2:217797001:T:C	1.80937e-07	-1.87103e-10	-0.182218	0.000225023	-1.87103e-10	-0.163081	0.000225654	-1.87103e-10	-0.162841
217797401	chr2:217797401:C:T	4.27995e-08	-1.62384	-3.15521e-10	4.99157e-05	-1.66895	-3.15521e-10	5.00339e-05	-1.66914	-3.15521e-10
217797692	chr2:217797692:A:T	1.60953e-08	-1.30204	-1.2998	1.79916e-05	-1.38896	-1.30041	1.80465e-05	-1.38847	-1.30042
217798056	chr2:217798056:C:T	7.36873e-08	-1.87103e-10	-1.08054	8.99335e-05	-1.87103e-10	-1.08021	9.01662e-05	-1.87103e-10	-1.08019
217798247	chr2:217798247:C:G	1.64243e-07	-1.87103e-10	-0.279021	0.000197088	-1.87103e-10	-0.29563	0.000197514	-1.87103e-10	-0.296035
217798375	chr2:217798375:G:A	1.57991e-07	-0.317828	-3.15521e-10	0.000149073	-0.574849	-3.15521e-10	0.000149584	-0.573985	-3.15521e-10
217798862	chr2:217798862:C:T	8.72177e-08	-0.911961	-3.15521e-10	0.000105274	-0.922713	-3.15521e-10	0.00010556	-0.922567	-3.15521e-10
217799256	chr2:217799256:G:A	1.34576e-07	-0.194667	-0.283572	0.000162133	-0.207961	-0.282903	0.000162237	-0.209831	-0.282956
217799910	chr2:217799910:T:G	3.78919e-08	-0.841326	-0.904307	4.03319e-05	-0.986804	-0.895336	4.04699e-05	-0.98597	-0.895315
217800095	chr2:217800095:G:C	7.39758e-08	-1.87103e-10	-1.07663	8.92772e-05	-1.87103e-10	-1.08754	8.95084e-05	-1.87103e-10	-1.08751
217800273	chr2:217800273:G:A	5.85147e-07	-1.87103e-10	0.991495	0.000705748	-1.87103e-10	0.979976	0.000707209	-1.87103e-10	0.979483
217800334	chr2:217800334:G:C	1.48112e-07	-1.87103e-10	-0.3824	0.000180137	-1.87103e-10	-0.385563	0.000180615	-1.87103e-10	-0.385474
217800498	chr2:217800498:C:G	5.88927e-08	-1.87103e-10	-1.30465	7.18427e-05	-1.87103e-10	-1.3048	7.2027e-05	-1.87103e-10	-1.3048
217800522	chr2:217800522:A:G	5.97351e-08	-1.87103e-10	-1.29045	7.29744e-05	-1.87103e-10	-1.28917	7.31638e-05	-1.87103e-10	-1.28914
217800749	chr2:217800749:A:G	7.31591e-08	-1.87103e-10	-1.08773	8.91459e-05	-1.87103e-10	-1.08901	8.93599e-05	-1.87103e-10	-1.08917
217801286	chr2:217801286:G:A	9.17796e-08	-1.87103e-10	-0.860979	0.000113519	-1.87103e-10	-0.847313	0.000113831	-1.87103e-10	-0.84713
217801700	chr2:217801700:G:A	8.84408e-08	-1.87103e-10	-0.898035	0.000108812	-1.87103e-10	-0.889662	0.000109112	-1.87103e-10	-0.889467
217801730	chr2:217801730:C:T	5.90952e-08	-1.87103e-10	-1.30122	7.22034e-05	-1.87103e-10	-1.29979	7.23891e-05	-1.87103e-10	-1.29979
217802052	chr2:217802052:A:G	1.85625e-07	-1.87103e-10	-0.156639	0.000228144	-1.87103e-10	-0.149306	0.00022871	-1.87103e-10	-0.149388
217802166	chr2:217802166:G:A	2.31042e-07	0.264271	-0.202041	0.000197833	-0.111208	-0.180649	0.000197927	-0.112959	-0.18099
217802284	chr2:217802284:T:C	1.16607e-07	-1.87103e-10	-0.62156	0.000140963	-1.87103e-10	-0.630786	0.000141332	-1.87103e-10	-0.630734
217802649	chr2:217802649:T:C	2.91161e-08	-0.910833	-1.09824	3.03861e-05	-1.06625	-1.09905	3.04776e-05	-1.06598	-1.09888
217803113	chr2:217803113:G:A	2.86162e-08	-0.75468	-1.27172	2.91003e-05	-0.937503	-1.27103	2.91727e-05	-0.937581	-1.27103
217804300	chr2:217804300:C:T	3.00905e-07	-1.87103e-10	0.326427	0.00037078	-1.87103e-10	0.336327	0.000371696	-1.87103e-10	0.336232
217804835	chr2:217804835:A:G	3.4964e-08	-1.79643	-0.0296205	4.1831e-05	-1.8159	-0.0297433	4.19197e-05	-1.8159	-0.0301887
217805017	chr2:217805017:T:C	6.15269e-08	-1.87103e-10	-1.26089	7.54663e-05	-1.87103e-10	-1.2556	7.56664e-05	-1.87103e-10	-1.25551
217805294	chr2:217805294:G:A	2.2836e-07	-1.87103e-10	0.0505562	0.000282448	-1.87103e-10	0.0642129	0.000283155	-1.87103e-10	0.0641503
217806048	chr2:217806048:C:T	2.70005e-08	-0.79214	-1.29237	2.79547e-05	-0.95626	-1.29244	2.80356e-05	-0.955975	-1.2924
217806075	chr2:217806075:G:A	1.0793e-07	-1.87103e-10	-0.698888	0.000130517	-1.87103e-10	-0.707776	0.000130859	-1.87103e-10	-0.707727
217806162	chr2:217806162:G:A	6.37535e-08	-1.87103e-10	-1.22535	7.81433e-05	-1.87103e-10	-1.22074	7.83515e-05	-1.87103e-10	-1.22064
217806222	chr2:217806222:T:G	2.47559e-08	-0.902554	-1.26875	2.58489e-05	-1.05749	-1.26952	2.59187e-05	-1.0573	-1.26958
217806268	chr2:217806268:G:A	1.16337e-08	-1.63538	-1.29109	1.51862e-05	-1.56893	-1.28996	1.52147e-05	-1.56956	-1.29002
217806550	chr2:217806550:G:A	1.31325e-07	-1.87103e-10	-0.502692	0.0001579	-1.87103e-10	-0.517318	0.000158298	-1.87103e-10	-0.517367
217806626	chr2:217806626:A:G	1.10879e-08	-1.71512	-1.25939	1.31837e-05	-1.74364	-1.25666	1.32103e-05	-1.74408	-1.25677
217806876	chr2:217806876:T:C	7.3607e-08	-1.08163	-3.15521e-10	8.66827e-05	-1.11703	-3.15521e-10	8.69343e-05	-1.11669	-3.15521e-10
217806880	chr2:217806880:A:G	6.32361e-08	-1.87103e-10	-1.23349	7.77236e-05	-1.87103e-10	-1.22612	7.79316e-05	-1.87103e-10	-1.22601
217807196	chr2:217807196:G:A	8.89808e-08	-1.87103e-10	-0.891948	0.000107233	-1.87103e-10	-0.904275	0.00010751	-1.87103e-10	-0.904259
217807483	chr2:217807483:G:A	9.44078e-08	-0.832745	-3.15521e-10	0.000101858	-0.955698	-3.15521e-10	0.000102135	-0.955548	-3.15521e-10
217808049	chr2:217808049:G:C	5.96386e-08	-1.87103e-10	-1.29207	7.29984e-05	-1.87103e-10	-1.28884	7.31893e-05	-1.87103e-10	-1.28879
217808059	chr2:217808059:A:G	4.50479e-08	-0.409556	-1.16309	4.50814e-05	-0.614682	-1.15613	4.51575e-05	-0.615384	-1.1563
217808125	chr2:217808125:G:A	3.56735e-08	-1.80596	-3.15521e-10	4.35882e-05	-1.8045	-3.15521e-10	4.36972e-05	-1.80456	-3.15521e-10
217808424	chr2:217808424:T:C	6.98922e-08	-0.0853072	-1.04811	5.80313e-05	-0.463506	-1.05479	5.80974e-05	-0.464994	-1.05473
217809087	chr2:217809087:G:A	1.33988e-07	-1.87103e-10	-0.482615	0.000164423	-1.87103e-10	-0.476839	0.000164826	-1.87103e-10	-0.476955
217809133	chr2:217809133:C:T	8.52099e-08	-1.87103e-10	-0.935251	0.000104974	-1.87103e-10	-0.92557	0.000105263	-1.87103e-10	-0.925382
217809134	chr2:217809134:G:A	8.23969e-08	-1.77801	0.809185	9.91766e-05	-1.80192	0.819535	9.94603e-05	-1.80181	0.819729
217809761	chr2:217809761:C:T	1.67852e-08	-1.67398	-0.885887	2.1923e-05	-1.60087	-0.890882	2.1958e-05	-1.60198	-0.890736
217809791	chr2:217809791:A:T	7.32776e-08	-1.79214	0.706029	8.86894e-05	-1.81023	0.716091	8.89399e-05	-1.81016	0.71628
217810503	chr2:217810503:A:T	1.48861e-07	-0.377353	-3.15521e-10	0.000165286	-0.471607	-3.15521e-10	0.000165677	-0.471804	-3.15521e-10
217810660	chr2:217810660:C:T	7.25205e-08	-1.79884	0.702336	8.80577e-05	-1.81366	0.712366	8.83047e-05	-1.8136	0.712554
217810810	chr2:217810810:T:C	2.0686e-08	-1.08456	-1.26636	2.14773e-05	-1.24686	-1.26543	2.15367e-05	-1.24673	-1.26536
217810858	chr2:217810858:T:C	7.35145e-08	-1.87103e-10	-1.08289	8.91532e-05	-1.87103e-10	-1.08893	8.93831e-05	-1.87103e-10	-1.08891
217811082	chr2:217811082:A:C	1.02507e-07	-1.87103e-10	-0.750439	0.000124069	-1.87103e-10	-0.758445	0.000124391	-1.87103e-10	-0.758413
217811103	chr2:217811103:T:C	2.26619e-07	-1.87103e-10	0.0429005	0.000277528	-1.87103e-10	0.0466408	0.000278326	-1.87103e-10	0.0469482
217811111	chr2:217811111:T:C	7.48292e-08	-1.87103e-10	-1.06516	9.07206e-05	-1.87103e-10	-1.0715	9.09546e-05	-1.87103e-10	-1.07148
217811280	chr2:217811280:GT:G	8.99565e-08	-1.87103e-10	-0.881043	0.000109375	-1.87103e-10	-0.884502	0.000109664	-1.87103e-10	-0.884423
217811598	chr2:217811598:C:T	3.71095e-08	-0.984706	-0.78179	5.22345e-05	-0.847057	-0.776483	5.22375e-05	-0.849791	-0.776253
217811981	chr2:217811981:C:T	1.17955e-07	-0.487914	-0.122151	0.000106155	-0.818889	-0.0954908	0.000106246	-0.820267	-0.095817
217812167	chr2:217812167:C:T	3.93819e-08	-1.39947	-0.307598	4.45206e-05	-1.48917	-0.294165	4.46523e-05	-1.48899	-0.293947
217812223	chr2:217812223:G:T	1.74356e-07	-1.87103e-10	-0.219271	0.000214397	-1.87103e-10	-0.211453	0.000214928	-1.87103e-10	-0.211542
217812247	chr2:217812247:A:C	5.9191e-08	-1.87103e-10	-1.2996	7.2168e-05	-1.87103e-10	-1.30029	7.23534e-05	-1.87103e-10	-1.30028
217812863	chr2:217812863:G:A	1.85603e-08	-1.47796	-0.981391	2.47074e-05	-1.38805	-0.984127	2.47455e-05	-1.38884	-0.984357
217812899	chr2:217812899:A:G	4.15774e-08	-0.571995	-1.08082	3.60351e-05	-0.901691	-1.0931	3.6085e-05	-0.903132	-1.09283
217812936	chr2:217812936:G:A	1.17849e-08	-1.6945	-1.21905	1.34997e-05	-1.7576	-1.21901	1.35365e-05	-1.75731	-1.21914
217812988	chr2:217812988:G:A	1.82945e-08	-1.49238	-0.981391	2.43067e-05	-1.4044	-0.984127	2.43446e-05	-1.40518	-0.984357
217813077	chr2:217813077:A:G	3.72086e-08	-1.76383	-3.15521e-10	4.54725e-05	-1.76217	-3.15521e-10	4.55946e-05	-1.76205	-3.15521e-10
217813387	chr2:217813387:T:G	6.20381e-08	-1.87103e-10	-1.25262	7.62255e-05	-1.87103e-10	-1.24559	7.64284e-05	-1.87103e-10	-1.24549
217814160	chr2:217814160:G:A	1.56036e-07	-0.183362	-0.146919	0.000139789	-0.515509	-0.123639	0.000139899	-0.516984	-0.123943
217814302	chr2:217814302:C:CT	6.00947e-08	-1.87103e-10	-1.28445	7.33945e-05	-1.87103e-10	-1.28343	7.35812e-05	-1.87103e-10	-1.28345
217814303	chr2:217814303:A:ATAGGTGGCACCAGGTG	6.01233e-08	-1.87103e-10	-1.28397	7.34302e-05	-1.87103e-10	-1.28295	7.3617e-05	-1.87103e-10	-1.28297
217814515	chr2:217814515:G:A	2.22418e-07	-1.87103e-10	0.0241894	0.000270301	-1.87103e-10	0.0202532	0.000270936	-1.87103e-10	0.0200404
217814876	chr2:217814876:T:C	2.69719e-08	-1.811	-0.274572	3.34453e-05	-1.80142	-0.267954	3.35132e-05	-1.80145	-0.268453
217815317	chr2:217815317:G:C	7.28455e-08	-1.87103e-10	-1.09203	8.85132e-05	-1.87103e-10	-1.09613	8.87423e-05	-1.87103e-10	-1.09611
217815338	chr2:217815338:T:G	6.68556e-08	-1.87103e-10	-1.17783	8.21864e-05	-1.87103e-10	-1.17029	8.24059e-05	-1.87103e-10	-1.17019
217815847	chr2:217815847:G:A	1.60993e-07	-0.890124	0.591116	0.000148781	-1.18776	0.610948	0.000149126	-1.18749	0.610444
217815868	chr2:217815868:A:G	2.06729e-08	-1.15255	-1.19899	1.96556e-05	-1.39324	-1.20768	1.96901e-05	-1.39423	-1.2075
217816455	chr2:217816455:G:T	5.91175e-08	-1.87103e-10	-1.30084	7.2112e-05	-1.87103e-10	-1.30106	7.22947e-05	-1.87103e-10	-1.30109
217816782	chr2:217816782:G:C	1.71326e-07	-1.87103e-10	-0.236799	0.000210016	-1.87103e-10	-0.232099	0.000210532	-1.87103e-10	-0.232206
217817525	chr2:217817525:C:A	4.64414e-08	-1.81544	0.273266	5.70531e-05	-1.81506	0.279761	5.72042e-05	-1.81511	0.279889
217817532	chr2:217817532:C:T	8.72583e-08	-0.911496	-3.15521e-10	0.000101021	-0.963956	-3.15521e-10	0.000101261	-0.964141	-3.15521e-10
217817652	chr2:217817652:C:T	1.36987e-07	-1.87103e-10	-0.460481	0.000168748	-1.87103e-10	-0.450878	0.000169165	-1.87103e-10	-0.45097
217817774	chr2:217817774:C:T	2.7917e-07	-1.87103e-10	0.251452	0.000340301	-1.87103e-10	0.250549	0.000341294	-1.87103e-10	0.250901
217818048	chr2:217818048:A:G	1.74248e-08	-1.40333	-1.11914	1.78297e-05	-1.5743	-1.12411	1.78779e-05	-1.57428	-1.124
217818416	chr2:217818416:G:A	4.97032e-08	-1.81667	0.34237	6.12864e-05	-1.81319	0.349471	6.1448e-05	-1.81325	0.349602
217818431	chr2:217818431:A:G	2.7187e-08	-1.4047	-0.672924	2.9835e-05	-1.51017	-0.673436	2.9926e-05	-1.50999	-0.673128
217818480	chr2:217818480:C:T	5.91678e-08	-1.87103e-10	-1.29999	7.22013e-05	-1.87103e-10	-1.29982	7.23892e-05	-1.87103e-10	-1.29979
217818534	chr2:217818534:A:G	1.31392e-08	-1.66846	-1.13631	1.45235e-05	-1.76173	-1.14179	1.45608e-05	-1.76164	-1.14187
217818645	chr2:217818645:C:T	1.45638e-08	-1.40983	-1.292	1.45579e-05	-1.61114	-1.29001	1.45983e-05	-1.61086	-1.29007
217818673	chr2:217818673:C:T	5.89187e-08	-1.87103e-10	-1.30421	7.19032e-05	-1.87103e-10	-1.30396	7.20878e-05	-1.87103e-10	-1.30396
217818946	chr2:217818946:G:A	1.02656e-07	-1.87103e-10	-0.74898	0.000125531	-1.87103e-10	-0.746732	0.000125866	-1.87103e-10	-0.74663
217819184	chr2:217819184:T:C	1.48833e-08	-1.60463	-1.07551	1.62399e-05	-1.72279	-1.06903	1.62877e-05	-1.7226	-1.06883
217819365	chr2:217819365:G:A	9.77242e-08	-1.87103e-10	-0.79822	0.000121902	-1.87103e-10	-0.776062	0.000122213	-1.87103e-10	-0.77608
217819536	chr2:217819536:T:C	4.58965e-08	-1.81698	0.262997	5.66023e-05	-1.81246	0.269224	5.6751e-05	-1.81252	0.269351
217819777	chr2:217819777:G:C	1.65004e-07	-1.87103e-10	-0.274398	0.000202214	-1.87103e-10	-0.269958	0.00020271	-1.87103e-10	-0.270066
217819928	chr2:217819928:G:C	1.46516e-07	-1.87103e-10	-0.393237	0.000181191	-1.87103e-10	-0.37973	0.000181686	-1.87103e-10	-0.379565
217820396	chr2:217820396:T:C	3.94579e-07	-1.87103e-10	0.59745	0.000481112	-1.87103e-10	0.596819	0.000482533	-1.87103e-10	0.597206
217820418	chr2:217820418:A:G	1.09229e-07	-1.87103e-10	-0.686923	0.000134699	-1.87103e-10	-0.676241	0.000135031	-1.87103e-10	-0.676342
217820904	chr2:217820904:T:C	1.87424e-08	-1.57168	-0.8779	2.05628e-05	-1.68508	-0.870719	2.06273e-05	-1.6848	-0.870426
217820941	chr2:217820941:T:C	2.95361e-08	-0.722519	-1.27224	2.95337e-05	-0.918653	-1.2751	2.95709e-05	-0.919995	-1.27506
217821136	chr2:217821136:CAT:C	2.12912e-07	-1.87103e-10	-0.0194891	0.000262741	-1.87103e-10	-0.00811416	0.000263393	-1.87103e-10	-0.008195
217821221	chr2:217821221:G:A	1.23787e-07	-1.87103e-10	-0.561808	0.00015025	-1.87103e-10	-0.566981	0.000150604	-1.87103e-10	-0.56719
217821315	chr2:217821315:G:A	1.09691e-08	-1.81724	-1.16805	1.34875e-05	-1.80763	-1.16989	1.35208e-05	-1.80772	-1.1699
217821439	chr2:217821439:C:T	6.3546e-08	-1.2286	-3.15521e-10	6.6832e-05	-1.3771	-3.15521e-10	6.69925e-05	-1.37726	-3.15521e-10
217821806	chr2:217821806:G:T	2.13354e-07	-1.87103e-10	-0.0174178	0.000263278	-1.87103e-10	-0.00607224	0.000263932	-1.87103e-10	-0.00615324
217822003	chr2:217822003:C:G	7.49193e-08	-1.87103e-10	-1.06396	9.19816e-05	-1.87103e-10	-1.05769	9.22146e-05	-1.87103e-10	-1.05773
217822038	chr2:217822038:G:T	7.66277e-08	-1.87103e-10	-1.04141	9.32819e-05	-1.87103e-10	-1.04366	9.35258e-05	-1.87103e-10	-1.04361
217822658	chr2:217822658:G:A	4.22479e-08	-1.8173	0.180482	5.19505e-05	-1.81428	0.185292	5.20877e-05	-1.81433	0.185419
217822806	chr2:217822806:A:G	7.88834e-08	-1.87103e-10	-1.0124	9.59929e-05	-1.87103e-10	-1.01501	9.6244e-05	-1.87103e-10	-1.01496
217822988	chr2:217822988:G:A	1.03738e-08	-1.81595	-1.22513	1.26308e-05	-1.81632	-1.22682	1.26627e-05	-1.81635	-1.22683
217823029	chr2:217823029:G:A	1.8569e-07	-1.87103e-10	-0.156291	0.000225617	-1.87103e-10	-0.160445	0.000226133	-1.87103e-10	-0.16072
217823420	chr2:217823420:C:T	7.84659e-08	-0.457262	-0.560442	6.02069e-05	-0.894641	-0.586854	6.03642e-05	-0.894944	-0.586503
217823847	chr2:217823847:G:A	1.03248e-07	-1.87103e-10	-0.743235	0.000127311	-1.87103e-10	-0.73265	0.000127654	-1.87103e-10	-0.732523
217823873	chr2:217823873:T:G	2.23028e-08	-1.2383	-1.03735	2.21244e-05	-1.45202	-1.03058	2.21938e-05	-1.45166	-1.03037
217824160	chr2:217824160:C:G	3.82315e-08	-1.8176	0.0808879	4.7166e-05	-1.81248	0.0868735	4.72902e-05	-1.81255	0.087008
217824465	chr2:217824465:T:C	2.72595e-07	-1.87103e-10	0.227619	0.000331196	-1.87103e-10	0.223427	0.000331926	-1.87103e-10	0.223069
217824831	chr2:217824831:G:C	6.33731e-08	-1.87103e-10	-1.23133	7.71005e-05	-1.87103e-10	-1.23417	7.72991e-05	-1.87103e-10	-1.23416
217825045	chr2:217825045:C:T	6.07603e-08	-1.87103e-10	-1.27343	7.40287e-05	-1.87103e-10	-1.27483	7.42175e-05	-1.87103e-10	-1.27484
217825764	chr2:217825764:T:C	3.96931e-08	-1.30965	-0.38954	3.84436e-05	-1.54607	-0.384022	3.85623e-05	-1.54553	-0.38404
217826598	chr2:217826598:G:C	5.95018e-08	-1.87103e-10	-1.29436	7.25616e-05	-1.87103e-10	-1.29485	7.27459e-05	-1.87103e-10	-1.29487
217826604	chr2:217826604:T:C	1.77826e-08	-1.73959	-0.762558	2.07452e-05	-1.78782	-0.759145	2.08025e-05	-1.78753	-0.759242
217826619	chr2:217826619:C:T	5.89596e-08	-1.87103e-10	-1.30352	7.19669e-05	-1.87103e-10	-1.30308	7.21512e-05	-1.87103e-10	-1.30308
217826642	chr2:217826642:T:C	8.66337e-08	-1.87103e-10	-0.918679	0.000106022	-1.87103e-10	-0.915637	0.000106286	-1.87103e-10	-0.915706
217826651	chr2:217826651:G:A	6.33409e-08	-1.63669	0.404857	7.52501e-05	-1.69055	0.432088	7.54734e-05	-1.69027	0.432203
217826910	chr2:217826910:T:C	9.80589e-08	-0.404255	-0.390546	8.69431e-05	-0.73354	-0.380488	8.70849e-05	-0.734292	-0.380668
217827036	chr2:217827036:C:T	2.28483e-08	-1.71934	-0.532149	2.62161e-05	-1.7906	-0.522307	2.62902e-05	-1.79045	-0.522193
217827268	chr2:217827268:C:T	8.47296e-08	-1.87103e-10	-0.940904	0.000102498	-1.87103e-10	-0.949436	0.000102765	-1.87103e-10	-0.949403
217827354	chr2:217827354:T:C	6.66777e-08	-1.87103e-10	-1.1805	8.06877e-05	-1.87103e-10	-1.1887	8.08825e-05	-1.87103e-10	-1.18885
217827629	chr2:217827629:A:G	7.9616e-08	-1.87103e-10	-1.00315	9.78111e-05	-1.87103e-10	-0.996245	9.80554e-05	-1.87103e-10	-0.996311
217828602	chr2:217828602:T:G	5.94343e-08	-1.87103e-10	-1.2955	7.25108e-05	-1.87103e-10	-1.29555	7.2694e-05	-1.87103e-10	-1.29559
217828629	chr2:217828629:G:A	6.30615e-08	-1.87103e-10	-1.23626	7.69258e-05	-1.87103e-10	-1.23644	7.71149e-05	-1.87103e-10	-1.23655
217828827	chr2:217828827:G:A	1.94483e-08	-1.66007	-0.752537	2.15664e-05	-1.76661	-0.741534	2.16278e-05	-1.76644	-0.741423
217828910	chr2:217828910:G:A	5.93189e-08	-1.87103e-10	-1.29744	7.23582e-05	-1.87103e-10	-1.29765	7.25413e-05	-1.87103e-10	-1.29769
217828958	chr2:217828958:G:A	6.72527e-08	-1.87103e-10	-1.17191	8.23355e-05	-1.87103e-10	-1.16848	8.25448e-05	-1.87103e-10	-1.1685
217829430	chr2:217829430:G:A	1.68859e-08	-1.81503	-0.738859	2.12559e-05	-1.7993	-0.723348	2.13108e-05	-1.79929	-0.723338
217829469	chr2:217829469:T:C	1.81599e-08	-1.81664	-0.664512	2.28086e-05	-1.80402	-0.648127	2.28674e-05	-1.80401	-0.648118
217829573	chr2:217829573:C:T	1.48032e-08	-1.75848	-0.927051	1.90649e-05	-1.7146	-0.916832	1.91139e-05	-1.71462	-0.916815
217829787	chr2:217829787:CT:C	1.15057e-08	-1.65594	-1.28158	1.35701e-05	-1.69172	-1.27969	1.36092e-05	-1.69137	-1.27972
217829828	chr2:217829828:A:G	4.90546e-08	-1.55212	0.0646864	5.33468e-05	-1.68456	0.0820909	5.34879e-05	-1.68426	0.0818755
217829894	chr2:217829894:C:T	3.79778e-07	-1.87103e-10	0.559218	0.000470094	-1.87103e-10	0.57365	0.000471196	-1.87103e-10	0.573431
217829968	chr2:217829968:A:G	1.48883e-08	-1.80917	-0.870626	1.83874e-05	-1.81477	-0.852845	1.84339e-05	-1.8148	-0.85285
217830239	chr2:217830239:C:G	1.48719e-08	-1.4843	-1.1966	1.66355e-05	-1.57406	-1.19368	1.66806e-05	-1.57392	-1.19368
217830379	chr2:217830379:G:A	1.06135e-08	-1.81469	-1.20355	1.2984e-05	-1.81746	-1.19811	1.30175e-05	-1.81746	-1.19809
217830831	chr2:217830831:C:T	6.82157e-08	-1.87103e-10	-1.15769	8.33579e-05	-1.87103e-10	-1.15614	8.35694e-05	-1.87103e-10	-1.15617
217830963	chr2:217830963:T:C	1.77297e-08	-1.61096	-0.894166	2.02318e-05	-1.68389	-0.88814	2.02805e-05	-1.68375	-0.888437
217831125	chr2:217831125:C:A	2.96985e-08	-1.80627	-0.183004	3.7688e-05	-1.79186	-0.158084	3.77814e-05	-1.79179	-0.158237
217831196	chr2:217831196:G:A	7.92377e-08	-1.87103e-10	-1.00792	9.67006e-05	-1.87103e-10	-1.00766	9.69471e-05	-1.87103e-10	-1.00768
217831492	chr2:217831492:A:G	6.04976e-08	-1.87103e-10	-1.27776	7.3919e-05	-1.87103e-10	-1.27631	7.41151e-05	-1.87103e-10	-1.27622
217832226	chr2:217832226:G:A	1.40955e-08	-1.81543	-0.919079	1.73873e-05	-1.80871	-0.914833	1.74347e-05	-1.80864	-0.914741
217832516	chr2:217832516:C:T	6.5692e-08	-1.87103e-10	-1.19539	8.09883e-05	-1.87103e-10	-1.18498	8.11934e-05	-1.87103e-10	-1.18501
217832628	chr2:217832628:C:G	6.22828e-08	-1.87103e-10	-1.24868	7.54757e-05	-1.87103e-10	-1.25547	7.56625e-05	-1.87103e-10	-1.25556
217832762	chr2:217832762:G:A	7.66201e-08	-1.87103e-10	-1.04151	9.43239e-05	-1.87103e-10	-1.03255	9.45699e-05	-1.87103e-10	-1.0325
217833219	chr2:217833219:C:T	7.96059e-08	-1.87103e-10	-1.00328	9.69131e-05	-1.87103e-10	-1.00547	9.71713e-05	-1.87103e-10	-1.00537
217833529	chr2:217833529:T:C	8.06383e-08	-1.87103e-10	-0.990395	9.87115e-05	-1.87103e-10	-0.98708	9.89609e-05	-1.87103e-10	-0.98712
217833600	chr2:217833600:A:G	2.87726e-08	-1.81745	-0.203492	3.66458e-05	-1.80893	-0.169059	3.67346e-05	-1.80896	-0.169164
217833655	chr2:217833655:C:T	6.16957e-08	-1.87103e-10	-1.25815	7.55652e-05	-1.87103e-10	-1.25429	7.57639e-05	-1.87103e-10	-1.25422
217833898	chr2:217833898:T:C	1.05077e-08	-1.80382	-1.22445	1.27353e-05	-1.81414	-1.22077	1.27694e-05	-1.81402	-1.22077
217834511	chr2:217834511:C:T	7.26357e-08	-1.87103e-10	-1.09491	8.94663e-05	-1.87103e-10	-1.08542	8.96873e-05	-1.87103e-10	-1.08551
217834703	chr2:217834703:AG:A	5.9156e-08	-1.87103e-10	-1.30019	7.22298e-05	-1.87103e-10	-1.29943	7.24154e-05	-1.87103e-10	-1.29943
217834782	chr2:217834782:G:A	1.11572e-08	-1.80449	-1.1638	1.35408e-05	-1.81469	-1.15889	1.35749e-05	-1.81459	-1.15903
217834843	chr2:217834843:T:C	6.10049e-08	-1.87103e-10	-1.26941	7.42516e-05	-1.87103e-10	-1.27182	7.44409e-05	-1.87103e-10	-1.27184
217835541	chr2:217835541:T:G	1.27295e-07	-0.533865	-3.15521e-10	0.00016692	-0.461768	-3.15521e-10	0.000166884	-0.464546	-3.15521e-10
217836688	chr2:217836688:C:T	6.64465e-08	-1.87103e-10	-1.18397	8.13224e-05	-1.87103e-10	-1.18086	8.15284e-05	-1.87103e-10	-1.18089
217838154	chr2:217838154:C:T	1.68674e-07	-1.87103e-10	-0.252403	0.000211941	-1.87103e-10	-0.222973	0.000212439	-1.87103e-10	-0.223187
217838380	chr2:217838380:G:A	8.3129e-08	-1.87103e-10	-0.959975	0.000101796	-1.87103e-10	-0.956312	0.000102052	-1.87103e-10	-0.956366
217839017	chr2:217839017:G:A	2.83767e-07	-1.87103e-10	0.267784	0.000359247	-1.87103e-10	0.304727	0.000360052	-1.87103e-10	0.304405
217839104	chr2:217839104:G:A	7.13752e-08	-1.87103e-10	-1.11242	8.82853e-05	-1.87103e-10	-1.09871	8.85111e-05	-1.87103e-10	-1.09872
217839145	chr2:217839145:G:A	7.73238e-08	-1.03237	-3.15521e-10	7.76453e-05	-1.22713	-3.15521e-10	7.77935e-05	-1.22779	-3.15521e-10
217839378	chr2:217839378:T:C	3.65434e-08	-1.40952	-0.372351	4.45262e-05	-1.42034	-0.362868	4.45843e-05	-1.42099	-0.363469
217839516	chr2:217839516:T:C	9.21803e-08	-0.856622	-3.15521e-10	0.000116274	-0.823329	-3.15521e-10	0.00011662	-0.82292	-3.15521e-10
217839753	chr2:217839753:A:C	9.88498e-09	-1.81612	-1.27323	1.2175e-05	-1.80606	-1.27384	1.22037e-05	-1.80626	-1.27385
217839757	chr2:217839757:A:G	1.98075e-08	-1.39164	-1.00267	2.27288e-05	-1.4506	-1.00506	2.27968e-05	-1.4502	-1.00503
217839951	chr2:217839951:G:A	2.08201e-08	-1.05935	-1.2851	2.5076e-05	-1.07182	-1.28555	2.51188e-05	-1.0726	-1.28562
217840171	chr2:217840171:T:G	9.71696e-09	-1.81397	-1.29252	1.17825e-05	-1.81767	-1.295	1.18127e-05	-1.81766	-1.29501
217840221	chr2:217840221:C:T	5.88779e-08	-1.87103e-10	-1.3049	7.18485e-05	-1.87103e-10	-1.30472	7.20327e-05	-1.87103e-10	-1.30472
217840255	chr2:217840255:T:G	2.33469e-08	-0.925317	-1.30459	2.71248e-05	-0.974339	-1.30449	2.71945e-05	-0.974323	-1.30451
217840304	chr2:217840304:C:T	9.38587e-08	-1.87103e-10	-0.838578	0.000114876	-1.87103e-10	-0.835433	0.000115165	-1.87103e-10	-0.835476
217840372	chr2:217840372:T:C	1.40991e-08	-1.81639	-0.917872	1.7141e-05	-1.81607	-0.921739	1.71821e-05	-1.81602	-0.921956
217840771	chr2:217840771:G:C	1.09305e-08	-1.77422	-1.21459	1.33537e-05	-1.77925	-1.20824	1.33841e-05	-1.77946	-1.20832
217840925	chr2:217840925:C:T	3.17747e-08	-0.643265	-1.27843	3.97578e-05	-0.618632	-1.27784	3.98659e-05	-0.618565	-1.27776
217841264	chr2:217841264:C:T	2.82532e-08	-0.86035	-1.17881	3.59627e-05	-0.825495	-1.17131	3.6071e-05	-0.825168	-1.17119
217841437	chr2:217841437:C:T	7.49817e-08	-1.87103e-10	-1.06312	9.14682e-05	-1.87103e-10	-1.06329	9.16982e-05	-1.87103e-10	-1.06334
217841444	chr2:217841444:C:A	3.20835e-08	-0.706413	-1.20561	4.04723e-05	-0.678072	-1.20059	4.0588e-05	-0.677928	-1.20044
217841923	chr2:217841923:A:G	7.09706e-08	-1.87103e-10	-1.1181	8.65482e-05	-1.87103e-10	-1.11858	8.67629e-05	-1.87103e-10	-1.11866
217842000	chr2:217842000:G:T	5.02395e-08	-0.249498	-1.21407	5.78503e-05	-0.311169	-1.21025	5.8013e-05	-0.311073	-1.2101
217842134	chr2:217842134:T:C	2.2203e-08	-0.982839	-1.2973	2.80684e-05	-0.948927	-1.29571	2.81419e-05	-0.948932	-1.29565
217842148	chr2:217842148:C:T	7.14003e-08	-1.87103e-10	-1.11207	8.7586e-05	-1.87103e-10	-1.10666	8.78091e-05	-1.87103e-10	-1.10668
217842253	chr2:217842253:G:C	7.07303e-08	-1.87103e-10	-1.12149	8.6257e-05	-1.87103e-10	-1.12195	8.64711e-05	-1.87103e-10	-1.12203
217842360	chr2:217842360:A:AC	2.24729e-08	-0.972452	-1.29561	2.84266e-05	-0.938094	-1.29386	2.85012e-05	-0.938097	-1.2938
217842490	chr2:217842490:T:C	3.36408e-08	-0.659697	-1.20493	4.26377e-05	-0.626746	-1.1998	4.27599e-05	-0.626596	-1.19965
217842614	chr2:217842614:G:C	6.85865e-08	-1.87103e-10	-1.15227	8.36448e-05	-1.87103e-10	-1.1527	8.3853e-05	-1.87103e-10	-1.15278
217842703	chr2:217842703:C:A	1.30049e-08	-1.60506	-1.20999	1.53653e-05	-1.63917	-1.208	1.53984e-05	-1.63951	-1.20807
217842707	chr2:217842707:C:T	6.89342e-08	-1.87103e-10	-1.14722	8.40723e-05	-1.87103e-10	-1.1476	8.42815e-05	-1.87103e-10	-1.14768
217843030	chr2:217843030:T:G	5.38369e-08	-0.214074	-1.18034	6.69353e-05	-0.200891	-1.17466	6.71243e-05	-0.200799	-1.1745
217843176	chr2:217843176:G:A	1.60531e-08	-1.5668	-1.03766	1.89466e-05	-1.6023	-1.03536	1.89867e-05	-1.60264	-1.03546
217843366	chr2:217843366:T:C	3.58315e-08	-0.509814	-1.29173	4.54131e-05	-0.473623	-1.28986	4.55407e-05	-0.473433	-1.28981
217843430	chr2:217843430:T:G	7.29983e-08	-1.87103e-10	-1.08993	8.90071e-05	-1.87103e-10	-1.09057	8.92273e-05	-1.87103e-10	-1.09066
217843491	chr2:217843491:G:C	2.68997e-08	-0.783626	-1.30463	3.4075e-05	-0.745874	-1.30484	3.41625e-05	-0.745869	-1.30485
217843709	chr2:217843709:A:G	3.36177e-08	-0.607442	-1.25787	4.06807e-05	-0.61932	-1.25421	4.08032e-05	-0.61897	-1.25411
217843780	chr2:217843780:A:G	2.70641e-08	-0.781337	-1.30082	3.42459e-05	-0.743759	-1.30196	3.43327e-05	-0.743757	-1.30199
217843801	chr2:217843801:G:A	5.49888e-08	-0.116273	-1.25697	6.31431e-05	-0.179865	-1.25401	6.33194e-05	-0.179747	-1.25391
217843892	chr2:217843892:T:G	7.416e-08	-1.87103e-10	-1.07414	9.0441e-05	-1.87103e-10	-1.07458	9.06647e-05	-1.87103e-10	-1.07468
217844422	chr2:217844422:C:T	3.48605e-08	-0.535281	-1.29373	4.0485e-05	-0.583107	-1.29524	4.05836e-05	-0.583176	-1.2953
217844492	chr2:217844492:T:C	3.20132e-08	-0.648092	-1.26613	3.88081e-05	-0.65794	-1.26271	3.89244e-05	-0.657597	-1.26263
217844739	chr2:217844739:C:T	5.46777e-08	-0.0979632	-1.28095	6.274e-05	-0.1615	-1.27878	6.29134e-05	-0.161379	-1.27871
217844910	chr2:217844910:A:T	9.77782e-08	-1.87103e-10	-0.797667	0.000119176	-1.87103e-10	-0.798684	0.000119465	-1.87103e-10	-0.798819
217844976	chr2:217844976:G:T	1.31368e-08	-1.52739	-1.27756	1.55611e-05	-1.55801	-1.2765	1.55937e-05	-1.55844	-1.27654
217845030	chr2:217845030:G:A	5.237e-08	-0.14512	-1.27691	6.01479e-05	-0.207891	-1.27458	6.03144e-05	-0.207772	-1.2745
217845657	chr2:217845657:C:T	5.27696e-08	-0.13779	-1.27664	6.06453e-05	-0.199942	-1.2743	6.0813e-05	-0.199825	-1.27421
217845908	chr2:217845908:G:A	5.2092e-08	-0.154738	-1.27262	5.98019e-05	-0.218106	-1.27014	5.99682e-05	-0.21798	-1.27005
217846000	chr2:217846000:A:C	5.19244e-08	-0.155305	-1.27527	5.96838e-05	-0.217348	-1.27287	5.9849e-05	-0.21723	-1.27279
217846004	chr2:217846004:C:T	4.97944e-08	-0.197704	-1.27476	5.72862e-05	-0.258881	-1.27234	5.74448e-05	-0.258765	-1.27226
217846007	chr2:217846007:A:T	5.06896e-08	-0.179915	-1.27473	5.83025e-05	-0.241326	-1.27231	5.84639e-05	-0.241209	-1.27222
217846201	chr2:217846201:T:C	3.01728e-08	-0.710019	-1.26341	3.65794e-05	-0.719935	-1.25986	3.66888e-05	-0.719601	-1.25977
217846495	chr2:217846495:G:T	7.42664e-08	-1.87103e-10	-1.07271	9.19713e-05	-1.87103e-10	-1.05781	9.22038e-05	-1.87103e-10	-1.05784
217846709	chr2:217846709:A:G	8.89516e-08	-1.87103e-10	-0.892276	0.000108531	-1.87103e-10	-0.892243	0.000108803	-1.87103e-10	-0.892306
217846717	chr2:217846717:A:G	3.05661e-08	-0.705958	-1.25452	3.70785e-05	-0.715688	-1.25056	3.71897e-05	-0.715353	-1.25046
217846888	chr2:217846888:T:C	3.06774e-08	-0.704065	-1.25278	3.72222e-05	-0.713618	-1.24876	3.7334e-05	-0.713281	-1.24866
217847015	chr2:217847015:C:A	3.85642e-08	-0.430592	-1.29745	4.24407e-05	-0.53498	-1.29619	4.25648e-05	-0.534664	-1.29615
217847095	chr2:217847095:G:C	3.6633e-08	-0.503971	-1.27545	4.05369e-05	-0.604055	-1.27302	4.06561e-05	-0.60376	-1.27293
217847379	chr2:217847379:A:G	3.05324e-08	-0.755927	-1.20565	3.71458e-05	-0.764051	-1.20038	3.72585e-05	-0.763722	-1.20024
217847567	chr2:217847567:G:A	1.18463e-08	-1.64433	-1.26402	1.40197e-05	-1.67617	-1.26265	1.40508e-05	-1.67648	-1.26269
217847583	chr2:217847583:C:T	4.96905e-08	-0.180327	-1.29423	5.69161e-05	-0.244924	-1.29278	5.70722e-05	-0.244799	-1.29273
217847883	chr2:217847883:G:A	5.11566e-08	-0.228295	-1.21718	5.87818e-05	-0.292198	-1.21325	5.89477e-05	-0.292085	-1.21311
217848003	chr2:217848003:A:G	5.17708e-08	-0.212306	-1.22124	5.9474e-05	-0.276296	-1.21745	5.96422e-05	-0.276174	-1.21731
217848195	chr2:217848195:C:T	1.73977e-08	-1.22745	-1.29658	2.16682e-05	-1.20686	-1.29658	2.16983e-05	-1.20798	-1.29663
217848213	chr2:217848213:C:T	5.53069e-08	-0.111867	-1.2556	6.33305e-05	-0.178332	-1.25258	6.35074e-05	-0.178212	-1.25248
217848559	chr2:217848559:G:A	4.18044e-08	-0.416825	-1.23054	4.86306e-05	-0.464376	-1.23065	4.87687e-05	-0.464207	-1.23055
217848819	chr2:217848819:G:T	1.12491e-07	-1.87103e-10	-0.657492	0.000136987	-1.87103e-10	-0.659395	0.000137323	-1.87103e-10	-0.659508
217848972	chr2:217848972:C:T	7.15314e-08	-1.87103e-10	-1.11023	8.84409e-05	-1.87103e-10	-1.09695	8.8665e-05	-1.87103e-10	-1.09698
217849201	chr2:217849201:A:G	2.63834e-08	-0.867193	-1.24044	3.19207e-05	-0.87616	-1.23987	3.20154e-05	-0.875841	-1.23979
217849478	chr2:217849478:T:G	1.67283e-08	-1.32476	-1.2385	1.80267e-05	-1.44976	-1.23767	1.80709e-05	-1.44976	-1.23778
217849495	chr2:217849495:T:C	1.19504e-08	-1.63564	-1.26397	1.39847e-05	-1.67714	-1.26417	1.40194e-05	-1.67715	-1.26426
217849555	chr2:217849555:C:T	7.55013e-08	-1.87103e-10	-1.05622	9.32057e-05	-1.87103e-10	-1.04447	9.34382e-05	-1.87103e-10	-1.04454
217849607	chr2:217849607:A:T	2.5836e-08	-0.955586	-1.17301	2.32276e-05	-1.26314	-1.1708	2.32914e-05	-1.26303	-1.17073
217849685	chr2:217849685:C:T	5.05003e-08	-1.45839	-3.15521e-10	5.748e-05	-1.52785	-3.15521e-10	5.76374e-05	-1.52767	-3.15521e-10
217849773	chr2:217849773:C:T	1.81378e-08	-1.29598	-1.18639	1.87429e-05	-1.46693	-1.18154	1.87852e-05	-1.46708	-1.18169
217849775	chr2:217849775:G:A	7.93634e-08	-1.87103e-10	-1.00633	9.84815e-05	-1.87103e-10	-0.989414	9.87299e-05	-1.87103e-10	-0.989456
217850122	chr2:217850122:G:A	1.07952e-08	-1.81751	-1.18375	1.32446e-05	-1.81302	-1.18267	1.32769e-05	-1.81306	-1.18276
217850128	chr2:217850128:T:A	9.5952e-09	-1.81729	-1.30181	1.18417e-05	-1.80585	-1.3018	1.18712e-05	-1.80592	-1.30181
217850348	chr2:217850348:A:G	1.12721e-08	-1.72285	-1.23518	1.34625e-05	-1.73957	-1.2398	1.3503e-05	-1.73914	-1.2398
217850381	chr2:217850381:T:C	9.02564e-08	-1.87103e-10	-0.877715	0.00011155	-1.87103e-10	-0.864807	0.00011183	-1.87103e-10	-0.864861
217850930	chr2:217850930:A:G	7.81272e-08	-1.87103e-10	-1.02203	9.6021e-05	-1.87103e-10	-1.01472	9.62757e-05	-1.87103e-10	-1.01463
217850949	chr2:217850949:C:T	7.45019e-08	-1.87103e-10	-1.06954	9.15354e-05	-1.87103e-10	-1.06256	9.17773e-05	-1.87103e-10	-1.06248
217851139	chr2:217851139:CAT:C	3.28133e-08	-1.77591	-0.113627	3.97428e-05	-1.78284	-0.114015	3.98323e-05	-1.78318	-0.113987
217851256	chr2:217851256:A:C	5.89443e-08	-1.87103e-10	-1.30378	7.19678e-05	-1.87103e-10	-1.30306	7.21523e-05	-1.87103e-10	-1.30306
217851622	chr2:217851622:C:T	9.35725e-08	-0.841632	-3.15521e-10	0.000121735	-0.777434	-3.15521e-10	0.000121761	-0.779785	-3.15521e-10
217852152	chr2:217852152:A:C	1.76425e-08	-1.50485	-1.00521	1.98785e-05	-1.57317	-1.01647	1.99335e-05	-1.57286	-1.01658
217852330	chr2:217852330:A:G	1.71713e-08	-1.23624	-1.30088	1.87854e-05	-1.34535	-1.30085	1.88204e-05	-1.34602	-1.30088
217852474	chr2:217852474:C:T	8.14264e-08	-1.87103e-10	-0.98067	9.87759e-05	-1.87103e-10	-0.986428	9.90164e-05	-1.87103e-10	-0.986558
217852674	chr2:217852674:T:G	5.92954e-08	-1.87103e-10	-1.29784	7.22814e-05	-1.87103e-10	-1.29871	7.24659e-05	-1.87103e-10	-1.29873
217852717	chr2:217852717:A:G	6.32345e-08	-1.87103e-10	-1.23352	7.68391e-05	-1.87103e-10	-1.23757	7.70417e-05	-1.87103e-10	-1.2375
217852838	chr2:217852838:C:T	5.96313e-08	-1.87103e-10	-1.29219	7.27522e-05	-1.87103e-10	-1.29222	7.29396e-05	-1.87103e-10	-1.29221
217852915	chr2:217852915:T:A	1.31259e-08	-1.80854	-0.997237	1.58391e-05	-1.81738	-0.999424	1.58851e-05	-1.81735	-0.999111
217852922	chr2:217852922:A:G	2.1568e-08	-1.80973	-0.499424	2.63551e-05	-1.80448	-0.503136	2.64291e-05	-1.80426	-0.503116
217853108	chr2:217853108:A:G	6.28033e-08	-1.87103e-10	-1.24036	7.64548e-05	-1.87103e-10	-1.24258	7.66572e-05	-1.87103e-10	-1.2425
217853114	chr2:217853114:C:T	8.1098e-08	-1.87103e-10	-0.98471	9.85158e-05	-1.87103e-10	-0.989066	9.87618e-05	-1.87103e-10	-0.989133
217853235	chr2:217853235:T:G	7.18537e-08	-1.87103e-10	-1.10574	8.71664e-05	-1.87103e-10	-1.11146	8.74003e-05	-1.87103e-10	-1.11135
217853316	chr2:217853316:G:A	1.27901e-07	-1.87103e-10	-0.529111	0.000159194	-1.87103e-10	-0.509161	0.000159587	-1.87103e-10	-0.509252
217854409	chr2:217854409:A:G	2.32945e-08	-1.80575	-0.426401	2.85201e-05	-1.79965	-0.429021	2.86025e-05	-1.79939	-0.428963
217854577	chr2:217854577:T:A	2.00217e-08	-1.5761	-0.807457	2.2782e-05	-1.63256	-0.82075	2.28432e-05	-1.6323	-0.820896
217854607	chr2:217854607:A:C	2.12233e-08	-1.54701	-0.778257	2.4057e-05	-1.60677	-0.792081	2.41218e-05	-1.60649	-0.792234
217854865	chr2:217854865:C:T	2.12299e-08	-1.57786	-0.747101	2.41475e-05	-1.63406	-0.761039	2.42121e-05	-1.6338	-0.761193
217855320	chr2:217855320:G:A	7.17661e-08	-1.10696	-3.15521e-10	7.57109e-05	-1.25236	-3.15521e-10	7.58968e-05	-1.25247	-3.15521e-10
217855364	chr2:217855364:A:G	1.63028e-08	-1.48932	-1.09971	1.84467e-05	-1.55758	-1.10681	1.84996e-05	-1.55722	-1.10687
217855545	chr2:217855545:G:A	2.15093e-08	-1.81365	-0.498229	2.6267e-05	-1.80972	-0.501252	2.63406e-05	-1.80954	-0.501193
217855596	chr2:217855596:G:A	2.06765e-08	-1.53595	-0.815421	2.34041e-05	-1.59782	-0.828549	2.34676e-05	-1.59753	-0.828695
217855607	chr2:217855607:G:A	1.30574e-07	-1.87103e-10	-0.508428	0.000162332	-1.87103e-10	-0.489639	0.000162733	-1.87103e-10	-0.489733
217855671	chr2:217855671:G:A	1.51062e-08	-1.5253	-1.13997	1.7165e-05	-1.59023	-1.14618	1.72139e-05	-1.58989	-1.14623
217855747	chr2:217855747:T:C	7.29538e-08	-1.87103e-10	-1.09054	9.01165e-05	-1.87103e-10	-1.07818	9.03436e-05	-1.87103e-10	-1.07822
217855918	chr2:217855918:G:A	1.96891e-08	-1.81768	-0.582624	2.39394e-05	-1.81722	-0.586536	2.40022e-05	-1.81718	-0.586521
217855948	chr2:217855948:T:C	2.43991e-08	-1.5122	-0.673628	2.75015e-05	-1.57633	-0.688715	2.75758e-05	-1.57602	-0.688883
217856120	chr2:217856120:G:A	1.2515e-07	-1.87103e-10	-0.550859	0.000151094	-1.87103e-10	-0.561381	0.000151454	-1.87103e-10	-0.561563
217856518	chr2:217856518:T:C	2.44639e-08	-1.4806	-0.702566	2.75043e-05	-1.54747	-0.717468	2.75795e-05	-1.54714	-0.71763
217856671	chr2:217856671:G:A	2.30131e-08	-1.52675	-0.717558	2.59086e-05	-1.59306	-0.731649	2.5979e-05	-1.59275	-0.731804
217857081	chr2:217857081:G:A	8.06241e-08	-1.87103e-10	-0.990571	9.70711e-05	-1.87103e-10	-1.00384	9.72984e-05	-1.87103e-10	-1.00406
217857111	chr2:217857111:A:C	2.63207e-08	-1.23841	-0.871605	2.89561e-05	-1.3438	-0.869703	2.90007e-05	-1.34448	-0.870049
217857770	chr2:217857770:G:C	6.27645e-08	-1.87103e-10	-1.24098	7.68518e-05	-1.87103e-10	-1.2374	7.70486e-05	-1.87103e-10	-1.23741
217857803	chr2:217857803:G:A	2.80552e-07	0.256391	-3.15521e-10	0.00030802	0.150883	-3.15521e-10	0.000308676	0.150449	-3.15521e-10
217858030	chr2:217858030:G:A	7.8153e-08	-1.87103e-10	-1.0217	9.58518e-05	-1.87103e-10	-1.01648	9.61158e-05	-1.87103e-10	-1.01629
217858049	chr2:217858049:T:C	6.11765e-08	-1.87103e-10	-1.26661	7.43631e-05	-1.87103e-10	-1.27032	7.45535e-05	-1.87103e-10	-1.27033
217858182	chr2:217858182:A:G	5.22587e-08	-1.26924	-0.154922	5.50929e-05	-1.42583	-0.144427	5.52168e-05	-1.42607	-0.144511
217858341	chr2:217858341:A:G	2.59189e-08	-0.820795	-1.3046	2.18434e-05	-1.19135	-1.30404	2.1907e-05	-1.191	-1.30404
217858361	chr2:217858361:A:C	2.57693e-08	-0.870668	-1.26052	2.21045e-05	-1.22774	-1.25577	2.21681e-05	-1.2274	-1.25578
217858415	chr2:217858415:G:A	8.87952e-08	-1.87103e-10	-0.894036	0.000107798	-1.87103e-10	-0.899019	0.000108064	-1.87103e-10	-0.89912
217858529	chr2:217858529:G:A	4.20885e-08	-1.64059	-3.15521e-10	4.74358e-05	-1.71991	-3.15521e-10	4.75559e-05	-1.71994	-3.15521e-10
217858732	chr2:217858732:A:G	9.99481e-09	-1.81725	-1.26105	1.21762e-05	-1.81438	-1.26542	1.22082e-05	-1.81444	-1.2653
217859449	chr2:217859449:C:T	9.32135e-08	-1.87103e-10	-0.845476	0.000116178	-1.87103e-10	-0.824159	0.000116479	-1.87103e-10	-0.824134
217859767	chr2:217859767:A:G	6.69366e-08	-1.87103e-10	-1.17662	8.24381e-05	-1.87103e-10	-1.16723	8.2647e-05	-1.87103e-10	-1.16727
217859922	chr2:217859922:T:C	7.57934e-08	-1.87103e-10	-1.05236	9.2699e-05	-1.87103e-10	-1.04992	9.29358e-05	-1.87103e-10	-1.04993
217859979	chr2:217859979:G:A	5.9082e-08	-1.87103e-10	-1.30144	7.2042e-05	-1.87103e-10	-1.30203	7.22262e-05	-1.87103e-10	-1.30204
217860105	chr2:217860105:C:T	9.67596e-08	-1.87103e-10	-0.808139	0.000118157	-1.87103e-10	-0.807272	0.000118448	-1.87103e-10	-0.807371
217860472	chr2:217860472:A:G	5.93014e-08	-1.87103e-10	-1.29774	7.23733e-05	-1.87103e-10	-1.29745	7.25583e-05	-1.87103e-10	-1.29745
217860501	chr2:217860501:T:C	1.00205e-07	-1.87103e-10	-0.773148	0.000124898	-1.87103e-10	-0.751785	0.000125221	-1.87103e-10	-0.751766
217860773	chr2:217860773:A:G	6.06656e-08	-1.87103e-10	-1.27499	7.42367e-05	-1.87103e-10	-1.27202	7.44233e-05	-1.87103e-10	-1.27208
217860951	chr2:217860951:G:A	9.62136e-08	-1.87103e-10	-0.813798	0.000119829	-1.87103e-10	-0.793218	0.000120138	-1.87103e-10	-0.793201
217861086	chr2:217861086:A:G	1.17303e-07	-1.87103e-10	-0.615607	0.000141745	-1.87103e-10	-0.625255	0.000142088	-1.87103e-10	-0.625396
217861099	chr2:217861099:T:A	9.24695e-08	-1.87103e-10	-0.85349	0.00011506	-1.87103e-10	-0.833832	0.000115356	-1.87103e-10	-0.83382
217861302	chr2:217861302:G:A	2.14385e-08	-1.52276	-0.79242	2.36816e-05	-1.61199	-0.80259	2.37473e-05	-1.6117	-0.80268
217861303	chr2:217861303:T:C	1.99667e-08	-1.32078	-1.06552	1.86798e-05	-1.58013	-1.07171	1.87289e-05	-1.58002	-1.07175
217861461	chr2:217861461:T:C	1.09261e-07	-1.87103e-10	-0.686625	0.000136462	-1.87103e-10	-0.663234	0.000136815	-1.87103e-10	-0.663211
217861980	chr2:217861980:T:C	9.04973e-08	-1.87103e-10	-0.875049	0.000112605	-1.87103e-10	-0.855393	0.000112896	-1.87103e-10	-0.855375
217862002	chr2:217862002:G:A	8.27423e-08	-1.87103e-10	-0.964637	0.000101348	-1.87103e-10	-0.960723	0.000101628	-1.87103e-10	-0.960521
217862010	chr2:217862010:T:C	9.06104e-08	-1.87103e-10	-0.873799	0.000112749	-1.87103e-10	-0.854115	0.000113041	-1.87103e-10	-0.854097
217862125	chr2:217862125:C:A	9.32183e-08	-1.87103e-10	-0.845425	0.000116065	-1.87103e-10	-0.825128	0.000116365	-1.87103e-10	-0.825111
217862270	chr2:217862270:TG:T	5.94851e-08	-1.87103e-10	-1.29464	7.25267e-05	-1.87103e-10	-1.29533	7.27138e-05	-1.87103e-10	-1.29531
217862911	chr2:217862911:G:A	1.13562e-08	-1.67232	-1.27828	1.39866e-05	-1.66576	-1.27542	1.40206e-05	-1.66592	-1.27539
217863287	chr2:217863287:A:G	3.52575e-08	-1.81769	-3.15521e-10	4.30528e-05	-1.81686	-3.15521e-10	4.31635e-05	-1.81685	-3.15521e-10
217863633	chr2:217863633:C:T	3.87278e-07	-1.87103e-10	0.578774	0.000490223	-1.87103e-10	0.615579	0.000491499	-1.87103e-10	0.615615
217863839	chr2:217863839:A:G	1.08684e-08	-1.68964	-1.30487	1.32408e-05	-1.69109	-1.30489	1.32856e-05	-1.69028	-1.30489
217863980	chr2:217863980:C:T	5.89111e-08	-1.87103e-10	-1.30434	7.18969e-05	-1.87103e-10	-1.30405	7.20813e-05	-1.87103e-10	-1.30405
217864355	chr2:217864355:A:G	3.76126e-08	-1.75303	-3.15521e-10	4.8512e-05	-1.69747	-3.15521e-10	4.86196e-05	-1.69782	-3.15521e-10
217864998	chr2:217864998:G:A	6.05492e-08	-1.87103e-10	-1.27691	7.40403e-05	-1.87103e-10	-1.27467	7.42285e-05	-1.87103e-10	-1.2747
217865060	chr2:217865060:G:A	7.29002e-08	-1.09128	-3.15521e-10	7.58161e-05	-1.25097	-3.15521e-10	7.60223e-05	-1.25082	-3.15521e-10
217865142	chr2:217865142:C:A	9.66111e-09	-1.80768	-1.30458	1.16743e-05	-1.81758	-1.30431	1.17039e-05	-1.8176	-1.30433
217865803	chr2:217865803:G:T	1.2586e-07	-1.87103e-10	-0.545195	0.000153773	-1.87103e-10	-0.543807	0.000154185	-1.87103e-10	-0.543688
217866446	chr2:217866446:A:G	5.9947e-08	-1.87103e-10	-1.28691	7.32569e-05	-1.87103e-10	-1.28531	7.34435e-05	-1.87103e-10	-1.28533
217866520	chr2:217866520:T:C	6.49875e-08	-1.87103e-10	-1.20617	8.01752e-05	-1.87103e-10	-1.19507	8.03823e-05	-1.87103e-10	-1.19505
217866654	chr2:217866654:T:G	6.69555e-07	-1.87103e-10	1.12624	0.000848436	-1.87103e-10	1.16411	0.00085064	-1.87103e-10	1.16414
217866655	chr2:217866655:C:A	6.73781e-07	-1.87103e-10	1.13254	0.000853828	-1.87103e-10	1.17045	0.000856046	-1.87103e-10	1.17048
217866983	chr2:217866983:A:C	8.12088e-07	-1.87103e-10	1.31924	0.00100475	-1.87103e-10	1.33321	0.00100732	-1.87103e-10	1.3332
217867192	chr2:217867192:A:G	1.67563e-08	-1.54644	-1.01515	1.9703e-05	-1.59266	-1.00585	1.97673e-05	-1.5916	-1.00622
217867340	chr2:217867340:A:G	6.67723e-08	-1.87103e-10	-1.17908	8.24917e-05	-1.87103e-10	-1.16658	8.27051e-05	-1.87103e-10	-1.16656
217867682	chr2:217867682:G:C	1.55809e-08	-1.38054	-1.25378	1.73862e-05	-1.47043	-1.25317	1.74397e-05	-1.46995	-1.25314
217867745	chr2:217867745:G:A	5.90228e-08	-1.87103e-10	-1.30245	7.20166e-05	-1.87103e-10	-1.30239	7.22014e-05	-1.87103e-10	-1.30238
217867801	chr2:217867801:T:C	1.24753e-08	-1.77913	-1.07749	1.4899e-05	-1.81029	-1.0677	1.49349e-05	-1.81033	-1.06781
217867897	chr2:217867897:A:G	1.53991e-08	-1.39581	-1.25025	1.7208e-05	-1.48434	-1.24958	1.72608e-05	-1.48386	-1.24955
217868128	chr2:217868128:A:G	1.262e-08	-1.75146	-1.09362	1.48661e-05	-1.79599	-1.08421	1.49015e-05	-1.79605	-1.08433
217868141	chr2:217868141:A:G	1.25464e-08	-1.75403	-1.0969	1.47976e-05	-1.79727	-1.08755	1.4833e-05	-1.79733	-1.08766
217868403	chr2:217868403:A:G	2.60864e-08	-1.41089	-0.708067	3.00558e-05	-1.46259	-0.713642	3.01454e-05	-1.46245	-0.713366
217868405	chr2:217868405:TCA:T	5.91424e-08	-1.87103e-10	-1.30042	7.21516e-05	-1.87103e-10	-1.30051	7.23352e-05	-1.87103e-10	-1.30053
217868736	chr2:217868736:G:A	5.1953e-08	-1.43003	-3.15521e-10	6.38914e-05	-1.4221	-3.15521e-10	6.39603e-05	-1.42358	-3.15521e-10
217868944	chr2:217868944:G:A	1.66189e-08	-1.40287	-1.16696	1.86107e-05	-1.48951	-1.16603	1.86677e-05	-1.48906	-1.16599
217869242	chr2:217869242:G:A	8.50336e-08	-0.937322	-3.15521e-10	0.000101387	-0.960339	-3.15521e-10	0.000101579	-0.961011	-3.15521e-10
217869565	chr2:217869565:G:A	3.85012e-08	-1.72968	-3.15521e-10	4.66293e-05	-1.73705	-3.15521e-10	4.67435e-05	-1.73717	-3.15521e-10
217869644	chr2:217869644:C:T	5.90414e-08	-1.87103e-10	-1.30213	7.20293e-05	-1.87103e-10	-1.30221	7.2213e-05	-1.87103e-10	-1.30222
217869930	chr2:217869930:G:A	6.40432e-08	-1.87103e-10	-1.22081	7.88283e-05	-1.87103e-10	-1.21201	7.90161e-05	-1.87103e-10	-1.21219
217870080	chr2:217870080:AC:A	1.08665e-08	-1.7058	-1.28888	1.25673e-05	-1.75974	-1.28845	1.26013e-05	-1.7596	-1.28845
217870230	chr2:217870230:A:G	1.40657e-08	-1.43181	-1.30482	1.53182e-05	-1.54534	-1.3049	1.53689e-05	-1.5446	-1.3049
217870264	chr2:217870264:C:T	3.56202e-08	-1.80745	-3.15521e-10	4.54242e-05	-1.76324	-3.15521e-10	4.55389e-05	-1.76328	-3.15521e-10
217870347	chr2:217870347:G:A	6.37701e-08	-1.87103e-10	-1.22508	7.8178e-05	-1.87103e-10	-1.22029	7.83824e-05	-1.87103e-10	-1.22024
217871193	chr2:217871193:G:A	5.97885e-08	-1.87103e-10	-1.28956	7.2806e-05	-1.87103e-10	-1.29148	7.29938e-05	-1.87103e-10	-1.29147
217871455	chr2:217871455:T:C	1.17129e-08	-1.76996	-1.14971	1.38922e-05	-1.80524	-1.14272	1.39268e-05	-1.80528	-1.14275
217871569	chr2:217871569:A:G	1.29129e-08	-1.76138	-1.06076	1.52645e-05	-1.8002	-1.05356	1.53037e-05	-1.80021	-1.05353
217871816	chr2:217871816:T:A	5.91384e-08	-1.87103e-10	-1.30049	7.20956e-05	-1.87103e-10	-1.30129	7.22807e-05	-1.87103e-10	-1.30129
217872017	chr2:217872017:G:A	1.07082e-07	-1.87103e-10	-0.706776	0.000130925	-1.87103e-10	-0.704654	0.000131283	-1.87103e-10	-0.704488
217872502	chr2:217872502:T:C	7.02647e-07	-1.87103e-10	1.17449	0.000869278	-1.87103e-10	1.18838	0.0008715	-1.87103e-10	1.18837
217872547	chr2:217872547:T:C	9.64214e-08	-1.87103e-10	-0.811641	0.000120924	-1.87103e-10	-0.78412	0.000121208	-1.87103e-10	-0.784332
217872750	chr2:217872750:A:T	7.55924e-08	-1.87103e-10	-1.05501	9.28735e-05	-1.87103e-10	-1.04804	9.31303e-05	-1.87103e-10	-1.04784
217872751	chr2:217872751:G:T	7.55105e-08	-1.87103e-10	-1.0561	9.277e-05	-1.87103e-10	-1.04916	9.30265e-05	-1.87103e-10	-1.04896
217873106	chr2:217873106:C:T	6.74696e-08	-1.87103e-10	-1.16869	8.35394e-05	-1.87103e-10	-1.15396	8.37444e-05	-1.87103e-10	-1.15407
217873751	chr2:217873751:A:G	5.89863e-08	-1.87103e-10	-1.30306	7.19684e-05	-1.87103e-10	-1.30305	7.21532e-05	-1.87103e-10	-1.30305
217873772	chr2:217873772:G:C	6.36783e-08	-1.87103e-10	-1.22653	7.80189e-05	-1.87103e-10	-1.22233	7.82282e-05	-1.87103e-10	-1.22221
217873855	chr2:217873855:G:A	6.91798e-08	-1.87103e-10	-1.14366	8.5705e-05	-1.87103e-10	-1.12837	8.59144e-05	-1.87103e-10	-1.12849
217874312	chr2:217874312:C:T	1.01847e-08	-1.76291	-1.29657	1.29022e-05	-1.72679	-1.2951	1.29346e-05	-1.72681	-1.29513
217874402	chr2:217874402:A:G	1.37276e-08	-1.7824	-0.978558	1.64963e-05	-1.80915	-0.966997	1.65391e-05	-1.80916	-0.966961
217874605	chr2:217874605:T:C	5.88781e-08	-1.87103e-10	-1.3049	7.1841e-05	-1.87103e-10	-1.30483	7.20252e-05	-1.87103e-10	-1.30483
217875222	chr2:217875222:G:A	6.94067e-08	-1.87103e-10	-1.14039	8.52045e-05	-1.87103e-10	-1.13423	8.54373e-05	-1.87103e-10	-1.13406
217875273	chr2:217875273:T:C	6.89871e-08	-1.87103e-10	-1.14645	8.46791e-05	-1.87103e-10	-1.14041	8.49101e-05	-1.87103e-10	-1.14025
217875368	chr2:217875368:G:C	2.82627e-07	-1.87103e-10	0.263758	0.000364474	-1.87103e-10	0.319173	0.000365391	-1.87103e-10	0.319125
217875763	chr2:217875763:C:T	7.96052e-08	-1.87103e-10	-1.00329	9.70499e-05	-1.87103e-10	-1.00406	9.73189e-05	-1.87103e-10	-1.00385
217875999	chr2:217875999:G:A	1.00379e-07	-1.87103e-10	-0.771413	0.00012646	-1.87103e-10	-0.739355	0.000126783	-1.87103e-10	-0.739371
217876225	chr2:217876225:A:G	2.00425e-07	-1.87103e-10	-0.0799281	0.000257187	-1.87103e-10	-0.0294789	0.000257836	-1.87103e-10	-0.0295197
217876606	chr2:217876606:A:G	5.00845e-08	-1.46666	-3.15521e-10	6.72587e-05	-1.37074	-3.15521e-10	6.74029e-05	-1.37116	-3.15521e-10
217876623	chr2:217876623:C:T	2.20602e-07	-1.87103e-10	0.015991	0.000283616	-1.87103e-10	0.0683393	0.000284332	-1.87103e-10	0.0682974
217876771	chr2:217876771:G:A	6.27694e-08	-1.87103e-10	-1.2409	7.7302e-05	-1.87103e-10	-1.23156	7.75018e-05	-1.87103e-10	-1.23154
217876772	chr2:217876772:G:A	1.24834e-08	-1.58607	-1.2699	1.41085e-05	-1.66496	-1.26754	1.41494e-05	-1.6645	-1.26768
217877279	chr2:217877279:G:A	1.29601e-08	-1.57066	-1.24783	1.46267e-05	-1.65175	-1.24468	1.46688e-05	-1.65127	-1.24486
217877570	chr2:217877570:G:A	1.27728e-07	-1.87103e-10	-0.530469	0.000159743	-1.87103e-10	-0.505716	0.000160146	-1.87103e-10	-0.505761
217877756	chr2:217877756:C:T	1.11246e-07	-1.87103e-10	-0.668623	0.000140566	-1.87103e-10	-0.633604	0.000140926	-1.87103e-10	-0.633608
217877839	chr2:217877839:C:T	6.95515e-08	-1.87103e-10	-1.1383	8.45034e-05	-1.87103e-10	-1.14249	8.47249e-05	-1.87103e-10	-1.14243
217878135	chr2:217878135:T:A	6.28558e-08	-1.87103e-10	-1.23953	7.74152e-05	-1.87103e-10	-1.2301	7.76154e-05	-1.87103e-10	-1.23008
217878397	chr2:217878397:G:A	6.62152e-08	-1.87103e-10	-1.18746	8.15781e-05	-1.87103e-10	-1.17772	8.17795e-05	-1.87103e-10	-1.17782
217878484	chr2:217878484:G:A	8.44648e-08	-1.87103e-10	-0.944034	0.00010277	-1.87103e-10	-0.946789	0.000103056	-1.87103e-10	-0.946574
217878485	chr2:217878485:G:C	6.24528e-08	-1.87103e-10	-1.24596	7.63907e-05	-1.87103e-10	-1.24342	7.65938e-05	-1.87103e-10	-1.24333
217878571	chr2:217878571:A:G	5.88785e-08	-1.87103e-10	-1.30489	7.18364e-05	-1.87103e-10	-1.30489	7.20206e-05	-1.87103e-10	-1.30489
217878665	chr2:217878665:A:G	8.17554e-08	-1.87103e-10	-0.976637	9.96052e-05	-1.87103e-10	-0.978068	9.98834e-05	-1.87103e-10	-0.97784
217879070	chr2:217879070:G:A	6.04262e-08	-1.87103e-10	-1.27895	7.39249e-05	-1.87103e-10	-1.27623	7.41168e-05	-1.87103e-10	-1.2762
217879158	chr2:217879158:G:A	5.91391e-08	-1.87103e-10	-1.30048	7.21915e-05	-1.87103e-10	-1.29996	7.23754e-05	-1.87103e-10	-1.29998
217879180	chr2:217879180:A:G	3.03581e-08	-0.691414	-1.27589	3.21495e-05	-0.832064	-1.27682	3.2242e-05	-0.831693	-1.27688
217879697	chr2:217879697:T:C	5.92327e-08	-1.87103e-10	-1.2989	7.23146e-05	-1.87103e-10	-1.29826	7.24985e-05	-1.87103e-10	-1.29828
217879953	chr2:217879953:C:T	1.99269e-08	-1.80882	-0.579476	2.43501e-05	-1.81603	-0.570713	2.44168e-05	-1.816	-0.570573
217880072	chr2:217880072:A:G	1.59882e-08	-1.636	-0.972513	1.86149e-05	-1.67061	-0.984707	1.86613e-05	-1.6707	-0.984686
217880080	chr2:217880080:C:T	1.91117e-08	-1.37759	-1.05248	2.40062e-05	-1.34645	-1.05452	2.4104e-05	-1.34507	-1.0544
217880121	chr2:217880121:C:G	1.58465e-07	-1.87103e-10	-0.314835	0.000193587	-1.87103e-10	-0.313558	0.000194132	-1.87103e-10	-0.313307
217880163	chr2:217880163:C:T	1.65756e-08	-1.76898	-0.803459	2.01422e-05	-1.77831	-0.798152	2.02008e-05	-1.77816	-0.797963
217880267	chr2:217880267:AT:A	5.96754e-08	-1.87103e-10	-1.29145	7.29373e-05	-1.87103e-10	-1.28968	7.3128e-05	-1.87103e-10	-1.28963
217880411	chr2:217880411:C:T	1.19198e-08	-1.76759	-1.13457	1.39511e-05	-1.80784	-1.13588	1.39876e-05	-1.8079	-1.13577
217880631	chr2:217880631:TA:T	6.39392e-08	-1.87103e-10	-1.22244	7.81633e-05	-1.87103e-10	-1.22048	7.83677e-05	-1.87103e-10	-1.22043
217880962	chr2:217880962:G:A	1.72011e-08	-1.23771	-1.29769	1.72836e-05	-1.43134	-1.29818	1.73223e-05	-1.43165	-1.29819
217881139	chr2:217881139:A:G	2.08251e-08	-1.7902	-0.554003	2.60861e-05	-1.76673	-0.55115	2.61658e-05	-1.76658	-0.550811
217881250	chr2:217881250:G:T	6.9112e-08	-1.87103e-10	-1.14464	8.4345e-05	-1.87103e-10	-1.14437	8.45567e-05	-1.87103e-10	-1.14442
217882118	chr2:217882118:A:G	6.06782e-08	-1.87103e-10	-1.27478	7.4548e-05	-1.87103e-10	-1.26784	7.47407e-05	-1.87103e-10	-1.26782
217882267	chr2:217882267:A:T	2.36151e-08	-1.49017	-0.728308	2.48515e-05	-1.63382	-0.732546	2.48989e-05	-1.63425	-0.732771
217882467	chr2:217882467:T:C	1.03157e-08	-1.74778	-1.29892	1.20626e-05	-1.79028	-1.29889	1.2093e-05	-1.79034	-1.29887
217882589	chr2:217882589:T:C	1.00811e-08	-1.76755	-1.30215	1.31828e-05	-1.69677	-1.3036	1.32234e-05	-1.6963	-1.30356
217883105	chr2:217883105:T:C	1.39053e-08	-1.66356	-1.08454	1.6067e-05	-1.72984	-1.07268	1.61007e-05	-1.73012	-1.07287
217883272	chr2:217883272:T:C	6.27032e-08	-1.87103e-10	-1.24196	7.64155e-05	-1.87103e-10	-1.2431	7.66172e-05	-1.87103e-10	-1.24302
217883555	chr2:217883555:G:A	1.27149e-08	-1.70449	-1.1331	1.48314e-05	-1.7597	-1.12283	1.48636e-05	-1.75993	-1.123
217883805	chr2:217883805:G:A	7.8003e-08	-1.87103e-10	-1.02362	9.53353e-05	-1.87103e-10	-1.02188	9.55856e-05	-1.87103e-10	-1.02182
217883962	chr2:217883962:T:C	1.33206e-08	-1.69027	-1.10078	1.5489e-05	-1.74975	-1.0894	1.55221e-05	-1.75	-1.08958
217884018	chr2:217884018:C:T	7.43633e-08	-1.87103e-10	-1.07141	9.18314e-05	-1.87103e-10	-1.05933	9.20723e-05	-1.87103e-10	-1.05927
217884313	chr2:217884313:G:A	1.23987e-08	-1.71153	-1.15125	1.44807e-05	-1.76495	-1.14151	1.45124e-05	-1.76517	-1.14167
217884413	chr2:217884413:C:A	6.33666e-08	-1.87103e-10	-1.23143	7.81472e-05	-1.87103e-10	-1.22069	7.83499e-05	-1.87103e-10	-1.22066
217884656	chr2:217884656:G:A	1.24173e-08	-1.68741	-1.17387	1.44111e-05	-1.74641	-1.16488	1.44423e-05	-1.74666	-1.16503
217884903	chr2:217884903:T:C	1.2534e-08	-1.71156	-1.14036	1.46559e-05	-1.76417	-1.13027	1.46879e-05	-1.76438	-1.13043
217884968	chr2:217884968:C:T	1.02157e-07	-1.87103e-10	-0.753857	0.000124804	-1.87103e-10	-0.752539	0.000125133	-1.87103e-10	-0.752467
217885330	chr2:217885330:C:T	7.04186e-08	-1.12591	-3.15521e-10	9.35513e-05	-1.04077	-3.15521e-10	9.37213e-05	-1.04152	-3.15521e-10
217885413	chr2:217885413:A:G	1.251e-08	-1.72746	-1.12638	1.46658e-05	-1.7761	-1.11767	1.4698e-05	-1.77629	-1.11784
217885516	chr2:217885516:G:A	1.4509e-08	-1.78521	-0.920388	1.76423e-05	-1.81111	-0.897867	1.76845e-05	-1.81117	-0.897987
217885636	chr2:217885636:G:A	1.24995e-08	-1.68236	-1.17232	1.44482e-05	-1.74406	-1.16465	1.44793e-05	-1.74432	-1.1648
217885654	chr2:217885654:C:T	1.19124e-08	-1.70194	-1.20084	1.38285e-05	-1.7584	-1.19415	1.38589e-05	-1.75863	-1.19429
217885980	chr2:217885980:C:T	1.24067e-08	-1.67793	-1.18421	1.4325e-05	-1.74008	-1.17719	1.43559e-05	-1.74035	-1.17734
217886011	chr2:217886011:T:A	1.2791e-08	-1.67771	-1.15391	1.47834e-05	-1.73983	-1.14594	1.4815e-05	-1.7401	-1.1461
217886094	chr2:217886094:T:C	1.2734e-08	-1.70458	-1.13151	1.48111e-05	-1.76082	-1.12308	1.48433e-05	-1.76104	-1.12326
217886616	chr2:217886616:G:A	8.0609e-08	-1.87103e-10	-0.990758	9.99549e-05	-1.87103e-10	-0.974564	0.000100207	-1.87103e-10	-0.974604
217886810	chr2:217886810:T:C	6.67524e-08	-1.87103e-10	-1.17938	8.16098e-05	-1.87103e-10	-1.17733	8.18088e-05	-1.87103e-10	-1.17746
217886992	chr2:217886992:C:G	8.30326e-07	-1.87103e-10	1.34145	0.00101336	-1.87103e-10	1.34175	0.0010161	-1.87103e-10	1.34189
217887005	chr2:217887005:C:T	6.35294e-08	-1.87103e-10	-1.22887	7.74974e-05	-1.87103e-10	-1.22904	7.77022e-05	-1.87103e-10	-1.22896
217887059	chr2:217887059:C:G	9.65808e-08	-1.87103e-10	-0.809989	0.000120251	-1.87103e-10	-0.789699	0.000120575	-1.87103e-10	-0.789573
217888117	chr2:217888117:A:C	1.11249e-07	-1.87103e-10	-0.668599	0.00013976	-1.87103e-10	-0.639358	0.000140126	-1.87103e-10	-0.639298
217888233	chr2:217888233:A:G	7.42662e-08	-1.87103e-10	-1.07271	9.23034e-05	-1.87103e-10	-1.0542	9.25441e-05	-1.87103e-10	-1.05416
217888913	chr2:217888913:C:T	2.47898e-08	-0.953038	-1.2169	2.40905e-05	-1.17944	-1.21802	2.41512e-05	-1.17954	-1.21796
217888970	chr2:217888970:C:A	6.45343e-08	-1.87103e-10	-1.21317	7.87892e-05	-1.87103e-10	-1.21251	7.8998e-05	-1.87103e-10	-1.21242
217889010	chr2:217889010:T:A	1.00722e-07	-1.87103e-10	-0.768	0.000122366	-1.87103e-10	-0.772263	0.000122711	-1.87103e-10	-0.772014
217889057	chr2:217889057:A:G	4.10804e-08	-1.66484	-3.15521e-10	4.68161e-05	-1.73305	-3.15521e-10	4.69504e-05	-1.73275	-3.15521e-10
217889170	chr2:217889170:T:A	4.23985e-08	-1.63326	-3.15521e-10	5.66937e-05	-1.54162	-3.15521e-10	5.68275e-05	-1.54182	-3.15521e-10
217889603	chr2:217889603:T:C	1.29971e-08	-1.62427	-1.19138	1.44809e-05	-1.7092	-1.19725	1.4515e-05	-1.70942	-1.19724
217889952	chr2:217889952:G:A	6.05687e-08	-1.87103e-10	-1.27659	7.40527e-05	-1.87103e-10	-1.2745	7.42421e-05	-1.87103e-10	-1.27451
217890145	chr2:217890145:A:G	5.90069e-08	-1.87103e-10	-1.30271	7.20152e-05	-1.87103e-10	-1.3024	7.21996e-05	-1.87103e-10	-1.30241
217890269	chr2:217890269:C:G	5.89632e-08	-1.87103e-10	-1.30346	7.19243e-05	-1.87103e-10	-1.30367	7.21089e-05	-1.87103e-10	-1.30367
217890821	chr2:217890821:G:A	6.51635e-08	-1.87103e-10	-1.20347	7.97745e-05	-1.87103e-10	-1.20008	7.99775e-05	-1.87103e-10	-1.2001
217891323	chr2:217891323:G:A	1.6233e-07	-1.87103e-10	-0.290738	0.000204068	-1.87103e-10	-0.260827	0.000204601	-1.87103e-10	-0.260781
217891704	chr2:217891704:G:A	8.14979e-08	-1.87103e-10	-0.979791	0.000100905	-1.87103e-10	-0.965104	0.000101159	-1.87103e-10	-0.965152
217891967	chr2:217891967:C:T	6.05479e-08	-1.87103e-10	-1.27693	7.35262e-05	-1.87103e-10	-1.28164	7.37087e-05	-1.87103e-10	-1.28172
217892291	chr2:217892291:G:A	7.74204e-08	-1.87103e-10	-1.03112	9.56793e-05	-1.87103e-10	-1.01828	9.59301e-05	-1.87103e-10	-1.01822
217892694	chr2:217892694:T:G	1.05651e-08	-1.76837	-1.25445	1.23827e-05	-1.80458	-1.25841	1.24138e-05	-1.80463	-1.2584
217892696	chr2:217892696:G:A	6.43968e-08	-1.87103e-10	-1.21531	7.88404e-05	-1.87103e-10	-1.21186	7.90419e-05	-1.87103e-10	-1.21187
217893347	chr2:217893347:C:A	1.62531e-08	-1.62939	-0.962691	1.80359e-05	-1.71791	-0.969003	1.80832e-05	-1.71793	-0.968937
217893477	chr2:217893477:T:G	1.18249e-07	-0.607578	-3.15521e-10	0.000195529	-0.303576	-3.15521e-10	0.000195901	-0.304236	-3.15521e-10
217894234	chr2:217894234:G:A	2.5096e-08	-0.862043	-1.29562	3.20171e-05	-0.815944	-1.29707	3.20256e-05	-0.818222	-1.29709
217894381	chr2:217894381:A:G	1.89675e-08	-1.60998	-0.827661	2.08621e-05	-1.69775	-0.843599	2.09139e-05	-1.69801	-0.843414
217894951	chr2:217894951:G:C	1.63434e-08	-1.33617	-1.25037	1.80532e-05	-1.4388	-1.24715	1.80989e-05	-1.43875	-1.24725
217895483	chr2:217895483:C:T	3.52918e-08	-1.81672	-3.15521e-10	4.52795e-05	-1.76643	-3.15521e-10	4.5393e-05	-1.76649	-3.15521e-10
217895500	chr2:217895500:A:G	2.40274e-08	-0.99458	-1.20659	3.04329e-05	-0.959978	-1.20378	3.04473e-05	-0.962158	-1.20369
217895584	chr2:217895584:C:T	5.93133e-08	0.00575823	-1.30329	8.55119e-05	0.172322	-1.30295	8.5749e-05	0.172527	-1.30295
217895966	chr2:217895966:T:A	6.17556e-08	-1.87103e-10	-1.25718	7.48874e-05	-1.87103e-10	-1.2633	7.50711e-05	-1.87103e-10	-1.26341
217896096	chr2:217896096:G:A	2.28993e-07	-1.87103e-10	0.0533209	0.000286418	-1.87103e-10	0.0781698	0.000287151	-1.87103e-10	0.0781656
217896719	chr2:217896719:C:T	9.86378e-08	-1.87103e-10	-0.788914	0.000120013	-1.87103e-10	-0.791679	0.000120339	-1.87103e-10	-0.791533
217896835	chr2:217896835:A:G	1.11925e-07	-1.87103e-10	-0.662544	0.000136199	-1.87103e-10	-0.665164	0.000136571	-1.87103e-10	-0.664997
217896894	chr2:217896894:C:T	5.10876e-08	-1.44683	-3.15521e-10	6.52522e-05	-1.40102	-3.15521e-10	6.53883e-05	-1.4015	-3.15521e-10
217896895	chr2:217896895:G:A	2.22757e-08	-1.49229	-0.78458	2.91836e-05	-1.39387	-0.811802	2.92426e-05	-1.39431	-0.811904
217897203	chr2:217897203:A:G	5.92619e-08	-1.87103e-10	-1.2984	7.25161e-05	-1.87103e-10	-1.29547	7.27012e-05	-1.87103e-10	-1.29549
217897799	chr2:217897799:A:C	6.27617e-08	-1.87103e-10	-1.24102	7.66215e-05	-1.87103e-10	-1.2404	7.68159e-05	-1.87103e-10	-1.24043
217897893	chr2:217897893:C:T	7.54615e-08	-1.05675	-3.15521e-10	8.38257e-05	-1.15054	-3.15521e-10	8.40717e-05	-1.15017	-3.15521e-10
217897950	chr2:217897950:T:C	6.54874e-08	-1.87103e-10	-1.19851	7.9896e-05	-1.87103e-10	-1.19856	8.00938e-05	-1.87103e-10	-1.19865
217897990	chr2:217897990:G:A	9.56644e-09	-1.8175	-1.30461	1.16663e-05	-1.81769	-1.30489	1.16962e-05	-1.81769	-1.30489
217898093	chr2:217898093:T:G	2.07192e-08	-1.0519	-1.2974	2.5639e-05	-1.03871	-1.29646	2.57064e-05	-1.03864	-1.29647
217898145	chr2:217898145:C:T	7.15791e-08	-1.87103e-10	-1.10956	8.60779e-05	-1.87103e-10	-1.12403	8.63026e-05	-1.87103e-10	-1.12398
217898729	chr2:217898729:G:A	6.70611e-08	-1.87103e-10	-1.17476	8.17175e-05	-1.87103e-10	-1.17601	8.19191e-05	-1.87103e-10	-1.17611
217899267	chr2:217899267:G:A	1.33569e-08	-1.56707	-1.22126	1.42948e-05	-1.69422	-1.22516	1.43314e-05	-1.69433	-1.22506
217899278	chr2:217899278:G:A	6.05467e-08	-1.87103e-10	-1.27695	7.42969e-05	-1.87103e-10	-1.27121	7.44857e-05	-1.87103e-10	-1.27124
217899951	chr2:217899951:G:A	6.06845e-08	-1.87103e-10	-1.27468	7.44785e-05	-1.87103e-10	-1.26877	7.46677e-05	-1.87103e-10	-1.2688
217900009	chr2:217900009:G:A	9.40768e-08	-1.87103e-10	-0.836257	0.000115618	-1.87103e-10	-0.828994	0.000115915	-1.87103e-10	-0.82899
217900090	chr2:217900090:T:C	6.19388e-08	-1.87103e-10	-1.25422	7.58699e-05	-1.87103e-10	-1.25026	7.60615e-05	-1.87103e-10	-1.2503
217900134	chr2:217900134:G:A	1.84084e-07	-0.164978	-3.15521e-10	0.000231509	-0.134663	-3.15521e-10	0.000232389	-0.133431	-3.15521e-10
217900550	chr2:217900550:T:C	8.18637e-08	-0.975314	-3.15521e-10	8.80618e-05	-1.10124	-3.15521e-10	8.82716e-05	-1.10143	-3.15521e-10
217901389	chr2:217901389:T:C	4.08905e-08	-0.370435	-1.29904	5.03367e-05	-0.359969	-1.30058	5.05746e-05	-0.357829	-1.30057
217901815	chr2:217901815:C:T	6.32984e-08	-1.87103e-10	-1.23251	7.74548e-05	-1.87103e-10	-1.22959	7.76531e-05	-1.87103e-10	-1.22959
217901921	chr2:217901921:G:A	1.19171e-07	-1.87103e-10	-0.599812	0.000147711	-1.87103e-10	-0.584027	0.000148069	-1.87103e-10	-0.584163
217901976	chr2:217901976:G:A	1.27187e-07	-1.87103e-10	-0.534707	0.000157751	-1.87103e-10	-0.518265	0.000158133	-1.87103e-10	-0.518406
217902058	chr2:217902058:G:A	7.2596e-08	-1.87103e-10	-1.09546	8.86305e-05	-1.87103e-10	-1.09481	8.8856e-05	-1.87103e-10	-1.09483
217902206	chr2:217902206:T:C	5.89276e-08	-1.87103e-10	-1.30406	7.18389e-05	-1.87103e-10	-1.30486	7.20231e-05	-1.87103e-10	-1.30486
217902727	chr2:217902727:G:A	6.30209e-08	-1.87103e-10	-1.2369	7.68157e-05	-1.87103e-10	-1.23787	7.70163e-05	-1.87103e-10	-1.23783
217902933	chr2:217902933:G:A	5.88931e-08	-1.87103e-10	-1.30465	7.18911e-05	-1.87103e-10	-1.30413	7.20759e-05	-1.87103e-10	-1.30412
217903080	chr2:217903080:G:A	6.44825e-08	-1.87103e-10	-1.21397	7.89506e-05	-1.87103e-10	-1.21046	7.91592e-05	-1.87103e-10	-1.21038
217903699	chr2:217903699:T:G	5.3873e-08	-1.04625	-0.347488	5.93346e-05	-1.18466	-0.311427	5.95299e-05	-1.1837	-0.311664
217903858	chr2:217903858:G:A	2.05312e-08	-1.80817	-0.550254	2.51738e-05	-1.8134	-0.540082	2.52471e-05	-1.81347	-0.539666
217904103	chr2:217904103:G:A	6.85755e-08	-1.87103e-10	-1.15243	8.43023e-05	-1.87103e-10	-1.14487	8.45252e-05	-1.87103e-10	-1.14479
217904124	chr2:217904124:C:G	3.74072e-08	-1.7585	-3.15521e-10	4.61168e-05	-1.7481	-3.15521e-10	4.62408e-05	-1.74798	-3.15521e-10
217904714	chr2:217904714:C:T	4.43787e-08	-1.80106	0.213448	5.95026e-05	-1.76811	0.274849	5.96516e-05	-1.76798	0.274652
217904777	chr2:217904777:T:C	6.42373e-08	-1.87103e-10	-1.21778	7.84724e-05	-1.87103e-10	-1.21653	7.86712e-05	-1.87103e-10	-1.21657
217904786	chr2:217904786:C:T	6.53901e-08	-1.87103e-10	-1.2	8.00618e-05	-1.87103e-10	-1.19648	8.02688e-05	-1.87103e-10	-1.19646
217904886	chr2:217904886:C:A	6.02396e-08	-1.87103e-10	-1.28204	7.35414e-05	-1.87103e-10	-1.28143	7.37287e-05	-1.87103e-10	-1.28145
217904958	chr2:217904958:G:A	4.17466e-08	-0.344968	-1.30378	5.33815e-05	-0.298519	-1.3033	5.36087e-05	-0.296827	-1.3033
217905238	chr2:217905238:C:T	2.25925e-07	-1.87103e-10	0.0398326	0.000278884	-1.87103e-10	0.0515151	0.000279599	-1.87103e-10	0.0515119
217905280	chr2:217905280:G:A	6.27458e-08	-1.07221	-0.16907	7.02608e-05	-1.19706	-0.130005	7.04905e-05	-1.19611	-0.130255
217905701	chr2:217905701:C:T	5.90723e-08	-1.87103e-10	-1.30161	7.19266e-05	-1.87103e-10	-1.30364	7.21109e-05	-1.87103e-10	-1.30364
217905933	chr2:217905933:C:A	5.88923e-08	-1.87103e-10	-1.30466	7.18874e-05	-1.87103e-10	-1.30418	7.20722e-05	-1.87103e-10	-1.30418
217906060	chr2:217906060:A:G	8.10436e-08	-1.20866	0.22328	9.25406e-05	-1.3186	0.266965	9.28275e-05	-1.31777	0.266671
217906261	chr2:217906261:C:T	3.64439e-08	-1.65197	-0.132621	4.19318e-05	-1.72422	-0.119015	4.20513e-05	-1.72401	-0.118941
217906565	chr2:217906565:T:C	6.15433e-08	-1.87103e-10	-1.26063	7.43917e-05	-1.87103e-10	-1.26994	7.45814e-05	-1.87103e-10	-1.26995
217906658	chr2:217906658:C:A	5.94474e-08	-1.87103e-10	-1.29528	7.25261e-05	-1.87103e-10	-1.29534	7.27117e-05	-1.87103e-10	-1.29534
217906821	chr2:217906821:C:T	5.75373e-08	-1.1289	-0.199032	6.42729e-05	-1.25419	-0.161951	6.44815e-05	-1.25326	-0.162207
217906939	chr2:217906939:G:A	9.34129e-08	-1.87103e-10	-0.843339	0.000113219	-1.87103e-10	-0.849955	0.000113522	-1.87103e-10	-0.849851
217907264	chr2:217907264:G:A	7.04702e-08	-1.87103e-10	-1.12518	8.55601e-05	-1.87103e-10	-1.13006	8.57867e-05	-1.87103e-10	-1.12998
217907503	chr2:217907503:C:T	6.44681e-08	-1.87103e-10	-1.2142	7.83669e-05	-1.87103e-10	-1.21788	7.85725e-05	-1.87103e-10	-1.21782
217907680	chr2:217907680:G:C	1.83483e-08	-1.24515	-1.22568	1.80777e-05	-1.45708	-1.22752	1.81312e-05	-1.45674	-1.22747
217907795	chr2:217907795:C:A	5.18984e-08	-0.890195	-0.540887	5.5605e-05	-1.03003	-0.530983	5.57785e-05	-1.02912	-0.531333
217907959	chr2:217907959:A:T	3.73468e-08	-0.686624	-1.0735	3.66332e-05	-0.911295	-1.06703	3.6756e-05	-0.910248	-1.06729
217907966	chr2:217907966:A:G	2.111e-08	-1.12556	-1.20506	2.27892e-05	-1.25266	-1.20033	2.28605e-05	-1.25194	-1.20049
217908356	chr2:217908356:G:A	5.94721e-08	-1.87103e-10	-1.29486	7.27025e-05	-1.87103e-10	-1.29291	7.2893e-05	-1.87103e-10	-1.29285
217908857	chr2:217908857:C:T	8.10569e-08	-1.87103e-10	-0.985217	9.75282e-05	-1.87103e-10	-0.999141	9.7755e-05	-1.87103e-10	-0.999379
217909034	chr2:217909034:G:T	1.03986e-07	-1.87103e-10	-0.736115	0.000130513	-1.87103e-10	-0.70781	0.000130902	-1.87103e-10	-0.707398
217909129	chr2:217909129:C:A	1.6072e-07	-0.790049	0.489344	0.000159674	-0.996477	0.490327	0.000160279	-0.995458	0.490531
217909227	chr2:217909227:C:T	1.88161e-07	-0.216227	0.0731536	0.000176871	-0.478344	0.0744801	0.000177606	-0.476958	0.0746831
217909489	chr2:217909489:G:A	6.3389e-08	-1.87103e-10	-1.23108	7.73403e-05	-1.87103e-10	-1.23107	7.75482e-05	-1.87103e-10	-1.23094
217909553	chr2:217909553:C:A	7.48739e-08	-1.87103e-10	-1.06456	9.12802e-05	-1.87103e-10	-1.06535	9.15358e-05	-1.87103e-10	-1.06511
217910185	chr2:217910185:G:A	2.84303e-08	-0.910192	-1.12272	2.86958e-05	-1.09847	-1.12406	2.88129e-05	-1.09711	-1.12392
217910331	chr2:217910331:T:C	2.23658e-08	-1.34678	-0.926058	2.33558e-05	-1.48264	-0.945794	2.34478e-05	-1.48148	-0.945592
217910385	chr2:217910385:A:G	4.76568e-08	-0.345752	-1.17059	2.8395e-05	-1.07704	-1.15603	2.84544e-05	-1.07735	-1.15619
217910576	chr2:217910576:G:C	7.79821e-08	-1.87103e-10	-1.02389	9.5754e-05	-1.87103e-10	-1.0175	9.59907e-05	-1.87103e-10	-1.01759
217910622	chr2:217910622:G:A	6.66693e-08	-1.87103e-10	-1.18062	8.16249e-05	-1.87103e-10	-1.17715	8.18471e-05	-1.87103e-10	-1.17699
217910685	chr2:217910685:G:A	9.05615e-08	-1.87103e-10	-0.87434	0.000111345	-1.87103e-10	-0.866653	0.000111627	-1.87103e-10	-0.866679
217910865	chr2:217910865:G:A	7.04894e-08	-1.87103e-10	-1.12491	8.44074e-05	-1.87103e-10	-1.14363	8.46201e-05	-1.87103e-10	-1.14367
217912178	chr2:217912178:C:T	6.01308e-08	-1.87103e-10	-1.28385	7.32894e-05	-1.87103e-10	-1.28487	7.34789e-05	-1.87103e-10	-1.28485
217912193	chr2:217912193:T:C	2.14485e-06	2.39724	-0.106783	0.00258934	2.41646	-0.136584	0.0026027	2.41903	-0.136567
217912212	chr2:217912212:T:C	5.85675e-07	0.924678	0.0677191	0.000596583	0.722734	0.0892011	0.00059968	0.724817	0.0897344
217912362	chr2:217912362:G:A	8.22327e-08	-1.87103e-10	-0.970816	0.000100628	-1.87103e-10	-0.967855	0.000100885	-1.87103e-10	-0.967863
217912453	chr2:217912453:GC:G	2.15302e-08	-1.72454	-0.58637	2.48783e-05	-1.79137	-0.573917	2.49374e-05	-1.79137	-0.574104
217912980	chr2:217912980:G:A	3.33038e-07	1.08954	-0.661649	0.000411192	1.09516	-0.655378	0.000413082	1.0971	-0.655297
217913058	chr2:217913058:C:G	9.064e-08	-1.87103e-10	-0.873473	0.000111647	-1.87103e-10	-0.863936	0.000111932	-1.87103e-10	-0.863951
217913108	chr2:217913108:A:G	1.11834e-08	-1.76198	-1.20395	1.39405e-05	-1.74094	-1.20355	1.39729e-05	-1.74124	-1.20348
217913826	chr2:217913826:C:T	1.81778e-08	-1.70354	-0.776626	2.07909e-05	-1.77946	-0.765306	2.08416e-05	-1.77948	-0.765414
217913837	chr2:217913837:C:T	1.3758e-07	-1.87103e-10	-0.45616	0.000164066	-1.87103e-10	-0.479014	0.000164432	-1.87103e-10	-0.479345
217914243	chr2:217914243:C:T	1.83624e-08	-1.17408	-1.29598	1.98539e-05	-1.29901	-1.29188	1.99064e-05	-1.29894	-1.29187
217914249	chr2:217914249:C:T	2.07236e-08	-1.06325	-1.28585	2.21636e-05	-1.20085	-1.27998	2.22227e-05	-1.20076	-1.27997
217914421	chr2:217914421:C:G	6.71038e-08	-0.532993	-0.641134	6.42889e-05	-0.771433	-0.644463	6.45229e-05	-0.770687	-0.644138
217914462	chr2:217914462:G:A	3.04342e-07	1.19717	-0.859385	0.000378905	1.21064	-0.852631	0.000380701	1.21273	-0.852559
217915226	chr2:217915226:C:T	1.2471e-08	-1.69177	-1.16519	1.38212e-05	-1.78343	-1.16966	1.38577e-05	-1.78342	-1.16958
217915473	chr2:217915473:T:C	3.05075e-08	-1.67204	-0.29036	4.2917e-05	-1.52814	-0.291873	4.30298e-05	-1.52845	-0.291501
217915591	chr2:217915591:C:T	9.68744e-08	-1.87103e-10	-0.806953	0.000116884	-1.87103e-10	-0.818104	0.000117184	-1.87103e-10	-0.818099
217915808	chr2:217915808:A:G	6.00512e-08	-1.87103e-10	-1.28517	7.36384e-05	-1.87103e-10	-1.28012	7.38248e-05	-1.87103e-10	-1.28015
217916166	chr2:217916166:G:A	6.21038e-08	-1.87103e-10	-1.25156	7.50057e-05	-1.87103e-10	-1.26172	7.51949e-05	-1.87103e-10	-1.26176
217916344	chr2:217916344:C:T	5.88824e-08	-1.87103e-10	-1.30483	7.18465e-05	-1.87103e-10	-1.30475	7.20306e-05	-1.87103e-10	-1.30475
217916370	chr2:217916370:C:A	2.25354e-08	-1.81766	-0.447625	2.79949e-05	-1.80915	-0.438114	2.80608e-05	-1.80917	-0.438304
217916758	chr2:217916758:G:A	1.6547e-08	-1.80005	-0.774112	2.11994e-05	-1.74273	-0.782582	2.12525e-05	-1.74272	-0.782655
217917265	chr2:217917265:C:A	6.67637e-07	2.09267	-0.969294	0.000739541	2.02353	-0.996783	0.000743728	2.02664	-0.996811
217917331	chr2:217917331:C:T	1.81646e-08	-1.68885	-0.792045	2.13866e-05	-1.74069	-0.775825	2.14416e-05	-1.74054	-0.77597
217917700	chr2:217917700:G:A	1.06899e-08	-1.81766	-1.19342	1.31386e-05	-1.80538	-1.19834	1.31712e-05	-1.80541	-1.1984
217917817	chr2:217917817:T:C	2.15902e-07	1.14612	-1.15166	0.000222629	0.990022	-1.1638	0.000223413	0.991085	-1.16391
217917972	chr2:217917972:G:A	1.87308e-07	-1.87103e-10	-0.147615	0.000231867	-1.87103e-10	-0.133119	0.000232508	-1.87103e-10	-0.13292
217917987	chr2:217917987:A:T	1.20761e-07	-1.87103e-10	-0.586559	0.000150688	-1.87103e-10	-0.56407	0.000151112	-1.87103e-10	-0.563823
217918247	chr2:217918247:C:T	5.63521e-08	-0.274024	-1.07472	6.12228e-05	-0.382921	-1.08184	6.15047e-05	-0.38088	-1.08185
217918300	chr2:217918300:G:A	7.00246e-08	-1.87103e-10	-1.13152	8.6711e-05	-1.87103e-10	-1.1167	8.69463e-05	-1.87103e-10	-1.11655
217918315	chr2:217918315:G:C	6.3726e-08	-1.87103e-10	-1.22578	7.8152e-05	-1.87103e-10	-1.22063	7.83563e-05	-1.87103e-10	-1.22058
217918366	chr2:217918366:C:T	5.88813e-08	-1.87103e-10	-1.30484	7.18508e-05	-1.87103e-10	-1.30469	7.20353e-05	-1.87103e-10	-1.30469
217918473	chr2:217918473:C:A	1.13855e-07	0.0799321	-0.725373	0.000142464	0.142331	-0.762524	0.000143118	0.144234	-0.76241
217918676	chr2:217918676:C:T	4.24338e-08	-1.63242	-3.15521e-10	5.26853e-05	-1.61495	-3.15521e-10	5.28159e-05	-1.61503	-3.15521e-10
217918883	chr2:217918883:G:A	8.16534e-08	-0.286682	-0.691204	7.65072e-05	-0.524324	-0.717574	7.69506e-05	-0.521505	-0.717175
217918885	chr2:217918885:A:G	8.4701e-08	-0.259981	-0.681261	7.91893e-05	-0.499561	-0.70788	7.96509e-05	-0.496711	-0.707479
217918936	chr2:217918936:G:A	2.22533e-08	-1.5512	-0.726676	2.55506e-05	-1.59692	-0.741703	2.56482e-05	-1.59614	-0.741228
217919028	chr2:217919028:A:G	4.54287e-08	-0.273459	-1.29077	4.36576e-05	-0.508208	-1.2947	4.38868e-05	-0.505573	-1.29466
217919051	chr2:217919051:C:T	1.04324e-07	-0.100793	-0.632077	9.60536e-05	-0.356027	-0.658349	9.6632e-05	-0.353012	-0.657922
217919483	chr2:217919483:C:T	3.75071e-08	-1.75584	-3.15521e-10	4.60174e-05	-1.75026	-3.15521e-10	4.61529e-05	-1.74988	-3.15521e-10
217919502	chr2:217919502:T:C	7.7871e-08	-0.0833853	-0.94193	7.17803e-05	-0.335332	-0.97034	7.21906e-05	-0.332415	-0.97012
217919654	chr2:217919654:C:T	1.114e-08	-1.76524	-1.20458	1.35248e-05	-1.78079	-1.19397	1.35608e-05	-1.78054	-1.19412
217919678	chr2:217919678:G:C	8.5408e-08	-0.173602	-0.759327	7.96644e-05	-0.417956	-0.783504	8.01331e-05	-0.415031	-0.783124
217919686	chr2:217919686:G:A	2.67757e-08	-0.84471	-1.24816	3.22118e-05	-0.865119	-1.24183	3.23396e-05	-0.86362	-1.24193
217919757	chr2:217919757:A:G	1.02493e-07	-0.131524	-0.619051	9.48211e-05	-0.381607	-0.645683	9.53877e-05	-0.378642	-0.645253
217919808	chr2:217919808:T:A	4.5714e-07	0.884963	-0.140343	0.000396299	0.548619	-0.145732	0.000398726	0.55202	-0.145591
217920040	chr2:217920040:A:G	8.08009e-08	-1.87103e-10	-0.988381	9.94855e-05	-1.87103e-10	-0.97927	9.97289e-05	-1.87103e-10	-0.979388
217920055	chr2:217920055:C:G	3.89286e-08	-0.682637	-1.036	4.50766e-05	-0.725253	-1.04567	4.52916e-05	-0.723295	-1.04543
217920058	chr2:217920058:G:A	3.86982e-08	-0.688574	-1.036	4.4826e-05	-0.730828	-1.04567	4.50396e-05	-0.728875	-1.04543
217920154	chr2:217920154:A:G	4.78508e-07	2.03905	-1.24875	0.000419552	1.71818	-1.25827	0.000423018	1.72375	-1.25817
217920281	chr2:217920281:T:C	5.39106e-07	-1.87103e-10	0.909543	0.000631028	-1.87103e-10	0.868067	0.00063267	-1.87103e-10	0.868105
217920859	chr2:217920859:C:T	9.40152e-08	-1.87103e-10	-0.836912	0.000116799	-1.87103e-10	-0.818831	0.000117086	-1.87103e-10	-0.818936
217920877	chr2:217920877:T:C	8.81283e-08	-1.87103e-10	-0.901575	0.000109027	-1.87103e-10	-0.887685	0.000109307	-1.87103e-10	-0.887686
217920944	chr2:217920944:T:C	2.53451e-08	-1.37355	-0.774232	3.41975e-05	-1.29883	-0.748301	3.42551e-05	-1.29954	-0.748466
217921002	chr2:217921002:G:A	6.58747e-08	-1.87103e-10	-1.19261	8.07578e-05	-1.87103e-10	-1.18783	8.0959e-05	-1.87103e-10	-1.1879
217921549	chr2:217921549:C:T	1.35673e-07	-1.87103e-10	-0.470118	0.000167364	-1.87103e-10	-0.459114	0.000167817	-1.87103e-10	-0.458969
217921937	chr2:217921937:C:T	6.11239e-08	-1.87103e-10	-1.26747	7.47329e-05	-1.87103e-10	-1.26536	7.49302e-05	-1.87103e-10	-1.26529
217922342	chr2:217922342:T:C	6.67289e-08	-1.87103e-10	-1.17973	8.18413e-05	-1.87103e-10	-1.1745	8.20449e-05	-1.87103e-10	-1.17458
217922555	chr2:217922555:C:A	6.83401e-08	-1.87103e-10	-1.15587	8.46947e-05	-1.87103e-10	-1.14023	8.49247e-05	-1.87103e-10	-1.14008
217922644	chr2:217922644:C:T	9.34288e-08	-1.87103e-10	-0.843169	0.000115694	-1.87103e-10	-0.828334	0.00011599	-1.87103e-10	-0.828344
217922686	chr2:217922686:G:A	7.90606e-08	-1.87103e-10	-1.01015	9.76107e-05	-1.87103e-10	-0.998295	9.78609e-05	-1.87103e-10	-0.998297
217922854	chr2:217922854:C:T	6.83544e-08	-1.87103e-10	-1.15566	8.38884e-05	-1.87103e-10	-1.1498	8.40964e-05	-1.87103e-10	-1.14988
217922940	chr2:217922940:T:C	8.31063e-08	-1.87103e-10	-0.960248	0.000102875	-1.87103e-10	-0.945764	0.000103138	-1.87103e-10	-0.94578
217922953	chr2:217922953:A:G	2.97265e-08	-0.686947	-1.30138	4.74726e-05	-0.420665	-1.29847	4.7637e-05	-0.419711	-1.29852
217922989	chr2:217922989:C:T	6.24769e-08	-1.24557	-3.15521e-10	8.23296e-05	-1.16855	-3.15521e-10	8.2535e-05	-1.16862	-3.15521e-10
217923440	chr2:217923440:A:G	6.81178e-08	-1.87103e-10	-1.15913	8.35904e-05	-1.87103e-10	-1.15335	8.37978e-05	-1.87103e-10	-1.15344
217923453	chr2:217923453:G:A	7.13221e-08	-1.11316	-3.15521e-10	8.75318e-05	-1.10728	-3.15521e-10	8.77886e-05	-1.10691	-3.15521e-10
217923514	chr2:217923514:G:A	5.96461e-08	-1.29194	-3.15521e-10	7.68483e-05	-1.23745	-3.15521e-10	7.70227e-05	-1.23774	-3.15521e-10
217923541	chr2:217923541:A:G	7.4547e-08	-1.06894	-3.15521e-10	9.12986e-05	-1.06515	-3.15521e-10	9.15685e-05	-1.06476	-3.15521e-10
217923820	chr2:217923820:G:A	9.65159e-08	0.202246	-1.01291	0.000157279	0.500009	-1.02127	0.000157826	0.500756	-1.02111
217923833	chr2:217923833:G:A	7.14908e-08	-1.1108	-3.15521e-10	8.721e-05	-1.11096	-3.15521e-10	8.74657e-05	-1.1106	-3.15521e-10
217923894	chr2:217923894:G:A	5.91033e-08	-1.87103e-10	-1.30108	7.21847e-05	-1.87103e-10	-1.30005	7.2372e-05	-1.87103e-10	-1.30002
217923969	chr2:217923969:G:A	8.10359e-08	-1.87103e-10	-0.985477	9.98915e-05	-1.87103e-10	-0.975198	0.000100138	-1.87103e-10	-0.975296
217924382	chr2:217924382:C:G	2.14753e-07	0.297755	-0.308634	0.000360968	0.617696	-0.308188	0.000362326	0.618466	-0.307766
217924485	chr2:217924485:G:A	5.90394e-08	-1.87103e-10	-1.30216	7.20493e-05	-1.87103e-10	-1.30193	7.2233e-05	-1.87103e-10	-1.30195
217924537	chr2:217924537:T:G	6.29251e-08	-1.87103e-10	-1.23842	7.70454e-05	-1.87103e-10	-1.23489	7.72514e-05	-1.87103e-10	-1.23478
217924674	chr2:217924674:C:T	5.65109e-08	-0.113871	-1.23206	8.30829e-05	0.0831413	-1.24258	8.34457e-05	0.084737	-1.24238
217924707	chr2:217924707:T:C	4.67646e-08	-0.623208	-0.912034	6.79355e-05	-0.436755	-0.923969	6.82059e-05	-0.435739	-0.923574
217924920	chr2:217924920:G:A	8.23031e-08	-1.87103e-10	-0.96996	0.000101465	-1.87103e-10	-0.959568	0.000101715	-1.87103e-10	-0.959671
217924965	chr2:217924965:A:G	2.04381e-08	-1.18665	-1.17632	2.48699e-05	-1.19513	-1.17049	2.49465e-05	-1.19457	-1.17054
217925074	chr2:217925074:T:G	7.14001e-08	-1.87103e-10	-1.11207	8.87851e-05	-1.87103e-10	-1.09306	8.90119e-05	-1.87103e-10	-1.09307
217925114	chr2:217925114:T:G	1.21394e-07	-0.581326	-3.15521e-10	0.000137292	-0.65717	-3.15521e-10	0.000137558	-0.657795	-3.15521e-10
217925317	chr2:217925317:T:C	8.25752e-08	-1.87103e-10	-0.966659	0.000101804	-1.87103e-10	-0.956234	0.000102054	-1.87103e-10	-0.956338
217925480	chr2:217925480:A:G	8.23313e-08	-1.87103e-10	-0.969617	0.0001015	-1.87103e-10	-0.959227	0.000101749	-1.87103e-10	-0.95933
217925499	chr2:217925499:T:C	7.87495e-08	-1.87103e-10	-1.0141	9.71155e-05	-1.87103e-10	-1.00338	9.73644e-05	-1.87103e-10	-1.00338
217925626	chr2:217925626:C:T	3.58549e-08	-0.969843	-0.831046	4.36367e-05	-0.990716	-0.812668	4.3785e-05	-0.989824	-0.81273
217925660	chr2:217925660:A:G	6.33234e-08	-1.87103e-10	-1.23211	7.75474e-05	-1.87103e-10	-1.22839	7.77537e-05	-1.87103e-10	-1.2283
217925809	chr2:217925809:A:G	6.65068e-08	-1.87103e-10	-1.18306	8.18217e-05	-1.87103e-10	-1.17474	8.20328e-05	-1.87103e-10	-1.17473
217926042	chr2:217926042:G:T	6.58006e-08	-1.19374	-3.15521e-10	8.09586e-05	-1.18534	-3.15521e-10	8.11931e-05	-1.18501	-3.15521e-10
217926216	chr2:217926216:C:T	6.3623e-08	-1.87103e-10	-1.22739	7.7924e-05	-1.87103e-10	-1.22355	7.81197e-05	-1.87103e-10	-1.2236
217926562	chr2:217926562:C:T	5.93349e-08	-1.29717	-3.15521e-10	7.78253e-05	-1.22482	-3.15521e-10	7.8019e-05	-1.22489	-3.15521e-10
217926675	chr2:217926675:A:G	5.40412e-08	-0.345523	-1.0451	7.96002e-05	-0.136312	-1.06595	7.99582e-05	-0.134789	-1.06555
217926695	chr2:217926695:T:C	2.4911e-08	-1.01804	-1.14702	3.06735e-05	-1.01534	-1.14054	3.07698e-05	-1.01472	-1.14059
217927051	chr2:217927051:G:C	2.46239e-08	-1.0203	-1.15635	3.06401e-05	-1.00705	-1.14992	3.0736e-05	-1.00643	-1.14998
217927283	chr2:217927283:T:A	8.2012e-08	-1.87103e-10	-0.973503	0.000101275	-1.87103e-10	-0.961444	0.000101535	-1.87103e-10	-0.961439
217927394	chr2:217927394:C:T	7.16386e-08	-1.10874	-3.15521e-10	9.45276e-05	-1.03039	-3.15521e-10	9.47626e-05	-1.03047	-3.15521e-10
217927637	chr2:217927637:G:T	7.56821e-08	-1.87103e-10	-1.05383	9.11325e-05	-1.87103e-10	-1.06697	9.13603e-05	-1.87103e-10	-1.06703
217928241	chr2:217928241:G:A	7.92469e-08	-1.87103e-10	-1.0078	9.7845e-05	-1.87103e-10	-0.995897	9.80967e-05	-1.87103e-10	-0.99589
217928630	chr2:217928630:A:G	1.3645e-07	-1.87103e-10	-0.464413	0.000170834	-1.87103e-10	-0.438592	0.000171256	-1.87103e-10	-0.438684
217929120	chr2:217929120:A:AC	3.39296e-08	-0.627181	-1.2289	6.16788e-05	-0.231546	-1.2258	6.17851e-05	-0.232435	-1.22575
217929260	chr2:217929260:G:A	1.21859e-08	-1.5892	-1.29089	1.76941e-05	-1.41852	-1.28753	1.77289e-05	-1.41914	-1.28751
217929612	chr2:217929612:C:T	1.20718e-07	-1.87103e-10	-0.586911	0.000148847	-1.87103e-10	-0.576364	0.000149206	-1.87103e-10	-0.576517
217929789	chr2:217929789:A:G	1.27136e-07	-1.87103e-10	-0.535108	0.000153339	-1.87103e-10	-0.546633	0.000153722	-1.87103e-10	-0.546696
217929809	chr2:217929809:T:C	3.5361e-08	-1.81476	-3.15521e-10	4.31725e-05	-1.81408	-3.15521e-10	4.32814e-05	-1.81412	-3.15521e-10
217929848	chr2:217929848:T:C	6.68632e-08	-1.87103e-10	-1.17772	8.20012e-05	-1.87103e-10	-1.17255	8.22245e-05	-1.87103e-10	-1.17239
217929974	chr2:217929974:T:C	6.21519e-08	-1.87103e-10	-1.25079	7.58989e-05	-1.87103e-10	-1.24988	7.60912e-05	-1.87103e-10	-1.24991
217930036	chr2:217930036:T:C	6.33006e-08	-1.87103e-10	-1.23247	7.76628e-05	-1.87103e-10	-1.22691	7.7864e-05	-1.87103e-10	-1.22688
217930396	chr2:217930396:G:A	6.83564e-08	-1.87103e-10	-1.15563	8.41721e-05	-1.87103e-10	-1.14642	8.43889e-05	-1.87103e-10	-1.14641
217930551	chr2:217930551:T:C	7.76167e-08	-1.87103e-10	-1.02859	9.43707e-05	-1.87103e-10	-1.03205	9.46186e-05	-1.87103e-10	-1.03199
217930633	chr2:217930633:T:G	7.77768e-08	-0.509337	-0.517188	0.0001126	-0.318476	-0.53696	0.000113166	-0.316772	-0.536218
217930668	chr2:217930668:C:T	9.09207e-08	-1.87103e-10	-0.870382	0.000109653	-1.87103e-10	-0.88196	0.000109939	-1.87103e-10	-0.88192
217930774	chr2:217930774:G:A	7.35086e-08	-1.87103e-10	-1.08297	8.84805e-05	-1.87103e-10	-1.0965	8.87119e-05	-1.87103e-10	-1.09645
217930995	chr2:217930995:G:C	2.4521e-08	-1.40607	-0.774767	3.97187e-05	-1.12288	-0.774579	3.97866e-05	-1.1239	-0.774414
217931105	chr2:217931105:G:A	6.39306e-08	-1.87103e-10	-1.22257	7.90367e-05	-1.87103e-10	-1.20937	7.92392e-05	-1.87103e-10	-1.20937
217931116	chr2:217931116:A:G	1.98543e-08	-1.09749	-1.29445	2.4792e-05	-1.07619	-1.29257	2.48495e-05	-1.07644	-1.29257
217931168	chr2:217931168:A:T	4.63372e-08	-0.29988	-1.24454	2.73e-05	-1.04176	-1.23063	2.7352e-05	-1.04227	-1.23079
217931547	chr2:217931547:C:A	5.03638e-08	-1.4611	-3.15521e-10	5.42681e-05	-1.58535	-3.15521e-10	5.44239e-05	-1.58504	-3.15521e-10
217931729	chr2:217931729:G:A	1.9902e-08	-1.38094	-1.00861	2.67011e-05	-1.26422	-1.03036	2.6813e-05	-1.26306	-1.0299
217932180	chr2:217932180:C:T	6.65459e-08	-1.87103e-10	-1.18248	8.04729e-05	-1.87103e-10	-1.19136	8.06826e-05	-1.87103e-10	-1.19132
217932224	chr2:217932224:G:A	1.18326e-08	-1.78506	-1.12445	1.40205e-05	-1.81571	-1.12305	1.40591e-05	-1.81568	-1.1229
217932239	chr2:217932239:G:A	5.92183e-08	-1.87103e-10	-1.29914	7.22178e-05	-1.87103e-10	-1.2996	7.2404e-05	-1.87103e-10	-1.29958
217932449	chr2:217932449:C:T	6.17557e-08	-1.87103e-10	-1.25718	7.54022e-05	-1.87103e-10	-1.25645	7.56014e-05	-1.87103e-10	-1.25637
217932575	chr2:217932575:T:C	6.28187e-08	-1.87103e-10	-1.24012	7.5887e-05	-1.87103e-10	-1.25004	7.60855e-05	-1.87103e-10	-1.24999
217932671	chr2:217932671:A:G	6.26733e-08	-1.87103e-10	-1.24243	7.65353e-05	-1.87103e-10	-1.24153	7.67385e-05	-1.87103e-10	-1.24144
217933043	chr2:217933043:G:A	3.7949e-08	-1.28724	-0.45688	5.10802e-05	-1.15655	-0.489335	5.13206e-05	-1.15526	-0.488487
217933154	chr2:217933154:G:A	6.01099e-08	-1.87103e-10	-1.28419	7.37515e-05	-1.87103e-10	-1.27858	7.39422e-05	-1.87103e-10	-1.27856
217933213	chr2:217933213:C:G	9.99475e-08	-1.87103e-10	-0.775723	0.00011901	-1.87103e-10	-0.800075	0.0001193	-1.87103e-10	-0.8002
217933409	chr2:217933409:T:C	6.29239e-08	-1.87103e-10	-1.23844	7.68563e-05	-1.87103e-10	-1.23735	7.70606e-05	-1.87103e-10	-1.23725
217933525	chr2:217933525:A:G	6.38396e-08	-1.87103e-10	-1.22399	7.79746e-05	-1.87103e-10	-1.2229	7.81826e-05	-1.87103e-10	-1.2228
217933715	chr2:217933715:C:A	6.03454e-08	-1.87103e-10	-1.28028	7.3712e-05	-1.87103e-10	-1.27912	7.39021e-05	-1.87103e-10	-1.2791
217933913	chr2:217933913:T:A	6.39745e-08	-1.87103e-10	-1.22188	7.8142e-05	-1.87103e-10	-1.22075	7.83506e-05	-1.87103e-10	-1.22065
217933922	chr2:217933922:C:T	5.23593e-08	-1.36806	-0.054176	6.92804e-05	-1.24906	-0.0920643	6.96085e-05	-1.2479	-0.09106
217934198	chr2:217934198:A:G	6.30959e-08	-1.87103e-10	-1.23571	7.70693e-05	-1.87103e-10	-1.23458	7.72744e-05	-1.87103e-10	-1.23448
217934618	chr2:217934618:C:T	6.87695e-08	-1.87103e-10	-1.14961	8.47988e-05	-1.87103e-10	-1.139	8.50092e-05	-1.87103e-10	-1.13908
217934831	chr2:217934831:G:A	2.54283e-08	-0.917323	-1.22718	4.37822e-05	-0.579196	-1.22086	4.38577e-05	-0.580127	-1.22077
217935063	chr2:217935063:C:T	8.84255e-08	-1.87103e-10	-0.898209	0.000103806	-1.87103e-10	-0.936763	0.000104061	-1.87103e-10	-0.936865
217935079	chr2:217935079:T:A	5.92588e-08	-1.87103e-10	-1.29845	7.22721e-05	-1.87103e-10	-1.29884	7.24569e-05	-1.87103e-10	-1.29885
217935116	chr2:217935116:T:G	6.45063e-08	-1.87103e-10	-1.21361	7.87994e-05	-1.87103e-10	-1.21238	7.90101e-05	-1.87103e-10	-1.21227
217935123	chr2:217935123:G:C	9.81173e-08	-1.26968	0.475474	0.000129793	-1.13901	0.425676	0.000130465	-1.13772	0.426977
217935670	chr2:217935670:C:T	4.76191e-08	-0.266789	-1.25035	4.50617e-05	-0.512179	-1.25907	4.52049e-05	-0.511515	-1.25912
217935735	chr2:217935735:T:A	6.21179e-08	-1.87103e-10	-1.25133	7.49568e-05	-1.87103e-10	-1.26237	7.51478e-05	-1.87103e-10	-1.26239
217936003	chr2:217936003:T:C	7.33126e-08	-1.87103e-10	-1.08564	9.12768e-05	-1.87103e-10	-1.06539	9.15184e-05	-1.87103e-10	-1.0653
217936230	chr2:217936230:C:T	1.02069e-08	-1.80755	-1.24975	1.25188e-05	-1.79898	-1.25307	1.25483e-05	-1.79928	-1.25297
217936548	chr2:217936548:A:G	6.25236e-08	-1.87103e-10	-1.24482	7.65342e-05	-1.87103e-10	-1.24154	7.6738e-05	-1.87103e-10	-1.24145
217936751	chr2:217936751:C:T	1.96916e-07	-1.87103e-10	-0.0975896	0.000245326	-1.87103e-10	-0.0766948	0.000245886	-1.87103e-10	-0.0769743
217936862	chr2:217936862:C:T	7.66937e-08	-0.58732	-0.453229	7.56201e-05	-0.826187	-0.427374	7.57175e-05	-0.827881	-0.426953
217937145	chr2:217937145:A:G	2.37656e-07	-1.87103e-10	0.0904554	0.000287466	-1.87103e-10	0.0818216	0.000288267	-1.87103e-10	0.0820434
217937153	chr2:217937153:T:C	2.53305e-07	-1.87103e-10	0.154226	0.000306267	-1.87103e-10	0.145176	0.000307123	-1.87103e-10	0.145406
217937237	chr2:217937237:A:T	1.24635e-07	-1.87103e-10	-0.554982	0.000158511	-1.87103e-10	-0.513455	0.000158949	-1.87103e-10	-0.51326
217937302	chr2:217937302:C:T	5.92906e-08	-1.87103e-10	-1.29792	7.23557e-05	-1.87103e-10	-1.29769	7.25404e-05	-1.87103e-10	-1.2977
217937440	chr2:217937440:C:T	9.75773e-08	-1.87103e-10	-0.799724	0.000120773	-1.87103e-10	-0.785369	0.000121114	-1.87103e-10	-0.78511
217937958	chr2:217937958:A:G	4.58333e-06	-1.87103e-10	3.04981	0.00593569	-1.87103e-10	3.10946	0.00595413	-1.87103e-10	3.11
217938148	chr2:217938148:C:G	7.57434e-08	-1.87103e-10	-1.05302	9.38632e-05	-1.87103e-10	-1.03744	9.41098e-05	-1.87103e-10	-1.03738
217938412	chr2:217938412:C:T	2.69672e-06	-1.87103e-10	2.51942	0.00345258	-1.87103e-10	2.56759	0.00346301	-1.87103e-10	2.56805
217938413	chr2:217938413:G:A	7.70289e-08	-1.87103e-10	-1.03619	9.49075e-05	-1.87103e-10	-1.02638	9.51395e-05	-1.87103e-10	-1.0265
217938606	chr2:217938606:T:C	1.07119e-08	-1.71593	-1.29308	1.27624e-05	-1.74377	-1.28901	1.27879e-05	-1.74425	-1.2891
217939258	chr2:217939258:TC:T	6.64141e-08	-1.87103e-10	-1.18446	8.1086e-05	-1.87103e-10	-1.18377	8.12924e-05	-1.87103e-10	-1.18379
217939262	chr2:217939262:C:G	6.6381e-08	-1.87103e-10	-1.18496	8.10456e-05	-1.87103e-10	-1.18427	8.12518e-05	-1.87103e-10	-1.18429
217939953	chr2:217939953:T:C	1.04183e-08	-1.74458	-1.29222	1.24944e-05	-1.76598	-1.28803	1.25202e-05	-1.76638	-1.28812
217939954	chr2:217939954:G:A	5.96721e-08	-1.87103e-10	-1.2915	7.28675e-05	-1.87103e-10	-1.29064	7.3055e-05	-1.87103e-10	-1.29063
217940858	chr2:217940858:AC:A	3.26291e-06	2.71001	-3.15521e-10	0.00269919	2.32143	-3.15521e-10	0.0027114	2.32337	-3.15521e-10
217941438	chr2:217941438:T:G	1.74253e-08	-1.29999	-1.22245	1.71131e-05	-1.50492	-1.23453	1.71495e-05	-1.50567	-1.23421
217941724	chr2:217941724:C:T	6.60537e-07	-1.87103e-10	1.11269	0.000913903	-1.87103e-10	1.23844	0.000916028	-1.87103e-10	1.2382
217942025	chr2:217942025:A:C	1.11754e-08	-1.69801	-1.26865	1.29844e-05	-1.74037	-1.27516	1.30257e-05	-1.73997	-1.27495
217942059	chr2:217942059:T:C	1.58146e-07	-0.316849	-3.15521e-10	0.000248974	-0.0619328	-3.15521e-10	0.000249427	-0.0626761	-3.15521e-10
217942472	chr2:217942472:T:G	1.92096e-08	-1.65274	-0.772217	2.26279e-05	-1.67108	-0.78902	2.26839e-05	-1.67107	-0.789118
217942824	chr2:217942824:A:G	3.94095e-07	-1.69078	2.287	0.000578257	-1.7106	2.49134	0.000579834	-1.71079	2.49169
217943092	chr2:217943092:G:A	7.5715e-08	-1.87103e-10	-1.05339	9.22586e-05	-1.87103e-10	-1.05469	9.25008e-05	-1.87103e-10	-1.05463
217943431	chr2:217943431:C:T	3.75055e-07	-1.87103e-10	0.546704	0.000503246	-1.87103e-10	0.641796	0.000505234	-1.87103e-10	0.643178
217943833	chr2:217943833:A:G	2.07171e-07	-1.87103e-10	-0.046822	0.000252407	-1.87103e-10	-0.0482408	0.000253041	-1.87103e-10	-0.0482922
217944703	chr2:217944703:T:C	2.01462e-08	-1.22271	-1.15464	2.12157e-05	-1.37155	-1.153	2.12593e-05	-1.37216	-1.15289
217945087	chr2:217945087:G:A	5.95435e-08	-1.87103e-10	-1.29366	7.266e-05	-1.87103e-10	-1.29349	7.28454e-05	-1.87103e-10	-1.29351
217945444	chr2:217945444:G:A	3.81829e-08	-1.73798	-3.15521e-10	4.43192e-05	-1.78786	-3.15521e-10	4.44369e-05	-1.78777	-3.15521e-10
217945751	chr2:217945751:T:C	2.43116e-07	-1.50493	1.6181	0.000305464	-1.601	1.74355	0.000305799	-1.6019	1.74298
217945958	chr2:217945958:T:C	5.32167e-07	-1.87103e-10	0.896589	0.000724496	-1.87103e-10	1.00619	0.000726081	-1.87103e-10	1.00582
217946025	chr2:217946025:G:A	7.24201e-08	-1.87103e-10	-1.09789	8.9225e-05	-1.87103e-10	-1.08812	8.94686e-05	-1.87103e-10	-1.08796
217946161	chr2:217946161:C:T	5.91618e-08	-1.87103e-10	-1.30009	7.20435e-05	-1.87103e-10	-1.30201	7.22284e-05	-1.87103e-10	-1.30201
217946185	chr2:217946185:G:A	7.005e-08	-1.81465	0.683493	8.92091e-05	-1.81762	0.729316	8.9526e-05	-1.81762	0.730309
217946274	chr2:217946274:G:A	1.37011e-07	-1.87103e-10	-0.46031	0.000166969	-1.87103e-10	-0.461471	0.000167395	-1.87103e-10	-0.461487
217946346	chr2:217946346:G:T	5.90143e-07	-1.87103e-10	0.999996	0.000805198	-1.87103e-10	1.11181	0.000806948	-1.87103e-10	1.11142
217946412	chr2:217946412:G:A	5.41898e-08	-1.81261	0.42473	6.86784e-05	-1.81755	0.467701	6.89185e-05	-1.81754	0.468619
217946861	chr2:217946861:T:C	9.96452e-09	-1.77649	-1.30484	1.18342e-05	-1.80396	-1.30433	1.18656e-05	-1.80384	-1.30436
217946971	chr2:217946971:A:T	3.75361e-08	-1.75507	-3.15521e-10	4.40668e-05	-1.79358	-3.15521e-10	4.41811e-05	-1.79355	-3.15521e-10
217947239	chr2:217947239:T:A	1.27702e-08	-1.64075	-1.19251	1.36473e-05	-1.77351	-1.19223	1.36817e-05	-1.77354	-1.19224
217947358	chr2:217947358:T:C	1.02601e-08	-1.80437	-1.24773	1.22921e-05	-1.81431	-1.25602	1.23278e-05	-1.81424	-1.25575
217947516	chr2:217947516:G:A	1.25134e-08	-1.61615	-1.23742	1.40361e-05	-1.6975	-1.24016	1.40687e-05	-1.69775	-1.24015
217948184	chr2:217948184:G:C	6.12975e-08	-1.87103e-10	-1.26463	7.49475e-05	-1.87103e-10	-1.26249	7.51418e-05	-1.87103e-10	-1.26247
217948365	chr2:217948365:G:A	2.10678e-07	-1.87103e-10	-0.0300361	0.000261122	-1.87103e-10	-0.0142931	0.000261867	-1.87103e-10	-0.0140077
217948483	chr2:217948483:G:A	9.65709e-08	-1.87103e-10	-0.810091	0.000117697	-1.87103e-10	-0.811172	0.000118009	-1.87103e-10	-0.811086
217948535	chr2:217948535:C:T	5.91703e-08	-1.87103e-10	-1.29995	7.23234e-05	-1.87103e-10	-1.29813	7.25095e-05	-1.87103e-10	-1.29813
217948543	chr2:217948543:G:A	6.56264e-08	-1.87103e-10	-1.19639	8.09507e-05	-1.87103e-10	-1.18544	8.11613e-05	-1.87103e-10	-1.18541
217948552	chr2:217948552:G:A	3.52769e-08	-1.81714	-3.15521e-10	4.30823e-05	-1.81617	-3.15521e-10	4.31918e-05	-1.81619	-3.15521e-10
217948594	chr2:217948594:C:T	1.37228e-07	-1.87103e-10	-0.458728	0.000170111	-1.87103e-10	-0.442832	0.000170585	-1.87103e-10	-0.442613
217948647	chr2:217948647:A:T	2.08663e-07	-1.87103e-10	-0.0396476	0.000254489	-1.87103e-10	-0.0400238	0.000255135	-1.87103e-10	-0.0400527
217948669	chr2:217948669:C:T	8.19608e-08	-1.87103e-10	-0.974128	9.98156e-05	-1.87103e-10	-0.975958	0.000100078	-1.87103e-10	-0.975897
217948865	chr2:217948865:G:A	8.92579e-08	-1.87103e-10	-0.888839	0.000109832	-1.87103e-10	-0.880326	0.000110128	-1.87103e-10	-0.880198
217950205	chr2:217950205:T:C	1.16894e-06	-1.87103e-10	1.68348	0.00150267	-1.87103e-10	1.73572	0.0015067	-1.87103e-10	1.73583
217950298	chr2:217950298:G:A	8.23442e-07	-1.87103e-10	1.33312	0.00114593	-1.87103e-10	1.46469	0.00114854	-1.87103e-10	1.46441
217950420	chr2:217950420:T:G	1.64516e-06	-1.87103e-10	2.02523	0.00234787	-1.87103e-10	2.18198	0.00235334	-1.87103e-10	2.18175
217950518	chr2:217950518:G:A	4.83644e-08	-1.5016	-3.15521e-10	6.19144e-05	-1.45353	-3.15521e-10	6.20907e-05	-1.45325	-3.15521e-10
217950547	chr2:217950547:G:A	1.72176e-08	-1.48367	-1.05077	2.01426e-05	-1.51007	-1.06638	2.01914e-05	-1.5101	-1.06649
217950582	chr2:217950582:C:T	7.69922e-08	-1.87103e-10	-1.03666	9.46194e-05	-1.87103e-10	-1.02942	9.48721e-05	-1.87103e-10	-1.02931
217950972	chr2:217950972:T:C	8.03092e-08	-0.994485	-3.15521e-10	0.000124451	-0.755367	-3.15521e-10	0.00012469	-0.756014	-3.15521e-10
217951030	chr2:217951030:G:A	1.97598e-07	-1.87103e-10	-0.0941336	0.000240896	-1.87103e-10	-0.094918	0.000241505	-1.87103e-10	-0.0949539
217951283	chr2:217951283:C:T	6.26284e-08	-1.87103e-10	-1.24315	7.61526e-05	-1.87103e-10	-1.24654	7.6348e-05	-1.87103e-10	-1.24654
217951355	chr2:217951355:C:T	4.96161e-08	-1.47966	0.00360791	6.95661e-05	-1.37244	0.0354389	6.98319e-05	-1.37207	0.0363179
217951475	chr2:217951475:A:G	2.14253e-07	-1.87103e-10	-0.0132105	0.000265294	-1.87103e-10	0.00155554	0.00026605	-1.87103e-10	0.00183921
217951477	chr2:217951477:T:C	6.41328e-08	-1.87103e-10	-1.21941	7.94054e-05	-1.87103e-10	-1.20472	7.96192e-05	-1.87103e-10	-1.20459
217951969	chr2:217951969:C:T	7.34984e-08	-1.87103e-10	-1.0831	9.0259e-05	-1.87103e-10	-1.0766	9.05e-05	-1.87103e-10	-1.07649
217951979	chr2:217951979:C:T	1.40254e-07	0.0943388	-0.531249	0.000237255	0.359814	-0.469963	0.000238256	0.360573	-0.469071
217952067	chr2:217952067:C:T	7.2096e-08	-1.87103e-10	-1.10237	8.85124e-05	-1.87103e-10	-1.09614	8.87485e-05	-1.87103e-10	-1.09604
217952453	chr2:217952453:G:A	5.96484e-08	-1.87103e-10	-1.2919	7.28517e-05	-1.87103e-10	-1.29086	7.30395e-05	-1.87103e-10	-1.29084
217952743	chr2:217952743:C:T	1.54944e-07	-1.87103e-10	-0.337304	0.000193021	-1.87103e-10	-0.316482	0.000193505	-1.87103e-10	-0.316542
217952813	chr2:217952813:C:G	7.35208e-08	-1.87103e-10	-1.0828	9.02865e-05	-1.87103e-10	-1.07629	9.05276e-05	-1.87103e-10	-1.07619
217953061	chr2:217953061:G:A	6.06827e-08	-1.27471	-3.15521e-10	6.88846e-05	-1.34685	-3.15521e-10	6.91032e-05	-1.34624	-3.15521e-10
217953353	chr2:217953353:A:G	1.40089e-06	-1.87103e-10	1.86449	0.00199602	-1.87103e-10	2.01963	0.00200075	-1.87103e-10	2.01943
217953453	chr2:217953453:A:T	7.64599e-08	-1.87103e-10	-1.0436	9.39503e-05	-1.87103e-10	-1.03652	9.42018e-05	-1.87103e-10	-1.0364
217953529	chr2:217953529:G:A	3.23417e-07	-1.87103e-10	0.398575	0.000404433	-1.87103e-10	0.423205	0.000405576	-1.87103e-10	0.423465
217953705	chr2:217953705:G:A	3.35662e-07	-1.87103e-10	0.435736	0.000443356	-1.87103e-10	0.515092	0.000444374	-1.87103e-10	0.514823
217953710	chr2:217953710:G:A	6.38293e-08	-1.87103e-10	-1.22416	7.81452e-05	-1.87103e-10	-1.22071	7.83519e-05	-1.87103e-10	-1.22063
217953734	chr2:217953734:G:A	6.45112e-08	-1.87103e-10	-1.21353	7.95117e-05	-1.87103e-10	-1.20338	7.97184e-05	-1.87103e-10	-1.20334
217953745	chr2:217953745:C:T	1.91522e-08	-1.63473	-0.793219	2.24024e-05	-1.65506	-0.81505	2.2456e-05	-1.65506	-0.815226
217954109	chr2:217954109:C:G	2.36012e-07	-1.87103e-10	0.0835138	0.000287626	-1.87103e-10	0.0823787	0.00028835	-1.87103e-10	0.0823307
217954128	chr2:217954128:G:A	2.30563e-07	-1.87103e-10	0.0601566	0.000280858	-1.87103e-10	0.0585678	0.000281564	-1.87103e-10	0.0585173
217954211	chr2:217954211:G:T	5.90022e-08	-1.87103e-10	-1.30279	7.20771e-05	-1.87103e-10	-1.30155	7.22624e-05	-1.87103e-10	-1.30154
217954338	chr2:217954338:A:G	3.65346e-08	-1.78211	-3.15521e-10	4.65748e-05	-1.73822	-3.15521e-10	4.66868e-05	-1.73838	-3.15521e-10
217954413	chr2:217954413:A:C	9.78212e-09	-1.80457	-1.29524	1.23469e-05	-1.77045	-1.29543	1.23804e-05	-1.77039	-1.29534
217954456	chr2:217954456:C:T	3.40975e-07	-1.87103e-10	0.451441	0.000426507	-1.87103e-10	0.476346	0.000427713	-1.87103e-10	0.476608
217954673	chr2:217954673:G:A	3.40163e-08	-1.81743	-0.0360959	4.32933e-05	-1.81475	0.00346469	4.34449e-05	-1.81469	0.00434199
217954684	chr2:217954684:C:A	7.26718e-08	-1.87103e-10	-1.09441	8.91857e-05	-1.87103e-10	-1.08856	8.94221e-05	-1.87103e-10	-1.08848
217954775	chr2:217954775:C:T	2.00955e-08	-1.50897	-0.870904	2.53747e-05	-1.5357	-0.809833	2.54322e-05	-1.53603	-0.809796
217954804	chr2:217954804:C:T	2.06542e-08	-1.59526	-0.757187	2.64763e-05	-1.61834	-0.684689	2.65407e-05	-1.61858	-0.684583
217955043	chr2:217955043:G:A	6.99319e-07	-1.87103e-10	1.16974	0.000892897	-1.87103e-10	1.21519	0.000895259	-1.87103e-10	1.21527
217955183	chr2:217955183:T:C	4.44547e-07	-1.87103e-10	0.716688	0.000554418	-1.87103e-10	0.738637	0.000556048	-1.87103e-10	0.73901
217955446	chr2:217955446:G:A	3.02461e-07	-1.87103e-10	0.331584	0.000375729	-1.87103e-10	0.349585	0.000376802	-1.87103e-10	0.349875
217955916	chr2:217955916:C:T	4.2506e-07	-1.87103e-10	0.671862	0.000575392	-1.87103e-10	0.77577	0.000577756	-1.87103e-10	0.777307
217955976	chr2:217955976:G:A	3.65938e-08	-1.78049	-3.15521e-10	4.7868e-05	-1.71083	-3.15521e-10	4.79856e-05	-1.71094	-3.15521e-10
217956284	chr2:217956284:T:C	4.01793e-07	-1.87103e-10	0.615568	0.000543887	-1.87103e-10	0.71946	0.000546125	-1.87103e-10	0.721004
217956474	chr2:217956474:C:T	5.33239e-07	-1.87103e-10	0.898601	0.000727455	-1.87103e-10	1.01027	0.000730535	-1.87103e-10	1.01193
217956555	chr2:217956555:T:C	8.43291e-08	-0.886508	-0.059133	7.99346e-05	-1.1292	-0.0688722	8.01644e-05	-1.12971	-0.0680495
217956661	chr2:217956661:G:A	6.63582e-08	-0.858685	-0.326616	6.22223e-05	-1.11562	-0.332945	6.23954e-05	-1.11615	-0.332205
217956998	chr2:217956998:C:T	1.95557e-08	-1.10251	-1.30459	2.33736e-05	-1.12332	-1.30435	2.34271e-05	-1.1236	-1.30435
217957136	chr2:217957136:G:A	1.61142e-07	-1.87103e-10	-0.298081	0.00020145	-1.87103e-10	-0.273739	0.000201981	-1.87103e-10	-0.27367
217957285	chr2:217957285:G:A	1.93067e-08	-1.12434	-1.29557	2.28487e-05	-1.14861	-1.30178	2.29006e-05	-1.14889	-1.30179
217957347	chr2:217957347:G:A	6.0799e-08	-1.87103e-10	-1.2728	7.39323e-05	-1.87103e-10	-1.27613	7.41214e-05	-1.87103e-10	-1.27614
217957385	chr2:217957385:C:T	6.36077e-08	-1.22763	-3.15521e-10	6.66818e-05	-1.37935	-3.15521e-10	6.68473e-05	-1.37943	-3.15521e-10
217957428	chr2:217957428:G:C	7.31553e-08	-1.87103e-10	-1.08778	9.06903e-05	-1.87103e-10	-1.07183	9.09427e-05	-1.87103e-10	-1.07161
217957436	chr2:217957436:G:A	1.03191e-07	-1.87103e-10	-0.743791	0.000128702	-1.87103e-10	-0.721784	0.000129037	-1.87103e-10	-0.721748
217957516	chr2:217957516:T:C	4.7183e-08	-1.58297	0.0566348	5.49138e-05	-1.70871	0.135198	5.51102e-05	-1.70887	0.136361
217957694	chr2:217957694:A:G	1.30121e-08	-1.50971	-1.30478	1.36816e-05	-1.65848	-1.30475	1.3714e-05	-1.65868	-1.30475
217957893	chr2:217957893:A:G	9.87296e-07	-1.87103e-10	1.5146	0.00126611	-1.87103e-10	1.56442	0.00126913	-1.87103e-10	1.56424
217957967	chr2:217957967:T:A	1.29155e-08	-1.60539	-1.21654	1.40061e-05	-1.72537	-1.21442	1.40405e-05	-1.72552	-1.21438
217958151	chr2:217958151:C:T	1.17951e-08	-1.61164	-1.30104	1.2786e-05	-1.72972	-1.30121	1.28168e-05	-1.72987	-1.30122
217958841	chr2:217958841:C:G	1.07807e-08	-1.71047	-1.29213	1.21374e-05	-1.78658	-1.29641	1.21657e-05	-1.78673	-1.2965
217959768	chr2:217959768:T:C	6.38754e-08	-1.87103e-10	-1.22343	7.88898e-05	-1.87103e-10	-1.21123	7.90954e-05	-1.87103e-10	-1.21119
217959806	chr2:217959806:C:T	1.23056e-07	-1.3918	0.82407	0.000126521	-1.56964	0.830768	0.000126787	-1.5698	0.830466
217959871	chr2:217959871:G:A	8.0651e-08	-1.87103e-10	-0.990238	9.9209e-05	-1.87103e-10	-0.982053	9.94559e-05	-1.87103e-10	-0.98213
217959988	chr2:217959988:A:G	1.94339e-08	-1.12666	-1.28669	2.34194e-05	-1.15138	-1.27434	2.34734e-05	-1.15166	-1.27431
217960099	chr2:217960099:C:T	8.18158e-08	-1.87103e-10	-0.975898	0.000103542	-1.87103e-10	-0.939301	0.000103816	-1.87103e-10	-0.939225
217960161	chr2:217960161:C:T	7.79776e-08	-1.87103e-10	-1.02395	9.28345e-05	-1.87103e-10	-1.04846	9.30741e-05	-1.87103e-10	-1.04845
217960627	chr2:217960627:C:T	1.13212e-08	-1.65842	-1.29527	1.25506e-05	-1.75394	-1.29557	1.25808e-05	-1.75409	-1.29559
217960747	chr2:217960747:T:G	1.84902e-08	-1.50226	-0.960864	2.70642e-05	-1.36643	-0.91464	2.71293e-05	-1.36666	-0.914576
217960766	chr2:217960766:C:T	2.31475e-08	-0.941357	-1.29713	2.80844e-05	-0.946878	-1.29719	2.81406e-05	-0.947425	-1.29721
217960767	chr2:217960767:A:G	1.46732e-08	-1.43877	-1.25557	2.01935e-05	-1.30437	-1.26955	2.0243e-05	-1.30444	-1.26959
217960884	chr2:217960884:G:C	1.75452e-08	-1.22553	-1.29006	2.11103e-05	-1.25084	-1.27868	2.11591e-05	-1.25112	-1.27866
217961476	chr2:217961476:G:T	6.87119e-08	-1.15045	-3.15521e-10	7.5931e-05	-1.24946	-3.15521e-10	7.60431e-05	-1.25054	-3.15521e-10
217961677	chr2:217961677:A:G	6.69133e-08	-1.87103e-10	-1.17697	8.21236e-05	-1.87103e-10	-1.17106	8.23437e-05	-1.87103e-10	-1.17094
217961868	chr2:217961868:T:C	3.25856e-08	-0.755093	-1.14141	3.77069e-05	-0.811747	-1.13769	3.77798e-05	-0.812294	-1.13778
217962081	chr2:217962081:C:A	7.18474e-08	-1.87103e-10	-1.10582	8.8069e-05	-1.87103e-10	-1.10116	8.82877e-05	-1.87103e-10	-1.10124
217962126	chr2:217962126:T:C	1.37268e-08	-1.49704	-1.26397	1.87527e-05	-1.3713	-1.27664	1.87985e-05	-1.37139	-1.27668
217962214	chr2:217962214:C:T	2.33762e-08	-1.03266	-1.19599	2.86299e-05	-1.05731	-1.16752	2.86965e-05	-1.05761	-1.16745
217962303	chr2:217962303:C:T	1.41319e-08	-1.46757	-1.26436	1.93705e-05	-1.33855	-1.27698	1.94181e-05	-1.33862	-1.27702
217962796	chr2:217962796:T:C	8.53454e-08	-1.87103e-10	-0.933662	0.000108063	-1.87103e-10	-0.896568	0.000108351	-1.87103e-10	-0.896465
217962825	chr2:217962825:A:G	1.11305e-08	-1.66878	-1.3019	1.24036e-05	-1.75924	-1.30206	1.24336e-05	-1.75938	-1.30206
217962847	chr2:217962847:T:C	1.31764e-07	-1.87103e-10	-0.499353	0.000161332	-1.87103e-10	-0.49582	0.000161777	-1.87103e-10	-0.495623
217963055	chr2:217963055:G:A	1.12585e-08	-1.76139	-1.19786	1.45443e-05	-1.72571	-1.17637	1.45866e-05	-1.72529	-1.17645
217963190	chr2:217963190:T:C	1.20929e-08	-1.75314	-1.13461	1.57073e-05	-1.71723	-1.10792	1.57528e-05	-1.71679	-1.10804
217963312	chr2:217963312:G:T	2.47466e-08	-0.957197	-1.21449	2.99751e-05	-0.990824	-1.18809	3.00446e-05	-0.991131	-1.18803
217963408	chr2:217963408:G:A	3.02283e-08	-1.06934	-0.902253	3.75895e-05	-1.10736	-0.845193	3.76764e-05	-1.10774	-0.845072
217963560	chr2:217963560:C:T	5.88781e-08	-1.87103e-10	-1.3049	7.18391e-05	-1.87103e-10	-1.30485	7.20235e-05	-1.87103e-10	-1.30485
217963711	chr2:217963711:C:T	1.21433e-08	-1.73108	-1.15251	1.65654e-05	-1.60499	-1.16698	1.66175e-05	-1.6047	-1.16669
217964742	chr2:217964742:A:G	1.25675e-07	-1.87103e-10	-0.54667	0.000154912	-1.87103e-10	-0.536422	0.000155266	-1.87103e-10	-0.536707
217964800	chr2:217964800:G:A	1.81004e-07	-1.87103e-10	-0.181851	0.000222196	-1.87103e-10	-0.175723	0.000222825	-1.87103e-10	-0.175455
217964804	chr2:217964804:G:C	3.97549e-08	-1.28673	-0.410903	6.2459e-05	-0.995103	-0.449669	6.25277e-05	-0.996243	-0.449991
217964955	chr2:217964955:G:A	5.08931e-08	-0.423441	-1.0272	0.000109683	0.143231	-1.02492	0.000109783	0.141657	-1.025
217965009	chr2:217965009:G:A	6.7695e-08	-1.87103e-10	-1.16536	8.22393e-05	-1.87103e-10	-1.16965	8.24521e-05	-1.87103e-10	-1.16963
217965081	chr2:217965081:T:C	5.91215e-08	-1.87103e-10	-1.30077	7.20987e-05	-1.87103e-10	-1.30125	7.2283e-05	-1.87103e-10	-1.30126
217965091	chr2:217965091:T:G	4.90573e-08	-0.965235	-0.522144	6.72881e-05	-0.848323	-0.521976	6.75075e-05	-0.847071	-0.522534
217965103	chr2:217965103:G:A	5.95176e-08	-1.87103e-10	-1.2941	7.3154e-05	-1.87103e-10	-1.28672	7.33522e-05	-1.87103e-10	-1.28657
217965626	chr2:217965626:C:T	3.23334e-08	-1.54509	-0.35918	4.21472e-05	-1.48423	-0.353884	4.23104e-05	-1.48349	-0.353317
217965692	chr2:217965692:G:A	1.02135e-07	-1.87103e-10	-0.754078	0.000123813	-1.87103e-10	-0.760508	0.000124112	-1.87103e-10	-0.76066
217965762	chr2:217965762:G:A	9.04518e-08	-1.87103e-10	-0.875551	0.000115614	-1.87103e-10	-0.829025	0.000116	-1.87103e-10	-0.828255
217965869	chr2:217965869:C:T	2.9386e-08	-1.565	-0.434853	4.47441e-05	-1.33589	-0.442438	4.48166e-05	-1.33688	-0.442391
217965903	chr2:217965903:C:T	3.05517e-08	-1.54798	-0.412967	4.68083e-05	-1.31256	-0.420665	4.6883e-05	-1.31357	-0.420617
217965962	chr2:217965962:G:A	5.47356e-08	-1.34933	-0.0285211	9.16597e-05	-1.03271	-0.0284854	9.1882e-05	-1.03352	-0.0278191
217965999	chr2:217965999:G:A	6.88222e-08	-1.87103e-10	-1.14884	8.65725e-05	-1.87103e-10	-1.1183	8.68138e-05	-1.87103e-10	-1.11808
217966611	chr2:217966611:C:T	6.44332e-08	-1.87103e-10	-1.21474	7.94915e-05	-1.87103e-10	-1.20363	7.96959e-05	-1.87103e-10	-1.20363
217966791	chr2:217966791:G:C	6.82677e-08	-1.87103e-10	-1.15693	8.37551e-05	-1.87103e-10	-1.15139	8.39678e-05	-1.87103e-10	-1.15141
217966822	chr2:217966822:G:C	1.08197e-07	-1.87103e-10	-0.696413	0.000136375	-1.87103e-10	-0.663871	0.000136732	-1.87103e-10	-0.663818
217966933	chr2:217966933:C:G	7.21619e-08	-1.87103e-10	-1.10146	9.11748e-05	-1.87103e-10	-1.0665	9.14316e-05	-1.87103e-10	-1.06625
217966982	chr2:217966982:T:C	6.73752e-08	-1.87103e-10	-1.17009	8.2457e-05	-1.87103e-10	-1.16701	8.26765e-05	-1.87103e-10	-1.16691
217967102	chr2:217967102:G:A	6.22713e-08	-1.87103e-10	-1.24887	7.54749e-05	-1.87103e-10	-1.25548	7.56628e-05	-1.87103e-10	-1.25556
217967228	chr2:217967228:G:A	7.72662e-08	-1.87103e-10	-1.03311	9.81178e-05	-1.87103e-10	-0.993113	9.83981e-05	-1.87103e-10	-0.992822
217967753	chr2:217967753:A:G	1.38032e-07	-1.87103e-10	-0.452881	0.000170433	-1.87103e-10	-0.440939	0.000170905	-1.87103e-10	-0.440738
217968153	chr2:217968153:T:G	2.86815e-07	-1.87103e-10	0.278468	0.000373411	-1.87103e-10	0.343396	0.000374331	-1.87103e-10	0.343297
217968428	chr2:217968428:C:G	1.68066e-08	-1.52242	-1.03618	2.21272e-05	-1.45109	-1.03138	2.22076e-05	-1.45036	-1.03105
217968686	chr2:217968686:T:G	7.12439e-08	-1.87103e-10	-1.11426	8.65047e-05	-1.87103e-10	-1.11908	8.672e-05	-1.87103e-10	-1.11916
217968801	chr2:217968801:CT:C	7.62928e-08	-1.87103e-10	-1.04579	9.67883e-05	-1.87103e-10	-1.00676	9.70642e-05	-1.87103e-10	-1.00647
217969097	chr2:217969097:C:T	9.68752e-08	-1.87103e-10	-0.806945	0.000118162	-1.87103e-10	-0.807226	0.000118482	-1.87103e-10	-0.807087
217969280	chr2:217969280:C:T	8.37636e-08	-1.87103e-10	-0.95237	0.000107137	-1.87103e-10	-0.905173	0.000107426	-1.87103e-10	-0.905039
217969559	chr2:217969559:C:T	1.04909e-07	-0.727272	-3.15521e-10	0.00013068	-0.706534	-3.15521e-10	0.000130929	-0.707188	-3.15521e-10
217969614	chr2:217969614:A:C	1.88999e-07	-1.87103e-10	-0.138626	0.000228741	-1.87103e-10	-0.14669	0.000229286	-1.87103e-10	-0.146876
217969930	chr2:217969930:G:A	1.47168e-07	-1.87103e-10	-0.388796	0.00019535	-1.87103e-10	-0.304492	0.000195984	-1.87103e-10	-0.303809
217970584	chr2:217970584:C:A	1.74303e-07	-1.87103e-10	-0.219575	0.000215649	-1.87103e-10	-0.205628	0.000216252	-1.87103e-10	-0.2054
217970857	chr2:217970857:T:C	1.4708e-07	-1.87103e-10	-0.389394	0.000192411	-1.87103e-10	-0.319651	0.000193121	-1.87103e-10	-0.318527
217971180	chr2:217971180:T:G	4.466e-08	-1.58129	-3.15521e-10	5.94689e-05	-1.49383	-3.15521e-10	5.95941e-05	-1.49429	-3.15521e-10
217972370	chr2:217972370:A:G	1.6568e-07	-1.87103e-10	-0.270311	0.000217673	-1.87103e-10	-0.19629	0.000218492	-1.87103e-10	-0.195097
217972928	chr2:217972928:AG:A	2.15779e-07	-1.87103e-10	-0.00611171	0.000284849	-1.87103e-10	0.072677	0.00028596	-1.87103e-10	0.0740086
217973297	chr2:217973297:C:T	1.1441e-07	-1.87103e-10	-0.640584	0.000140125	-1.87103e-10	-0.636745	0.00014051	-1.87103e-10	-0.636564
217973465	chr2:217973465:C:T	7.04954e-07	-1.87103e-10	1.17776	0.000865438	-1.87103e-10	1.18395	0.000867491	-1.87103e-10	1.18376
217973624	chr2:217973624:C:T	1.09717e-06	0.821014	0.799106	0.00049261	-0.227305	0.847741	0.000494136	-0.227609	0.848575
217973668	chr2:217973668:G:T	2.00476e-07	-1.87103e-10	-0.0796753	0.000249461	-1.87103e-10	-0.0599787	0.000250193	-1.87103e-10	-0.0596119
217974399	chr2:217974399:A:G	4.23697e-08	-1.29982	-0.334119	5.5356e-05	-1.22679	-0.338706	5.56189e-05	-1.22527	-0.338052
217974593	chr2:217974593:A:G	1.91236e-07	-1.87103e-10	-0.126859	0.000246916	-1.87103e-10	-0.0702334	0.000247527	-1.87103e-10	-0.070326
217974682	chr2:217974682:C:G	9.52011e-08	-1.87103e-10	-0.824377	0.000116335	-1.87103e-10	-0.822806	0.000116629	-1.87103e-10	-0.822848
217974853	chr2:217974853:CCTG:C	9.50843e-08	-1.87103e-10	-0.825605	0.000116192	-1.87103e-10	-0.824035	0.000116486	-1.87103e-10	-0.824076
217975201	chr2:217975201:A:T	3.63628e-08	-1.78682	-3.15521e-10	4.6962e-05	-1.72994	-3.15521e-10	4.70756e-05	-1.73009	-3.15521e-10
217975352	chr2:217975352:T:C	5.88894e-08	-1.87103e-10	-1.30471	7.1898e-05	-1.87103e-10	-1.30403	7.20832e-05	-1.87103e-10	-1.30402
217975442	chr2:217975442:C:T	7.12812e-07	-1.87103e-10	1.18885	0.000964045	-1.87103e-10	1.29186	0.000967098	-1.87103e-10	1.29246
217975534	chr2:217975534:A:G	1.63253e-07	-1.87103e-10	-0.285068	0.000214255	-1.87103e-10	-0.212116	0.000215059	-1.87103e-10	-0.210934
217975639	chr2:217975639:G:A	1.56143e-08	-1.38428	-1.2479	2.50178e-05	-1.10092	-1.25877	2.50842e-05	-1.10099	-1.25862
217976131	chr2:217976131:A:G	4.11522e-08	-1.66309	-3.15521e-10	4.50742e-05	-1.77097	-3.15521e-10	4.51991e-05	-1.77077	-3.15521e-10
217976380	chr2:217976380:G:C	1.36936e-07	-1.87103e-10	-0.460853	0.000181092	-1.87103e-10	-0.380277	0.000181676	-1.87103e-10	-0.379622
217976489	chr2:217976489:G:A	2.14033e-07	-1.87103e-10	-0.0142394	0.000264986	-1.87103e-10	0.00039516	0.000265748	-1.87103e-10	0.000704796
217976578	chr2:217976578:G:A	2.36949e-08	-1.54772	-0.667384	3.57293e-05	-1.32866	-0.674653	3.57913e-05	-1.32953	-0.67461
217976607	chr2:217976607:C:T	4.16875e-06	0.423175	2.53183	0.00220761	-0.52127	2.64165	0.00221439	-0.52157	2.64246
217976616	chr2:217976616:C:T	1.00323e-07	-1.87103e-10	-0.771977	0.000122507	-1.87103e-10	-0.771116	0.000122839	-1.87103e-10	-0.770971
217976628	chr2:217976628:G:A	6.92902e-08	-1.87103e-10	-1.14206	8.7748e-05	-1.87103e-10	-1.10481	8.79821e-05	-1.87103e-10	-1.10471
217977111	chr2:217977111:C:T	1.76765e-07	-1.87103e-10	-0.20555	0.000218622	-1.87103e-10	-0.19194	0.000219245	-1.87103e-10	-0.191652
217977400	chr2:217977400:C:A	8.42254e-08	-1.87103e-10	-0.946872	0.000106281	-1.87103e-10	-0.913197	0.000106622	-1.87103e-10	-0.912559
217977484	chr2:217977484:C:G	1.29566e-08	-1.52271	-1.29606	1.97658e-05	-1.29639	-1.29894	1.98067e-05	-1.2969	-1.29892
217977522	chr2:217977522:A:G	1.29434e-07	-1.87103e-10	-0.517195	0.00015673	-1.87103e-10	-0.524758	0.000157104	-1.87103e-10	-0.524933
217977836	chr2:217977836:T:C	6.86635e-08	-1.87103e-10	-1.15115	8.4739e-05	-1.87103e-10	-1.13971	8.49854e-05	-1.87103e-10	-1.13936
217978039	chr2:217978039:G:A	6.80222e-08	-1.87103e-10	-1.16053	8.39196e-05	-1.87103e-10	-1.14942	8.41628e-05	-1.87103e-10	-1.14909
217979101	chr2:217979101:C:A	1.51157e-07	-1.87103e-10	-0.362049	0.00018733	-1.87103e-10	-0.34641	0.000187879	-1.87103e-10	-0.346047
217979157	chr2:217979157:A:T	1.42154e-08	-1.46934	-1.2567	2.25159e-05	-1.20408	-1.26098	2.25502e-05	-1.20513	-1.26097
217979292	chr2:217979292:A:T	8.73471e-08	-1.87103e-10	-0.910478	0.000106609	-1.87103e-10	-0.910113	0.000106896	-1.87103e-10	-0.909989
217979296	chr2:217979296:T:C	8.74092e-08	-1.87103e-10	-0.909768	0.000106684	-1.87103e-10	-0.90941	0.000106971	-1.87103e-10	-0.909286
217980311	chr2:217980311:T:C	1.19397e-07	0.684897	-1.28281	5.21062e-05	-0.352537	-1.27346	5.22351e-05	-0.352721	-1.27337
217980631	chr2:217980631:A:C	6.6899e-08	-1.87103e-10	-1.17718	8.01895e-05	-1.87103e-10	-1.19489	8.03896e-05	-1.87103e-10	-1.19496
217980680	chr2:217980680:G:A	1.37289e-07	-1.87103e-10	-0.458277	0.000166823	-1.87103e-10	-0.462352	0.000167226	-1.87103e-10	-0.462497
217980717	chr2:217980717:T:C	6.20429e-08	-1.25254	-3.15521e-10	8.04469e-05	-1.19168	-3.15521e-10	8.06454e-05	-1.19178	-3.15521e-10
217980825	chr2:217980825:T:C	1.67409e-07	-0.25993	-3.15521e-10	0.000218157	-0.194068	-3.15521e-10	0.000218537	-0.194887	-3.15521e-10
217981189	chr2:217981189:C:A	6.09812e-08	-1.87103e-10	-1.2698	7.48894e-05	-1.87103e-10	-1.26327	7.50805e-05	-1.87103e-10	-1.26328
217981732	chr2:217981732:C:G	3.08549e-07	0.740478	-0.388967	0.00013332	-0.308433	-0.378096	0.000133559	-0.308945	-0.378355
217981738	chr2:217981738:G:A	5.89307e-08	-1.87103e-10	-1.30401	7.18356e-05	-1.87103e-10	-1.3049	7.20198e-05	-1.87103e-10	-1.3049
217981742	chr2:217981742:C:G	1.37335e-07	-1.87103e-10	-0.457947	0.000172699	-1.87103e-10	-0.427734	0.000173162	-1.87103e-10	-0.427615
217981776	chr2:217981776:A:G	1.60439e-07	-1.87103e-10	-0.302452	0.000199105	-1.87103e-10	-0.285451	0.000199689	-1.87103e-10	-0.285081
217981845	chr2:217981845:C:A	1.10879e-07	-1.87103e-10	-0.67193	0.000140187	-1.87103e-10	-0.636302	0.000140559	-1.87103e-10	-0.636219
217982098	chr2:217982098:G:T	2.75435e-07	0.756448	-0.518466	0.000118105	-0.299631	-0.508076	0.000118318	-0.300159	-0.508311
217982244	chr2:217982244:A:G	5.95147e-08	-1.87103e-10	-1.29414	7.21806e-05	-1.87103e-10	-1.30011	7.23633e-05	-1.87103e-10	-1.30015
217982295	chr2:217982295:A:G	7.57089e-08	-1.87103e-10	-1.05347	9.08924e-05	-1.87103e-10	-1.06961	9.11288e-05	-1.87103e-10	-1.06957
217982369	chr2:217982369:C:A	1.41272e-08	-1.43517	-1.29709	2.28878e-05	-1.14749	-1.30119	2.29344e-05	-1.14802	-1.30119
217982507	chr2:217982507:G:A	1.12873e-07	-1.87103e-10	-0.654106	0.000136861	-1.87103e-10	-0.660319	0.00013719	-1.87103e-10	-0.660475
217982713	chr2:217982713:TA:T	1.03483e-07	-1.87103e-10	-0.740964	0.000129057	-1.87103e-10	-0.719025	0.000129376	-1.87103e-10	-0.719117
217983359	chr2:217983359:C:T	1.11222e-07	-0.668836	-3.15521e-10	0.000140271	-0.635707	-3.15521e-10	0.000140271	-0.638265	-3.15521e-10
217983862	chr2:217983862:T:A	8.27941e-08	-1.87103e-10	-0.964012	9.95265e-05	-1.87103e-10	-0.978858	9.97751e-05	-1.87103e-10	-0.978925
217983887	chr2:217983887:G:A	3.61644e-08	-1.79229	-3.15521e-10	4.53367e-05	-1.76516	-3.15521e-10	4.54466e-05	-1.76531	-3.15521e-10
217983999	chr2:217983999:A:G	6.47547e-07	-1.87103e-10	1.09282	0.000814481	-1.87103e-10	1.12327	0.000816937	-1.87103e-10	1.12372
217984027	chr2:217984027:C:T	6.22039e-07	-1.87103e-10	1.05263	0.000781429	-1.87103e-10	1.08184	0.000783775	-1.87103e-10	1.08228
217984091	chr2:217984091:C:T	9.51784e-08	-1.87103e-10	-0.824616	0.000120782	-1.87103e-10	-0.785296	0.000121182	-1.87103e-10	-0.784553
217984437	chr2:217984437:AG:A	1.20278e-07	-1.87103e-10	-0.590561	0.000152425	-1.87103e-10	-0.552612	0.00015283	-1.87103e-10	-0.552519
217984780	chr2:217984780:G:A	9.33438e-08	-1.87103e-10	-0.844079	0.000114068	-1.87103e-10	-0.842491	0.000114355	-1.87103e-10	-0.842535
217984820	chr2:217984820:T:A	6.31765e-08	-1.87103e-10	-1.23444	7.65892e-05	-1.87103e-10	-1.24083	7.67887e-05	-1.87103e-10	-1.24079
217985006	chr2:217985006:C:T	6.18453e-08	-1.87103e-10	-1.25573	7.52523e-05	-1.87103e-10	-1.25844	7.54439e-05	-1.87103e-10	-1.25845
217985595	chr2:217985595:C:G	1.18e-07	-1.87103e-10	-0.609684	0.000142928	-1.87103e-10	-0.616943	0.00014327	-1.87103e-10	-0.617111
217986618	chr2:217986618:G:A	7.03339e-08	-1.87103e-10	-1.12712	8.66314e-05	-1.87103e-10	-1.11762	8.68546e-05	-1.87103e-10	-1.11761
217986751	chr2:217986751:ACACACACACACG:A	1.37061e-07	-1.87103e-10	-0.459943	0.00016922	-1.87103e-10	-0.448085	0.000169697	-1.87103e-10	-0.447832
217986763	chr2:217986763:G:A	3.76194e-08	-1.75285	-3.15521e-10	4.61362e-05	-1.74768	-3.15521e-10	4.62535e-05	-1.74771	-3.15521e-10
217986831	chr2:217986831:C:T	5.89129e-08	-1.87103e-10	-1.30431	7.18406e-05	-1.87103e-10	-1.30483	7.20249e-05	-1.87103e-10	-1.30483
217986947	chr2:217986947:T:C	6.40435e-08	-1.87103e-10	-1.22081	8.03849e-05	-1.87103e-10	-1.19246	8.06113e-05	-1.87103e-10	-1.19221
217986997	chr2:217986997:C:T	3.55559e-08	-1.80926	-3.15521e-10	4.53376e-05	-1.76515	-3.15521e-10	4.5445e-05	-1.76534	-3.15521e-10
217987205	chr2:217987205:C:T	3.7816e-08	-1.74764	-3.15521e-10	4.7561e-05	-1.71727	-3.15521e-10	4.76734e-05	-1.71747	-3.15521e-10
217987302	chr2:217987302:A:C	7.37621e-08	-1.87103e-10	-1.07952	9.4139e-05	-1.87103e-10	-1.03451	9.44166e-05	-1.87103e-10	-1.03413
217987336	chr2:217987336:A:C	5.91768e-08	-1.87103e-10	-1.29984	7.20551e-05	-1.87103e-10	-1.30185	7.224e-05	-1.87103e-10	-1.30185
217987880	chr2:217987880:G:A	5.89923e-08	-1.87103e-10	-1.30296	7.18928e-05	-1.87103e-10	-1.30411	7.20772e-05	-1.87103e-10	-1.30411
217988468	chr2:217988468:A:G	6.32506e-08	-1.87103e-10	-1.23326	7.9103e-05	-1.87103e-10	-1.20853	7.93182e-05	-1.87103e-10	-1.20838
217988507	chr2:217988507:G:A	5.88785e-08	-1.87103e-10	-1.30489	7.18468e-05	-1.87103e-10	-1.30475	7.20311e-05	-1.87103e-10	-1.30475
217988593	chr2:217988593:T:C	8.64723e-08	-1.87103e-10	-0.920544	0.000102005	-1.87103e-10	-0.954258	0.000102266	-1.87103e-10	-0.954268
217988668	chr2:217988668:G:A	3.03961e-07	1.60617	-1.26964	0.000103794	0.334637	-1.27151	0.000104014	0.334229	-1.27155
217988706	chr2:217988706:C:T	1.15234e-07	-1.87103e-10	-0.633406	0.000139651	-1.87103e-10	-0.640137	0.00013998	-1.87103e-10	-0.640344
217988708	chr2:217988708:C:T	1.33724e-07	-1.87103e-10	-0.484592	0.000161936	-1.87103e-10	-0.492083	0.000162314	-1.87103e-10	-0.492309
217988909	chr2:217988909:G:A	6.38976e-08	-1.87103e-10	-1.22309	7.77773e-05	-1.87103e-10	-1.22543	7.7981e-05	-1.87103e-10	-1.22538
217988994	chr2:217988994:G:C	1.43426e-07	-1.87103e-10	-0.41455	0.000177801	-1.87103e-10	-0.39862	0.000178318	-1.87103e-10	-0.398278
217989955	chr2:217989955:G:A	6.31919e-08	-1.87103e-10	-1.23419	7.62798e-05	-1.87103e-10	-1.24487	7.64786e-05	-1.87103e-10	-1.24483
217990070	chr2:217990070:C:T	4.54683e-08	-0.259972	-1.30338	2.28262e-05	-1.14677	-1.30461	2.28806e-05	-1.14695	-1.3046
217990546	chr2:217990546:T:C	6.05835e-08	-1.87103e-10	-1.27635	7.35486e-05	-1.87103e-10	-1.28134	7.37388e-05	-1.87103e-10	-1.28131
217990570	chr2:217990570:T:C	5.88911e-08	-1.87103e-10	-1.30468	7.18355e-05	-1.87103e-10	-1.3049	7.20198e-05	-1.87103e-10	-1.3049
217990599	chr2:217990599:C:A	2.43286e-07	-1.87103e-10	0.11387	0.000315111	-1.87103e-10	0.173642	0.00031587	-1.87103e-10	0.173488
217990729	chr2:217990729:C:T	5.94535e-08	-1.87103e-10	-1.29517	7.27888e-05	-1.87103e-10	-1.29172	7.29753e-05	-1.87103e-10	-1.29172
217990827	chr2:217990827:G:A	5.90348e-08	-1.87103e-10	-1.30224	7.19086e-05	-1.87103e-10	-1.30389	7.20928e-05	-1.87103e-10	-1.30389
217991052	chr2:217991052:T:C	3.82066e-08	-1.73736	-3.15521e-10	5.06461e-05	-1.65442	-3.15521e-10	5.07652e-05	-1.65463	-3.15521e-10
217991258	chr2:217991258:A:G	6.0562e-08	-1.87103e-10	-1.2767	7.34567e-05	-1.87103e-10	-1.28259	7.36449e-05	-1.87103e-10	-1.28259
217991320	chr2:217991320:C:CT	1.4746e-07	-1.87103e-10	-0.386813	0.000191473	-1.87103e-10	-0.324536	0.00019195	-1.87103e-10	-0.324608
217991820	chr2:217991820:A:G	8.78687e-08	-1.87103e-10	-0.904525	0.000107123	-1.87103e-10	-0.905309	0.000107418	-1.87103e-10	-0.905115
217991881	chr2:217991881:C:T	8.42234e-08	-1.87103e-10	-0.946895	0.000104231	-1.87103e-10	-0.932675	0.000104453	-1.87103e-10	-0.933109
217991897	chr2:217991897:C:T	4.00513e-07	-1.87103e-10	0.612378	0.000489439	-1.87103e-10	0.613977	0.000490644	-1.87103e-10	0.613875
217992141	chr2:217992141:C:T	5.90778e-08	-1.87103e-10	-1.30151	7.22503e-05	-1.87103e-10	-1.29915	7.24356e-05	-1.87103e-10	-1.29915
217992163	chr2:217992163:A:T	9.59666e-08	-1.87103e-10	-0.816369	0.000117757	-1.87103e-10	-0.810659	0.000118076	-1.87103e-10	-0.810518
217993109	chr2:217993109:T:C	5.53624e-08	-0.127189	-1.23928	2.46007e-05	-1.1205	-1.25601	2.46594e-05	-1.12075	-1.25593
217993227	chr2:217993227:G:A	2.24311e-07	-1.87103e-10	0.0326661	0.000268004	-1.87103e-10	0.0117197	0.000268722	-1.87103e-10	0.0118343
217993280	chr2:217993280:A:G	5.88813e-08	-1.87103e-10	-1.30485	7.19133e-05	-1.87103e-10	-1.30382	7.20985e-05	-1.87103e-10	-1.30381
217993323	chr2:217993323:T:C	5.23306e-08	-1.29007	-0.132717	4.24119e-05	-1.66846	-0.163391	4.25332e-05	-1.66887	-0.162686
217993344	chr2:217993344:A:G	4.59241e-08	-1.08633	-0.467046	3.63051e-05	-1.55101	-0.436314	3.6411e-05	-1.55144	-0.435535
217993554	chr2:217993554:C:T	2.07037e-07	-0.0474711	-3.15521e-10	0.000227011	-0.154282	-3.15521e-10	0.000227649	-0.154041	-3.15521e-10
217993678	chr2:217993678:A:G	1.44806e-08	-1.667	-1.04056	1.81314e-05	-1.64262	-1.03902	1.81885e-05	-1.64226	-1.0388
217994454	chr2:217994454:C:T	6.58957e-08	-1.87103e-10	-1.1923	8.02403e-05	-1.87103e-10	-1.19426	8.04421e-05	-1.87103e-10	-1.19431
217994705	chr2:217994705:G:C	6.42071e-08	-0.0895025	-1.12875	4.28758e-05	-0.669549	-1.15143	4.28991e-05	-0.671592	-1.1514
217994755	chr2:217994755:C:T	6.36236e-08	-0.0367625	-1.19062	4.18515e-05	-0.638688	-1.20647	4.18809e-05	-0.64053	-1.20648
217994856	chr2:217994856:T:C	8.10562e-08	-1.87103e-10	-0.985226	9.89704e-05	-1.87103e-10	-0.984462	9.92321e-05	-1.87103e-10	-0.984383
217995478	chr2:217995478:T:C	1.29702e-08	-1.59256	-1.22516	1.41589e-05	-1.70578	-1.22316	1.41965e-05	-1.70575	-1.2231
217995883	chr2:217995883:C:G	4.81751e-08	-0.578695	-0.926832	4.20433e-05	-0.875798	-0.964785	4.20818e-05	-0.8773	-0.964929
217995971	chr2:217995971:G:A	1.07155e-08	-1.70378	-1.30489	1.19006e-05	-1.7978	-1.3049	1.19279e-05	-1.79806	-1.3049
217996304	chr2:217996304:G:A	1.03213e-08	-1.79127	-1.25489	1.2691e-05	-1.78054	-1.25785	1.27263e-05	-1.78036	-1.25781
217996364	chr2:217996364:G:A	6.03098e-08	-1.87103e-10	-1.28087	7.34009e-05	-1.87103e-10	-1.28335	7.35899e-05	-1.87103e-10	-1.28334
217996384	chr2:217996384:C:T	6.41941e-08	-1.21846	-3.15521e-10	6.29503e-05	-1.43694	-3.15521e-10	6.31487e-05	-1.43635	-3.15521e-10
217996408	chr2:217996408:C:A	7.14668e-08	0.112192	-1.22333	4.52279e-05	-0.526534	-1.24103	4.52552e-05	-0.528454	-1.24107
217996435	chr2:217996435:G:T	1.00341e-07	-1.87103e-10	-0.77179	0.00012184	-1.87103e-10	-0.776577	0.000122138	-1.87103e-10	-0.776696
217996436	chr2:217996436:G:C	1.00341e-07	-1.87103e-10	-0.77179	0.00012184	-1.87103e-10	-0.776577	0.000122138	-1.87103e-10	-0.776696
217996952	chr2:217996952:C:G	1.08438e-08	-1.79219	-1.20459	1.33264e-05	-1.78086	-1.20868	1.33637e-05	-1.78067	-1.20863
217997129	chr2:217997129:C:G	6.23866e-08	-1.87103e-10	-1.24702	7.58267e-05	-1.87103e-10	-1.25083	7.60237e-05	-1.87103e-10	-1.2508
217997136	chr2:217997136:A:G	3.75187e-08	-1.75553	-3.15521e-10	4.87968e-05	-1.69162	-3.15521e-10	4.89149e-05	-1.69176	-3.15521e-10
217997173	chr2:217997173:CTG:C	1.04458e-07	-1.87103e-10	-0.731579	0.00012651	-1.87103e-10	-0.738958	0.00012682	-1.87103e-10	-0.739076
217997327	chr2:217997327:C:T	1.06217e-07	-1.87103e-10	-0.71488	0.000130042	-1.87103e-10	-0.711423	0.00013039	-1.87103e-10	-0.711314
217997329	chr2:217997329:G:A	1.01929e-07	-1.87103e-10	-0.756096	0.000123545	-1.87103e-10	-0.762676	0.000123895	-1.87103e-10	-0.76241
217997342	chr2:217997342:G:A	1.13217e-07	-0.651058	-3.15521e-10	9.50358e-05	-1.02503	-3.15521e-10	9.53566e-05	-1.02422	-3.15521e-10
217997518	chr2:217997518:C:T	1.39127e-07	0.440544	-0.885522	8.26227e-05	-0.235965	-0.929032	8.26524e-05	-0.238031	-0.929169
217997807	chr2:217997807:G:A	1.23017e-07	-1.87103e-10	-0.568046	0.000150373	-1.87103e-10	-0.566163	0.000150747	-1.87103e-10	-0.566241
217998474	chr2:217998474:C:T	1.14605e-08	-1.64718	-1.29428	1.18354e-05	-1.81368	-1.29451	1.18647e-05	-1.81378	-1.2945
218000052	chr2:218000052:A:C	4.31465e-08	-1.61577	-3.15521e-10	5.5847e-05	-1.55667	-3.15521e-10	5.59821e-05	-1.55681	-3.15521e-10
218000279	chr2:218000279:T:C	9.06331e-08	-1.87103e-10	-0.873549	0.000110126	-1.87103e-10	-0.877656	0.000110397	-1.87103e-10	-0.877763
218000676	chr2:218000676:C:T	5.88864e-08	-1.87103e-10	-1.30476	7.18355e-05	-1.87103e-10	-1.3049	7.20198e-05	-1.87103e-10	-1.3049
218000969	chr2:218000969:C:T	7.45228e-08	-1.87103e-10	-1.06926	9.04727e-05	-1.87103e-10	-1.07423	9.07076e-05	-1.87103e-10	-1.0742
218001083	chr2:218001083:G:A	1.30774e-08	-1.54676	-1.26272	1.21187e-05	-1.81673	-1.2678	1.21509e-05	-1.81666	-1.26778
218001157	chr2:218001157:A:T	6.6006e-08	-1.87103e-10	-1.19062	8.02354e-05	-1.87103e-10	-1.19432	8.04433e-05	-1.87103e-10	-1.19429
218001166	chr2:218001166:AT:A	1.33112e-08	-1.54188	-1.24988	1.2359e-05	-1.81601	-1.24888	1.23905e-05	-1.81592	-1.24899
218001250	chr2:218001250:G:A	6.32912e-08	-1.87103e-10	-1.23262	7.69982e-05	-1.87103e-10	-1.2355	7.71933e-05	-1.87103e-10	-1.23553
218001297	chr2:218001297:G:A	1.11679e-07	-1.87103e-10	-0.664743	0.00013647	-1.87103e-10	-0.66318	0.000136809	-1.87103e-10	-0.663258
218001313	chr2:218001313:T:C	5.97853e-08	-0.0182436	-1.27137	2.02944e-05	-1.28846	-1.28048	2.03462e-05	-1.28847	-1.28049
218001324	chr2:218001324:C:T	1.19783e-08	-1.61625	-1.28102	1.19124e-05	-1.81687	-1.28483	1.19424e-05	-1.81693	-1.28482
218001715	chr2:218001715:C:T	2.87658e-07	-1.87103e-10	0.281404	0.000352412	-1.87103e-10	0.28552	0.000353396	-1.87103e-10	0.285745
218001763	chr2:218001763:C:T	3.6659e-08	-1.77871	-3.15521e-10	4.40238e-05	-1.79455	-3.15521e-10	4.41362e-05	-1.79456	-3.15521e-10
218002158	chr2:218002158:C:A	1.20294e-07	-1.87103e-10	-0.590429	0.000145368	-1.87103e-10	-0.600013	0.000145748	-1.87103e-10	-0.599965
218002272	chr2:218002272:C:G	6.13977e-08	-1.87103e-10	-1.263	7.49882e-05	-1.87103e-10	-1.26195	7.51861e-05	-1.87103e-10	-1.26188
218002823	chr2:218002823:A:G	9.43699e-08	-1.87103e-10	-0.833147	0.00011467	-1.87103e-10	-0.837221	0.000114959	-1.87103e-10	-0.837267
218003014	chr2:218003014:C:T	5.63493e-08	-0.145499	-1.2033	3.67312e-05	-0.774434	-1.20122	3.67741e-05	-0.77591	-1.20114
218003270	chr2:218003270:A:G	6.24884e-08	-1.87103e-10	-1.24539	7.60197e-05	-1.87103e-10	-1.24829	7.62177e-05	-1.87103e-10	-1.24825
218003306	chr2:218003306:C:A	3.52609e-08	-1.8176	-3.15521e-10	4.30869e-05	-1.81606	-3.15521e-10	4.31976e-05	-1.81606	-3.15521e-10
218003437	chr2:218003437:G:A	2.14271e-07	-1.87103e-10	-0.0131273	0.000254874	-1.87103e-10	-0.038512	0.000255527	-1.87103e-10	-0.0385175
218003853	chr2:218003853:T:A	7.31992e-08	-1.87103e-10	-1.08718	8.92878e-05	-1.87103e-10	-1.08742	8.95429e-05	-1.87103e-10	-1.08713
218004016	chr2:218004016:T:C	5.91313e-08	-1.87103e-10	-1.30061	7.20617e-05	-1.87103e-10	-1.30176	7.22456e-05	-1.87103e-10	-1.30177
218004156	chr2:218004156:C:T	3.52026e-08	-0.589889	-1.22936	1.81878e-05	-1.4725	-1.20603	1.82435e-05	-1.47196	-1.20608
218004347	chr2:218004347:A:G	3.50215e-08	-0.530299	-1.29411	1.70905e-05	-1.44003	-1.30073	1.71439e-05	-1.43948	-1.30072
218004405	chr2:218004405:G:C	3.00554e-08	-0.73361	-1.24371	1.62844e-05	-1.54083	-1.24824	1.63414e-05	-1.53995	-1.24819
218004665	chr2:218004665:A:G	3.4777e-08	-0.526511	-1.3049	1.7166e-05	-1.43305	-1.3033	1.72198e-05	-1.43248	-1.30331
218004761	chr2:218004761:AGCTCTGGG:A	5.9786e-08	-1.87103e-10	-1.2896	7.30968e-05	-1.87103e-10	-1.2875	7.32847e-05	-1.87103e-10	-1.28749
218004792	chr2:218004792:G:C	6.05e-08	-1.87103e-10	-1.27772	7.35617e-05	-1.87103e-10	-1.28116	7.3752e-05	-1.87103e-10	-1.28114
218004819	chr2:218004819:T:C	4.11234e-08	-0.709363	-0.954428	2.20447e-05	-1.52362	-0.962584	2.21241e-05	-1.52259	-0.962583
218006035	chr2:218006035:A:G	6.15282e-08	-1.87103e-10	-1.26087	7.49644e-05	-1.87103e-10	-1.26227	7.51533e-05	-1.87103e-10	-1.26231
218006108	chr2:218006108:G:A	5.96681e-08	-1.87103e-10	-1.29157	7.2948e-05	-1.87103e-10	-1.28954	7.31355e-05	-1.87103e-10	-1.28953
218006194	chr2:218006194:C:T	8.79986e-08	-1.87103e-10	-0.903048	0.000106479	-1.87103e-10	-0.91133	0.000106744	-1.87103e-10	-0.911413
218006258	chr2:218006258:A:G	6.66768e-08	-1.87103e-10	-1.18051	8.12003e-05	-1.87103e-10	-1.18236	8.14027e-05	-1.87103e-10	-1.18244
218006938	chr2:218006938:A:G	3.78167e-08	-0.662817	-1.0848	1.97749e-05	-1.50108	-1.09379	1.98473e-05	-1.5001	-1.09368
218006939	chr2:218006939:A:T	3.90133e-08	-0.640396	-1.07607	2.01815e-05	-1.48928	-1.08524	2.02558e-05	-1.48828	-1.08512
218007245	chr2:218007245:T:C	6.12531e-08	-0.692821	-0.572533	3.3146e-05	-1.50518	-0.573184	3.32612e-05	-1.50406	-0.573388
218007249	chr2:218007249:C:T	9.76529e-08	-1.87103e-10	-0.798949	0.000118848	-1.87103e-10	-0.80144	0.000119143	-1.87103e-10	-0.801523
218007290	chr2:218007290:T:G	6.17819e-08	-1.87103e-10	-1.25676	7.51361e-05	-1.87103e-10	-1.25998	7.53256e-05	-1.87103e-10	-1.26002
218007474	chr2:218007474:CA:C	6.37996e-08	-1.87103e-10	-1.22462	7.9705e-05	-1.87103e-10	-1.20095	7.99189e-05	-1.87103e-10	-1.20083
218007652	chr2:218007652:AACTGGCTCCCT:A	8.20789e-08	-1.87103e-10	-0.972688	0.000106428	-1.87103e-10	-0.911809	0.00010675	-1.87103e-10	-0.911354
218008079	chr2:218008079:C:T	8.48745e-08	-1.87103e-10	-0.939195	0.000110379	-1.87103e-10	-0.875359	0.000110715	-1.87103e-10	-0.874884
218008267	chr2:218008267:G:A	6.43019e-08	-1.87103e-10	-1.21678	7.91147e-05	-1.87103e-10	-1.20838	7.93169e-05	-1.87103e-10	-1.20839
218008333	chr2:218008333:C:A	1.50122e-08	-1.78506	-0.886443	1.82831e-05	-1.786	-0.887301	1.83309e-05	-1.78598	-0.887272
218008583	chr2:218008583:A:G	5.90561e-08	-1.87103e-10	-1.30188	7.20051e-05	-1.87103e-10	-1.30255	7.21911e-05	-1.87103e-10	-1.30253
218009588	chr2:218009588:C:T	1.828e-07	-0.171977	-3.15521e-10	6.37858e-05	-1.42375	-3.15521e-10	6.39606e-05	-1.42358	-3.15521e-10
218009689	chr2:218009689:G:A	1.09876e-08	-1.79985	-1.18375	1.33187e-05	-1.81655	-1.17356	1.33499e-05	-1.8166	-1.17373
218010381	chr2:218010381:G:A	1.77441e-08	-1.31424	-1.19007	2.47421e-05	-1.18969	-1.18109	2.48348e-05	-1.1885	-1.1811
218010558	chr2:218010558:G:A	8.01145e-08	-1.87103e-10	-0.996912	9.72848e-05	-1.87103e-10	-1.00164	9.75268e-05	-1.87103e-10	-1.00172
218010596	chr2:218010596:G:A	1.46763e-07	-0.39155	-3.15521e-10	0.000268549	0.0137493	-3.15521e-10	0.000269232	0.0137289	-3.15521e-10
218010671	chr2:218010671:G:GC	6.82435e-08	0.143809	-1.3011	3.94751e-05	-0.603353	-1.30026	3.95183e-05	-0.604859	-1.30022
218011031	chr2:218011031:C:A	8.19308e-08	-1.87103e-10	-0.974493	9.94539e-05	-1.87103e-10	-0.979588	9.9701e-05	-1.87103e-10	-0.979668
218011034	chr2:218011034:C:T	5.00522e-07	0.835283	-3.15521e-10	0.000491205	0.617578	-3.15521e-10	0.000492262	0.617168	-3.15521e-10
218011608	chr2:218011608:C:A	6.21452e-08	-1.87103e-10	-1.2509	7.60553e-05	-1.87103e-10	-1.24782	7.62446e-05	-1.87103e-10	-1.2479
218011699	chr2:218011699:G:A	9.99561e-09	-1.80521	-1.27301	1.20692e-05	-1.81604	-1.27259	1.21001e-05	-1.81595	-1.27267
218011844	chr2:218011844:G:A	1.99528e-08	-1.17312	-1.21388	1.67468e-05	-1.56912	-1.19195	1.67956e-05	-1.56873	-1.19199
218012205	chr2:218012205:C:T	1.02125e-07	-1.87103e-10	-0.75417	0.00013455	-1.87103e-10	-0.677348	0.000134971	-1.87103e-10	-0.676782
218012659	chr2:218012659:T:C	2.43977e-07	0.116705	-3.15521e-10	0.000370656	0.335992	-3.15521e-10	0.000372196	0.337576	-3.15521e-10
218012675	chr2:218012675:G:A	2.36989e-07	1.31323	-1.22558	3.89449e-05	-0.660095	-1.25704	3.90252e-05	-0.660719	-1.25692
218012994	chr2:218012994:C:T	2.10611e-08	-1.02874	-1.3042	1.42194e-05	-1.62049	-1.30418	1.42679e-05	-1.61967	-1.30417
218013107	chr2:218013107:T:A	6.07246e-08	-1.87103e-10	-1.27402	7.4177e-05	-1.87103e-10	-1.27283	7.43607e-05	-1.87103e-10	-1.27292
218013352	chr2:218013352:A:C	6.68965e-08	-1.87103e-10	-1.17722	8.11734e-05	-1.87103e-10	-1.18269	8.13791e-05	-1.87103e-10	-1.18273
218013558	chr2:218013558:C:G	7.25921e-08	-1.87103e-10	-1.09551	8.7684e-05	-1.87103e-10	-1.10554	8.79104e-05	-1.87103e-10	-1.10553
218013616	chr2:218013616:C:T	7.0836e-08	-1.87103e-10	-1.12	8.63454e-05	-1.87103e-10	-1.12093	8.65773e-05	-1.87103e-10	-1.12081
218013711	chr2:218013711:T:C	6.39925e-08	-1.87103e-10	-1.2216	7.75654e-05	-1.87103e-10	-1.22816	7.7769e-05	-1.87103e-10	-1.2281
218014507	chr2:218014507:T:C	7.51897e-08	-1.87103e-10	-1.06035	9.20872e-05	-1.87103e-10	-1.05655	9.23011e-05	-1.87103e-10	-1.05679
218014659	chr2:218014659:C:T	8.20219e-08	-1.87103e-10	-0.973382	0.000100094	-1.87103e-10	-0.973169	0.000100327	-1.87103e-10	-0.973405
218014824	chr2:218014824:C:A	4.47469e-08	-0.627695	-0.95165	1.55589e-05	-1.81017	-1.02448	1.55978e-05	-1.81016	-1.02455
218015030	chr2:218015030:A:G	6.09273e-08	-1.87103e-10	-1.27069	7.63568e-05	-1.87103e-10	-1.24386	7.65661e-05	-1.87103e-10	-1.24369
218015082	chr2:218015082:T:G	2.68815e-08	-0.78408	-1.30485	1.45506e-05	-1.59688	-1.30477	1.45879e-05	-1.59689	-1.30477
218015611	chr2:218015611:G:A	1.12811e-08	-1.70983	-1.24741	1.22761e-05	-1.80353	-1.2681	1.23076e-05	-1.80354	-1.26809
218015746	chr2:218015746:G:A	4.97602e-08	-0.242846	-1.23031	1.28455e-05	-1.75883	-1.26746	1.28789e-05	-1.75883	-1.26743
218015972	chr2:218015972:T:C	5.88781e-08	-1.87103e-10	-1.3049	7.18355e-05	-1.87103e-10	-1.3049	7.20198e-05	-1.87103e-10	-1.3049
218016229	chr2:218016229:A:G	1.73423e-08	-1.70024	-0.826976	1.86542e-05	-1.80927	-0.843938	1.87004e-05	-1.80932	-0.843975
218016434	chr2:218016434:G:A	2.19272e-07	-1.87103e-10	0.00994205	0.000272757	-1.87103e-10	0.0292981	0.000273494	-1.87103e-10	0.0294372
218016710	chr2:218016710:C:T	2.22361e-07	-1.87103e-10	0.023932	0.000276758	-1.87103e-10	0.0438622	0.000277508	-1.87103e-10	0.0440043
218016756	chr2:218016756:C:T	2.32669e-08	-0.938824	-1.29451	1.37779e-05	-1.66261	-1.29361	1.38135e-05	-1.6626	-1.29359
218016895	chr2:218016895:A:G	1.37126e-08	-1.544	-1.21806	1.2485e-05	-1.81088	-1.24388	1.25169e-05	-1.81086	-1.2439
218017140	chr2:218017140:GA:G	5.98029e-08	-1.28931	-3.15521e-10	6.39342e-05	-1.42143	-3.15521e-10	6.41151e-05	-1.42116	-3.15521e-10
218017236	chr2:218017236:C:T	6.34427e-08	-1.87103e-10	-1.23023	7.78196e-05	-1.87103e-10	-1.22489	7.80092e-05	-1.87103e-10	-1.22502
218017656	chr2:218017656:G:A	6.55277e-08	-0.852175	-0.345722	4.23235e-05	-1.62442	-0.209516	4.24378e-05	-1.62464	-0.209162
218018046	chr2:218018046:G:A	7.51325e-08	-1.06111	-3.15521e-10	6.81665e-05	-1.35733	-3.15521e-10	6.84246e-05	-1.35611	-3.15521e-10
218018156	chr2:218018156:G:A	5.95073e-08	-1.87103e-10	-1.29427	7.26429e-05	-1.87103e-10	-1.29373	7.28313e-05	-1.87103e-10	-1.2937
218018197	chr2:218018197:T:G	6.15563e-08	-1.87103e-10	-1.26042	7.54205e-05	-1.87103e-10	-1.2562	7.56066e-05	-1.87103e-10	-1.2563
218018225	chr2:218018225:C:T	1.13526e-08	-1.64902	-1.3019	1.224e-05	-1.77387	-1.30071	1.22737e-05	-1.77366	-1.30073
218018254	chr2:218018254:G:T	1.19616e-08	-1.61441	-1.28426	1.27085e-05	-1.75548	-1.28153	1.27437e-05	-1.75524	-1.28157
218018463	chr2:218018463:C:T	1.23529e-08	-1.56167	-1.30481	1.28497e-05	-1.72127	-1.30469	1.28865e-05	-1.72098	-1.30468
218019046	chr2:218019046:C:T	6.6976e-08	-1.87103e-10	-1.17603	8.06873e-05	-1.87103e-10	-1.1887	8.0894e-05	-1.87103e-10	-1.1887
218019176	chr2:218019176:T:A	6.65815e-08	-1.87103e-10	-1.18194	8.13734e-05	-1.87103e-10	-1.18023	8.15743e-05	-1.87103e-10	-1.18033
218019194	chr2:218019194:G:T	3.14476e-08	-1.71506	-0.216981	3.31355e-05	-1.81612	-0.262555	3.3208e-05	-1.8161	-0.262958
218020508	chr2:218020508:A:G	1.96334e-08	-1.31629	-1.08684	1.62286e-05	-1.69183	-1.10068	1.62664e-05	-1.69193	-1.10081
218020541	chr2:218020541:G:A	7.5095e-08	-1.87103e-10	-1.06161	8.67865e-05	-1.87103e-10	-1.11583	8.69856e-05	-1.87103e-10	-1.1161
218020554	chr2:218020554:G:C	7.80649e-08	-1.87103e-10	-1.02283	9.24915e-05	-1.87103e-10	-1.05217	9.27192e-05	-1.87103e-10	-1.05227
218020777	chr2:218020777:G:C	8.05086e-08	-0.992004	-3.15521e-10	6.70676e-05	-1.37358	-3.15521e-10	6.72931e-05	-1.37279	-3.15521e-10
218020944	chr2:218020944:C:A	1.24561e-07	0.705613	-1.26119	2.8529e-05	-0.985072	-1.24329	2.85842e-05	-0.985642	-1.24335
218020981	chr2:218020981:T:A	5.9765e-08	-1.87103e-10	-1.28995	7.24817e-05	-1.87103e-10	-1.29595	7.2666e-05	-1.87103e-10	-1.29597
218021006	chr2:218021006:TTAGA:T	9.17093e-08	-1.87103e-10	-0.861744	0.000118057	-1.87103e-10	-0.808112	0.000118394	-1.87103e-10	-0.807829
218021076	chr2:218021076:A:C	2.52167e-07	1.44365	-1.29393	2.25249e-05	-1.1926	-1.27207	2.25671e-05	-1.19322	-1.27212
218022000	chr2:218022000:G:A	1.19178e-08	-1.71092	-1.19141	1.30096e-05	-1.81048	-1.20312	1.30429e-05	-1.81045	-1.20316
218022016	chr2:218022016:G:A	1.01679e-06	2.80748	-1.26344	6.08223e-05	-0.200452	-1.27087	6.09495e-05	-0.200863	-1.27094
218022161	chr2:218022161:A:T	9.5614e-08	-1.87103e-10	-0.82005	0.000118166	-1.87103e-10	-0.807191	0.000118432	-1.87103e-10	-0.807509
218022162	chr2:218022162:G:A	1.12711e-07	-1.87103e-10	-0.655543	0.000139815	-1.87103e-10	-0.638959	0.000140122	-1.87103e-10	-0.63933
218022198	chr2:218022198:G:A	6.00768e-08	-1.87103e-10	-1.28474	7.32656e-05	-1.87103e-10	-1.28519	7.34504e-05	-1.87103e-10	-1.28523
218022253	chr2:218022253:T:C	5.96573e-08	-1.87103e-10	-1.29175	7.25145e-05	-1.87103e-10	-1.2955	7.27005e-05	-1.87103e-10	-1.2955
218022289	chr2:218022289:G:A	3.87398e-08	-1.7235	-3.15521e-10	4.36181e-05	-1.80381	-3.15521e-10	4.37337e-05	-1.80372	-3.15521e-10
218023512	chr2:218023512:C:T	1.40672e-07	0.852742	-1.28668	2.25455e-05	-1.20239	-1.26135	2.25805e-05	-1.20332	-1.26143
218023902	chr2:218023902:C:CT	6.31781e-08	-1.87103e-10	-1.23441	7.70844e-05	-1.87103e-10	-1.23438	7.72753e-05	-1.87103e-10	-1.23447
218023935	chr2:218023935:CAG:C	1.50929e-08	-1.6026	-1.06355	1.47829e-05	-1.81345	-1.07237	1.48178e-05	-1.81343	-1.07258
218023942	chr2:218023942:T:A	3.40035e-07	1.72209	-1.27341	5.49052e-05	-0.302571	-1.2711	5.5029e-05	-0.302946	-1.27104
218024189	chr2:218024189:T:C	7.96162e-08	-1.87103e-10	-1.00315	9.7573e-05	-1.87103e-10	-0.998682	9.78205e-05	-1.87103e-10	-0.99871
218024579	chr2:218024579:C:T	1.44425e-08	-1.429	-1.28119	2.38452e-05	-1.12807	-1.27963	2.38945e-05	-1.12852	-1.27968
218024632	chr2:218024632:A:T	5.89299e-08	-1.87103e-10	-1.30402	7.18417e-05	-1.87103e-10	-1.30482	7.20261e-05	-1.87103e-10	-1.30482
218024646	chr2:218024646:C:T	3.49979e-07	-1.87103e-10	0.477506	0.000470777	-1.87103e-10	0.575102	0.000472793	-1.87103e-10	0.576814
218024766	chr2:218024766:T:A	1.84745e-07	1.1434	-1.30479	2.50445e-05	-1.06073	-1.2979	2.50819e-05	-1.06177	-1.29793
218025295	chr2:218025295:G:C	1.85506e-07	1.14722	-1.3045	2.51328e-05	-1.05893	-1.29618	2.51705e-05	-1.05996	-1.29621
218025930	chr2:218025930:A:T	1.46552e-08	-1.44152	-1.25406	1.24459e-05	-1.80632	-1.25157	1.24811e-05	-1.80618	-1.25145
218026037	chr2:218026037:C:G	1.61583e-08	-1.39772	-1.20021	2.08074e-05	-1.32599	-1.21798	2.08888e-05	-1.32478	-1.21785
218026339	chr2:218026339:T:C	3.60939e-08	-1.79425	-3.15521e-10	4.35333e-05	-1.80576	-3.15521e-10	4.36434e-05	-1.80579	-3.15521e-10
218026390	chr2:218026390:G:A	1.96392e-07	-1.87103e-10	-0.100254	0.000260453	-1.87103e-10	-0.0168616	0.000261167	-1.87103e-10	-0.0166845
218026596	chr2:218026596:T:C	1.36807e-08	-1.74525	-1.01913	1.54229e-05	-1.7975	-1.04593	1.54613e-05	-1.79745	-1.04606
218027043	chr2:218027043:T:A	6.03278e-08	-1.87103e-10	-1.28058	7.36144e-05	-1.87103e-10	-1.28044	7.37995e-05	-1.87103e-10	-1.28049
218027292	chr2:218027292:C:T	3.96929e-08	-1.6992	-3.15521e-10	4.68589e-05	-1.73214	-3.15521e-10	4.69849e-05	-1.73202	-3.15521e-10
218027798	chr2:218027798:G:T	6.097e-08	-1.87103e-10	-1.26999	7.63457e-05	-1.87103e-10	-1.24401	7.65544e-05	-1.87103e-10	-1.24384
218027905	chr2:218027905:T:C	7.53906e-08	-1.87103e-10	-1.05769	9.19316e-05	-1.87103e-10	-1.05824	9.21573e-05	-1.87103e-10	-1.05835
218028026	chr2:218028026:T:C	1.08205e-08	-1.69736	-1.30157	1.92896e-05	-1.31505	-1.30467	1.93602e-05	-1.31395	-1.30467
218028061	chr2:218028061:G:A	9.34815e-08	-1.87103e-10	-0.842605	0.000121468	-1.87103e-10	-0.779636	0.000121815	-1.87103e-10	-0.779342
218028260	chr2:218028260:C:G	5.97068e-08	-1.87103e-10	-1.29092	7.39458e-05	-1.87103e-10	-1.27595	7.41416e-05	-1.87103e-10	-1.27587
218028310	chr2:218028310:G:A	2.28963e-08	-1.09917	-1.15022	3.02784e-05	-0.996467	-1.17238	3.04208e-05	-0.994486	-1.17223
218028365	chr2:218028365:G:A	6.61343e-08	-1.87103e-10	-1.18868	8.31651e-05	-1.87103e-10	-1.15846	8.33918e-05	-1.87103e-10	-1.15829
218028914	chr2:218028914:G:A	6.48697e-08	-1.87103e-10	-1.20799	7.94819e-05	-1.87103e-10	-1.20375	7.96965e-05	-1.87103e-10	-1.20362
218029061	chr2:218029061:A:G	1.14502e-07	0.628059	-1.26783	2.03311e-05	-1.33405	-1.23308	2.03631e-05	-1.33493	-1.23319
218029123	chr2:218029123:G:A	1.06571e-08	-1.80517	-1.20897	1.56023e-05	-1.58433	-1.24753	1.56564e-05	-1.58356	-1.2474
218029341	chr2:218029341:T:C	1.56028e-07	-0.330331	-3.15521e-10	0.0001088	-0.889773	-3.15521e-10	0.000109207	-0.888599	-3.15521e-10
218029404	chr2:218029404:C:T	1.64282e-08	-1.28396	-1.29742	1.22995e-05	-1.7733	-1.29642	1.23352e-05	-1.77302	-1.29637
218029591	chr2:218029591:A:G	6.53314e-07	1.73152	-0.629831	0.000100894	-0.362441	-0.602768	0.000101217	-0.362431	-0.602147
218029736	chr2:218029736:T:C	1.68818e-08	-1.25163	-1.3025	1.23485e-05	-1.76383	-1.30191	1.23844e-05	-1.76352	-1.30188
218029746	chr2:218029746:C:T	6.7159e-07	1.75064	-0.621362	0.000103227	-0.348218	-0.594134	0.000103558	-0.348207	-0.593509
218029973	chr2:218029973:T:C	6.45699e-07	1.73073	-0.640768	0.000100128	-0.361415	-0.611423	0.000100444	-0.361412	-0.61083
218030197	chr2:218030197:G:A	9.28229e-08	-1.87103e-10	-0.849675	0.000120556	-1.87103e-10	-0.787168	0.000120901	-1.87103e-10	-0.786875
218030441	chr2:218030441:C:T	9.83831e-09	-1.79419	-1.2999	1.53088e-05	-1.54596	-1.3049	1.53592e-05	-1.54523	-1.3049
218030470	chr2:218030470:G:A	6.53007e-08	-1.87103e-10	-1.20137	7.99487e-05	-1.87103e-10	-1.1979	8.01483e-05	-1.87103e-10	-1.19797
218030588	chr2:218030588:C:T	6.18142e-08	-1.87103e-10	-1.25624	7.55762e-05	-1.87103e-10	-1.25414	7.57795e-05	-1.87103e-10	-1.25402
218030736	chr2:218030736:G:A	3.93482e-08	-1.70792	-3.15521e-10	5.76472e-05	-1.52494	-3.15521e-10	5.78282e-05	-1.52437	-3.15521e-10
218030864	chr2:218030864:T:C	6.44209e-08	-1.87103e-10	-1.21493	8.00964e-05	-1.87103e-10	-1.19605	8.03139e-05	-1.87103e-10	-1.1959
218030886	chr2:218030886:A:C	4.21795e-08	-1.63843	-3.15521e-10	4.36141e-05	-1.8039	-3.15521e-10	4.37371e-05	-1.80365	-3.15521e-10
218030888	chr2:218030888:C:T	5.96353e-08	-1.87103e-10	-1.29212	7.24683e-05	-1.87103e-10	-1.29613	7.26533e-05	-1.87103e-10	-1.29615
218030945	chr2:218030945:G:A	6.24334e-08	-1.24627	-3.15521e-10	9.99012e-05	-0.975101	-3.15521e-10	0.000100131	-0.975368	-3.15521e-10
218030976	chr2:218030976:G:C	6.07218e-08	-1.87103e-10	-1.27407	7.40028e-05	-1.87103e-10	-1.27518	7.41954e-05	-1.87103e-10	-1.27514
218031061	chr2:218031061:TGA:T	6.38176e-08	-1.87103e-10	-1.22434	7.8115e-05	-1.87103e-10	-1.2211	7.83266e-05	-1.87103e-10	-1.22096
218031089	chr2:218031089:TGA:T	6.05617e-08	-1.87103e-10	-1.27671	7.40292e-05	-1.87103e-10	-1.27482	7.42164e-05	-1.87103e-10	-1.27486
218031281	chr2:218031281:GTA:G	3.86249e-08	-1.72647	-3.15521e-10	5.5853e-05	-1.55656	-3.15521e-10	5.6027e-05	-1.55601	-3.15521e-10
218031703	chr2:218031703:AAG:A	6.94237e-08	-1.87103e-10	-1.14014	8.40819e-05	-1.87103e-10	-1.14749	8.4296e-05	-1.87103e-10	-1.14751
218031768	chr2:218031768:A:C	1.09812e-08	-1.81151	-1.17268	1.4988e-05	-1.73603	-1.136	1.50318e-05	-1.73582	-1.13586
218032294	chr2:218032294:C:T	9.76384e-09	-1.7999	-1.30178	1.50108e-05	-1.56581	-1.3047	1.50597e-05	-1.56512	-1.30471
218032646	chr2:218032646:G:A	4.61161e-07	-1.87103e-10	0.753379	0.000625744	-1.87103e-10	0.859658	0.000628521	-1.87103e-10	0.861526
218032914	chr2:218032914:G:A	6.10332e-08	-1.87103e-10	-1.26895	7.43212e-05	-1.87103e-10	-1.27089	7.45144e-05	-1.87103e-10	-1.27085
218033116	chr2:218033116:G:A	6.5144e-08	-1.87103e-10	-1.20377	7.98611e-05	-1.87103e-10	-1.19899	8.0062e-05	-1.87103e-10	-1.19904
218033200	chr2:218033200:C:T	5.93175e-08	-1.87103e-10	-1.29746	7.23761e-05	-1.87103e-10	-1.29741	7.25597e-05	-1.87103e-10	-1.29743
218033284	chr2:218033284:C:T	6.22113e-08	-1.87103e-10	-1.24983	7.52813e-05	-1.87103e-10	-1.25805	7.54747e-05	-1.87103e-10	-1.25805
218033765	chr2:218033765:A:G	5.94273e-08	-1.87103e-10	-1.29561	7.25096e-05	-1.87103e-10	-1.29556	7.26933e-05	-1.87103e-10	-1.29559
218033784	chr2:218033784:G:A	9.75632e-09	-1.81241	-1.29005	1.42336e-05	-1.62145	-1.30222	1.42789e-05	-1.62085	-1.30222
218033788	chr2:218033788:C:T	9.32342e-08	-1.87103e-10	-0.845254	0.000110022	-1.87103e-10	-0.8786	0.000110322	-1.87103e-10	-0.878444
218033813	chr2:218033813:C:T	5.93758e-08	-1.87103e-10	-1.29648	7.21393e-05	-1.87103e-10	-1.30068	7.23233e-05	-1.87103e-10	-1.3007
218034226	chr2:218034226:G:A	5.89027e-08	-1.87103e-10	-1.30448	7.18663e-05	-1.87103e-10	-1.30448	7.20501e-05	-1.87103e-10	-1.30448
218034323	chr2:218034323:G:A	6.13155e-08	-1.87103e-10	-1.26434	7.51908e-05	-1.87103e-10	-1.25925	7.53819e-05	-1.87103e-10	-1.25928
218034343	chr2:218034343:A:G	1.38494e-07	0.792228	-1.24177	2.2198e-05	-1.2834	-1.19588	2.22404e-05	-1.28413	-1.1958
218034500	chr2:218034500:C:A	6.0144e-08	-1.87103e-10	-1.28363	7.43805e-05	-1.87103e-10	-1.27009	7.45773e-05	-1.87103e-10	-1.27001
218034575	chr2:218034575:G:T	1.88068e-07	-1.87103e-10	-0.143564	0.000249835	-1.87103e-10	-0.0584798	0.000250524	-1.87103e-10	-0.0582886
218034910	chr2:218034910:G:C	1.62194e-07	0.990842	-1.28242	2.20819e-05	-1.18567	-1.29885	2.21206e-05	-1.18646	-1.29888
218034950	chr2:218034950:T:G	9.31909e-07	2.10382	-0.646953	0.000125472	-0.126582	-0.620621	0.000125871	-0.126611	-0.619979
218035058	chr2:218035058:C:T	1.01937e-08	-1.80179	-1.25681	1.51263e-05	-1.5807	-1.28215	1.51751e-05	-1.58006	-1.28213
218035138	chr2:218035138:G:A	5.97946e-08	-1.87103e-10	-1.28945	7.29838e-05	-1.87103e-10	-1.28904	7.31679e-05	-1.87103e-10	-1.28909
218035332	chr2:218035332:G:A	5.93815e-08	-1.87103e-10	-1.29639	7.24839e-05	-1.87103e-10	-1.29592	7.26717e-05	-1.87103e-10	-1.29589
218035475	chr2:218035475:G:A	6.91081e-08	-1.87103e-10	-1.1447	8.49272e-05	-1.87103e-10	-1.13749	8.51291e-05	-1.87103e-10	-1.13768
218035493	chr2:218035493:G:A	8.24677e-08	-1.87103e-10	-0.967962	0.000101531	-1.87103e-10	-0.958916	0.000101816	-1.87103e-10	-0.958678
218035571	chr2:218035571:C:T	1.52748e-07	0.945567	-1.29714	2.20654e-05	-1.20922	-1.27605	2.2107e-05	-1.20996	-1.27599
218035612	chr2:218035612:C:T	7.03414e-08	-1.87103e-10	-1.12701	8.50576e-05	-1.87103e-10	-1.13595	8.52638e-05	-1.87103e-10	-1.13609
218035770	chr2:218035770:C:T	1.81465e-07	-1.87103e-10	-0.179308	0.000246922	-1.87103e-10	-0.0702112	0.000247661	-1.87103e-10	-0.0697827
218035836	chr2:218035836:A:C	1.17567e-07	0.659842	-1.2732	2.0306e-05	-1.32819	-1.24018	2.0338e-05	-1.32907	-1.24028
218036165	chr2:218036165:A:C	6.00573e-08	-1.87103e-10	-1.28507	7.33075e-05	-1.87103e-10	-1.28462	7.3492e-05	-1.87103e-10	-1.28467
218036184	chr2:218036184:G:A	5.8941e-08	-1.87103e-10	-1.30383	7.1916e-05	-1.87103e-10	-1.30378	7.20999e-05	-1.87103e-10	-1.30379
218036321	chr2:218036321:T:G	5.91065e-08	-1.87103e-10	-1.30103	7.21214e-05	-1.87103e-10	-1.30093	7.23048e-05	-1.87103e-10	-1.30095
218036816	chr2:218036816:T:G	1.11087e-06	2.18451	-0.551978	0.000145455	-0.0747324	-0.524684	0.000145936	-0.0747437	-0.52393
218036868	chr2:218036868:G:A	3.99375e-08	-1.69305	-3.15521e-10	4.44843e-05	-1.78415	-3.15521e-10	4.46014e-05	-1.78408	-3.15521e-10
218037259	chr2:218037259:G:A	1.89504e-08	-1.14912	-1.28943	2.54313e-05	-1.07005	-1.27325	2.55486e-05	-1.06797	-1.27329
218037349	chr2:218037349:C:T	5.00396e-08	-1.46755	-3.15521e-10	5.24258e-05	-1.61988	-3.15521e-10	5.25662e-05	-1.61977	-3.15521e-10
218037422	chr2:218037422:T:G	1.10677e-07	0.594491	-1.26824	1.98169e-05	-1.3598	-1.23294	1.98484e-05	-1.36067	-1.23305
218037474	chr2:218037474:A:G	5.91314e-08	-1.87103e-10	-1.30061	7.26649e-05	-1.87103e-10	-1.29342	7.28548e-05	-1.87103e-10	-1.29338
218037743	chr2:218037743:T:C	1.76954e-07	-1.87103e-10	-0.204481	0.000240364	-1.87103e-10	-0.0971297	0.000241082	-1.87103e-10	-0.0967071
218037934	chr2:218037934:G:GA	5.88788e-08	-1.87103e-10	-1.30489	7.18364e-05	-1.87103e-10	-1.30489	7.20207e-05	-1.87103e-10	-1.30489
218037940	chr2:218037940:AAC:A	5.94138e-08	-1.87103e-10	-1.29584	7.24992e-05	-1.87103e-10	-1.29571	7.26836e-05	-1.87103e-10	-1.29573
218038314	chr2:218038314:T:TA	8.82024e-07	1.86731	-0.465462	0.000127192	-0.296198	-0.437383	0.00012762	-0.296195	-0.436589
218038504	chr2:218038504:T:C	1.54032e-07	-1.87103e-10	-0.343211	0.000207702	-1.87103e-10	-0.24318	0.000208315	-1.87103e-10	-0.242794
218038559	chr2:218038559:G:A	8.38153e-07	1.80745	-0.456616	0.000124154	-0.333807	-0.423956	0.000124552	-0.33383	-0.423291
218038676	chr2:218038676:G:C	6.3889e-08	-1.87103e-10	-1.22322	7.82887e-05	-1.87103e-10	-1.21888	7.84861e-05	-1.87103e-10	-1.21892
218038700	chr2:218038700:T:C	5.91795e-08	-1.87103e-10	-1.29979	7.22116e-05	-1.87103e-10	-1.29968	7.2395e-05	-1.87103e-10	-1.29971
218038988	chr2:218038988:A:G	6.12576e-08	-1.87103e-10	-1.26528	7.49343e-05	-1.87103e-10	-1.26267	7.51288e-05	-1.87103e-10	-1.26264
218039157	chr2:218039157:G:A	7.56179e-07	1.69168	-0.44377	0.000116873	-0.407287	-0.41091	0.000117249	-0.407306	-0.41024
218039248	chr2:218039248:T:C	5.92556e-08	-1.87103e-10	-1.29851	7.23053e-05	-1.87103e-10	-1.29839	7.24887e-05	-1.87103e-10	-1.29841
218039298	chr2:218039298:T:C	1.8087e-07	-1.87103e-10	-0.182591	0.000219986	-1.87103e-10	-0.185716	0.000220712	-1.87103e-10	-0.184985
218039328	chr2:218039328:G:A	2.14643e-07	-1.87103e-10	-0.0113942	0.000280344	-1.87103e-10	0.0567345	0.000281337	-1.87103e-10	0.0577088
218039377	chr2:218039377:T:C	3.57502e-08	-0.728605	-1.07521	4.77326e-05	-0.613077	-1.10059	4.79923e-05	-0.610484	-1.10032
218039384	chr2:218039384:G:T	1.20187e-07	-1.87103e-10	-0.591318	0.000149077	-1.87103e-10	-0.574821	0.000149403	-1.87103e-10	-0.575194
218039699	chr2:218039699:C:G	1.75042e-07	-0.215344	-3.15521e-10	0.00011754	-0.812501	-3.15521e-10	0.000117989	-0.811256	-3.15521e-10
218039862	chr2:218039862:C:G	6.91634e-08	-1.87103e-10	-1.1439	8.367e-05	-1.87103e-10	-1.1524	8.38735e-05	-1.87103e-10	-1.15253
218039970	chr2:218039970:T:C	1.34165e-07	-0.481298	-3.15521e-10	9.68832e-05	-1.00578	-3.15521e-10	9.71754e-05	-1.00533	-3.15521e-10
218040003	chr2:218040003:CCTT:C	3.38106e-07	1.74504	-1.30205	3.25833e-05	-0.798092	-1.29739	3.2656e-05	-0.798483	-1.29733
218040009	chr2:218040009:G:A	5.9073e-08	-1.87103e-10	-1.30159	7.20807e-05	-1.87103e-10	-1.3015	7.22641e-05	-1.87103e-10	-1.30152
218040062	chr2:218040062:G:A	2.40624e-08	-1.19005	-1.00966	3.12964e-05	-1.09663	-1.03915	3.14416e-05	-1.0948	-1.03891
218040672	chr2:218040672:A:G	8.12813e-07	1.86758	-0.547444	0.000117706	-0.294351	-0.516738	0.00011808	-0.294373	-0.516107
218040793	chr2:218040793:C:T	3.73684e-08	-1.75954	-3.15521e-10	4.41101e-05	-1.79259	-3.15521e-10	4.42262e-05	-1.79253	-3.15521e-10
218040871	chr2:218040871:G:A	1.22231e-08	-1.78498	-1.09205	1.4557e-05	-1.78519	-1.11602	1.45939e-05	-1.78509	-1.11615
218040922	chr2:218040922:T:C	3.82132e-08	-0.702054	-1.03513	5.09783e-05	-0.585243	-1.06264	5.12584e-05	-0.582619	-1.06235
218041363	chr2:218041363:G:C	2.07979e-08	-1.2682	-1.07732	2.70144e-05	-1.17939	-1.10352	2.71361e-05	-1.17766	-1.10332
218041415	chr2:218041415:G:A	1.85162e-08	-1.38923	-1.07249	2.22745e-05	-1.37697	-1.09887	2.23666e-05	-1.37562	-1.09866
218041573	chr2:218041573:G:A	2.21857e-08	-1.24543	-1.03549	2.87946e-05	-1.1549	-1.06419	2.89259e-05	-1.15314	-1.06396
218041576	chr2:218041576:A:G	5.88916e-08	-1.87103e-10	-1.30467	7.18536e-05	-1.87103e-10	-1.30465	7.20383e-05	-1.87103e-10	-1.30465
218041646	chr2:218041646:G:A	7.20998e-08	-1.87103e-10	-1.10232	8.87114e-05	-1.87103e-10	-1.09389	8.892e-05	-1.87103e-10	-1.09411
218041697	chr2:218041697:G:A	3.56999e-08	-0.729572	-1.07565	4.76673e-05	-0.614101	-1.10094	4.79265e-05	-0.611509	-1.10067
218041714	chr2:218041714:T:G	6.21428e-08	-1.87103e-10	-1.25093	7.61043e-05	-1.87103e-10	-1.24718	7.62968e-05	-1.87103e-10	-1.24721
218041921	chr2:218041921:T:C	1.20251e-07	-1.87103e-10	-0.59079	0.000149154	-1.87103e-10	-0.574306	0.00014948	-1.87103e-10	-0.57468
218042265	chr2:218042265:G:A	7.65753e-08	0.195999	-1.23809	1.72811e-05	-1.5372	-1.19247	1.73125e-05	-1.53781	-1.19261
218042340	chr2:218042340:A:G	5.89535e-08	-1.87103e-10	-1.30362	7.19242e-05	-1.87103e-10	-1.30367	7.21078e-05	-1.87103e-10	-1.30368
218042439	chr2:218042439:A:T	2.08251e-07	1.2581	-1.29973	2.47215e-05	-1.07783	-1.29378	2.47801e-05	-1.0781	-1.29371
218042523	chr2:218042523:A:C	5.89084e-08	-1.87103e-10	-1.30438	7.18706e-05	-1.87103e-10	-1.30442	7.20544e-05	-1.87103e-10	-1.30442
218042658	chr2:218042658:T:G	1.75723e-07	-1.87103e-10	-0.211459	0.000238786	-1.87103e-10	-0.103715	0.000239499	-1.87103e-10	-0.103296
218042701	chr2:218042701:G:GC	7.3634e-08	0.15059	-1.23185	1.70992e-05	-1.55591	-1.18434	1.71303e-05	-1.55652	-1.18447
218042826	chr2:218042826:G:A	1.86011e-07	-1.87103e-10	-0.154565	0.000226076	-1.87103e-10	-0.15841	0.000226826	-1.87103e-10	-0.157661
218042871	chr2:218042871:A:G	3.642e-08	-1.78525	-3.15521e-10	4.62658e-05	-1.74488	-3.15521e-10	4.6381e-05	-1.74495	-3.15521e-10
218043295	chr2:218043295:C:T	2.2802e-08	-1.19998	-1.05354	2.97158e-05	-1.1064	-1.0812	2.98529e-05	-1.10458	-1.08098
218043547	chr2:218043547:G:A	5.89038e-08	-1.87103e-10	-1.30446	7.18651e-05	-1.87103e-10	-1.30449	7.20489e-05	-1.87103e-10	-1.3045
218043668	chr2:218043668:T:C	5.88863e-08	-1.87103e-10	-1.30476	7.18446e-05	-1.87103e-10	-1.30478	7.20286e-05	-1.87103e-10	-1.30478
218043839	chr2:218043839:G:C	9.77001e-08	0.427169	-1.22564	1.95704e-05	-1.42857	-1.17669	1.96023e-05	-1.42936	-1.17683
218043920	chr2:218043920:G:C	6.06095e-08	-1.87103e-10	-1.27592	7.42648e-05	-1.87103e-10	-1.27165	7.44537e-05	-1.87103e-10	-1.27167
218044026	chr2:218044026:C:T	6.08347e-08	-1.87103e-10	-1.27221	7.44008e-05	-1.87103e-10	-1.26982	7.45938e-05	-1.87103e-10	-1.26979
218044552	chr2:218044552:C:G	1.32707e-07	-1.87103e-10	-0.492228	0.000163176	-1.87103e-10	-0.484454	0.000163712	-1.87103e-10	-0.483736
218045016	chr2:218045016:CA:C	6.11361e-08	-1.87103e-10	-1.26727	7.47295e-05	-1.87103e-10	-1.26541	7.49162e-05	-1.87103e-10	-1.26547
218045306	chr2:218045306:A:G	5.88904e-08	-1.87103e-10	-1.30469	7.18364e-05	-1.87103e-10	-1.30489	7.20205e-05	-1.87103e-10	-1.30489
218045341	chr2:218045341:C:G	5.47e-08	-1.3785	-3.15521e-10	8.92533e-05	-1.0878	-3.15521e-10	8.95165e-05	-1.08742	-3.15521e-10
218045367	chr2:218045367:A:G	5.88802e-08	-1.87103e-10	-1.30486	7.1857e-05	-1.87103e-10	-1.3046	7.2042e-05	-1.87103e-10	-1.30459
218045600	chr2:218045600:C:G	1.27785e-07	-1.87103e-10	-0.530019	0.000157051	-1.87103e-10	-0.52271	0.000157565	-1.87103e-10	-0.522008
218045607	chr2:218045607:A:C	5.88896e-08	-1.87103e-10	-1.3047	7.18511e-05	-1.87103e-10	-1.30469	7.20352e-05	-1.87103e-10	-1.30469
218045768	chr2:218045768:A:G	2.65053e-08	-1.16161	-0.941413	3.48768e-05	-1.08529	-0.942173	3.50492e-05	-1.0835	-0.94159
218046014	chr2:218046014:G:C	4.18188e-08	-1.64702	-3.15521e-10	4.6994e-05	-1.72926	-3.15521e-10	4.71144e-05	-1.72926	-3.15521e-10
218046294	chr2:218046294:CCTGT:C	6.46317e-08	-1.87103e-10	-1.21166	7.89285e-05	-1.87103e-10	-1.21074	7.91365e-05	-1.87103e-10	-1.21067
218046428	chr2:218046428:T:C	5.91064e-08	-1.87103e-10	-1.30103	7.2181e-05	-1.87103e-10	-1.30011	7.2367e-05	-1.87103e-10	-1.30009
218046710	chr2:218046710:T:C	5.88794e-08	-1.87103e-10	-1.30488	7.22068e-05	-1.87103e-10	-1.29975	7.23989e-05	-1.87103e-10	-1.29965
218047093	chr2:218047093:T:A	2.75608e-08	-1.16487	-0.899103	3.6286e-05	-1.08801	-0.89984	3.64666e-05	-1.08622	-0.899224
218047257	chr2:218047257:A:G	5.89734e-08	-1.87103e-10	-1.30328	7.18394e-05	-1.87103e-10	-1.30485	7.20233e-05	-1.87103e-10	-1.30485
218047681	chr2:218047681:G:A	8.44696e-08	-1.87103e-10	-0.943977	0.000104031	-1.87103e-10	-0.934589	0.000104267	-1.87103e-10	-0.934892
218047701	chr2:218047701:C:T	5.13737e-08	-1.44124	-3.15521e-10	4.33498e-05	-1.80998	-3.15521e-10	4.3467e-05	-1.80984	-3.15521e-10
218047923	chr2:218047923:T:C	3.54465e-08	-1.81234	-3.15521e-10	4.55181e-05	-1.76117	-3.15521e-10	4.56314e-05	-1.76125	-3.15521e-10
218048167	chr2:218048167:G:A	5.90973e-08	-1.87103e-10	-1.30118	7.21686e-05	-1.87103e-10	-1.30028	7.23545e-05	-1.87103e-10	-1.30027
218048240	chr2:218048240:T:G	6.84984e-08	-1.87103e-10	-1.15356	8.38932e-05	-1.87103e-10	-1.14974	8.41063e-05	-1.87103e-10	-1.14976
218048522	chr2:218048522:C:G	5.89228e-08	-1.87103e-10	-1.30414	7.18947e-05	-1.87103e-10	-1.30408	7.20786e-05	-1.87103e-10	-1.30409
218048563	chr2:218048563:T:C	5.91019e-08	-1.87103e-10	-1.30111	7.21748e-05	-1.87103e-10	-1.30019	7.23608e-05	-1.87103e-10	-1.30018
218048646	chr2:218048646:A:G	7.54587e-07	1.88144	-0.635638	0.000109875	-0.273716	-0.606225	0.000110222	-0.273727	-0.605624
218049099	chr2:218049099:C:T	5.91008e-08	-1.87103e-10	-1.30112	7.21734e-05	-1.87103e-10	-1.30021	7.23593e-05	-1.87103e-10	-1.3002
218049586	chr2:218049586:A:G	5.90864e-08	-1.87103e-10	-1.30137	7.22097e-05	-1.87103e-10	-1.29971	7.23947e-05	-1.87103e-10	-1.29971
218049656	chr2:218049656:G:A	1.40034e-07	-1.87103e-10	-0.438484	0.000186167	-1.87103e-10	-0.352636	0.000186726	-1.87103e-10	-0.352204
218049678	chr2:218049678:T:C	5.99751e-08	-1.87103e-10	-1.28644	7.47478e-05	-1.87103e-10	-1.26516	7.49507e-05	-1.87103e-10	-1.26501
218050101	chr2:218050101:A:G	9.52995e-08	0.452921	-1.27626	1.87962e-05	-1.40005	-1.24558	1.8827e-05	-1.40088	-1.24567
218050263	chr2:218050263:C:T	2.75974e-07	1.53736	-1.29742	2.9474e-05	-0.912681	-1.28309	2.95429e-05	-0.913077	-1.28292
218050276	chr2:218050276:C:T	1.19565e-07	-1.87103e-10	-0.596513	0.000148311	-1.87103e-10	-0.579968	0.000148636	-1.87103e-10	-0.580341
218050523	chr2:218050523:A:T	2.63488e-08	-1.17162	-0.937323	3.46992e-05	-1.09668	-0.935887	3.48731e-05	-1.09485	-0.935283
218050907	chr2:218050907:G:A	1.27735e-07	-1.87103e-10	-0.530411	0.00015704	-1.87103e-10	-0.522782	0.000157553	-1.87103e-10	-0.522082
218050928	chr2:218050928:T:C	1.02417e-07	-1.87103e-10	-0.751316	0.000127192	-1.87103e-10	-0.733584	0.000127469	-1.87103e-10	-0.73397
218050935	chr2:218050935:G:A	1.57671e-07	-1.87103e-10	-0.31986	0.000212891	-1.87103e-10	-0.2185	0.000213521	-1.87103e-10	-0.218107
218051162	chr2:218051162:T:C	7.18113e-08	-1.87103e-10	-1.10633	8.83551e-05	-1.87103e-10	-1.09792	8.8563e-05	-1.87103e-10	-1.09813
218051424	chr2:218051424:G:C	7.72351e-08	-1.87103e-10	-1.03351	9.5142e-05	-1.87103e-10	-1.02391	9.53623e-05	-1.87103e-10	-1.02416
218051585	chr2:218051585:A:C	1.326e-07	-1.87103e-10	-0.493029	0.000170605	-1.87103e-10	-0.439931	0.000171173	-1.87103e-10	-0.439167
218051703	chr2:218051703:T:G	7.13124e-08	-1.87103e-10	-1.1133	8.77301e-05	-1.87103e-10	-1.10502	8.79368e-05	-1.87103e-10	-1.10523
218051758	chr2:218051758:A:T	5.9642e-08	-1.87103e-10	-1.29201	7.22325e-05	-1.87103e-10	-1.29939	7.24172e-05	-1.87103e-10	-1.2994
218052075	chr2:218052075:C:T	1.2817e-07	-1.87103e-10	-0.527015	0.000157581	-1.87103e-10	-0.519343	0.000158096	-1.87103e-10	-0.518641
218052692	chr2:218052692:T:A	5.93316e-08	-1.87103e-10	-1.29723	7.2462e-05	-1.87103e-10	-1.29622	7.26488e-05	-1.87103e-10	-1.29621
218052826	chr2:218052826:G:C	5.89642e-08	-1.87103e-10	-1.30344	7.19154e-05	-1.87103e-10	-1.30379	7.20996e-05	-1.87103e-10	-1.3038
218052981	chr2:218052981:C:T	6.13893e-08	-1.87103e-10	-1.26313	7.5105e-05	-1.87103e-10	-1.26039	7.53e-05	-1.87103e-10	-1.26036
218053059	chr2:218053059:A:G	5.90238e-08	-1.87103e-10	-1.30243	7.23251e-05	-1.87103e-10	-1.29811	7.25133e-05	-1.87103e-10	-1.29807
218053530	chr2:218053530:A:G	2.24812e-08	-1.40257	-0.865117	2.90549e-05	-1.34721	-0.862884	2.91926e-05	-1.34571	-0.862219
218053640	chr2:218053640:A:G	2.43458e-08	-1.23404	-0.953969	3.19684e-05	-1.16176	-0.952779	3.2125e-05	-1.16002	-0.952192
218053798	chr2:218053798:G:A	6.00454e-08	-1.87103e-10	-1.28527	7.33279e-05	-1.87103e-10	-1.28434	7.35127e-05	-1.87103e-10	-1.28439
218053925	chr2:218053925:C:G	5.90483e-08	-1.87103e-10	-1.30201	7.21373e-05	-1.87103e-10	-1.30071	7.23249e-05	-1.87103e-10	-1.30068
218054423	chr2:218054423:C:T	5.98825e-08	-1.87103e-10	-1.28798	7.32204e-05	-1.87103e-10	-1.28581	7.34101e-05	-1.87103e-10	-1.28578
218054631	chr2:218054631:T:C	2.54979e-08	-1.16584	-0.975929	3.3442e-05	-1.09491	-0.974556	3.36086e-05	-1.09308	-0.973985
218054730	chr2:218054730:A:G	2.70385e-08	-1.13778	-0.945327	3.55193e-05	-1.06534	-0.943865	3.56985e-05	-1.06347	-0.943267
218054952	chr2:218054952:C:T	1.16609e-08	-1.70179	-1.22234	1.25937e-05	-1.81064	-1.23545	1.2625e-05	-1.81062	-1.23554
218055123	chr2:218055123:A:G	5.93095e-08	-1.87103e-10	-1.2976	7.24539e-05	-1.87103e-10	-1.29633	7.26408e-05	-1.87103e-10	-1.29632
218055256	chr2:218055256:G:A	5.91573e-08	-1.87103e-10	-1.30017	7.21861e-05	-1.87103e-10	-1.30004	7.237e-05	-1.87103e-10	-1.30005
218055517	chr2:218055517:G:A	4.21388e-08	-1.6394	-3.15521e-10	4.94063e-05	-1.6792	-3.15521e-10	4.95403e-05	-1.67906	-3.15521e-10
218056137	chr2:218056137:A:G	1.36925e-07	-1.87103e-10	-0.460933	0.000168387	-1.87103e-10	-0.453017	0.000168942	-1.87103e-10	-0.452288
218056227	chr2:218056227:TTG:T	8.1684e-08	-1.87103e-10	-0.97751	9.84605e-05	-1.87103e-10	-0.989626	9.8696e-05	-1.87103e-10	-0.989799
218056336	chr2:218056336:A:G	1.78537e-07	-1.87103e-10	-0.195571	0.000242588	-1.87103e-10	-0.0879158	0.000243313	-1.87103e-10	-0.0874962
218056375	chr2:218056375:T:C	5.95686e-08	-1.87103e-10	-1.29324	7.27938e-05	-1.87103e-10	-1.29165	7.29818e-05	-1.87103e-10	-1.29163
218056378	chr2:218056378:A:G	5.93065e-08	-1.87103e-10	-1.29765	7.24498e-05	-1.87103e-10	-1.29639	7.26367e-05	-1.87103e-10	-1.29637
218056379	chr2:218056379:T:C	6.13844e-08	-1.87103e-10	-1.26321	7.51055e-05	-1.87103e-10	-1.26039	7.52927e-05	-1.87103e-10	-1.26046
218056448	chr2:218056448:G:A	9.82108e-08	-1.87103e-10	-0.793253	0.000121172	-1.87103e-10	-0.782071	0.000121519	-1.87103e-10	-0.781774
218056508	chr2:218056508:G:A	3.20234e-07	1.691	-1.30232	3.15438e-05	-0.835603	-1.2923	3.16156e-05	-0.836019	-1.29217
218056628	chr2:218056628:T:C	6.14332e-08	-1.87103e-10	-1.26242	7.51602e-05	-1.87103e-10	-1.25966	7.53553e-05	-1.87103e-10	-1.25963
218056903	chr2:218056903:T:A	5.90769e-08	-1.87103e-10	-1.30153	7.18812e-05	-1.87103e-10	-1.30427	7.20643e-05	-1.87103e-10	-1.30429
218056914	chr2:218056914:C:T	5.89112e-08	-1.87103e-10	-1.30434	7.18794e-05	-1.87103e-10	-1.30429	7.20633e-05	-1.87103e-10	-1.3043
218057092	chr2:218057092:AAAG:A	5.9254e-08	-1.87103e-10	-1.29854	7.23823e-05	-1.87103e-10	-1.29732	7.2569e-05	-1.87103e-10	-1.29731
218057095	chr2:218057095:G:A	2.56832e-08	-1.27057	-0.863965	3.34995e-05	-1.2036	-0.864151	3.36623e-05	-1.20197	-0.863493
218057470	chr2:218057470:T:G	5.91211e-08	-1.87103e-10	-1.30078	7.21411e-05	-1.87103e-10	-1.30066	7.23251e-05	-1.87103e-10	-1.30067
218057585	chr2:218057585:GATACAAT:G	7.15118e-08	-1.87103e-10	-1.11051	8.79782e-05	-1.87103e-10	-1.10219	8.81854e-05	-1.87103e-10	-1.1024
218057628	chr2:218057628:C:T	1.33614e-07	-1.87103e-10	-0.485413	0.000164291	-1.87103e-10	-0.477642	0.000164832	-1.87103e-10	-0.47692
218057724	chr2:218057724:C:T	1.39595e-07	-1.87103e-10	-0.441625	0.000171678	-1.87103e-10	-0.433665	0.000172245	-1.87103e-10	-0.432924
218058171	chr2:218058171:A:G	1.21051e-07	-0.584159	-3.15521e-10	8.95298e-05	-1.08471	-3.15521e-10	8.9797e-05	-1.08429	-3.15521e-10
218058229	chr2:218058229:T:C	2.32624e-08	-1.25726	-0.976271	3.03177e-05	-1.19833	-0.969219	3.04774e-05	-1.19638	-0.968478
218058415	chr2:218058415:C:T	6.68474e-08	-1.87103e-10	-1.17796	8.22238e-05	-1.87103e-10	-1.16984	8.24305e-05	-1.87103e-10	-1.16989
218058508	chr2:218058508:A:G	1.5041e-07	-1.87103e-10	-0.367003	0.000186967	-1.87103e-10	-0.348348	0.000187365	-1.87103e-10	-0.348783
218058557	chr2:218058557:T:C	2.15313e-08	-1.29965	-1.01121	2.79701e-05	-1.24361	-1.00453	2.81143e-05	-1.24173	-1.00383
218058723	chr2:218058723:G:A	5.88903e-08	-1.87103e-10	-1.30469	7.21952e-05	-1.87103e-10	-1.29991	7.23832e-05	-1.87103e-10	-1.29987
218058883	chr2:218058883:G:A	3.52765e-07	1.68864	-1.20321	3.57934e-05	-0.842456	-1.15906	3.58796e-05	-0.842942	-1.15873
218058954	chr2:218058954:G:A	5.88853e-08	-1.87103e-10	-1.30478	7.18508e-05	-1.87103e-10	-1.30469	7.20354e-05	-1.87103e-10	-1.30469
218059024	chr2:218059024:G:A	6.03473e-08	-1.87103e-10	-1.28025	7.22951e-05	-1.87103e-10	-1.29853	7.24729e-05	-1.87103e-10	-1.29863
218059199	chr2:218059199:A:G	5.91103e-08	-1.87103e-10	-1.30096	7.21279e-05	-1.87103e-10	-1.30084	7.23118e-05	-1.87103e-10	-1.30086
218059372	chr2:218059372:C:T	1.07324e-08	-1.80106	-1.20605	1.38298e-05	-1.74126	-1.21119	1.38638e-05	-1.74124	-1.21133
218059426	chr2:218059426:A:G	4.60989e-08	-0.965374	-0.584207	6.01084e-05	-0.918256	-0.564877	6.04523e-05	-0.916062	-0.563928
218059557	chr2:218059557:A:G	6.01163e-08	-1.87103e-10	-1.28409	7.56323e-05	-1.87103e-10	-1.2534	7.58505e-05	-1.87103e-10	-1.25308
218059758	chr2:218059758:C:T	6.12528e-08	-1.87103e-10	-1.26536	7.49449e-05	-1.87103e-10	-1.26253	7.51319e-05	-1.87103e-10	-1.2626
218059835	chr2:218059835:A:C	3.88705e-08	-1.2212	-0.498929	5.03139e-05	-1.1727	-0.488299	5.05671e-05	-1.17103	-0.487508
218059846	chr2:218059846:A:G	3.71455e-07	1.70264	-1.16558	3.75677e-05	-0.838652	-1.11449	3.76591e-05	-0.839161	-1.11411
218060009	chr2:218060009:C:G	5.9421e-08	-1.87103e-10	-1.29572	7.26797e-05	-1.87103e-10	-1.29322	7.28657e-05	-1.87103e-10	-1.29323
218060043	chr2:218060043:G:A	9.07122e-08	-1.87103e-10	-0.872676	0.000107089	-1.87103e-10	-0.905623	0.000107351	-1.87103e-10	-0.905741
218060265	chr2:218060265:G:C	5.9141e-08	-1.87103e-10	-1.30044	7.23185e-05	-1.87103e-10	-1.2982	7.25044e-05	-1.87103e-10	-1.2982
218060426	chr2:218060426:G:A	9.24801e-08	0.378713	-1.23209	1.89494e-05	-1.45251	-1.18499	1.89807e-05	-1.45329	-1.18513
218060492	chr2:218060492:A:G	4.39202e-08	-1.22617	-0.37183	5.75137e-05	-1.18058	-0.346683	5.78328e-05	-1.17871	-0.345573
218060560	chr2:218060560:G:A	1.22545e-07	-0.0413814	-0.530508	0.000159415	0.00778888	-0.515562	0.000160509	0.0110339	-0.514526
218060648	chr2:218060648:G:A	5.89135e-08	-1.87103e-10	-1.3043	7.18914e-05	-1.87103e-10	-1.30413	7.20764e-05	-1.87103e-10	-1.30412
218060803	chr2:218060803:G:C	3.97918e-07	0.605877	-3.15521e-10	0.000254609	-0.039552	-3.15521e-10	0.000255892	-0.0370904	-3.15521e-10
218060808	chr2:218060808:C:T	5.9971e-08	-1.87103e-10	-1.28651	7.33141e-05	-1.87103e-10	-1.28453	7.35038e-05	-1.87103e-10	-1.28451
218060849	chr2:218060849:T:C	4.68861e-08	-1.25414	-0.278512	6.14948e-05	-1.2089	-0.251425	6.18373e-05	-1.20708	-0.250255
218060860	chr2:218060860:G:A	5.91218e-08	-1.87103e-10	-1.30077	7.2142e-05	-1.87103e-10	-1.30065	7.23259e-05	-1.87103e-10	-1.30066
218060885	chr2:218060885:C:T	4.18003e-08	-1.64747	-3.15521e-10	4.90204e-05	-1.68705	-3.15521e-10	4.9153e-05	-1.68691	-3.15521e-10
218061023	chr2:218061023:C:A	5.90208e-08	-1.87103e-10	-1.30248	7.21024e-05	-1.87103e-10	-1.3012	7.22898e-05	-1.87103e-10	-1.30116
218061409	chr2:218061409:C:T	5.90739e-08	-1.87103e-10	-1.30158	7.21809e-05	-1.87103e-10	-1.30011	7.23689e-05	-1.87103e-10	-1.30007
218061467	chr2:218061467:A:G	5.91218e-08	-1.87103e-10	-1.30077	7.2142e-05	-1.87103e-10	-1.30065	7.23259e-05	-1.87103e-10	-1.30066
218061856	chr2:218061856:C:T	5.927e-08	-1.87103e-10	-1.29826	7.23084e-05	-1.87103e-10	-1.29834	7.24948e-05	-1.87103e-10	-1.29833
218062123	chr2:218062123:G:A	6.81363e-08	-1.87103e-10	-1.15886	8.26562e-05	-1.87103e-10	-1.16459	8.28573e-05	-1.87103e-10	-1.16472
218062136	chr2:218062136:A:G	2.30136e-08	-0.961506	-1.28278	2.679e-05	-1.00346	-1.28779	2.69204e-05	-1.00125	-1.28771
218062142	chr2:218062142:G:A	1.78417e-07	0.91264	-1.10889	2.25427e-05	-1.45554	-1.00833	2.25881e-05	-1.45593	-1.00849
218062389	chr2:218062389:G:A	4.44018e-07	-1.87103e-10	0.715497	0.000608177	-1.87103e-10	0.831184	0.000611003	-1.87103e-10	0.833257
218062403	chr2:218062403:C:G	1.13437e-07	-1.87103e-10	-0.649121	0.000136668	-1.87103e-10	-0.661724	0.000137102	-1.87103e-10	-0.661121
218062876	chr2:218062876:A:G	6.04935e-08	-1.87103e-10	-1.27783	7.53084e-05	-1.87103e-10	-1.25769	7.55068e-05	-1.87103e-10	-1.25762
218063066	chr2:218063066:C:T	3.61414e-08	-1.79293	-3.15521e-10	4.66879e-05	-1.7358	-3.15521e-10	4.67937e-05	-1.73609	-3.15521e-10
218063416	chr2:218063416:A:G	5.91939e-08	-1.87103e-10	-1.29955	7.21709e-05	-1.87103e-10	-1.30025	7.23573e-05	-1.87103e-10	-1.30023
218063738	chr2:218063738:C:T	6.91323e-08	-1.87103e-10	-1.14435	8.40195e-05	-1.87103e-10	-1.14823	8.4245e-05	-1.87103e-10	-1.14811
218063850	chr2:218063850:A:G	1.2136e-08	-1.6016	-1.28259	1.19995e-05	-1.81345	-1.28096	1.20304e-05	-1.81352	-1.28088
218063987	chr2:218063987:T:C	1.96357e-06	2.71121	-0.509057	0.000180807	0.111663	-0.493515	0.000181311	0.111762	-0.493394
218064173	chr2:218064173:G:A	5.91741e-08	-1.87103e-10	-1.29989	7.21487e-05	-1.87103e-10	-1.30055	7.23351e-05	-1.87103e-10	-1.30054
218064194	chr2:218064194:G:A	3.68799e-08	-1.7727	-3.15521e-10	4.39821e-05	-1.7955	-3.15521e-10	4.4096e-05	-1.79548	-3.15521e-10
218064274	chr2:218064274:A:G	5.94515e-08	-1.87103e-10	-1.29521	7.18612e-05	-1.87103e-10	-1.30455	7.20437e-05	-1.87103e-10	-1.30457
218064478	chr2:218064478:C:T	7.08683e-08	-1.87103e-10	-1.11955	8.58308e-05	-1.87103e-10	-1.1269	8.60526e-05	-1.87103e-10	-1.12688
218064535	chr2:218064535:G:GC	7.08683e-08	-1.87103e-10	-1.11955	8.58308e-05	-1.87103e-10	-1.1269	8.60526e-05	-1.87103e-10	-1.12688
218064583	chr2:218064583:G:C	1.16863e-08	-1.81554	-1.10641	1.36436e-05	-1.80965	-1.15636	1.36748e-05	-1.80962	-1.15667
218064772	chr2:218064772:A:AC	5.88805e-08	-1.87103e-10	-1.30486	7.18358e-05	-1.87103e-10	-1.3049	7.20201e-05	-1.87103e-10	-1.3049
218064932	chr2:218064932:C:G	6.45848e-08	-1.87103e-10	-1.21239	7.91964e-05	-1.87103e-10	-1.20735	7.94038e-05	-1.87103e-10	-1.2073
218065008	chr2:218065008:C:T	1.86923e-08	-1.5032	-0.949056	2.54507e-05	-1.39219	-0.950355	2.55529e-05	-1.39134	-0.949752
218065252	chr2:218065252:T:A	3.50992e-06	2.26195	0.521026	0.000412365	-0.150733	0.59336	0.000413553	-0.150851	0.593794
218065388	chr2:218065388:C:T	5.96576e-08	-1.87103e-10	-1.29175	7.26457e-05	-1.87103e-10	-1.29369	7.28281e-05	-1.87103e-10	-1.29374
218065397	chr2:218065397:G:A	1.16523e-08	-1.81272	-1.11214	1.35231e-05	-1.81359	-1.1613	1.35539e-05	-1.81356	-1.16161
218065447	chr2:218065447:G:A	7.0744e-08	-1.87103e-10	-1.1213	8.65479e-05	-1.87103e-10	-1.11858	8.6764e-05	-1.87103e-10	-1.11865
218065602	chr2:218065602:G:A	5.91373e-08	-1.87103e-10	-1.30051	7.22287e-05	-1.87103e-10	-1.29945	7.24132e-05	-1.87103e-10	-1.29946
218065638	chr2:218065638:G:A	5.88747e-06	2.49834	0.801869	0.00066375	0.0121011	0.906522	0.000666146	0.012101	0.907564
218065664	chr2:218065664:C:T	2.84346e-06	3.06326	-0.490852	0.000236333	0.34171	-0.455749	0.000237211	0.342056	-0.454949
218065942	chr2:218065942:C:T	6.46386e-08	-1.87103e-10	-1.21156	7.92525e-05	-1.87103e-10	-1.20664	7.94601e-05	-1.87103e-10	-1.20659
218065947	chr2:218065947:G:A	6.66225e-06	2.59301	0.830838	0.000714356	0.0548985	0.937201	0.000716978	0.0549402	0.938261
218066043	chr2:218066043:C:T	6.91629e-08	-1.87103e-10	-1.1439	8.4603e-05	-1.87103e-10	-1.14131	8.48146e-05	-1.87103e-10	-1.14138
218066332	chr2:218066332:T:C	9.9758e-08	0.392505	-1.17013	2.35301e-05	-1.32846	-1.09254	2.3567e-05	-1.32924	-1.09275
218066386	chr2:218066386:G:A	4.51247e-06	2.56291	0.471326	0.000482632	0.0320919	0.567881	0.000484437	0.0321936	0.568951
218066679	chr2:218066679:C:T	6.30586e-08	-1.87103e-10	-1.2363	7.72125e-05	-1.87103e-10	-1.23272	7.74138e-05	-1.87103e-10	-1.23268
218066712	chr2:218066712:T:C	1.83083e-06	2.86581	-0.73366	0.000159402	0.19676	-0.704613	0.000159975	0.197123	-0.703949
218066816	chr2:218066816:T:A	6.00056e-08	-1.87103e-10	-1.28593	7.20749e-05	-1.87103e-10	-1.30158	7.2254e-05	-1.87103e-10	-1.30166
218066822	chr2:218066822:T:A	5.94796e-08	-1.87103e-10	-1.29473	7.24587e-05	-1.87103e-10	-1.29627	7.26414e-05	-1.87103e-10	-1.29631
218066826	chr2:218066826:G:A	5.70517e-06	2.70751	0.561248	0.000582939	0.127618	0.661183	0.000585149	0.127731	0.662291
218066863	chr2:218066863:C:A	6.00413e-08	-1.87103e-10	-1.28534	7.20931e-05	-1.87103e-10	-1.30132	7.22721e-05	-1.87103e-10	-1.30141
218067003	chr2:218067003:C:T	5.91682e-08	-1.87103e-10	-1.29998	7.21141e-05	-1.87103e-10	-1.30103	7.2297e-05	-1.87103e-10	-1.30106
218067019	chr2:218067019:G:A	7.6141e-08	-1.87103e-10	-1.04778	9.76587e-05	-1.87103e-10	-0.997803	9.79319e-05	-1.87103e-10	-0.997571
218067022	chr2:218067022:A:T	1.06183e-08	-1.77626	-1.24154	1.2154e-05	-1.81347	-1.26815	1.21832e-05	-1.8135	-1.26828
218067060	chr2:218067060:G:A	5.92073e-08	-1.87103e-10	-1.29932	7.23127e-05	-1.87103e-10	-1.29828	7.25008e-05	-1.87103e-10	-1.29825
218067093	chr2:218067093:TC:T	7.50152e-07	1.23991	-3.15521e-10	0.000103761	-0.937189	-3.15521e-10	0.000104069	-0.936792	-3.15521e-10
218067095	chr2:218067095:C:T	6.03833e-08	-1.87103e-10	-1.27966	7.38585e-05	-1.87103e-10	-1.27713	7.40535e-05	-1.87103e-10	-1.27706
218067243	chr2:218067243:C:A	4.84973e-06	2.04316	1.06315	0.000638852	-0.293057	1.17345	0.000641242	-0.293019	1.17458
218067679	chr2:218067679:T:C	6.08116e-08	-1.87103e-10	-1.27259	7.44064e-05	-1.87103e-10	-1.26974	7.45996e-05	-1.87103e-10	-1.26971
218067983	chr2:218067983:T:C	8.87145e-07	1.76584	-0.358197	0.000124005	-0.553504	-0.205458	0.000124415	-0.553789	-0.204432
218069415	chr2:218069415:G:A	5.97401e-08	-1.87103e-10	-1.29037	7.30258e-05	-1.87103e-10	-1.28847	7.32175e-05	-1.87103e-10	-1.28841
218069462	chr2:218069462:G:A	2.48962e-06	2.08224	0.357279	0.00031702	-0.272748	0.452431	0.000318062	-0.272758	0.453159
218069536	chr2:218069536:T:G	8.4075e-08	-1.87103e-10	-0.948659	0.000102833	-1.87103e-10	-0.946171	0.00010309	-1.87103e-10	-0.946241
218069620	chr2:218069620:T:C	5.88912e-08	-1.87103e-10	-1.30468	7.18669e-05	-1.87103e-10	-1.30447	7.2051e-05	-1.87103e-10	-1.30447
218069636	chr2:218069636:C:T	1.53453e-07	-0.346976	-3.15521e-10	7.96848e-05	-1.2012	-3.15521e-10	7.99086e-05	-1.20096	-3.15521e-10
218069639	chr2:218069639:G:A	1.99486e-06	1.94293	0.275029	0.000267144	-0.359328	0.367833	0.000268015	-0.359332	0.368532
218069644	chr2:218069644:C:T	2.35252e-06	1.98224	0.400635	0.000311734	-0.334405	0.497274	0.000312759	-0.334416	0.498006
218069648	chr2:218069648:G:A	2.29342e-06	1.98966	0.367772	0.000302606	-0.330383	0.463532	0.000303599	-0.330393	0.464257
218069663	chr2:218069663:C:G	3.8664e-06	1.88008	0.999631	0.000553176	-0.399505	1.1359	0.000555345	-0.399447	1.13719
218069710	chr2:218069710:G:A	7.80104e-08	-1.87103e-10	-1.02353	9.23844e-05	-1.87103e-10	-1.05332	9.26174e-05	-1.87103e-10	-1.05337
218069738	chr2:218069738:C:T	2.80933e-06	2.01426	0.546073	0.000368656	-0.316105	0.646686	0.000369874	-0.31612	0.647439
218069752	chr2:218069752:A:G	7.69809e-08	0.178856	-1.21567	1.97368e-05	-1.43729	-1.15951	1.97786e-05	-1.43781	-1.15944
218069790	chr2:218069790:G:A	1.99905e-06	1.89378	0.32628	0.000272934	-0.390534	0.420481	0.000273828	-0.390545	0.421202
218069910	chr2:218069910:G:A	2.22264e-06	1.99105	0.335032	0.000292331	-0.33102	0.429625	0.000293292	-0.331027	0.43035
218069935	chr2:218069935:G:A	1.1027e-06	2.40852	-0.783376	0.000113856	-0.0890034	-0.755343	0.000114266	-0.0886098	-0.754708
218070023	chr2:218070023:A:C	5.99556e-08	-1.87103e-10	-1.28676	7.32855e-05	-1.87103e-10	-1.28492	7.34751e-05	-1.87103e-10	-1.2849
218070102	chr2:218070102:C:T	5.99407e-08	-1.87103e-10	-1.28701	7.32873e-05	-1.87103e-10	-1.28489	7.34802e-05	-1.87103e-10	-1.28483
218070107	chr2:218070107:T:C	5.92806e-08	-1.87103e-10	-1.29809	7.21218e-05	-1.87103e-10	-1.30093	7.23061e-05	-1.87103e-10	-1.30093
218070225	chr2:218070225:G:A	5.97376e-08	-1.87103e-10	-1.29041	7.30241e-05	-1.87103e-10	-1.28849	7.32158e-05	-1.87103e-10	-1.28843
218070279	chr2:218070279:T:C	5.89284e-08	-1.87103e-10	-1.30405	7.18776e-05	-1.87103e-10	-1.30432	7.20625e-05	-1.87103e-10	-1.30431
218070350	chr2:218070350:G:A	1.0459e-07	-1.87103e-10	-0.730325	0.000128084	-1.87103e-10	-0.726594	0.0001284	-1.87103e-10	-0.726692
218070576	chr2:218070576:T:C	2.99848e-08	-1.50764	-0.472037	4.22234e-05	-1.28251	-0.553796	4.23778e-05	-1.28167	-0.553546
218070975	chr2:218070975:T:C	1.82894e-07	-1.87103e-10	-0.171462	0.000243517	-1.87103e-10	-0.0840949	0.00024427	-1.87103e-10	-0.0835714
218071106	chr2:218071106:C:T	7.38979e-08	-1.87103e-10	-1.07768	9.04119e-05	-1.87103e-10	-1.07491	9.06401e-05	-1.87103e-10	-1.07495
218071118	chr2:218071118:T:C	8.16931e-08	0.273358	-1.25076	1.94196e-05	-1.40714	-1.20586	1.94602e-05	-1.40766	-1.20581
218071314	chr2:218071314:G:A	7.70389e-08	0.124139	-1.1602	2.08967e-05	-1.4605	-1.0792	2.09319e-05	-1.46116	-1.07941
218071374	chr2:218071374:G:T	3.66386e-08	-1.77927	-3.15521e-10	4.30226e-05	-1.81756	-3.15521e-10	4.31327e-05	-1.81756	-3.15521e-10
218071823	chr2:218071823:G:A	1.41125e-06	2.46946	-0.5976	0.000139946	-0.0739228	-0.564106	0.000140466	-0.0735137	-0.563362
218071882	chr2:218071882:G:A	5.94538e-08	-1.87103e-10	-1.29517	7.24782e-05	-1.87103e-10	-1.296	7.2666e-05	-1.87103e-10	-1.29597
218072128	chr2:218072128:G:C	7.94996e-06	2.17468	1.42587	0.00109074	-0.222168	1.6375	0.00109487	-0.222372	1.63892
218072259	chr2:218072259:G:A	6.93089e-08	-1.87103e-10	-1.14179	8.47837e-05	-1.87103e-10	-1.13918	8.49986e-05	-1.87103e-10	-1.13921
218072434	chr2:218072434:T:C	5.88806e-08	-1.87103e-10	-1.30486	7.18437e-05	-1.87103e-10	-1.30479	7.20284e-05	-1.87103e-10	-1.30478
218072730	chr2:218072730:G:A	6.12132e-08	-1.87103e-10	-1.26601	7.6592e-05	-1.87103e-10	-1.24079	7.68024e-05	-1.87103e-10	-1.24061
218073475	chr2:218073475:T:A	2.18922e-07	-1.87103e-10	0.0083446	0.00029332	-1.87103e-10	0.101982	0.000294234	-1.87103e-10	0.102532
218073521	chr2:218073521:T:C	1.95899e-08	-1.31579	-1.08957	2.97825e-05	-1.03736	-1.148	2.99035e-05	-1.03598	-1.14789
218073973	chr2:218073973:G:A	5.9022e-08	-1.87103e-10	-1.30246	7.18483e-05	-1.87103e-10	-1.30472	7.20324e-05	-1.87103e-10	-1.30473
218074245	chr2:218074245:C:G	1.43339e-06	2.45659	-0.569157	0.000142258	-0.0863422	-0.5353	0.000142794	-0.0859028	-0.53454
218074543	chr2:218074543:G:T	7.35722e-07	1.99748	-0.777001	8.60663e-05	-0.375203	-0.748961	8.63523e-05	-0.374857	-0.748552
218074633	chr2:218074633:C:T	6.96127e-08	-1.87103e-10	-1.13742	8.53049e-05	-1.87103e-10	-1.13305	8.55e-05	-1.87103e-10	-1.13333
218075536	chr2:218075536:C:T	1.66775e-06	2.49632	-0.457452	0.000170557	-0.0186388	-0.421575	0.000171217	-0.0181441	-0.420769
218075695	chr2:218075695:C:T	4.92024e-08	-1.80467	0.320247	7.09882e-05	-1.72334	0.406571	7.12666e-05	-1.72341	0.407994
218075899	chr2:218075899:A:T	1.28673e-07	-1.87103e-10	-0.523095	0.000167373	-1.87103e-10	-0.459056	0.000167776	-1.87103e-10	-0.459213
218076013	chr2:218076013:C:G	5.89997e-08	-1.87103e-10	-1.30284	7.20197e-05	-1.87103e-10	-1.30234	7.22062e-05	-1.87103e-10	-1.30232
218077009	chr2:218077009:G:A	8.55526e-08	-1.87103e-10	-0.931238	0.000102024	-1.87103e-10	-0.954079	0.000102283	-1.87103e-10	-0.954099
218077556	chr2:218077556:A:T	1.76111e-08	-1.73764	-0.774197	2.4701e-05	-1.60527	-0.767172	2.47635e-05	-1.60542	-0.767057
218077590	chr2:218077590:C:T	5.63429e-06	4.07164	-0.815382	4.37511e-05	-1.12683	-0.673938	4.39317e-05	-1.12634	-0.672871
218077827	chr2:218077827:T:C	6.47668e-08	-1.87103e-10	-1.20958	7.93391e-05	-1.87103e-10	-1.20555	7.95296e-05	-1.87103e-10	-1.20572
218078253	chr2:218078253:T:C	3.28455e-06	3.37702	-0.660406	4.26816e-05	-1.32957	-0.495942	4.28592e-05	-1.32917	-0.494753
218079162	chr2:218079162:C:G	1.05165e-07	-1.87103e-10	-0.724838	0.000128951	-1.87103e-10	-0.719853	0.000129321	-1.87103e-10	-0.719547
218079727	chr2:218079727:G:A	6.90673e-08	-1.87103e-10	-1.14529	8.31058e-05	-1.87103e-10	-1.15917	8.33262e-05	-1.87103e-10	-1.15908
218079774	chr2:218079774:G:A	1.07845e-07	-1.87103e-10	-0.699676	0.000131509	-1.87103e-10	-0.700207	0.000131832	-1.87103e-10	-0.700318
218079892	chr2:218079892:A:G	4.11224e-06	4.07329	-1.13194	3.05916e-05	-1.11546	-1.0431	3.0708e-05	-1.11493	-1.04239
218080085	chr2:218080085:G:A	7.12101e-06	4.18481	-0.694369	5.318e-05	-1.07223	-0.533375	5.34067e-05	-1.07171	-0.532199
218080420	chr2:218080420:A:G	5.16196e-06	4.28771	-1.11901	3.35113e-05	-1.03761	-1.02979	3.3641e-05	-1.03704	-1.02906
218080894	chr2:218080894:C:T	9.34917e-08	-1.87103e-10	-0.842496	0.000114012	-1.87103e-10	-0.842978	0.000114294	-1.87103e-10	-0.843072
218080951	chr2:218080951:T:C	8.89134e-07	2.58265	-1.17278	2.03851e-05	-1.41172	-1.15276	2.04717e-05	-1.41047	-1.15233
218081020	chr2:218081020:C:A	1.30556e-08	-1.77038	-1.04077	1.78196e-05	-1.66146	-1.03752	1.78643e-05	-1.66159	-1.03745
218081075	chr2:218081075:C:T	6.15835e-08	-1.87103e-10	-1.25998	7.54186e-05	-1.87103e-10	-1.25623	7.56108e-05	-1.87103e-10	-1.25624
218081199	chr2:218081199:C:G	3.42825e-08	-1.01932	-0.826416	3.57425e-05	-1.25383	-0.749116	3.58047e-05	-1.25494	-0.74882
218081450	chr2:218081450:G:A	1.03164e-07	-1.87103e-10	-0.744046	0.000130182	-1.87103e-10	-0.710351	0.000130525	-1.87103e-10	-0.710277
218081816	chr2:218081816:G:A	1.02102e-07	-1.87103e-10	-0.754395	0.000125214	-1.87103e-10	-0.74926	0.000125572	-1.87103e-10	-0.748961
218082007	chr2:218082007:T:G	3.02789e-07	-1.87103e-10	0.332668	0.000552268	-1.87103e-10	0.734752	0.000555506	-1.87103e-10	0.738036
218082380	chr2:218082380:C:CCTT	5.43527e-06	4.15668	-0.93638	3.94894e-05	-1.08844	-0.814814	3.9651e-05	-1.08788	-0.813843
218082398	chr2:218082398:G:T	2.83281e-08	-1.19919	-0.837331	3.05859e-05	-1.39582	-0.762921	3.06432e-05	-1.39678	-0.762654
218082462	chr2:218082462:C:T	6.04529e-08	-1.87103e-10	-1.2785	7.39791e-05	-1.87103e-10	-1.2755	7.4168e-05	-1.87103e-10	-1.27551
218082651	chr2:218082651:T:G	2.97635e-07	-1.87103e-10	0.3155	0.000541989	-1.87103e-10	0.715963	0.000545162	-1.87103e-10	0.719239
218082792	chr2:218082792:A:T	6.02273e-07	2.28766	-1.26732	1.70023e-05	-1.4944	-1.25154	1.70649e-05	-1.49341	-1.25141
218084363	chr2:218084363:C:T	3.6286e-08	-1.78894	-3.15521e-10	4.31577e-05	-1.81442	-3.15521e-10	4.32682e-05	-1.81443	-3.15521e-10
218084734	chr2:218084734:T:C	3.59134e-08	-1.79926	-3.15521e-10	4.58388e-05	-1.75415	-3.15521e-10	4.59585e-05	-1.75411	-3.15521e-10
218084958	chr2:218084958:G:A	1.29778e-07	-0.514543	-3.15521e-10	8.38634e-05	-1.15009	-3.15521e-10	8.41591e-05	-1.14913	-3.15521e-10
218085138	chr2:218085138:T:G	8.06294e-07	-1.87103e-10	1.31208	0.00164903	-1.87103e-10	1.82866	0.00166038	-1.87103e-10	1.83296
218085313	chr2:218085313:C:A	2.20447e-05	4.45726	0.163196	0.000143755	-1.02503	0.413862	0.000144488	-1.02442	0.415767
218085426	chr2:218085426:T:C	3.5901e-08	-1.7996	-3.15521e-10	4.58065e-05	-1.75486	-3.15521e-10	4.59262e-05	-1.75481	-3.15521e-10
218085507	chr2:218085507:A:C	3.59884e-08	-1.79717	-3.15521e-10	4.60045e-05	-1.75054	-3.15521e-10	4.61247e-05	-1.75049	-3.15521e-10
218085572	chr2:218085572:T:C	4.63739e-08	-1.54363	-3.15521e-10	4.32183e-05	-1.81302	-3.15521e-10	4.33242e-05	-1.81313	-3.15521e-10
218086081	chr2:218086081:A:G	7.2626e-07	-1.87103e-10	1.20754	0.00146383	-1.87103e-10	1.70953	0.00147371	-1.87103e-10	1.71369
218086522	chr2:218086522:C:T	2.16975e-06	1.97095	0.331048	9.84597e-05	-1.63288	0.643242	9.905e-05	-1.63222	0.645997
218087015	chr2:218087015:T:A	4.33127e-07	1.75367	-1.06301	1.70803e-05	-1.67011	-1.07124	1.71319e-05	-1.66945	-1.07146
218087023	chr2:218087023:C:G	1.739e-07	-0.29534	0.0734524	0.000167802	-0.766869	0.310374	0.000168094	-0.769273	0.311953
218087379	chr2:218087379:G:A	5.99245e-08	-1.87103e-10	-1.28728	7.43308e-05	-1.87103e-10	-1.27076	7.45243e-05	-1.87103e-10	-1.27072
218087510	chr2:218087510:G:A	4.84391e-07	1.95836	-1.15583	1.62978e-05	-1.62523	-1.16302	1.63491e-05	-1.62447	-1.1632
218088055	chr2:218088055:G:A	1.16811e-05	4.66251	-0.677144	6.61371e-05	-0.885833	-0.501719	6.64263e-05	-0.885311	-0.50044
218088329	chr2:218088329:G:A	6.5394e-08	-1.87103e-10	-1.19994	7.88418e-05	-1.87103e-10	-1.21184	7.90303e-05	-1.87103e-10	-1.21201
218088472	chr2:218088472:A:G	6.39053e-08	-1.87103e-10	-1.22297	7.84653e-05	-1.87103e-10	-1.21663	7.86625e-05	-1.87103e-10	-1.21668
218088552	chr2:218088552:G:A	2.19992e-08	-1.05328	-1.23608	1.84182e-05	-1.43103	-1.23492	1.84438e-05	-1.4321	-1.23501
218088558	chr2:218088558:T:C	4.3799e-07	-1.87103e-10	0.701827	0.000572753	-1.87103e-10	0.771171	0.000574246	-1.87103e-10	0.771214
218088656	chr2:218088656:C:T	1.90465e-07	0.852752	-0.983653	0.000107979	0.0833513	-0.980696	0.000108033	0.0812099	-0.980619
218089425	chr2:218089425:C:T	6.85391e-07	-1.87103e-10	1.14962	0.00137334	-1.87103e-10	1.64572	0.00138255	-1.87103e-10	1.64984
218089993	chr2:218089993:A:G	2.90471e-07	-1.87103e-10	0.291133	0.000377905	-1.87103e-10	0.355361	0.000378881	-1.87103e-10	0.355378
218090839	chr2:218090839:T:C	3.14607e-07	-1.77339	2.14434	0.000689093	-1.73172	2.68781	0.000693702	-1.73183	2.69203
218091086	chr2:218091086:T:C	1.01174e-05	1.75729	2.08435	0.00066222	-1.67045	2.58676	0.000666338	-1.66989	2.58984
218091333	chr2:218091333:C:T	4.88798e-08	-1.79806	0.307052	9.15434e-05	-1.76256	0.700093	9.20884e-05	-1.76263	0.70353
218092302	chr2:218092302:C:T	2.56933e-07	-1.87103e-10	0.168445	0.000348236	-1.87103e-10	0.273597	0.000349227	-1.87103e-10	0.273878
218092704	chr2:218092704:A:T	8.67445e-07	-1.87103e-10	1.38518	0.00178517	-1.87103e-10	1.90799	0.00179757	-1.87103e-10	1.91235
218093474	chr2:218093474:G:A	5.55786e-07	-1.87103e-10	0.940014	0.000729813	-1.87103e-10	1.01351	0.000731704	-1.87103e-10	1.01353
218093887	chr2:218093887:T:G	1.3925e-08	-1.67026	-1.07642	1.9979e-05	-1.51931	-1.06529	2.00231e-05	-1.51961	-1.06535
218094097	chr2:218094097:G:A	1.83856e-05	4.61044	-0.171482	0.00010208	-0.984717	0.0311892	0.000102516	-0.984188	0.0323626
218094682	chr2:218094682:T:A	3.78047e-08	-1.74794	-3.15521e-10	4.94101e-05	-1.67913	-3.15521e-10	4.95393e-05	-1.67908	-3.15521e-10
218094861	chr2:218094861:A:G	7.9567e-07	-1.87103e-10	1.29882	0.00164431	-1.87103e-10	1.82579	0.00165585	-1.87103e-10	1.83023
218095408	chr2:218095408:T:C	8.94999e-06	2.36619	1.35285	0.000329045	-1.53052	1.74743	0.000330983	-1.52972	1.74994
218095732	chr2:218095732:G:A	6.88394e-08	-1.87103e-10	-1.14859	8.47648e-05	-1.87103e-10	-1.1394	8.49781e-05	-1.87103e-10	-1.13945
218095866	chr2:218095866:G:A	3.69221e-08	-1.77156	-3.15521e-10	4.79645e-05	-1.70882	-3.15521e-10	4.80891e-05	-1.70879	-3.15521e-10
218095957	chr2:218095957:C:T	3.10576e-07	1.61559	-1.25753	1.38589e-05	-1.69735	-1.25301	1.39025e-05	-1.69678	-1.253
218096102	chr2:218096102:A:G	5.31917e-07	1.69943	-0.803313	2.27452e-05	-1.67855	-0.776384	2.28171e-05	-1.67799	-0.776342
218096487	chr2:218096487:A:T	2.41234e-07	-1.6545	1.7599	0.000533417	-1.57935	2.27937	0.000536869	-1.57953	2.28344
218097306	chr2:218097306:A:G	3.74117e-08	-1.75838	-3.15521e-10	4.88674e-05	-1.69017	-3.15521e-10	4.89955e-05	-1.69012	-3.15521e-10
218097409	chr2:218097409:G:A	3.85425e-08	-1.72861	-3.15521e-10	5.1022e-05	-1.64703	-3.15521e-10	5.11561e-05	-1.64696	-3.15521e-10
218097423	chr2:218097423:C:T	3.28504e-07	-1.87103e-10	0.414179	0.00045598	-1.87103e-10	0.543168	0.000457297	-1.87103e-10	0.54349
218097482	chr2:218097482:A:G	6.93176e-06	2.32965	1.13385	0.0002561	-1.54522	1.51151	0.000257569	-1.54444	1.51389
218097610	chr2:218097610:G:A	6.18324e-08	-1.87103e-10	-1.25594	7.52073e-05	-1.87103e-10	-1.25903	7.53975e-05	-1.87103e-10	-1.25907
218097790	chr2:218097790:G:A	3.36397e-06	-1.87103e-10	2.74051	0.00758005	-1.87103e-10	3.35399	0.00763466	-1.87103e-10	3.35861
218097977	chr2:218097977:T:C	8.2308e-08	-1.87103e-10	-0.9699	9.83873e-05	-1.87103e-10	-0.990371	9.86535e-05	-1.87103e-10	-0.99023
218098126	chr2:218098126:T:C	5.79596e-07	-1.87103e-10	0.981962	0.00116159	-1.87103e-10	1.47826	0.00116945	-1.87103e-10	1.48245
218098550	chr2:218098550:T:C	3.88112e-08	-1.72166	-3.15521e-10	5.14682e-05	-1.63832	-3.15521e-10	5.16035e-05	-1.63825	-3.15521e-10
218099038	chr2:218099038:C:G	2.84053e-07	-1.87103e-10	0.268792	0.0003681	-1.87103e-10	0.329074	0.000369041	-1.87103e-10	0.329064
218099445	chr2:218099445:AC:A	3.93553e-08	-1.70774	-3.15521e-10	5.24914e-05	-1.61863	-3.15521e-10	5.26295e-05	-1.61857	-3.15521e-10
218099554	chr2:218099554:A:G	6.90652e-07	-1.87103e-10	1.15727	0.00140784	-1.87103e-10	1.67053	0.00141757	-1.87103e-10	1.67486
218100355	chr2:218100355:G:A	2.91978e-07	-1.87103e-10	0.296309	0.00037874	-1.87103e-10	0.357567	0.000379705	-1.87103e-10	0.35755
218100445	chr2:218100445:T:C	3.56377e-07	-1.87103e-10	0.49562	0.000495897	-1.87103e-10	0.627086	0.00049733	-1.87103e-10	0.627409
218100657	chr2:218100657:T:C	3.49283e-07	-1.87103e-10	0.475513	0.000485668	-1.87103e-10	0.606242	0.00048707	-1.87103e-10	0.606564
218100773	chr2:218100773:T:C	3.57858e-08	-1.80282	-3.15521e-10	4.41763e-05	-1.79109	-3.15521e-10	4.42786e-05	-1.79134	-3.15521e-10
218100977	chr2:218100977:C:T	3.89318e-08	-1.71856	-3.15521e-10	5.17623e-05	-1.63262	-3.15521e-10	5.18984e-05	-1.63256	-3.15521e-10
218101118	chr2:218101118:A:T	5.79794e-07	-1.87103e-10	0.982304	0.00116069	-1.87103e-10	1.47748	0.00116854	-1.87103e-10	1.48167
218101592	chr2:218101592:C:T	2.53007e-07	1.32026	-1.16721	1.42015e-05	-1.76318	-1.16276	1.42447e-05	-1.76276	-1.1627
218102278	chr2:218102278:A:C	3.79242e-07	-1.87103e-10	0.557807	0.000520091	-1.87103e-10	0.674722	0.000521539	-1.87103e-10	0.674939
218102860	chr2:218102860:T:G	8.55951e-08	-1.87103e-10	-0.930741	0.000112238	-1.87103e-10	-0.858663	0.000112624	-1.87103e-10	-0.857789
218103209	chr2:218103209:A:C	6.22251e-07	-1.87103e-10	1.05298	0.000892563	-1.87103e-10	1.21481	0.000895339	-1.87103e-10	1.21536
218103805	chr2:218103805:G:A	5.98195e-08	-1.87103e-10	-1.28904	7.28269e-05	-1.87103e-10	-1.2912	7.30121e-05	-1.87103e-10	-1.29122
218104013	chr2:218104013:C:T	4.02496e-07	-1.87103e-10	0.617317	0.000524155	-1.87103e-10	0.682505	0.000525507	-1.87103e-10	0.682519
218104198	chr2:218104198:T:C	7.81368e-06	1.91426	1.66901	0.000416358	-1.63261	2.08487	0.000418788	-1.63197	2.08749
218104447	chr2:218104447:C:T	6.93583e-07	-1.87103e-10	1.1615	0.000989457	-1.87103e-10	1.31787	0.000992653	-1.87103e-10	1.31854
218104813	chr2:218104813:TGTG:T	5.54224e-07	1.85408	-0.916884	2.16e-05	-1.61002	-0.896569	2.16743e-05	-1.60924	-0.896471
218105233	chr2:218105233:C:T	4.24486e-07	-1.87103e-10	0.670509	0.00055345	-1.87103e-10	0.736889	0.000554879	-1.87103e-10	0.736906
218105402	chr2:218105402:C:T	9.206e-08	-1.87103e-10	-0.857929	0.000109705	-1.87103e-10	-0.881486	0.000110004	-1.87103e-10	-0.88133
218106001	chr2:218106001:C:T	6.42217e-06	1.92119	1.46595	0.000335973	-1.63005	1.8678	0.000337905	-1.62941	1.87033
218106013	chr2:218106013:A:G	7.52693e-07	2.07204	-0.828752	2.36025e-05	-1.61158	-0.806352	2.36843e-05	-1.61082	-0.806215
218106042	chr2:218106042:G:A	4.62535e-07	-1.87103e-10	0.756354	0.000656955	-1.87103e-10	0.908334	0.000658976	-1.87103e-10	0.908844
218106197	chr2:218106197:T:C	4.53236e-07	-1.87103e-10	0.736044	0.000884402	-1.87103e-10	1.20563	0.000890208	-1.87103e-10	1.20961
218106546	chr2:218106546:C:G	7.36601e-07	-1.87103e-10	1.22168	0.00105297	-1.87103e-10	1.38009	0.00105638	-1.87103e-10	1.38076
218106580	chr2:218106580:G:A	4.62034e-05	5.38174	-0.0212964	0.000159365	-0.703512	0.195427	0.000160063	-0.702923	0.196645
218106894	chr2:218106894:T:C	4.19569e-08	-1.64373	-3.15521e-10	5.69709e-05	-1.53674	-3.15521e-10	5.71218e-05	-1.53666	-3.15521e-10
218106908	chr2:218106908:T:C	5.05842e-07	-1.87103e-10	0.845855	0.000999337	-1.87103e-10	1.32781	0.00100599	-1.87103e-10	1.33188
218106973	chr2:218106973:C:T	5.1715e-07	-1.87103e-10	0.867964	0.00102416	-1.87103e-10	1.35234	0.001031	-1.87103e-10	1.35644
218107069	chr2:218107069:G:A	3.82353e-08	-1.73661	-3.15521e-10	4.32229e-05	-1.81291	-3.15521e-10	4.33386e-05	-1.8128	-3.15521e-10
218107258	chr2:218107258:T:A	5.27487e-07	-1.87103e-10	0.887755	0.0010468	-1.87103e-10	1.37421	0.00105381	-1.87103e-10	1.37832
218107289	chr2:218107289:CT:C	5.99873e-08	-1.87103e-10	-1.28624	7.30105e-05	-1.87103e-10	-1.28868	7.31997e-05	-1.87103e-10	-1.28865
218107453	chr2:218107453:C:T	5.25135e-08	-0.501012	-0.918286	4.22451e-05	-0.960171	-0.875622	4.22963e-05	-0.961886	-0.875258
218107611	chr2:218107611:C:T	8.04207e-07	-1.87103e-10	1.30949	0.00115585	-1.87103e-10	1.47331	0.00115959	-1.87103e-10	1.47398
218107668	chr2:218107668:C:T	5.45495e-06	2.27445	0.949459	0.000207992	-1.55478	1.313	0.000209163	-1.55402	1.31529
218107872	chr2:218107872:A:G	6.08546e-07	1.97009	-0.939388	2.06349e-05	-1.63229	-0.920015	2.07051e-05	-1.63157	-0.919895
218107987	chr2:218107987:T:G	6.25786e-08	-1.87103e-10	-1.24395	7.60256e-05	-1.87103e-10	-1.24821	7.62173e-05	-1.87103e-10	-1.24826
218108000	chr2:218108000:G:T	4.05866e-07	-1.87103e-10	0.625655	0.000573613	-1.87103e-10	0.772672	0.000575369	-1.87103e-10	0.773167
218108331	chr2:218108331:G:C	5.32002e-07	-1.87103e-10	0.896278	0.00105679	-1.87103e-10	1.38371	0.00106387	-1.87103e-10	1.38782
218108540	chr2:218108540:T:C	6.44549e-07	2.02692	-0.938743	2.08714e-05	-1.62172	-0.919178	2.0943e-05	-1.62098	-0.919057
218108965	chr2:218108965:C:T	4.39237e-07	-1.87103e-10	0.704671	0.000622637	-1.87103e-10	0.854682	0.000624549	-1.87103e-10	0.855186
218109466	chr2:218109466:T:A	4.28664e-07	-1.87103e-10	0.680304	0.000558445	-1.87103e-10	0.745874	0.000559885	-1.87103e-10	0.745887
218109468	chr2:218109468:A:G	6.0144e-07	1.98051	-0.961551	2.01809e-05	-1.6319	-0.942643	2.02497e-05	-1.63118	-0.942526
218109522	chr2:218109522:G:A	1.2255e-08	-1.57253	-1.30191	1.80628e-05	-1.38496	-1.30046	1.81033e-05	-1.38527	-1.30048
218109820	chr2:218109820:G:A	2.47765e-07	-1.87103e-10	0.132112	0.000320423	-1.87103e-10	0.190358	0.00032124	-1.87103e-10	0.190345
218110226	chr2:218110226:A:G	3.29378e-07	0.416836	-3.15521e-10	0.000197564	-0.293221	-3.15521e-10	0.000198354	-0.291792	-3.15521e-10
218110234	chr2:218110234:G:A	5.82683e-07	-1.87103e-10	0.987274	0.00116848	-1.87103e-10	1.48418	0.0011764	-1.87103e-10	1.48837
218110449	chr2:218110449:T:A	6.01666e-08	-1.87103e-10	-1.28325	7.47492e-05	-1.87103e-10	-1.26514	7.49441e-05	-1.87103e-10	-1.2651
218110499	chr2:218110499:T:C	3.01177e-07	-1.87103e-10	0.32733	0.000403159	-1.87103e-10	0.420049	0.000404232	-1.87103e-10	0.420146
218110578	chr2:218110578:G:A	4.35408e-07	-1.87103e-10	0.695916	0.000617056	-1.87103e-10	0.845678	0.00061895	-1.87103e-10	0.84618
218110731	chr2:218110731:C:T	7.47062e-08	-1.87103e-10	-1.06681	9.64426e-05	-1.87103e-10	-1.01033	9.67565e-05	-1.87103e-10	-1.00965
218110737	chr2:218110737:A:G	1.19323e-08	-1.604	-1.29712	1.74155e-05	-1.42705	-1.29487	1.74546e-05	-1.42735	-1.29489
218111021	chr2:218111021:T:G	4.73988e-07	-1.87103e-10	0.780813	0.000929327	-1.87103e-10	1.25518	0.000935463	-1.87103e-10	1.2592
218111158	chr2:218111158:C:T	4.01412e-08	-1.68797	-3.15521e-10	5.37837e-05	-1.59431	-3.15521e-10	5.39256e-05	-1.59424	-3.15521e-10
218111351	chr2:218111351:G:C	7.03644e-08	-1.87103e-10	-1.12668	8.5839e-05	-1.87103e-10	-1.12681	8.60746e-05	-1.87103e-10	-1.12663
218111418	chr2:218111418:C:T	5.16018e-08	-1.43681	-3.15521e-10	6.64372e-05	-1.38303	-3.15521e-10	6.65466e-05	-1.38394	-3.15521e-10
218111540	chr2:218111540:C:A	1.22716e-07	-0.570496	-3.15521e-10	8.05202e-05	-1.19077	-3.15521e-10	8.08008e-05	-1.18986	-3.15521e-10
218111603	chr2:218111603:C:G	8.29834e-07	1.34086	-3.15521e-10	0.00800435	3.40846	-3.15521e-10	0.00797136	3.40177	-3.15521e-10
218112088	chr2:218112088:G:A	5.14432e-07	-1.87103e-10	0.862694	0.00101835	-1.87103e-10	1.34666	0.00102515	-1.87103e-10	1.35075
218112119	chr2:218112119:T:C	2.34127e-07	-1.87103e-10	0.0754962	0.00029221	-1.87103e-10	0.0981896	0.000293181	-1.87103e-10	0.0989446
218112801	chr2:218112801:G:A	2.70906e-07	-1.87103e-10	0.221404	0.000346584	-1.87103e-10	0.268842	0.000347479	-1.87103e-10	0.26886
218112808	chr2:218112808:G:A	5.93538e-06	2.26938	1.03894	0.000230777	-1.55337	1.41553	0.000232073	-1.55261	1.41782
218112830	chr2:218112830:A:G	2.10723e-06	2.27276	-3.15521e-10	0.00011424	-0.840979	-3.15521e-10	0.000114627	-0.840163	-3.15521e-10
218113086	chr2:218113086:C:A	4.03792e-08	-1.68205	-3.15521e-10	5.42288e-05	-1.58607	-3.15521e-10	5.43721e-05	-1.58599	-3.15521e-10
218113232	chr2:218113232:C:T	6.36945e-08	-1.87103e-10	-1.22627	7.76593e-05	-1.87103e-10	-1.22695	7.78642e-05	-1.87103e-10	-1.22688
218113289	chr2:218113289:C:T	2.43433e-07	-1.87103e-10	0.114472	0.000314558	-1.87103e-10	0.171885	0.000315359	-1.87103e-10	0.171868
218113414	chr2:218113414:T:C	5.1088e-07	1.92121	-1.06544	1.78345e-05	-1.64547	-1.05268	1.78945e-05	-1.64478	-1.05257
218113434	chr2:218113434:C:A	4.02524e-08	-1.6852	-3.15521e-10	5.40114e-05	-1.59009	-3.15521e-10	5.4154e-05	-1.59001	-3.15521e-10
218113570	chr2:218113570:TG:T	6.69859e-08	-1.87103e-10	-1.17589	8.1636e-05	-1.87103e-10	-1.17701	8.18531e-05	-1.87103e-10	-1.17692
218113614	chr2:218113614:C:T	4.03248e-08	-1.6834	-3.15521e-10	5.41389e-05	-1.58773	-3.15521e-10	5.42818e-05	-1.58765	-3.15521e-10
218113757	chr2:218113757:A:C	8.97171e-07	2.36188	-0.942998	2.30792e-05	-1.53109	-0.909263	2.31787e-05	-1.5301	-0.90851
218113825	chr2:218113825:C:T	5.07948e-07	-1.87103e-10	0.850011	0.00100416	-1.87103e-10	1.33262	0.00101084	-1.87103e-10	1.3367
218113941	chr2:218113941:C:T	5.376e-07	1.93969	-1.03295	1.85128e-05	-1.64157	-1.01925	1.85754e-05	-1.64087	-1.01913
218113990	chr2:218113990:G:A	7.27054e-08	-1.87103e-10	-1.09395	8.88916e-05	-1.87103e-10	-1.09186	8.91101e-05	-1.87103e-10	-1.09197
218114032	chr2:218114032:T:C	7.86987e-08	-1.87103e-10	-1.01474	9.42026e-05	-1.87103e-10	-1.03383	9.44562e-05	-1.87103e-10	-1.03371
218114127	chr2:218114127:T:C	7.21696e-08	-1.87103e-10	-1.10135	8.84677e-05	-1.87103e-10	-1.09665	8.87083e-05	-1.87103e-10	-1.09649
218114238	chr2:218114238:A:G	5.72908e-07	2.00467	-1.03432	1.87516e-05	-1.62725	-1.02076	1.88156e-05	-1.62652	-1.02064
218114301	chr2:218114301:C:A	4.96782e-07	-1.87103e-10	0.827783	0.000979618	-1.87103e-10	1.30788	0.00098612	-1.87103e-10	1.31193
218115460	chr2:218115460:T:C	5.43955e-07	1.94629	-1.0278	1.87175e-05	-1.63575	-1.01408	1.8781e-05	-1.63504	-1.01396
218115591	chr2:218115591:G:T	4.83047e-07	-1.87103e-10	0.799745	0.000949331	-1.87103e-10	1.27648	0.000955602	-1.87103e-10	1.2805
218117495	chr2:218117495:G:A	7.27233e-08	-1.87103e-10	-1.09371	8.89088e-05	-1.87103e-10	-1.09167	8.91273e-05	-1.87103e-10	-1.09178
218117888	chr2:218117888:G:C	5.32984e-07	-1.87103e-10	0.898123	0.00105902	-1.87103e-10	1.38582	0.00106612	-1.87103e-10	1.38993
218118606	chr2:218118606:A:G	4.15529e-07	-1.87103e-10	0.649184	0.000803198	-1.87103e-10	1.10932	0.000808411	-1.87103e-10	1.11323
218118730	chr2:218118730:G:A	6.31085e-08	-0.408738	-0.826776	5.16149e-05	-0.863997	-0.771474	5.16692e-05	-0.865926	-0.771056
218119040	chr2:218119040:A:G	6.73147e-07	2.12001	-0.988419	1.98459e-05	-1.59471	-0.99658	1.9909e-05	-1.59389	-0.996779
218119669	chr2:218119669:C:A	7.00688e-08	-1.87103e-10	-1.13089	8.586e-05	-1.87103e-10	-1.12656	8.60925e-05	-1.87103e-10	-1.12642
218119755	chr2:218119755:G:A	6.24226e-07	2.08111	-1.02497	1.93188e-05	-1.60711	-1.0111	1.93854e-05	-1.60635	-1.01098
218119881	chr2:218119881:G:A	2.55574e-05	5.00647	-0.23816	0.000109165	-0.851043	-0.0353832	0.000109624	-0.850507	-0.0342771
218119992	chr2:218119992:G:T	5.08581e-07	-1.87103e-10	0.851255	0.00100554	-1.87103e-10	1.334	0.00101224	-1.87103e-10	1.33807
218120025	chr2:218120025:T:C	4.9732e-07	-1.87103e-10	0.828865	0.00070808	-1.87103e-10	0.983275	0.000710266	-1.87103e-10	0.983795
218120259	chr2:218120259:G:A	2.9793e-05	4.95174	-0.0300809	0.000133088	-0.853872	0.165598	0.000133654	-0.853365	0.166778
218120361	chr2:218120361:G:A	5.90026e-07	2.04733	-1.04753	1.874e-05	-1.61443	-1.03419	1.88044e-05	-1.61368	-1.03407
218120406	chr2:218120406:G:A	7.13458e-08	-1.87103e-10	-1.11283	9.06585e-05	-1.87103e-10	-1.07218	9.09125e-05	-1.87103e-10	-1.07195
218121071	chr2:218121071:AC:A	4.04593e-07	-1.87103e-10	0.622512	0.000526514	-1.87103e-10	0.686995	0.000527867	-1.87103e-10	0.687
218121084	chr2:218121084:C:T	8.85693e-08	-1.87103e-10	-0.896584	0.000108333	-1.87103e-10	-0.894076	0.000108593	-1.87103e-10	-0.894237
218121085	chr2:218121085:G:A	8.95912e-08	-1.87103e-10	-0.885111	0.000106804	-1.87103e-10	-0.908284	0.000107095	-1.87103e-10	-0.908129
218121354	chr2:218121354:T:C	5.94398e-07	2.00611	-0.998931	1.95187e-05	-1.62334	-0.984567	1.95855e-05	-1.62261	-0.98444
218121852	chr2:218121852:G:A	6.35668e-08	-1.87103e-10	-1.22828	7.63131e-05	-1.87103e-10	-1.24444	7.65041e-05	-1.87103e-10	-1.2445
218121914	chr2:218121914:C:T	6.05639e-07	-1.87103e-10	1.02592	0.000917089	-1.87103e-10	1.24192	0.00092211	-1.87103e-10	1.24482
218121927	chr2:218121927:G:A	4.63464e-07	-1.87103e-10	0.758359	0.000906694	-1.87103e-10	1.23052	0.000912663	-1.87103e-10	1.23452
218122229	chr2:218122229:T:C	3.94088e-08	-1.70638	-3.15521e-10	5.25238e-05	-1.61802	-3.15521e-10	5.26623e-05	-1.61794	-3.15521e-10
218122602	chr2:218122602:C:T	5.20573e-07	1.9106	-1.03604	1.84055e-05	-1.6441	-1.02253	1.84677e-05	-1.64341	-1.02241
218123115	chr2:218123115:A:G	1.21757e-08	-1.57964	-1.30128	1.79219e-05	-1.39356	-1.2997	1.79622e-05	-1.39386	-1.29971
218123170	chr2:218123170:A:T	5.59309e-07	2.01055	-1.06422	1.82768e-05	-1.62224	-1.05141	1.83391e-05	-1.62151	-1.0513
218123340	chr2:218123340:C:T	4.96027e-07	-1.87103e-10	0.826262	0.000977647	-1.87103e-10	1.30587	0.000984131	-1.87103e-10	1.30992
218123816	chr2:218123816:C:T	3.93839e-08	-1.70701	-3.15521e-10	5.18005e-05	-1.63188	-3.15521e-10	5.19347e-05	-1.63186	-3.15521e-10
218124051	chr2:218124051:A:G	5.66448e-07	1.98608	-1.02707	1.88807e-05	-1.6279	-1.01325	1.89451e-05	-1.62718	-1.01313
218124090	chr2:218124090:G:A	1.20754e-08	-1.5896	-1.2996	1.77042e-05	-1.40778	-1.2977	1.77439e-05	-1.40809	-1.29772
218124839	chr2:218124839:TC:T	6.68723e-08	-1.87103e-10	-1.17758	8.14985e-05	-1.87103e-10	-1.1787	8.17151e-05	-1.87103e-10	-1.1786
218124872	chr2:218124872:G:A	4.47918e-07	-1.87103e-10	0.724242	0.000635275	-1.87103e-10	0.874776	0.000637228	-1.87103e-10	0.875284
218125193	chr2:218125193:ATAGACT:A	3.8059e-08	-1.74123	-3.15521e-10	4.96354e-05	-1.67458	-3.15521e-10	4.97638e-05	-1.67456	-3.15521e-10
218125569	chr2:218125569:G:A	5.29364e-07	1.94533	-1.05402	1.81953e-05	-1.63713	-1.04098	1.82569e-05	-1.63643	-1.04087
218125589	chr2:218125589:T:C	3.62949e-07	-1.87103e-10	0.513894	0.000471258	-1.87103e-10	0.576123	0.000472467	-1.87103e-10	0.576124
218125593	chr2:218125593:T:A	2.48394e-07	-1.87103e-10	0.134646	0.000321207	-1.87103e-10	0.192802	0.000322024	-1.87103e-10	0.192781
218125863	chr2:218125863:C:T	5.26429e-06	2.12226	1.06608	0.000228903	-1.59065	1.44466	0.000230178	-1.58995	1.44696
218126174	chr2:218126174:C:T	2.4637e-07	-1.87103e-10	0.126467	0.000318445	-1.87103e-10	0.184167	0.000319256	-1.87103e-10	0.184151
218126282	chr2:218126282:G:A	5.94246e-07	2.05246	-1.04553	1.87968e-05	-1.61334	-1.03225	1.88613e-05	-1.6126	-1.03214
218126609	chr2:218126609:G:A	4.13057e-07	-1.87103e-10	0.643218	0.000797743	-1.87103e-10	1.1025	0.000802908	-1.87103e-10	1.1064
218126759	chr2:218126759:C:T	5.99588e-08	-1.87103e-10	-1.28671	7.29044e-05	-1.87103e-10	-1.29013	7.30906e-05	-1.87103e-10	-1.29014
218128115	chr2:218128115:T:C	1.11659e-07	-1.87103e-10	-0.664917	0.000147618	-1.87103e-10	-0.584656	0.000147995	-1.87103e-10	-0.584667
218128398	chr2:218128398:G:T	9.03156e-08	-1.87103e-10	-0.877058	0.000107693	-1.87103e-10	-0.899998	0.000107986	-1.87103e-10	-0.899844
218129717	chr2:218129717:C:CA	6.89308e-07	2.17192	-1.0166	1.99327e-05	-1.58447	-1.00245	2.00024e-05	-1.58367	-1.00233
218130219	chr2:218130219:G:A	6.74749e-08	-0.36264	-0.805972	5.48263e-05	-0.825511	-0.749602	5.48823e-05	-0.82748	-0.749174
218130278	chr2:218130278:G:A	3.49354e-07	-1.87103e-10	0.475718	0.000453255	-1.87103e-10	0.537172	0.000454418	-1.87103e-10	0.537173
218130376	chr2:218130376:C:T	7.33648e-08	-1.87103e-10	-1.08492	8.96971e-05	-1.87103e-10	-1.08284	8.99174e-05	-1.87103e-10	-1.08295
218130399	chr2:218130399:A:G	6.36938e-06	2.30405	1.07484	0.00024146	-1.54724	1.45466	0.000242823	-1.54647	1.45696
218130812	chr2:218130812:C:A	7.3542e-08	-1.87103e-10	-1.08251	8.99174e-05	-1.87103e-10	-1.08039	9.01382e-05	-1.87103e-10	-1.0805
218131053	chr2:218131053:T:C	8.06213e-08	-1.87103e-10	-0.990605	0.000104913	-1.87103e-10	-0.926155	0.000105264	-1.87103e-10	-0.925373
218131403	chr2:218131403:C:T	5.29223e-07	-1.87103e-10	0.891042	0.00105097	-1.87103e-10	1.37819	0.00105801	-1.87103e-10	1.3823
218131556	chr2:218131556:G:A	1.55654e-07	-1.87103e-10	-0.33273	0.000197004	-1.87103e-10	-0.296058	0.000197531	-1.87103e-10	-0.295949
218131830	chr2:218131830:C:T	1.27958e-07	-1.8137	1.28504	0.000245966	-1.81409	1.74	0.000247398	-1.8141	1.74325
218131887	chr2:218131887:CT:C	3.46498e-07	-1.87103e-10	0.467509	0.000449484	-1.87103e-10	0.528818	0.000450637	-1.87103e-10	0.528818
218132668	chr2:218132668:T:C	1.53405e-07	-1.87103e-10	-0.347284	0.000180805	-1.87103e-10	-0.381861	0.000181311	-1.87103e-10	-0.38163
218132857	chr2:218132857:T:C	6.18883e-07	2.06222	-1.01468	1.90881e-05	-1.60762	-1.0226	1.91487e-05	-1.60683	-1.02279
218134185	chr2:218134185:T:C	1.31369e-08	-1.56373	-1.24122	1.95184e-05	-1.37327	-1.23465	1.95611e-05	-1.3736	-1.2347
218134532	chr2:218134532:G:A	2.30967e-05	4.99466	-0.327579	9.87859e-05	-0.852986	-0.133341	9.91982e-05	-0.852442	-0.132282
218134564	chr2:218134564:T:C	6.3485e-08	-1.87103e-10	-1.22956	7.62141e-05	-1.87103e-10	-1.24574	7.64049e-05	-1.87103e-10	-1.2458
218135470	chr2:218135470:A:G	2.55818e-07	-1.87103e-10	0.164099	0.0003308	-1.87103e-10	0.222231	0.000331642	-1.87103e-10	0.222212
218135522	chr2:218135522:G:A	1.64603e-07	-1.87103e-10	-0.276833	0.000194173	-1.87103e-10	-0.310532	0.00019468	-1.87103e-10	-0.310486
218135557	chr2:218135557:C:T	7.3542e-08	-1.87103e-10	-1.08251	8.99174e-05	-1.87103e-10	-1.08039	9.01382e-05	-1.87103e-10	-1.0805
218135587	chr2:218135587:C:T	4.29785e-07	1.94634	-1.26343	1.48454e-05	-1.62785	-1.25374	1.48942e-05	-1.62712	-1.25375
218135737	chr2:218135737:C:T	5.56399e-08	-1.36147	-3.15521e-10	5.5259e-05	-1.56725	-3.15521e-10	5.54168e-05	-1.56696	-3.15521e-10
218135842	chr2:218135842:C:T	5.06766e-07	-1.87103e-10	0.847682	0.0010015	-1.87103e-10	1.32997	0.00100816	-1.87103e-10	1.33404
218136011	chr2:218136011:T:C	4.94319e-07	1.94945	-1.12664	1.65969e-05	-1.63727	-1.13279	1.66492e-05	-1.63654	-1.13295
218136222	chr2:218136222:A:G	3.83934e-08	-1.73248	-3.15521e-10	5.07919e-05	-1.65155	-3.15521e-10	5.09253e-05	-1.65148	-3.15521e-10
218136239	chr2:218136239:C:T	1.33921e-08	-1.50942	-1.27628	2.01985e-05	-1.30213	-1.27154	2.02423e-05	-1.3025	-1.27157
218136766	chr2:218136766:G:A	3.46511e-07	-1.87103e-10	0.467547	0.000449514	-1.87103e-10	0.528885	0.000450667	-1.87103e-10	0.528885
218136836	chr2:218136836:C:A	7.45611e-08	-1.87103e-10	-1.06875	9.62266e-05	-1.87103e-10	-1.01258	9.65399e-05	-1.87103e-10	-1.01189
218136863	chr2:218136863:C:T	7.70911e-08	-1.87103e-10	-1.03538	9.98624e-05	-1.87103e-10	-0.975489	0.000100192	-1.87103e-10	-0.974759
218137038	chr2:218137038:A:ACTTAATGC	7.27296e-08	-1.87103e-10	-1.09362	8.8917e-05	-1.87103e-10	-1.09158	8.91356e-05	-1.87103e-10	-1.09169
218137314	chr2:218137314:A:G	4.71975e-07	-1.87103e-10	0.776557	0.00067084	-1.87103e-10	0.929249	0.000672909	-1.87103e-10	0.929766
218137477	chr2:218137477:C:T	3.733e-07	-1.87103e-10	0.542014	0.000484864	-1.87103e-10	0.604587	0.000486108	-1.87103e-10	0.604587
218137653	chr2:218137653:T:C	5.69346e-07	1.96295	-0.998827	1.88651e-05	-1.63504	-1.00694	1.89238e-05	-1.6343	-1.00713
218137791	chr2:218137791:C:T	4.45626e-07	-1.87103e-10	0.719111	0.000632048	-1.87103e-10	0.869683	0.000633992	-1.87103e-10	0.870193
218138099	chr2:218138099:A:G	8.05549e-08	-1.87103e-10	-0.991429	0.000104818	-1.87103e-10	-0.927058	0.000105169	-1.87103e-10	-0.926276
218138123	chr2:218138123:C:A	3.08925e-07	-1.87103e-10	0.352728	0.0003996	-1.87103e-10	0.411181	0.000400624	-1.87103e-10	0.411179
218138225	chr2:218138225:C:T	2.93924e-07	-1.87103e-10	0.302953	0.000379829	-1.87103e-10	0.360438	0.000380803	-1.87103e-10	0.360437
218138634	chr2:218138634:G:C	4.54209e-07	-1.87103e-10	0.738188	0.000645205	-1.87103e-10	0.890285	0.000647191	-1.87103e-10	0.890798
218138637	chr2:218138637:G:A	4.59889e-06	1.98061	1.0726	0.000221394	-1.63148	1.45214	0.000222618	-1.63084	1.45445
218138647	chr2:218138647:T:G	5.1181e-07	-1.87103e-10	0.857585	0.00101272	-1.87103e-10	1.34111	0.00101947	-1.87103e-10	1.34519
218140282	chr2:218140282:A:G	6.09747e-08	-1.87103e-10	-1.26991	7.46293e-05	-1.87103e-10	-1.26675	7.48274e-05	-1.87103e-10	-1.26666
218140487	chr2:218140487:A:G	6.00924e-06	2.08819	1.2325	0.000269413	-1.60745	1.62442	0.000270933	-1.60677	1.62679
218140929	chr2:218140929:G:A	7.31145e-08	-1.87103e-10	-1.08834	8.9395e-05	-1.87103e-10	-1.08622	8.96149e-05	-1.87103e-10	-1.08632
218140978	chr2:218140978:G:A	4.69621e-07	-1.87103e-10	0.771558	0.000667485	-1.87103e-10	0.924235	0.000669547	-1.87103e-10	0.924758
218141031	chr2:218141031:G:A	5.29264e-07	-1.87103e-10	0.891119	0.00105083	-1.87103e-10	1.37805	0.00105786	-1.87103e-10	1.38216
218141839	chr2:218141839:G:A	7.16726e-08	-1.87103e-10	-1.10826	8.76208e-05	-1.87103e-10	-1.10626	8.78366e-05	-1.87103e-10	-1.10637
218142257	chr2:218142257:A:G	4.7291e-07	-1.87103e-10	0.778537	0.000928003	-1.87103e-10	1.25375	0.000934116	-1.87103e-10	1.25776
218142337	chr2:218142337:T:C	9.72325e-07	2.70252	-1.20319	1.87197e-05	-1.46001	-1.1897	1.87863e-05	-1.45902	-1.1897
218142763	chr2:218142763:C:A	4.79599e-07	-1.87103e-10	0.792581	0.000942547	-1.87103e-10	1.2693	0.000948767	-1.87103e-10	1.27332
218142848	chr2:218142848:G:A	9.24285e-08	-1.87103e-10	-0.853933	0.000114256	-1.87103e-10	-0.840844	0.000114545	-1.87103e-10	-0.840877
218142884	chr2:218142884:C:T	4.76003e-07	-1.87103e-10	0.785055	0.000934689	-1.87103e-10	1.26093	0.000940851	-1.87103e-10	1.26494
218143029	chr2:218143029:T:G	9.40257e-07	2.66613	-1.20035	1.8566e-05	-1.47117	-1.18678	1.86317e-05	-1.4702	-1.18678
218143669	chr2:218143669:A:G	1.24006e-06	3.02014	-1.2776	1.89864e-05	-1.36341	-1.27215	1.90633e-05	-1.36211	-1.27198
218143730	chr2:218143730:C:T	2.82609e-07	-1.87103e-10	0.263695	0.000364941	-1.87103e-10	0.320453	0.000365876	-1.87103e-10	0.320451
218144210	chr2:218144210:A:G	6.45809e-08	-1.87103e-10	-1.21245	8.12535e-05	-1.87103e-10	-1.18171	8.14765e-05	-1.87103e-10	-1.18153
218144229	chr2:218144229:C:T	3.6372e-08	-1.78657	-3.15521e-10	4.30286e-05	-1.81742	-3.15521e-10	4.31391e-05	-1.81741	-3.15521e-10
218144619	chr2:218144619:A:T	4.66935e-06	2.05374	1.01466	0.000211255	-1.61521	1.389	0.000212423	-1.61454	1.39127
218144840	chr2:218144840:G:T	4.19615e-07	-1.87103e-10	0.65897	0.000812225	-1.87103e-10	1.12049	0.000817494	-1.87103e-10	1.1244
218145112	chr2:218145112:G:A	1.16292e-08	-1.62954	-1.2973	1.36349e-05	-1.66799	-1.29866	1.36693e-05	-1.66804	-1.29865
218145423	chr2:218145423:C:T	7.05255e-07	1.96177	-0.783582	2.70876e-05	-1.63802	-0.642181	2.7203e-05	-1.63733	-0.641185
218145614	chr2:218145614:G:A	6.05535e-08	-1.87103e-10	-1.27684	7.53653e-05	-1.87103e-10	-1.25694	7.55632e-05	-1.87103e-10	-1.25687
218145676	chr2:218145676:T:C	1.50376e-07	-1.87103e-10	-0.367228	0.000177331	-1.87103e-10	-0.401267	0.000177826	-1.87103e-10	-0.401038
218146116	chr2:218146116:A:T	6.55685e-08	-1.87103e-10	-1.19727	7.96301e-05	-1.87103e-10	-1.20189	7.98304e-05	-1.87103e-10	-1.20194
218146702	chr2:218146702:G:C	4.4836e-07	-1.87103e-10	0.725229	0.000636203	-1.87103e-10	0.876235	0.000638165	-1.87103e-10	0.876753
218146978	chr2:218146978:T:G	2.11418e-05	4.90314	-0.324497	9.52811e-05	-0.893746	-0.128706	9.56821e-05	-0.893182	-0.127631
218147246	chr2:218147246:G:A	6.93889e-08	-1.87103e-10	-1.14064	8.48248e-05	-1.87103e-10	-1.13869	8.50346e-05	-1.87103e-10	-1.13879
218147336	chr2:218147336:A:G	4.4418e-07	-1.87103e-10	0.715862	0.000630018	-1.87103e-10	0.866466	0.00063196	-1.87103e-10	0.866983
218147356	chr2:218147356:C:T	7.95206e-07	-1.87103e-10	1.29823	0.00113953	-1.87103e-10	1.45909	0.00114323	-1.87103e-10	1.45977
218147826	chr2:218147826:C:T	3.54857e-08	-1.81124	-3.15521e-10	6.11217e-05	-1.46642	-3.15521e-10	6.12731e-05	-1.4665	-3.15521e-10
218148450	chr2:218148450:A:G	3.83967e-08	-1.7324	-3.15521e-10	4.39081e-05	-1.79718	-3.15521e-10	4.40216e-05	-1.79716	-3.15521e-10
218148611	chr2:218148611:G:A	2.12798e-05	4.8961	-0.310956	9.60549e-05	-0.900632	-0.11373	9.64587e-05	-0.900078	-0.112651
218149322	chr2:218149322:C:T	2.8146e-07	-1.87103e-10	0.259621	0.000460785	-1.87103e-10	0.553649	0.000463309	-1.87103e-10	0.55655
218149753	chr2:218149753:G:T	7.28313e-07	-1.87103e-10	1.21036	0.00104024	-1.87103e-10	1.36792	0.0010436	-1.87103e-10	1.36859
218149890	chr2:218149890:A:G	1.59066e-07	-1.87103e-10	-0.311053	0.000206225	-1.87103e-10	-0.250313	0.000206838	-1.87103e-10	-0.249909
218149927	chr2:218149927:G:A	5.62821e-07	-1.87103e-10	0.952593	0.00112698	-1.87103e-10	1.44802	0.00113466	-1.87103e-10	1.45225
218150309	chr2:218150309:T:C	5.81926e-07	-1.87103e-10	0.985975	0.00117224	-1.87103e-10	1.48739	0.00118026	-1.87103e-10	1.49165
218151076	chr2:218151076:T:C	5.64528e-05	6.56747	-1.00668	8.36219e-05	-0.252267	-0.90071	8.39469e-05	-0.25158	-0.90008
218151177	chr2:218151177:A:G	4.39153e-08	-1.59811	-3.15521e-10	4.37293e-05	-1.80126	-3.15521e-10	4.3832e-05	-1.80148	-3.15521e-10
218151640	chr2:218151640:C:T	7.17016e-08	-1.87103e-10	-1.10786	8.86597e-05	-1.87103e-10	-1.09448	8.8884e-05	-1.87103e-10	-1.09451
218152625	chr2:218152625:T:C	5.16663e-08	-0.206664	-1.2289	3.26171e-05	-0.867731	-1.22672	3.26562e-05	-0.869181	-1.22663
218152739	chr2:218152739:A:G	4.55698e-06	3.54368	-0.49963	4.84435e-05	-1.22071	-0.47817	4.86368e-05	-1.21943	-0.478032
218153290	chr2:218153290:C:T	5.63259e-08	-0.122963	-1.22625	3.48614e-05	-0.80367	-1.22423	3.49017e-05	-0.805164	-1.22414
218153746	chr2:218153746:T:A	5.94818e-07	-1.87103e-10	1.00789	0.00120089	-1.87103e-10	1.51154	0.00120914	-1.87103e-10	1.51582
218155148	chr2:218155148:T:C	6.56665e-05	6.06259	-0.350613	0.000136354	-0.475438	-0.188589	0.000136912	-0.474891	-0.187611
218155220	chr2:218155220:G:A	1.38547e-08	-1.81026	-0.941483	1.75608e-05	-1.81337	-0.900241	1.76098e-05	-1.81339	-0.899999
218156066	chr2:218156066:C:A	1.05527e-06	-1.87103e-10	1.58118	0.00155181	-1.87103e-10	1.7679	0.00155648	-1.87103e-10	1.76834
218156082	chr2:218156082:G:A	5.94431e-07	-1.87103e-10	1.00724	0.0012014	-1.87103e-10	1.51196	0.00120967	-1.87103e-10	1.51626
218156191	chr2:218156191:T:C	3.6472e-06	3.33046	-0.509112	4.47509e-05	-1.29078	-0.487388	4.49263e-05	-1.28958	-0.487246
218157082	chr2:218157082:A:G	2.26333e-07	-1.87103e-10	0.0416399	0.000308912	-1.87103e-10	0.153774	0.000310166	-1.87103e-10	0.155263
218157854	chr2:218157854:A:C	1.38461e-07	-0.134559	-0.315221	0.000105024	-0.817405	-0.107688	0.000105277	-0.819118	-0.106131
218157928	chr2:218157928:C:T	3.92835e-08	-1.70956	-3.15521e-10	4.30739e-05	-1.81637	-3.15521e-10	4.31828e-05	-1.8164	-3.15521e-10
218158605	chr2:218158605:T:C	1.18298e-08	-1.80875	-1.10099	1.48087e-05	-1.81515	-1.06891	1.48492e-05	-1.81517	-1.06873
218158809	chr2:218158809:A:C	3.5258e-08	-1.81768	-3.15521e-10	5.19982e-05	-1.62807	-3.15521e-10	5.2116e-05	-1.62837	-3.15521e-10
218159710	chr2:218159710:CA:C	1.46735e-07	-0.0873718	-0.304372	0.000110059	-0.782484	-0.0957811	0.000110321	-0.78423	-0.0942158
218159718	chr2:218159718:T:C	1.01058e-06	-1.87103e-10	1.53791	0.00148428	-1.87103e-10	1.7234	0.00148874	-1.87103e-10	1.72384
218159992	chr2:218159992:TGAAC:T	1.37746e-07	-0.14857	-0.30639	0.000104753	-0.829753	-0.0979276	0.000105006	-0.831464	-0.096363
218159998	chr2:218159998:G:A	1.33891e-07	-0.185588	-0.297756	0.000102778	-0.858299	-0.0884123	0.00010303	-0.859979	-0.0868431
218160333	chr2:218160333:T:G	8.66534e-07	1.38413	-3.15521e-10	8.95236e-05	-1.08478	-3.15521e-10	8.98054e-05	-1.0842	-3.15521e-10
218160681	chr2:218160681:C:G	5.80982e-07	-1.87103e-10	0.984352	0.00117162	-1.87103e-10	1.48686	0.00117966	-1.87103e-10	1.49114
218161333	chr2:218161333:CTT:C	6.24069e-08	-1.87103e-10	-1.24669	7.5138e-05	-1.87103e-10	-1.25996	7.53248e-05	-1.87103e-10	-1.26003
218161368	chr2:218161368:G:A	4.48594e-08	-0.293437	-1.2834	2.90697e-05	-0.930856	-1.27873	2.91023e-05	-0.932303	-1.27872
218161391	chr2:218161391:A:G	1.01422e-07	-1.87103e-10	-0.761076	0.000119203	-1.87103e-10	-0.798452	0.000119518	-1.87103e-10	-0.798375
218161478	chr2:218161478:C:T	5.9022e-08	-1.87103e-10	-1.30246	7.21934e-05	-1.87103e-10	-1.29993	7.238e-05	-1.87103e-10	-1.29991
218161896	chr2:218161896:G:A	8.13707e-08	-0.599938	-0.381415	6.55457e-05	-1.13556	-0.260971	6.56396e-05	-1.13706	-0.260601
218162061	chr2:218162061:G:A	4.20592e-07	-1.87103e-10	0.661295	0.000621069	-1.87103e-10	0.852159	0.000623089	-1.87103e-10	0.852845
218162249	chr2:218162249:G:C	2.23106e-05	2.84916	1.78329	0.000503452	-1.42962	2.07183	0.000506505	-1.42862	2.07431
218162779	chr2:218162779:G:C	1.95109e-06	-0.363143	2.55892	0.0021556	-0.958746	3.05529	0.00216347	-0.960598	3.05822
218162840	chr2:218162840:A:G	1.04004e-06	-1.87103e-10	1.56665	0.00152886	-1.87103e-10	1.753	0.00153347	-1.87103e-10	1.75344
218162990	chr2:218162990:G:T	1.04624e-06	-1.87103e-10	1.57259	0.00153811	-1.87103e-10	1.75903	0.00154274	-1.87103e-10	1.75947
218163310	chr2:218163310:C:A	6.8812e-07	-1.87103e-10	1.15359	0.000990054	-1.87103e-10	1.31848	0.00099323	-1.87103e-10	1.31912
218163411	chr2:218163411:C:T	6.31533e-08	-1.87103e-10	-1.2348	7.5726e-05	-1.87103e-10	-1.25216	7.5912e-05	-1.87103e-10	-1.25227
218163752	chr2:218163752:C:T	5.90199e-08	-1.87103e-10	-1.30249	7.23093e-05	-1.87103e-10	-1.29833	7.24975e-05	-1.87103e-10	-1.29829
218163863	chr2:218163863:C:T	8.83146e-08	-1.87103e-10	-0.899463	0.000109082	-1.87103e-10	-0.887181	0.000109354	-1.87103e-10	-0.887258
218163866	chr2:218163866:A:G	9.23945e-07	-1.87103e-10	1.44828	0.00135315	-1.87103e-10	1.63091	0.0013572	-1.87103e-10	1.63134
218163924	chr2:218163924:T:A	9.31341e-07	-1.87103e-10	1.45626	0.00136434	-1.87103e-10	1.63914	0.00136842	-1.87103e-10	1.63957
218164187	chr2:218164187:G:A	1.15365e-07	-1.87103e-10	-0.632265	0.0001519	-1.87103e-10	-0.556059	0.000152475	-1.87103e-10	-0.55484
218164209	chr2:218164209:G:A	3.53234e-08	-1.81582	-3.15521e-10	4.35311e-05	-1.80581	-3.15521e-10	4.36422e-05	-1.80582	-3.15521e-10
218164385	chr2:218164385:C:G	2.72873e-07	-0.0791157	0.307752	0.000220913	-0.756061	0.574546	0.000221502	-0.757835	0.576423
218164924	chr2:218164924:G:A	5.90449e-08	-1.87103e-10	-1.30207	7.23638e-05	-1.87103e-10	-1.29758	7.25523e-05	-1.87103e-10	-1.29754
218165120	chr2:218165120:A:C	1.17422e-08	-1.7986	-1.11858	1.44929e-05	-1.81767	-1.08795	1.45326e-05	-1.81767	-1.08777
218165996	chr2:218165996:C:T	9.18044e-08	-1.87103e-10	-0.860708	0.000114555	-1.87103e-10	-0.838224	0.000114834	-1.87103e-10	-0.83836
218166254	chr2:218166254:G:A	5.98798e-08	-1.87103e-10	-1.28803	7.30869e-05	-1.87103e-10	-1.28763	7.3276e-05	-1.87103e-10	-1.28761
218166387	chr2:218166387:G:A	2.4496e-07	-1.87103e-10	0.120725	0.000321578	-1.87103e-10	0.193956	0.00032256	-1.87103e-10	0.194445
218166777	chr2:218166777:G:C	1.35026e-07	0.368646	-0.843544	7.85492e-05	-0.395319	-0.820238	7.86322e-05	-0.397029	-0.820035
218167142	chr2:218167142:G:A	9.23555e-08	-1.87103e-10	-0.854723	0.000115255	-1.87103e-10	-0.832133	0.000115535	-1.87103e-10	-0.83227
218167634	chr2:218167634:C:T	5.37626e-07	0.906794	-3.15521e-10	0.000283445	0.0677344	-3.15521e-10	0.000285035	0.0707693	-3.15521e-10
218167879	chr2:218167879:T:C	2.2181e-07	-0.0130816	0.034536	0.000149109	-0.676066	0.101462	0.000149212	-0.677949	0.101471
218168058	chr2:218168058:T:C	7.89417e-07	-1.87103e-10	1.29093	0.00175271	-1.87103e-10	1.88964	0.00176482	-1.87103e-10	1.89396
218168971	chr2:218168971:A:G	3.6142e-08	-1.79291	-3.15521e-10	8.84751e-05	-1.09656	-3.15521e-10	8.8686e-05	-1.09674	-3.15521e-10
218169146	chr2:218169146:A:G	2.17305e-07	-1.87103e-10	0.000932084	0.000277187	-1.87103e-10	0.0454103	0.000277875	-1.87103e-10	0.0453285
218169236	chr2:218169236:A:G	1.67573e-07	-1.87103e-10	-0.258947	0.000210018	-1.87103e-10	-0.232088	0.000210469	-1.87103e-10	-0.232504
218169746	chr2:218169746:C:T	6.07544e-08	-1.87103e-10	-1.27353	7.41683e-05	-1.87103e-10	-1.27295	7.43609e-05	-1.87103e-10	-1.27291
218171531	chr2:218171531:A:G	6.16038e-08	-1.87103e-10	-1.25965	7.52065e-05	-1.87103e-10	-1.25904	7.54022e-05	-1.87103e-10	-1.25901
218172280	chr2:218172280:C:A	7.0016e-07	-1.87103e-10	1.17094	0.00152995	-1.87103e-10	1.75371	0.00154035	-1.87103e-10	1.75792
218172432	chr2:218172432:G:A	2.43918e-07	-1.87103e-10	0.116464	0.000300073	-1.87103e-10	0.124742	0.000300764	-1.87103e-10	0.124482
218172698	chr2:218172698:T:A	2.57052e-07	-1.87103e-10	0.168908	0.000318917	-1.87103e-10	0.18565	0.000319688	-1.87103e-10	0.185501
218172874	chr2:218172874:T:C	1.63369e-06	-1.11124	3.12947	0.00273811	-1.36697	3.70271	0.00274924	-1.3683	3.70554
218173717	chr2:218173717:G:A	8.73453e-08	-1.87103e-10	-0.9105	0.000107896	-1.87103e-10	-0.898115	0.000108169	-1.87103e-10	-0.898147
218174027	chr2:218174027:C:T	6.29132e-08	-1.87103e-10	-1.23861	7.68289e-05	-1.87103e-10	-1.2377	7.70293e-05	-1.87103e-10	-1.23766
218174087	chr2:218174087:C:G	1.17506e-08	-1.7854	-1.13107	1.43237e-05	-1.81635	-1.10102	1.43631e-05	-1.81634	-1.10084
218174095	chr2:218174095:A:T	1.70635e-07	0.25615	-0.496992	0.000102511	-0.482657	-0.46666	0.000102629	-0.484334	-0.466394
218174322	chr2:218174322:G:A	2.64131e-07	-1.87103e-10	0.196078	0.000327464	-1.87103e-10	0.212095	0.000328252	-1.87103e-10	0.211939
218174398	chr2:218174398:A:G	1.47856e-07	-1.87103e-10	-0.384133	0.000185739	-1.87103e-10	-0.354941	0.000186204	-1.87103e-10	-0.355001
218175100	chr2:218175100:G:A	5.90963e-08	-1.87103e-10	-1.3012	7.18417e-05	-1.87103e-10	-1.30482	7.20255e-05	-1.87103e-10	-1.30482
218175187	chr2:218175187:T:A	2.15629e-07	-1.87103e-10	-0.00681156	0.000285509	-1.87103e-10	0.0749919	0.000286259	-1.87103e-10	0.0750543
218175321	chr2:218175321:A:G	5.89541e-07	-1.87103e-10	0.998976	0.000842601	-1.87103e-10	1.15721	0.000845272	-1.87103e-10	1.15781
218175359	chr2:218175359:A:T	6.29541e-07	-1.87103e-10	1.06462	0.000901587	-1.87103e-10	1.22487	0.000904451	-1.87103e-10	1.22548
218175368	chr2:218175368:A:G	1.56432e-08	-1.79322	-0.837113	1.95541e-05	-1.81756	-0.788537	1.96097e-05	-1.81756	-0.788263
218175377	chr2:218175377:C:G	4.12113e-07	-1.87103e-10	0.640928	0.000598043	-1.87103e-10	0.81438	0.000600845	-1.87103e-10	0.816492
218175428	chr2:218175428:G:C	4.26673e-07	-1.16026	1.83591	0.000660067	-1.41015	2.32321	0.000662735	-1.41146	2.32599
218175576	chr2:218175576:G:A	1.49127e-06	-1.87103e-10	1.92701	0.00353113	-1.87103e-10	2.59009	0.00355714	-1.87103e-10	2.59487
218175691	chr2:218175691:G:A	1.79017e-07	-1.87103e-10	-0.192887	0.000225095	-1.87103e-10	-0.162762	0.000225654	-1.87103e-10	-0.162841
218175719	chr2:218175719:C:T	5.98063e-08	-1.87103e-10	-1.28926	7.30044e-05	-1.87103e-10	-1.28876	7.31932e-05	-1.87103e-10	-1.28874
218175757	chr2:218175757:T:C	5.92578e-07	-1.87103e-10	1.00411	0.00076653	-1.87103e-10	1.06259	0.000769128	-1.87103e-10	1.06341
218175920	chr2:218175920:T:C	5.13338e-07	-1.87103e-10	0.860566	0.000661819	-1.87103e-10	0.91571	0.000664033	-1.87103e-10	0.916488
218176089	chr2:218176089:C:T	3.86186e-06	-1.87103e-10	2.87854	0.00997072	-1.87103e-10	3.62813	0.0100503	-1.87103e-10	3.63351
218176150	chr2:218176150:C:T	2.21272e-07	-0.0747961	0.0938185	0.000140346	-0.771557	0.136385	0.00014055	-0.773024	0.136743
218176201	chr2:218176201:A:G	8.76915e-08	-1.87103e-10	-0.906543	0.000109189	-1.87103e-10	-0.886203	0.000109453	-1.87103e-10	-0.886346
218176219	chr2:218176219:G:A	2.37959e-07	0.163287	-0.0715555	0.000145781	-0.565937	-0.0312403	0.00014597	-0.567537	-0.0309052
218176315	chr2:218176315:G:A	2.83939e-07	-1.87103e-10	0.268389	0.000410684	-1.87103e-10	0.438542	0.000412557	-1.87103e-10	0.44053
218176330	chr2:218176330:T:C	1.10577e-07	-1.87103e-10	-0.674656	0.000135059	-1.87103e-10	-0.673568	0.000135394	-1.87103e-10	-0.673655
218176494	chr2:218176494:A:G	1.18997e-08	-1.79687	-1.10699	1.46893e-05	-1.81769	-1.07447	1.47298e-05	-1.81769	-1.07429
218176787	chr2:218176787:T:C	2.00201e-06	-1.87103e-10	2.22154	0.00487075	-1.87103e-10	2.91172	0.0049076	-1.87103e-10	2.9167
218177183	chr2:218177183:G:A	2.22668e-08	-1.06773	-1.20954	1.90151e-05	-1.41784	-1.21621	1.90675e-05	-1.41765	-1.2162
218177425	chr2:218177425:C:T	6.04861e-07	-1.87103e-10	1.02463	0.00122413	-1.87103e-10	1.5307	0.00123163	-1.87103e-10	1.53425
218177466	chr2:218177466:G:T	7.90152e-08	-1.87103e-10	-1.01073	9.67215e-05	-1.87103e-10	-1.00745	9.69858e-05	-1.87103e-10	-1.00728
218177505	chr2:218177505:G:A	6.24776e-07	-1.87103e-10	1.05702	0.00126889	-1.87103e-10	1.56661	0.00127669	-1.87103e-10	1.57018
218177532	chr2:218177532:G:A	5.8536e-07	-1.87103e-10	0.991858	0.000756085	-1.87103e-10	1.04887	0.000758632	-1.87103e-10	1.04967
218177768	chr2:218177768:T:C	5.97776e-07	-1.87103e-10	1.01285	0.000881371	-1.87103e-10	1.2022	0.000885667	-1.87103e-10	1.2045
218177955	chr2:218177955:G:A	2.80015e-06	-1.87103e-10	2.55706	0.00702859	-1.87103e-10	3.27846	0.00708328	-1.87103e-10	3.28365
218178009	chr2:218178009:C:T	1.71769e-07	-1.87103e-10	-0.234217	0.000217794	-1.87103e-10	-0.195731	0.000218473	-1.87103e-10	-0.195182
218178129	chr2:218178129:C:T	4.71419e-07	-1.87103e-10	0.775378	0.000667746	-1.87103e-10	0.924625	0.000669842	-1.87103e-10	0.925197
218178379	chr2:218178379:G:A	1.9959e-08	-1.20094	-1.18575	2.00391e-05	-1.46158	-1.12002	2.00618e-05	-1.46294	-1.12008
218178482	chr2:218178482:C:T	5.95436e-08	-1.87103e-10	-1.29366	7.27089e-05	-1.87103e-10	-1.29282	7.28871e-05	-1.87103e-10	-1.29293
218178525	chr2:218178525:G:A	9.14931e-08	0.414189	-1.27829	4.95201e-05	-0.396485	-1.28042	4.95764e-05	-0.397875	-1.28045
218178603	chr2:218178603:C:T	1.13782e-07	-1.87103e-10	-0.646081	0.000141959	-1.87103e-10	-0.623743	0.000142315	-1.87103e-10	-0.623804
218178727	chr2:218178727:C:A	3.97159e-08	-1.45281	-0.245808	5.67585e-05	-1.5295	-0.0109749	5.69872e-05	-1.52861	-0.0104103
218178994	chr2:218178994:T:C	4.47005e-07	-1.87103e-10	0.722202	0.000596718	-1.87103e-10	0.812162	0.000599591	-1.87103e-10	0.814403
218179248	chr2:218179248:G:A	2.86564e-07	0.288117	-0.0105245	0.000171539	-0.465116	0.0306469	0.000171754	-0.46677	0.0309885
218179774	chr2:218179774:G:C	5.89519e-08	-1.87103e-10	-1.30365	7.18441e-05	-1.87103e-10	-1.30478	7.20282e-05	-1.87103e-10	-1.30479
218180244	chr2:218180244:G:A	5.40683e-07	-1.87103e-10	0.912465	0.000696957	-1.87103e-10	0.967441	0.00069929	-1.87103e-10	0.968221
218180385	chr2:218180385:G:A	3.99574e-08	-1.54414	-0.148413	5.8388e-05	-1.61382	0.101643	5.86215e-05	-1.61305	0.102312
218180478	chr2:218180478:C:T	5.75573e-07	-1.87103e-10	0.974998	0.000742638	-1.87103e-10	1.03093	0.000745129	-1.87103e-10	1.03171
218180708	chr2:218180708:G:C	1.19475e-07	-1.87103e-10	-0.597263	0.000141765	-1.87103e-10	-0.625114	0.000142127	-1.87103e-10	-0.62512
218181695	chr2:218181695:G:A	6.04353e-08	-1.87103e-10	-1.2788	7.38277e-05	-1.87103e-10	-1.27755	7.40044e-05	-1.87103e-10	-1.27772
218181714	chr2:218181714:T:C	1.31454e-05	5.34303	-1.23957	3.77823e-05	-0.746644	-1.2008	3.78856e-05	-0.746459	-1.20081
218181974	chr2:218181974:G:A	5.4071e-07	-1.87103e-10	0.912515	0.000769513	-1.87103e-10	1.06648	0.00077194	-1.87103e-10	1.06706
218182089	chr2:218182089:C:T	8.52992e-08	0.273438	-1.20764	3.56374e-05	-0.803607	-1.20228	3.57575e-05	-0.802954	-1.20213
218182833	chr2:218182833:A:T	5.02765e-07	-1.87103e-10	0.839754	0.000711777	-1.87103e-10	0.988482	0.000714004	-1.87103e-10	0.989045
218182956	chr2:218182956:C:T	6.06273e-08	-1.87103e-10	-1.27562	7.56951e-05	-1.87103e-10	-1.25257	7.58951e-05	-1.87103e-10	-1.25249
218183059	chr2:218183059:G:A	9.96648e-05	5.81144	0.317755	0.000260042	-0.519632	0.501191	0.000261466	-0.519164	0.503625
218183098	chr2:218183098:G:A	8.00597e-07	-1.87103e-10	1.30499	0.00103531	-1.87103e-10	1.36318	0.00103886	-1.87103e-10	1.36404
218184848	chr2:218184848:G:A	2.9758e-06	-1.87103e-10	2.6179	0.00388465	-1.87103e-10	2.68551	0.00389894	-1.87103e-10	2.68662
218184965	chr2:218184965:G:A	5.97868e-08	-1.87103e-10	-1.28958	7.27748e-05	-1.87103e-10	-1.29191	7.29617e-05	-1.87103e-10	-1.29191
218185418	chr2:218185418:G:A	1.4923e-08	-1.53167	-1.1458	1.73451e-05	-1.6544	-1.07157	1.73745e-05	-1.65536	-1.07148
218185695	chr2:218185695:C:T	4.37295e-07	-1.87103e-10	0.700238	0.000790063	-1.87103e-10	1.09283	0.000794596	-1.87103e-10	1.09599
218185906	chr2:218185906:A:G	8.30095e-08	-1.87103e-10	-0.961414	9.8671e-05	-1.87103e-10	-0.987492	9.88979e-05	-1.87103e-10	-0.987756
218186068	chr2:218186068:C:T	1.75248e-07	-0.255131	0.040964	0.000152669	-0.818924	0.267912	0.00015287	-0.821461	0.269208
218186472	chr2:218186472:G:T	6.19627e-08	-1.87103e-10	-1.25384	7.69786e-05	-1.87103e-10	-1.23575	7.71787e-05	-1.87103e-10	-1.23572
218186591	chr2:218186591:G:A	1.51288e-05	5.36581	-1.12182	3.45219e-05	-0.958322	-1.07936	3.46869e-05	-0.956544	-1.07894
218186652	chr2:218186652:C:T	3.60278e-07	-1.87103e-10	0.506508	0.000507016	-1.87103e-10	0.64926	0.000509576	-1.87103e-10	0.651735
218187233	chr2:218187233:C:T	2.82384e-07	0.262898	-3.15521e-10	7.1569e-05	-1.30862	-3.15521e-10	7.1811e-05	-1.30781	-3.15521e-10
218187535	chr2:218187535:G:A	6.88557e-08	-1.87103e-10	-1.14836	8.46225e-05	-1.87103e-10	-1.14108	8.48351e-05	-1.87103e-10	-1.14113
218187603	chr2:218187603:T:A	5.47095e-07	0.0162617	0.907992	0.000561643	-0.177727	0.92931	0.000561512	-0.180247	0.929037
218187776	chr2:218187776:T:C	1.14287e-07	-1.87103e-10	-0.641659	0.000144559	-1.87103e-10	-0.605594	0.000144943	-1.87103e-10	-0.605503
218187823	chr2:218187823:G:A	0.00470967	10.7233	-0.738522	0.000315911	0.94069	-0.764512	0.000317015	0.941763	-0.764659
218188138	chr2:218188138:A:G	1.00931e-07	-1.87103e-10	-0.76593	0.000121883	-1.87103e-10	-0.776221	0.000122207	-1.87103e-10	-0.776129
218188418	chr2:218188418:G:T	0.000378922	8.58985	-1.12513	7.60015e-05	-0.0468802	-1.20165	7.61688e-05	-0.0471697	-1.20172
218188521	chr2:218188521:A:G	6.93353e-08	-1.87103e-10	-1.14141	8.53613e-05	-1.87103e-10	-1.13239	8.55761e-05	-1.87103e-10	-1.13244
218188616	chr2:218188616:G:A	3.09882e-07	-1.87103e-10	0.355824	0.000433362	-1.87103e-10	0.49229	0.000435504	-1.87103e-10	0.494659
218189303	chr2:218189303:C:A	4.63417e-06	3.47554	-0.414693	0.00342404	2.88901	-0.329715	0.00345138	2.89421	-0.329521
218189594	chr2:218189594:T:A	2.9644e-07	-1.87103e-10	0.311474	0.000413851	-1.87103e-10	0.446225	0.000415884	-1.87103e-10	0.448564
218189714	chr2:218189714:AG:A	0.00115444	9.68321	-1.10446	0.000111036	0.317137	-1.18656	0.000111273	0.316793	-1.18665
218189797	chr2:218189797:C:T	1.15966e-06	-0.233427	1.90894	0.00137624	-0.448293	2.09612	0.00138031	-0.450807	2.09902
218189827	chr2:218189827:C:T	2.95394e-07	-1.87103e-10	0.307942	0.000412333	-1.87103e-10	0.442548	0.000414357	-1.87103e-10	0.444885
218190803	chr2:218190803:T:C	6.60789e-08	-1.87103e-10	-1.18952	8.16062e-05	-1.87103e-10	-1.17738	8.18142e-05	-1.87103e-10	-1.17739
218190845	chr2:218190845:A:G	2.34127e-07	-1.87103e-10	0.0754951	0.000320756	-1.87103e-10	0.1914	0.000321677	-1.87103e-10	0.191705
218190956	chr2:218190956:T:C	6.01444e-08	-1.87103e-10	-1.28362	7.43945e-05	-1.87103e-10	-1.2699	7.45913e-05	-1.87103e-10	-1.26982
218191110	chr2:218191110:C:A	1.26095e-06	-1.87103e-10	1.75925	0.00164579	-1.87103e-10	1.82669	0.00165149	-1.87103e-10	1.82759
218191582	chr2:218191582:C:A	6.94262e-08	-1.87103e-10	-1.1401	8.54936e-05	-1.87103e-10	-1.13084	8.5709e-05	-1.87103e-10	-1.13089
218191762	chr2:218191762:A:G	6.00386e-08	-1.87103e-10	-1.28538	7.49105e-05	-1.87103e-10	-1.26299	7.51055e-05	-1.87103e-10	-1.26295
218192032	chr2:218192032:G:A	4.32193e-05	6.44046	-1.14679	3.8449e-05	-0.76694	-1.16301	3.86182e-05	-0.765049	-1.16307
218192143	chr2:218192143:A:G	0.000132854	7.47304	-1.0564	5.47985e-05	-0.453893	-1.12173	5.50319e-05	-0.452093	-1.12184
218192363	chr2:218192363:A:G	5.99249e-08	-1.87103e-10	-1.28728	7.47015e-05	-1.87103e-10	-1.26578	7.48958e-05	-1.87103e-10	-1.26575
218192615	chr2:218192615:A:G	8.72743e-05	7.10511	-1.10867	5.0171e-05	-0.536817	-1.12703	5.03991e-05	-0.534773	-1.1271
218193087	chr2:218193087:A:C	9.35884e-05	7.36451	-1.29822	4.40386e-05	-0.489444	-1.30477	4.42223e-05	-0.487848	-1.30477
218193261	chr2:218193261:T:C	9.1447e-05	7.14696	-1.10381	5.11725e-05	-0.521701	-1.12238	5.14059e-05	-0.519642	-1.12245
218193520	chr2:218193520:G:C	7.91658e-08	-1.87103e-10	-1.00882	9.53157e-05	-1.87103e-10	-1.02209	9.55634e-05	-1.87103e-10	-1.02205
218193659	chr2:218193659:C:T	7.50074e-08	-1.87103e-10	-1.06278	9.16195e-05	-1.87103e-10	-1.06164	9.18687e-05	-1.87103e-10	-1.06148
218194020	chr2:218194020:C:T	0.000141383	7.72431	-1.24546	5.18433e-05	-0.356166	-1.27489	5.20708e-05	-0.354299	-1.27494
218194335	chr2:218194335:G:A	8.65622e-05	7.08254	-1.09429	5.03833e-05	-0.546336	-1.11329	5.06118e-05	-0.544298	-1.11336
218194446	chr2:218194446:T:A	6.28065e-07	-1.87103e-10	1.06227	0.000953753	-1.87103e-10	1.28112	0.000958759	-1.87103e-10	1.2838
218194696	chr2:218194696:A:G	9.18176e-08	-1.87103e-10	-0.860565	0.000116346	-1.87103e-10	-0.822715	0.000116652	-1.87103e-10	-0.822651
218194762	chr2:218194762:G:A	5.97997e-08	-1.87103e-10	-1.28937	7.38324e-05	-1.87103e-10	-1.27748	7.40271e-05	-1.87103e-10	-1.27741
218196274	chr2:218196274:C:A	6.06148e-08	-1.87103e-10	-1.27583	7.49647e-05	-1.87103e-10	-1.26227	7.5159e-05	-1.87103e-10	-1.26224
218196415	chr2:218196415:C:T	9.40713e-08	-1.87103e-10	-0.836315	0.000113664	-1.87103e-10	-0.846035	0.000113965	-1.87103e-10	-0.84595
218196554	chr2:218196554:A:G	8.1881e-08	-1.87103e-10	-0.975102	0.000102031	-1.87103e-10	-0.954008	0.000102295	-1.87103e-10	-0.953981
218196579	chr2:218196579:C:T	8.25034e-08	-1.87103e-10	-0.967529	0.000102819	-1.87103e-10	-0.946313	0.000103085	-1.87103e-10	-0.946286
218197195	chr2:218197195:C:T	8.98305e-08	-1.87103e-10	-0.882444	0.000108258	-1.87103e-10	-0.894761	0.000108523	-1.87103e-10	-0.894881
218197278	chr2:218197278:T:C	2.20326e-07	0.507621	-0.49288	0.000202281	0.1513	-0.420925	0.000202295	0.148567	-0.420684
218197390	chr2:218197390:G:A	6.04046e-08	-1.87103e-10	-1.2793	7.4803e-05	-1.87103e-10	-1.26442	7.50014e-05	-1.87103e-10	-1.26434
218198091	chr2:218198091:TCTTTCTTTCTTTC:T	3.71319e-08	-1.76589	-3.15521e-10	4.31906e-05	-1.81366	-3.15521e-10	4.33017e-05	-1.81365	-3.15521e-10
218198627	chr2:218198627:A:G	7.51971e-08	-1.87103e-10	-1.06026	9.34323e-05	-1.87103e-10	-1.04204	9.3658e-05	-1.87103e-10	-1.04219
218200166	chr2:218200166:G:A	6.04012e-08	-1.87103e-10	-1.27936	7.42198e-05	-1.87103e-10	-1.27225	7.44112e-05	-1.87103e-10	-1.27224
218200925	chr2:218200925:T:C	3.40618e-06	2.75298	-3.15521e-10	0.00166774	1.83994	-3.15521e-10	0.00167696	1.84289	-3.15521e-10
218201240	chr2:218201240:C:G	5.89076e-08	-1.87103e-10	-1.3044	7.18367e-05	-1.87103e-10	-1.30489	7.2021e-05	-1.87103e-10	-1.30489
218201761	chr2:218201761:G:A	7.07546e-08	-1.87103e-10	-1.12115	8.77119e-05	-1.87103e-10	-1.10522	8.79357e-05	-1.87103e-10	-1.10524
218201763	chr2:218201763:T:C	7.04013e-08	-1.87103e-10	-1.12616	8.73026e-05	-1.87103e-10	-1.1099	8.75237e-05	-1.87103e-10	-1.10993
218201795	chr2:218201795:T:C	0.00431059	10.9938	-1.09761	0.000168597	0.721843	-1.17361	0.00016897	0.721576	-1.1737
218202130	chr2:218202130:G:T	1.75728e-07	-1.87103e-10	-0.211433	0.000235037	-1.87103e-10	-0.119539	0.000235735	-1.87103e-10	-0.119135
218202243	chr2:218202243:C:T	5.89786e-08	-1.87103e-10	-1.30319	7.19332e-05	-1.87103e-10	-1.30354	7.21188e-05	-1.87103e-10	-1.30353
218202319	chr2:218202319:G:A	6.14613e-08	-1.87103e-10	-1.26196	7.68726e-05	-1.87103e-10	-1.23713	7.70788e-05	-1.87103e-10	-1.23702
218202488	chr2:218202488:G:A	7.84171e-08	-1.87103e-10	-1.01833	9.68311e-05	-1.87103e-10	-1.00631	9.70731e-05	-1.87103e-10	-1.00638
218202581	chr2:218202581:C:T	5.90042e-08	-1.87103e-10	-1.30276	7.23764e-05	-1.87103e-10	-1.2974	7.25648e-05	-1.87103e-10	-1.29736
218202612	chr2:218202612:T:A	4.6496e-08	-0.273949	-1.26705	5.91371e-05	-0.2551	-1.24432	5.94759e-05	-0.251946	-1.24433
218202613	chr2:218202613:A:T	5.89484e-08	-1.87103e-10	-1.30371	7.22362e-05	-1.87103e-10	-1.29934	7.24238e-05	-1.87103e-10	-1.29931
218203352	chr2:218203352:AT:A	4.45646e-05	6.54398	-1.21966	3.54052e-05	-0.779819	-1.2326	3.55583e-05	-0.777989	-1.23268
218203380	chr2:218203380:C:T	0.00400591	10.9429	-1.11998	0.000160321	0.689148	-1.19125	0.000160681	0.688905	-1.19133
218203392	chr2:218203392:G:A	2.56007e-08	-0.907492	-1.23026	2.47438e-05	-1.11115	-1.25956	2.47468e-05	-1.11359	-1.25956
218203443	chr2:218203443:C:T	7.69783e-08	-1.87103e-10	-1.03685	9.50181e-05	-1.87103e-10	-1.02521	9.52558e-05	-1.87103e-10	-1.02528
218203679	chr2:218203679:A:G	2.94241e-07	1.13861	-0.834582	0.00033867	1.06236	-0.816619	0.000341029	1.06595	-0.815829
218204414	chr2:218204414:G:A	4.64811e-05	6.56208	-1.19565	3.63706e-05	-0.775127	-1.21039	3.6528e-05	-0.773284	-1.21048
218204562	chr2:218204562:G:A	4.17652e-08	-1.64831	-3.15521e-10	4.33459e-05	-1.81007	-3.15521e-10	4.34528e-05	-1.81017	-3.15521e-10
218204872	chr2:218204872:C:A	1.97432e-07	0.730666	-0.825641	0.00023235	0.676504	-0.80754	0.000233917	0.679868	-0.806744
218205767	chr2:218205767:A:G	7.15965e-08	-1.87103e-10	-1.10932	8.83241e-05	-1.87103e-10	-1.09827	8.85461e-05	-1.87103e-10	-1.09832
218205828	chr2:218205828:C:T	4.14299e-05	6.4516	-1.20022	3.48305e-05	-0.814144	-1.21464	3.498e-05	-0.812339	-1.21473
218206786	chr2:218206786:C:T	6.47204e-08	-1.87103e-10	-1.21029	7.9076e-05	-1.87103e-10	-1.20887	7.92864e-05	-1.87103e-10	-1.20878
218206941	chr2:218206941:T:A	4.04835e-07	-1.87103e-10	0.62311	0.00071716	-1.87103e-10	0.996017	0.000721074	-1.87103e-10	0.998897
218207066	chr2:218207066:G:A	6.26091e-08	-1.87103e-10	-1.24346	7.43682e-05	-1.87103e-10	-1.27025	7.45581e-05	-1.87103e-10	-1.27027
218207591	chr2:218207591:T:C	7.21521e-07	0.696806	0.504188	0.000659081	0.320322	0.591241	0.00065917	0.317748	0.591389
218207784	chr2:218207784:G:T	7.89285e-07	0.70564	0.585119	0.00072176	0.328307	0.674103	0.000721856	0.325728	0.674254
218207820	chr2:218207820:C:A	2.85334e-07	-1.87103e-10	0.273293	0.000426712	-1.87103e-10	0.476826	0.000428153	-1.87103e-10	0.477636
218208168	chr2:218208168:T:A	7.24171e-08	-1.80775	0.709826	9.88846e-05	-1.80747	0.822137	9.91727e-05	-1.80748	0.822502
218208295	chr2:218208295:C:T	0.00103188	9.5924	-1.12587	0.000117573	0.382763	-1.19498	0.000117809	0.382264	-1.19504
218208450	chr2:218208450:C:T	9.18629e-08	-1.87103e-10	-0.860072	0.000111052	-1.87103e-10	-0.869285	0.000111346	-1.87103e-10	-0.869205
218209022	chr2:218209022:A:G	0.00415913	10.9404	-1.07993	0.000166358	0.694337	-1.15947	0.000166729	0.694082	-1.15956
218209081	chr2:218209081:A:G	0.000922224	9.44312	-1.08894	8.52745e-05	0.0416244	-1.17503	8.54692e-05	0.041269	-1.17496
218209675	chr2:218209675:G:T	1.42801e-06	0.858886	1.02478	0.00129223	0.464847	1.11999	0.00129231	0.462162	1.12018
218209793	chr2:218209793:T:C	5.88779e-08	-1.87103e-10	-1.3049	7.20747e-05	-1.87103e-10	-1.30158	7.22611e-05	-1.87103e-10	-1.30156
218211101	chr2:218211101:T:C	5.39563e-07	-1.87103e-10	0.910391	0.000981141	-1.87103e-10	1.30943	0.000986693	-1.87103e-10	1.31252
218211120	chr2:218211120:A:G	4.38132e-06	3.00474	-3.15521e-10	0.00147055	1.71411	-3.15521e-10	0.00148026	1.71813	-3.15521e-10
218211490	chr2:218211490:G:C	0.0072504	11.1088	-0.692643	0.000250547	0.770732	-0.826369	0.000251088	0.770494	-0.826535
218211680	chr2:218211680:T:C	1.39821e-07	0.736027	-1.17603	0.000123596	0.350845	-1.11311	0.000123556	0.347462	-1.11261
218212019	chr2:218212019:C:G	4.18501e-05	6.29474	-1.03326	4.20573e-05	-0.862464	-0.977786	4.22627e-05	-0.860676	-0.977264
218212254	chr2:218212254:G:A	5.91535e-08	-1.87103e-10	-1.30023	7.23009e-05	-1.87103e-10	-1.29845	7.24855e-05	-1.87103e-10	-1.29846
218212473	chr2:218212473:T:C	5.88851e-08	-1.87103e-10	-1.30478	7.18393e-05	-1.87103e-10	-1.30485	7.20236e-05	-1.87103e-10	-1.30485
218212570	chr2:218212570:C:T	6.12555e-07	2.10272	-1.06545	0.000263936	1.06437	-1.06795	0.000263702	1.06103	-1.06806
218213392	chr2:218213392:C:T	1.34743e-07	0.623694	-1.10069	0.000121763	0.245949	-1.02315	0.000121745	0.242633	-1.02255
218213393	chr2:218213393:G:A	9.1144e-08	-1.87103e-10	-0.867928	0.000118824	-1.87103e-10	-0.801636	0.000119145	-1.87103e-10	-0.801507
218213895	chr2:218213895:T:C	0.00014941	7.83787	-1.30379	5.34816e-05	-0.298543	-1.3014	5.37372e-05	-0.296351	-1.30139
218214555	chr2:218214555:A:G	7.84335e-08	-1.87103e-10	-1.01812	9.68764e-05	-1.87103e-10	-1.00585	9.71187e-05	-1.87103e-10	-1.00591
218214790	chr2:218214790:G:A	0.00483711	11.0969	-1.08543	0.000177748	0.764813	-1.16373	0.000178144	0.764559	-1.16381
218215143	chr2:218215143:AAAGAAAGAAAGG:A	6.79935e-08	-1.87103e-10	-1.16096	8.58819e-05	-1.87103e-10	-1.12631	8.6111e-05	-1.87103e-10	-1.12621
218215427	chr2:218215427:G:C	6.33571e-08	-1.87103e-10	-1.23158	7.80556e-05	-1.87103e-10	-1.22186	7.82543e-05	-1.87103e-10	-1.22188
218215945	chr2:218215945:A:G	8.51345e-08	-1.87103e-10	-0.936137	0.000111985	-1.87103e-10	-0.860916	0.000112289	-1.87103e-10	-0.860772
218215995	chr2:218215995:G:A	0.00485417	11.0991	-1.08408	0.000177792	0.764109	-1.16278	0.000178189	0.763858	-1.16286
218216028	chr2:218216028:A:G	1.59377e-07	-1.87103e-10	-0.309094	0.00018786	-1.87103e-10	-0.343586	0.000188291	-1.87103e-10	-0.343856
218216188	chr2:218216188:G:A	1.56851e-06	1.08462	0.892888	0.00141244	0.687813	0.985979	0.00141231	0.684983	0.986156
218216255	chr2:218216255:G:A	0.00459356	11.0424	-1.08256	0.000173524	0.738582	-1.16155	0.00017391	0.73833	-1.16163
218216574	chr2:218216574:T:C	8.14102e-08	0.323543	-1.30441	3.07144e-05	-0.849782	-1.30477	3.08107e-05	-0.84921	-1.30477
218216699	chr2:218216699:C:T	1.36728e-07	-1.80101	1.33864	0.000206391	-1.7076	1.45809	0.000207	-1.70767	1.45855
218217152	chr2:218217152:G:A	6.47204e-08	-1.87103e-10	-1.21029	7.9076e-05	-1.87103e-10	-1.20887	7.92864e-05	-1.87103e-10	-1.20878
218217396	chr2:218217396:G:T	4.0189e-05	6.51262	-1.29164	3.29582e-05	-0.790732	-1.29331	3.31046e-05	-0.788838	-1.29333
218217607	chr2:218217607:A:G	4.40993e-05	6.31993	-1.0061	4.29494e-05	-0.852461	-0.966799	4.3161e-05	-0.850601	-0.966307
218218245	chr2:218218245:T:G	6.09976e-07	-1.87103e-10	1.03305	0.000788039	-1.87103e-10	1.09027	0.000790693	-1.87103e-10	1.09107
218218423	chr2:218218423:C:T	8.13976e-08	-1.87103e-10	-0.981023	0.000104678	-1.87103e-10	-0.928391	0.000104972	-1.87103e-10	-0.928154
218218595	chr2:218218595:G:T	2.39988e-06	3.54052	-1.13771	1.64592e-05	-1.56816	-1.21024	1.65089e-05	-1.56779	-1.21016
218218630	chr2:218218630:G:T	1.10497e-08	-1.81671	-1.16125	1.49874e-05	-1.77688	-1.09519	1.503e-05	-1.7771	-1.0947
218219440	chr2:218219440:C:G	4.67938e-08	-1.53462	-3.15521e-10	4.62642e-05	-1.74491	-3.15521e-10	4.63886e-05	-1.74479	-3.15521e-10
218220062	chr2:218220062:C:T	6.10271e-08	-1.87103e-10	-1.26905	7.55785e-05	-1.87103e-10	-1.25411	7.57745e-05	-1.87103e-10	-1.25408
218220598	chr2:218220598:A:G	4.14323e-07	1.19202	-0.545744	0.000498398	1.17908	-0.546962	0.000502156	1.18313	-0.546064
218221207	chr2:218221207:T:C	1.44572e-06	3.17767	-1.28167	0.00131527	2.89301	-1.2905	0.00132474	2.89764	-1.29051
218222253	chr2:218222253:C:T	7.24688e-08	-1.87103e-10	-1.09721	8.99226e-05	-1.87103e-10	-1.08033	9.015e-05	-1.87103e-10	-1.08037
218222349	chr2:218222349:A:T	8.27989e-06	4.76867	-1.12745	2.29946e-05	-1.24819	-1.19583	2.30671e-05	-1.24756	-1.19588
218222677	chr2:218222677:C:T	1.37181e-06	3.12879	-1.28527	0.00124694	2.84247	-1.2933	0.00125589	2.84706	-1.29331
218222862	chr2:218222862:C:T	9.21909e-08	-1.87103e-10	-0.856508	0.000111386	-1.87103e-10	-0.866283	0.00011168	-1.87103e-10	-0.866209
218223273	chr2:218223273:T:C	1.262e-06	-1.87103e-10	1.76009	0.00191853	-1.87103e-10	1.98003	0.00192993	-1.87103e-10	1.98339
218223298	chr2:218223298:G:A	9.46639e-08	-1.87103e-10	-0.830035	0.00011732	-1.87103e-10	-0.814377	0.000117624	-1.87103e-10	-0.81435
218223445	chr2:218223445:A:G	5.99434e-08	-1.87103e-10	-1.28697	7.4047e-05	-1.87103e-10	-1.27458	7.42425e-05	-1.87103e-10	-1.27451
218223449	chr2:218223449:G:GA	3.44177e-05	6.36411	-1.29815	3.12117e-05	-0.842224	-1.29627	3.13497e-05	-0.840389	-1.29625
218223779	chr2:218223779:G:A	5.88779e-08	-1.87103e-10	-1.3049	7.18366e-05	-1.87103e-10	-1.30489	7.20207e-05	-1.87103e-10	-1.30489
218224347	chr2:218224347:A:G	5.09233e-08	-1.45005	-3.15521e-10	4.47866e-05	-1.77737	-3.15521e-10	4.48986e-05	-1.77744	-3.15521e-10
218224893	chr2:218224893:C:G	8.81321e-08	-1.87103e-10	-0.901531	0.000114628	-1.87103e-10	-0.837591	0.000114936	-1.87103e-10	-0.837464
218225516	chr2:218225516:A:G	3.86522e-08	-1.72577	-3.15521e-10	5.4647e-05	-1.57839	-3.15521e-10	5.47829e-05	-1.57847	-3.15521e-10
218225564	chr2:218225564:G:A	1.82351e-08	-1.31528	-1.16174	1.42847e-05	-1.76143	-1.15866	1.43337e-05	-1.76077	-1.15846
218225642	chr2:218225642:T:C	4.51599e-07	1.27448	-0.54205	0.000536556	1.24906	-0.543174	0.000540614	1.25314	-0.542276
218225695	chr2:218225695:GCTGGCCTTCCTTTTTTAT:G	1.95432e-06	2.19743	-3.15521e-10	0.000838677	1.15254	-3.15521e-10	0.000837979	1.14915	-3.15521e-10
218225699	chr2:218225699:G:A	5.89331e-08	-1.87103e-10	-1.30397	7.18357e-05	-1.87103e-10	-1.3049	7.202e-05	-1.87103e-10	-1.3049
218225728	chr2:218225728:T:C	6.12156e-08	-1.87103e-10	-1.26597	7.5854e-05	-1.87103e-10	-1.25047	7.60508e-05	-1.87103e-10	-1.25044
218226249	chr2:218226249:A:G	8.34834e-08	-1.87103e-10	-0.955721	0.00010324	-1.87103e-10	-0.942227	0.000103498	-1.87103e-10	-0.942296
218226404	chr2:218226404:C:T	6.11199e-08	-1.87103e-10	-1.26753	7.36175e-05	-1.87103e-10	-1.2804	7.38014e-05	-1.87103e-10	-1.28047
218226480	chr2:218226480:T:C	2.3494e-07	-1.87103e-10	0.0789636	0.00031997	-1.87103e-10	0.188944	0.000321479	-1.87103e-10	0.191088
218226523	chr2:218226523:G:A	5.81598e-06	4.45467	-1.16668	2.04544e-05	-1.33501	-1.22608	2.05181e-05	-1.33442	-1.22612
218226776	chr2:218226776:T:C	1.07353e-07	-1.87103e-10	-0.704242	0.000135495	-1.87103e-10	-0.670351	0.000135852	-1.87103e-10	-0.670276
218226837	chr2:218226837:T:G	1.27715e-07	-1.80252	1.27195	0.00019209	-1.71156	1.39024	0.000192655	-1.71163	1.39069
218227064	chr2:218227064:G:A	3.20142e-07	-1.87103e-10	0.388397	0.000449918	-1.87103e-10	0.529784	0.000452187	-1.87103e-10	0.532251
218227162	chr2:218227162:T:C	1.09933e-06	-1.87103e-10	1.62209	0.00172739	-1.87103e-10	1.87508	0.00173707	-1.87103e-10	1.87811
218227282	chr2:218227282:AAG:A	9.31564e-08	-1.87103e-10	-0.846089	0.000115447	-1.87103e-10	-0.830467	0.000115747	-1.87103e-10	-0.830441
218228018	chr2:218228018:A:T	1.1095e-07	-0.671289	-3.15521e-10	6.80607e-05	-1.35888	-3.15521e-10	6.83362e-05	-1.3574	-3.15521e-10
218228276	chr2:218228276:G:A	6.06135e-06	4.44372	-1.1144	2.11904e-05	-1.34018	-1.18556	2.1256e-05	-1.33959	-1.18561
218229854	chr2:218229854:A:G	1.1491e-07	-0.636216	-3.15521e-10	7.72796e-05	-1.23185	-3.15521e-10	7.756e-05	-1.23079	-3.15521e-10
218229927	chr2:218229927:C:T	6.05813e-08	-1.87103e-10	-1.27638	7.53074e-05	-1.87103e-10	-1.2577	7.55019e-05	-1.87103e-10	-1.25769
218230017	chr2:218230017:C:T	6.13637e-08	-1.87103e-10	-1.26355	7.60764e-05	-1.87103e-10	-1.24754	7.62738e-05	-1.87103e-10	-1.24751
218230409	chr2:218230409:A:G	6.20116e-08	-1.87103e-10	-1.25305	7.78054e-05	-1.87103e-10	-1.22507	7.80156e-05	-1.87103e-10	-1.22493
218230569	chr2:218230569:G:A	5.93305e-08	-1.87103e-10	-1.29725	7.30215e-05	-1.87103e-10	-1.28853	7.32128e-05	-1.87103e-10	-1.28847
218230831	chr2:218230831:G:A	6.13388e-06	4.45914	-1.11792	2.12079e-05	-1.33656	-1.18835	2.12737e-05	-1.33597	-1.1884
218231498	chr2:218231498:C:T	7.83661e-08	-1.87103e-10	-1.01898	9.67915e-05	-1.87103e-10	-1.00672	9.70336e-05	-1.87103e-10	-1.00679
218231503	chr2:218231503:A:G	6.14431e-08	-1.87103e-10	-1.26226	7.41072e-05	-1.87103e-10	-1.27377	7.42916e-05	-1.87103e-10	-1.27385
218231610	chr2:218231610:G:C	4.71283e-07	1.34567	-0.570575	0.000555856	1.31293	-0.571704	0.000560099	1.31709	-0.570819
218231900	chr2:218231900:TCAAGC:T	1.48326e-07	-1.80232	1.42136	0.000223803	-1.71118	1.54266	0.000224465	-1.71125	1.54312
218231908	chr2:218231908:AGCCTGGGCAACGTAGTGAG:A	1.35545e-07	-1.80489	1.33382	0.000203236	-1.71808	1.45317	0.000203837	-1.71815	1.45362
218231927	chr2:218231927:G:A	4.44594e-05	5.32196	-3.15521e-10	0.000354217	0.290627	-3.15521e-10	0.000355532	0.29177	-3.15521e-10
218232718	chr2:218232718:T:C	5.55514e-07	1.50487	-0.565343	0.000646947	1.45969	-0.566708	0.000651939	1.46393	-0.565821
218233015	chr2:218233015:G:A	5.77391e-06	4.41177	-1.13103	2.07254e-05	-1.34927	-1.19866	2.07895e-05	-1.34869	-1.19871
218233050	chr2:218233050:A:G	4.21592e-05	6.56475	-1.29591	3.3467e-05	-0.774957	-1.29376	3.36171e-05	-0.773061	-1.29375
218233092	chr2:218233092:T:C	5.96852e-08	-1.87103e-10	-1.29128	7.29446e-05	-1.87103e-10	-1.28958	7.31359e-05	-1.87103e-10	-1.28952
218233137	chr2:218233137:C:CTGTA	2.24728e-07	-1.87103e-10	0.0345232	0.000305522	-1.87103e-10	0.142738	0.000306953	-1.87103e-10	0.144849
218233268	chr2:218233268:G:A	8.50296e-08	-1.87103e-10	-0.937369	9.75745e-05	-1.87103e-10	-0.998666	9.78126e-05	-1.87103e-10	-0.998791
218233395	chr2:218233395:A:G	1.32286e-08	-1.71777	-1.08022	1.48731e-05	-1.81602	-1.06371	1.49128e-05	-1.81599	-1.06364
218233444	chr2:218233444:T:G	2.88278e-07	-1.87103e-10	0.283557	0.000489714	-1.87103e-10	0.614538	0.000492022	-1.87103e-10	0.616679
218233537	chr2:218233537:C:T	6.04122e-08	-1.87103e-10	-1.27918	7.47865e-05	-1.87103e-10	-1.26464	7.49848e-05	-1.87103e-10	-1.26456
218233891	chr2:218233891:A:C	7.21122e-08	-1.87103e-10	-1.10215	8.9462e-05	-1.87103e-10	-1.08547	8.96883e-05	-1.87103e-10	-1.0855
218233949	chr2:218233949:A:G	1.19603e-06	2.99224	-1.28584	0.00109246	2.71063	-1.29373	0.00110022	2.71516	-1.29373
218234030	chr2:218234030:A:G	4.69197e-05	6.04204	-0.666215	5.59515e-05	-0.942134	-0.612663	5.62524e-05	-0.940314	-0.611682
218234051	chr2:218234051:C:A	6.01746e-08	-1.87103e-10	-1.28312	7.44186e-05	-1.87103e-10	-1.26958	7.46155e-05	-1.87103e-10	-1.2695
218234124	chr2:218234124:G:A	1.09262e-06	-1.87103e-10	1.61597	0.00171546	-1.87103e-10	1.86816	0.00172507	-1.87103e-10	1.87118
218235228	chr2:218235228:A:G	7.7395e-08	-1.87103e-10	-1.03145	9.55666e-05	-1.87103e-10	-1.01946	9.58057e-05	-1.87103e-10	-1.01952
218235479	chr2:218235479:C:T	5.79059e-06	4.38562	-1.102	2.10484e-05	-1.35682	-1.17564	2.11134e-05	-1.35625	-1.17569
218235937	chr2:218235937:GA:G	5.31642e-06	4.32709	-1.12891	2.02867e-05	-1.37231	-1.19701	2.03493e-05	-1.37174	-1.19706
218236683	chr2:218236683:C:T	8.38374e-08	-1.87103e-10	-0.951489	0.000108615	-1.87103e-10	-0.891477	0.000108906	-1.87103e-10	-0.891356
218237136	chr2:218237136:A:T	3.75422e-07	1.16123	-0.61355	0.000450899	1.14666	-0.614693	0.000454269	1.15068	-0.613837
218237609	chr2:218237609:C:T	3.43461e-05	6.36634	-1.30247	3.10378e-05	-0.840911	-1.30316	3.11746e-05	-0.839067	-1.30317
218237679	chr2:218237679:G:A	5.47668e-08	-1.37728	-3.15521e-10	5.35857e-05	-1.598	-3.15521e-10	5.3717e-05	-1.59811	-3.15521e-10
218239345	chr2:218239345:C:A	1.21493e-07	-1.87103e-10	-0.580512	0.000157819	-1.87103e-10	-0.517831	0.000158273	-1.87103e-10	-0.517523
218239727	chr2:218239727:G:A	7.80569e-08	-1.87103e-10	-1.02293	0.000101715	-1.87103e-10	-0.95711	0.000101988	-1.87103e-10	-0.956985
218239895	chr2:218239895:C:T	1.09306e-06	-1.87103e-10	1.61636	0.00171769	-1.87103e-10	1.86945	0.00172734	-1.87103e-10	1.87249
218240002	chr2:218240002:T:A	4.95357e-06	4.26351	-1.13602	1.98361e-05	-1.38921	-1.20257	1.98971e-05	-1.38865	-1.20262
218240104	chr2:218240104:G:A	4.74124e-06	4.20659	-1.1229	1.97568e-05	-1.40345	-1.19233	1.98173e-05	-1.40291	-1.19238
218240244	chr2:218240244:C:T	2.50007e-07	-1.87103e-10	0.141119	0.000346671	-1.87103e-10	0.269094	0.00034835	-1.87103e-10	0.271363
218240267	chr2:218240267:T:C	5.07819e-06	4.27007	-1.11773	2.016e-05	-1.38732	-1.18826	2.02219e-05	-1.38677	-1.18831
218240674	chr2:218240674:G:A	1.15163e-06	-1.87103e-10	1.66856	0.00181182	-1.87103e-10	1.92281	0.00182201	-1.87103e-10	1.92585
218240772	chr2:218240772:A:C	1.04891e-06	-1.87103e-10	1.57514	0.00164447	-1.87103e-10	1.82589	0.00165365	-1.87103e-10	1.8289
218240899	chr2:218240899:AAAAG:A	5.9022e-08	-1.87103e-10	-1.30246	7.18416e-05	-1.87103e-10	-1.30482	7.20261e-05	-1.87103e-10	-1.30482
218241107	chr2:218241107:C:T	2.63378e-07	-1.87103e-10	0.193222	0.000366023	-1.87103e-10	0.323413	0.00036781	-1.87103e-10	0.325721
218241413	chr2:218241413:G:A	8.91827e-08	-1.87103e-10	-0.889682	0.000107853	-1.87103e-10	-0.898517	0.000108137	-1.87103e-10	-0.898441
218241449	chr2:218241449:G:A	3.9036e-07	0.586701	-3.15521e-10	0.000228581	-0.147393	-3.15521e-10	0.000229206	-0.147224	-3.15521e-10
218242442	chr2:218242442:C:T	8.88616e-08	-0.893289	-3.15521e-10	0.000258667	-0.0237399	-3.15521e-10	0.000259638	-0.0225552	-3.15521e-10
218242483	chr2:218242483:T:G	6.00344e-08	-1.87103e-10	-1.28545	7.4205e-05	-1.87103e-10	-1.27245	7.44011e-05	-1.87103e-10	-1.27237
218242644	chr2:218242644:A:G	1.02659e-06	-1.87103e-10	1.55363	0.00197905	-1.87103e-10	2.01109	0.00199115	-1.87103e-10	2.01462
218243531	chr2:218243531:A:G	5.97157e-08	-1.87103e-10	-1.29077	7.29844e-05	-1.87103e-10	-1.28904	7.31758e-05	-1.87103e-10	-1.28898
218243564	chr2:218243564:G:A	2.7784e-07	-1.87103e-10	0.246677	0.000386933	-1.87103e-10	0.378969	0.000388836	-1.87103e-10	0.381313
218243633	chr2:218243633:G:A	8.66312e-08	-1.87103e-10	-0.918709	0.000107169	-1.87103e-10	-0.904872	0.000107446	-1.87103e-10	-0.904852
218244083	chr2:218244083:G:A	4.54102e-08	-1.56463	-3.15521e-10	4.55842e-05	-1.75972	-3.15521e-10	4.57064e-05	-1.75961	-3.15521e-10
218244190	chr2:218244190:C:A	6.08954e-06	4.37046	-1.0365	2.21863e-05	-1.35992	-1.11988	2.22546e-05	-1.35935	-1.11995
218244310	chr2:218244310:A:G	6.49971e-06	4.45938	-1.06024	2.23106e-05	-1.33477	-1.13945	2.23796e-05	-1.33419	-1.13951
218244668	chr2:218244668:A:G	8.36495e-08	-1.87103e-10	-0.953734	0.000108357	-1.87103e-10	-0.893849	0.000108648	-1.87103e-10	-0.89373
218245159	chr2:218245159:A:G	1.75056e-08	-1.38088	-1.13696	1.43532e-05	-1.78189	-1.13342	1.44007e-05	-1.78137	-1.1332
218245182	chr2:218245182:T:C	6.00026e-08	-1.87103e-10	-1.28598	7.41407e-05	-1.87103e-10	-1.27332	7.43366e-05	-1.87103e-10	-1.27324
218245208	chr2:218245208:T:C	2.4975e-07	-1.87103e-10	0.140093	0.000418317	-1.87103e-10	0.456957	0.00042025	-1.87103e-10	0.459007
218245902	chr2:218245902:G:A	6.5859e-06	4.45741	-1.04509	2.25554e-05	-1.33628	-1.12702	2.26251e-05	-1.33569	-1.12709
218245998	chr2:218245998:G:A	3.57222e-05	6.40114	-1.29798	3.15277e-05	-0.829238	-1.29918	3.16668e-05	-0.827381	-1.29919
218246321	chr2:218246321:G:A	1.03679e-07	-1.80738	1.06831	0.0001512	-1.7495	1.18882	0.00015165	-1.74952	1.18925
218246382	chr2:218246382:T:A	4.30901e-08	-1.61708	-3.15521e-10	6.41368e-05	-1.41826	-3.15521e-10	6.42933e-05	-1.41839	-3.15521e-10
218246461	chr2:218246461:C:T	1.25479e-07	-1.79929	1.25106	0.000189508	-1.70346	1.36861	0.000190066	-1.70353	1.36906
218246618	chr2:218246618:G:C	1.15125e-08	-1.81398	-1.12295	1.58926e-05	-1.76396	-1.04947	1.59378e-05	-1.76422	-1.04893
218246643	chr2:218246643:C:G	1.79824e-07	-1.87103e-10	-0.188389	0.000241341	-1.87103e-10	-0.0930709	0.000242056	-1.87103e-10	-0.092673
218246660	chr2:218246660:G:A	5.90436e-08	-1.87103e-10	-1.30209	7.24659e-05	-1.87103e-10	-1.29617	7.26547e-05	-1.87103e-10	-1.29613
218246707	chr2:218246707:A:C	2.24493e-07	-1.87103e-10	0.0334738	0.000305235	-1.87103e-10	0.1418	0.000306665	-1.87103e-10	0.143912
218247191	chr2:218247191:A:G	6.00812e-08	-1.87103e-10	-1.28467	7.4269e-05	-1.87103e-10	-1.27159	7.44653e-05	-1.87103e-10	-1.27151
218247590	chr2:218247590:G:A	4.99227e-07	1.31495	-0.482254	0.000592512	1.2886	-0.483517	0.00059703	1.29271	-0.482583
218247620	chr2:218247620:C:T	2.73243e-07	-1.87103e-10	0.229991	0.000380286	-1.87103e-10	0.361641	0.000382152	-1.87103e-10	0.363973
218247643	chr2:218247643:C:T	7.17722e-08	-1.87103e-10	-1.10687	8.90547e-05	-1.87103e-10	-1.09003	8.92821e-05	-1.87103e-10	-1.09004
218247875	chr2:218247875:G:A	6.07645e-08	-1.87103e-10	-1.27336	7.57679e-05	-1.87103e-10	-1.25161	7.597e-05	-1.87103e-10	-1.25151
218248233	chr2:218248233:T:C	4.12788e-05	6.54608	-1.29834	3.31128e-05	-0.779851	-1.29951	3.32604e-05	-0.777948	-1.29953
218248537	chr2:218248537:T:C	5.88779e-08	-1.87103e-10	-1.3049	7.18367e-05	-1.87103e-10	-1.30489	7.20208e-05	-1.87103e-10	-1.30489
218248563	chr2:218248563:C:T	5.1344e-06	4.25496	-1.09161	2.05133e-05	-1.39306	-1.16515	2.05762e-05	-1.3925	-1.16521
218248739	chr2:218248739:G:A	3.81378e-08	-1.73916	-3.15521e-10	4.30957e-05	-1.81586	-3.15521e-10	4.32092e-05	-1.81579	-3.15521e-10
218248815	chr2:218248815:T:G	1.27902e-06	3.0389	-1.26542	0.00115902	2.75328	-1.27723	0.00116729	2.75783	-1.27724
218249361	chr2:218249361:C:T	6.09188e-08	-1.87103e-10	-1.27083	7.55586e-05	-1.87103e-10	-1.25437	7.57597e-05	-1.87103e-10	-1.25428
218249948	chr2:218249948:A:G	3.73564e-08	-1.75986	-3.15521e-10	6.39479e-05	-1.42121	-3.15521e-10	6.41028e-05	-1.42136	-3.15521e-10
218249968	chr2:218249968:C:T	2.14227e-07	-1.87103e-10	-0.0133321	0.000268727	-1.87103e-10	0.0144137	0.000269338	-1.87103e-10	0.014122
218250498	chr2:218250498:C:T	1.94934e-07	-1.87103e-10	-0.107705	0.000263483	-1.87103e-10	-0.00529421	0.000264687	-1.87103e-10	-0.00329606
218250522	chr2:218250522:G:A	2.34133e-07	-1.80202	1.87754	0.00035648	-1.71109	2.00808	0.000357541	-1.71116	2.00857
218250640	chr2:218250640:A:G	1.29299e-06	-1.87103e-10	1.78435	0.00254519	-1.87103e-10	2.26268	0.00256118	-1.87103e-10	2.26638
218251075	chr2:218251075:G:A	6.02804e-07	1.46064	-0.439416	0.000715747	1.43418	-0.440139	0.0007213	1.43839	-0.43918
218251151	chr2:218251151:C:T	7.02518e-08	-1.87103e-10	-1.12828	8.48358e-05	-1.87103e-10	-1.13856	8.50554e-05	-1.87103e-10	-1.13854
218251198	chr2:218251198:TTTG:T	3.42443e-07	-1.87103e-10	0.455737	0.000593178	-1.87103e-10	0.806213	0.000596042	-1.87103e-10	0.808467
218251324	chr2:218251324:G:A	1.24448e-08	-1.8096	-1.04946	1.75382e-05	-1.75127	-0.963631	1.75885e-05	-1.75157	-0.963028
218251919	chr2:218251919:A:G	6.53239e-08	-1.87103e-10	-1.20101	7.79e-05	-1.87103e-10	-1.22386	7.80955e-05	-1.87103e-10	-1.22391
218251987	chr2:218251987:G:A	6.06722e-08	-1.87103e-10	-1.27488	7.54286e-05	-1.87103e-10	-1.2561	7.56235e-05	-1.87103e-10	-1.25608
218252256	chr2:218252256:T:C	1.67349e-07	-1.87103e-10	-0.260287	0.000223891	-1.87103e-10	-0.168124	0.000224552	-1.87103e-10	-0.167738
218252434	chr2:218252434:A:G	6.24969e-08	-1.87103e-10	-1.24525	7.69351e-05	-1.87103e-10	-1.23632	7.71311e-05	-1.87103e-10	-1.23634
218252643	chr2:218252643:T:C	1.17242e-07	-1.80256	1.18643	0.000175884	-1.71181	1.30235	0.0001764	-1.71188	1.30279
218252759	chr2:218252759:G:A	3.18537e-05	6.28808	-1.29954	3.03138e-05	-0.867089	-1.30059	3.04463e-05	-0.865274	-1.3006
218252799	chr2:218252799:G:T	6.16531e-08	-1.87103e-10	-1.25885	7.64937e-05	-1.87103e-10	-1.24207	7.66923e-05	-1.87103e-10	-1.24204
218252905	chr2:218252905:G:A	3.09817e-07	-1.87103e-10	0.355613	0.000530847	-1.87103e-10	0.695192	0.000533375	-1.87103e-10	0.69738
218253218	chr2:218253218:A:G	1.48353e-06	1.92181	-3.15521e-10	0.000662314	0.916458	-3.15521e-10	0.000661886	0.913249	-3.15521e-10
218253371	chr2:218253371:A:G	1.26752e-07	-1.80312	1.26499	0.000190305	-1.7133	1.38264	0.000190865	-1.71337	1.38309
218254095	chr2:218254095:A:G	2.45992e-07	-1.87103e-10	0.124931	0.00033559	-1.87103e-10	0.236607	0.000337185	-1.87103e-10	0.238787
218254395	chr2:218254395:AGAAG:A	4.18099e-05	6.35738	-1.09686	2.76852e-05	-1.08789	-1.17049	2.7793e-05	-1.08647	-1.17059
218254411	chr2:218254411:G:T	1.18594e-08	-1.79458	-1.11267	1.69183e-05	-1.71377	-1.03711	1.6965e-05	-1.71414	-1.03656
218254607	chr2:218254607:C:T	1.34936e-07	-1.79785	1.32229	0.000204508	-1.69993	1.44126	0.000205109	-1.70001	1.44171
218254728	chr2:218254728:T:G	6.15064e-08	-1.87103e-10	-1.26123	7.62819e-05	-1.87103e-10	-1.24485	7.64798e-05	-1.87103e-10	-1.24482
218255532	chr2:218255532:C:T	0.000254109	8.36997	-1.30483	4.36263e-05	-0.498719	-1.3049	4.38714e-05	-0.495679	-1.3049
218255673	chr2:218255673:G:A	1.72855e-07	-1.87103e-10	-0.227914	0.000231694	-1.87103e-10	-0.133865	0.000232379	-1.87103e-10	-0.133473
218255793	chr2:218255793:T:C	1.34705e-07	-1.7975	1.32022	0.000204329	-1.69904	1.43949	0.000204929	-1.69912	1.43994
218256181	chr2:218256181:T:C	5.93099e-08	-1.87103e-10	-1.29759	7.28756e-05	-1.87103e-10	-1.29053	7.30637e-05	-1.87103e-10	-1.29051
218256278	chr2:218256278:A:G	1.59934e-06	-1.87103e-10	1.99698	0.00255674	-1.87103e-10	2.26721	0.00257151	-1.87103e-10	2.27041
218256631	chr2:218256631:G:A	1.06061e-07	-0.716352	-3.15521e-10	9.61717e-05	-1.01315	-3.15521e-10	9.62245e-05	-1.01516	-3.15521e-10
218256805	chr2:218256805:A:G	0.000260477	8.39468	-1.30477	4.39529e-05	-0.491651	-1.30451	4.42011e-05	-0.488587	-1.30451
218256940	chr2:218256940:G:A	3.74868e-05	6.24636	-1.09498	2.68443e-05	-1.12014	-1.16909	2.69482e-05	-1.11874	-1.16919
218257163	chr2:218257163:C:G	7.25684e-08	-1.87103e-10	-1.09584	8.75523e-05	-1.87103e-10	-1.10705	8.77791e-05	-1.87103e-10	-1.10702
218257190	chr2:218257190:G:T	1.59934e-06	-1.87103e-10	1.99698	0.00255674	-1.87103e-10	2.26721	0.00257151	-1.87103e-10	2.27041
218257193	chr2:218257193:G:A	6.12616e-08	-1.87103e-10	-1.26521	7.59186e-05	-1.87103e-10	-1.24962	7.61154e-05	-1.87103e-10	-1.24959
218257367	chr2:218257367:G:A	0.000225265	7.95407	-1.00941	5.32845e-05	-0.632804	-0.970834	5.36071e-05	-0.629879	-0.970283
218257705	chr2:218257705:T:C	1.54223e-07	-1.87103e-10	-0.341968	0.00019551	-1.87103e-10	-0.303672	0.000195985	-1.87103e-10	-0.303804
218257743	chr2:218257743:C:T	2.42601e-08	-1.08559	-1.10595	2.20827e-05	-1.31922	-1.16527	2.21733e-05	-1.31768	-1.16527
218258049	chr2:218258049:C:T	8.08346e-08	-0.987964	-3.15521e-10	6.25205e-05	-1.44379	-3.15521e-10	6.26785e-05	-1.44383	-3.15521e-10
218258058	chr2:218258058:G:T	3.80585e-05	6.22602	-1.05951	2.74915e-05	-1.12507	-1.14034	2.75974e-05	-1.12368	-1.14045
218258144	chr2:218258144:C:T	8.12061e-07	-1.87103e-10	1.31921	0.0015266	-1.87103e-10	1.75152	0.00153533	-1.87103e-10	1.75465
218258145	chr2:218258145:A:G	3.7111e-07	1.39278	-0.856653	0.00044088	1.37935	-0.86986	0.000444203	1.38364	-0.869199
218259046	chr2:218259046:A:G	1.06729e-06	2.89005	-1.29755	0.00101995	2.63691	-1.28868	0.0010273	2.64152	-1.28867
218260001	chr2:218260001:C:G	6.13719e-08	-1.87103e-10	-1.26342	7.32977e-05	-1.87103e-10	-1.28475	7.34851e-05	-1.87103e-10	-1.28476
218260198	chr2:218260198:T:A	0.00025634	8.37286	-1.29897	4.40403e-05	-0.497044	-1.29713	4.42897e-05	-0.493982	-1.29711
218260435	chr2:218260435:G:A	1.22982e-07	-1.87103e-10	-0.56833	0.000158579	-1.87103e-10	-0.513028	0.000159039	-1.87103e-10	-0.512693
218260500	chr2:218260500:T:C	1.31833e-06	-1.87103e-10	1.80375	0.0020864	-1.87103e-10	2.06391	0.00209827	-1.87103e-10	2.06703
218261086	chr2:218261086:C:T	0.000300068	8.53227	-1.30088	4.63066e-05	-0.442145	-1.30185	4.65706e-05	-0.439003	-1.30187
218261465	chr2:218261465:G:T	2.04051e-07	-1.80204	1.74005	0.000310629	-1.71056	1.86987	0.000311552	-1.71063	1.87035
218261929	chr2:218261929:C:T	6.34232e-08	-1.87103e-10	-1.23054	7.82106e-05	-1.87103e-10	-1.21988	7.84094e-05	-1.87103e-10	-1.2199
218262012	chr2:218262012:C:T	1.95254e-08	-1.17299	-1.23567	1.85051e-05	-1.39281	-1.26842	1.85787e-05	-1.39141	-1.26842
218262181	chr2:218262181:G:A	5.8903e-08	-1.87103e-10	-1.30448	7.21087e-05	-1.87103e-10	-1.30111	7.22955e-05	-1.87103e-10	-1.30108
218262686	chr2:218262686:C:T	2.68978e-07	-1.87103e-10	0.21426	0.000373845	-1.87103e-10	0.344559	0.000375675	-1.87103e-10	0.346881
218262694	chr2:218262694:G:A	2.64484e-07	-1.87103e-10	0.197411	0.000361755	-1.87103e-10	0.311685	0.000363494	-1.87103e-10	0.31392
218263372	chr2:218263372:G:C	7.68905e-08	-1.81734	0.779349	0.000110482	-1.76728	0.892848	0.0001108	-1.76732	0.8932
218263611	chr2:218263611:A:G	3.06078e-06	-1.87103e-10	2.64606	0.00499975	-1.87103e-10	2.93786	0.00502993	-1.87103e-10	2.94132
218263783	chr2:218263783:C:T	2.26837e-08	-0.977688	-1.28104	2.11882e-05	-1.22723	-1.29861	2.12781e-05	-1.22555	-1.29861
218263792	chr2:218263792:C:T	1.48859e-07	-1.81211	1.43474	0.000220224	-1.7405	1.55587	0.000220876	-1.74056	1.55632
218265510	chr2:218265510:C:T	3.47103e-07	-1.87103e-10	0.469252	0.000487915	-1.87103e-10	0.610859	0.000490391	-1.87103e-10	0.613359
218265519	chr2:218265519:G:A	6.01425e-08	-1.87103e-10	-1.28365	7.23371e-05	-1.87103e-10	-1.29795	7.25223e-05	-1.87103e-10	-1.29795
218265791	chr2:218265791:G:A	1.53547e-07	-1.80264	1.45627	0.00023174	-1.71137	1.5777	0.000232424	-1.71144	1.57816
218266079	chr2:218266079:T:C	1.29702e-06	1.78745	-3.15521e-10	0.000757907	1.05128	-3.15521e-10	0.00075675	1.04719	-3.15521e-10
218267106	chr2:218267106:T:C	6.19974e-08	-1.87103e-10	-1.25328	7.81577e-05	-1.87103e-10	-1.22055	7.83626e-05	-1.87103e-10	-1.2205
218267658	chr2:218267658:C:T	6.42408e-08	-1.81716	0.599431	9.03153e-05	-1.78389	0.707915	9.05738e-05	-1.78393	0.708248
218268008	chr2:218268008:G:A	1.08354e-05	5.16803	-1.25783	1.75747e-05	-1.42301	-1.28981	1.76371e-05	-1.422	-1.28984
218268073	chr2:218268073:A:G	1.32896e-07	0.813369	-1.30417	4.25272e-05	-0.524506	-1.30463	4.26643e-05	-0.52384	-1.30464
218268114	chr2:218268114:G:A	8.70908e-08	-1.87103e-10	-0.913418	0.000107856	-1.87103e-10	-0.898489	0.000108119	-1.87103e-10	-0.898615
218268569	chr2:218268569:C:T	6.13478e-08	-1.87103e-10	-1.26381	7.49157e-05	-1.87103e-10	-1.26292	7.51113e-05	-1.87103e-10	-1.26287
218268856	chr2:218268856:G:A	3.80092e-08	-1.74254	-3.15521e-10	4.31331e-05	-1.81499	-3.15521e-10	4.32403e-05	-1.81507	-3.15521e-10
218269123	chr2:218269123:A:G	8.12547e-08	-1.87103e-10	-0.982781	0.000100477	-1.87103e-10	-0.969353	0.000100723	-1.87103e-10	-0.969468
218269393	chr2:218269393:G:A	6.35295e-08	-1.87103e-10	-1.22886	7.76493e-05	-1.87103e-10	-1.22708	7.78553e-05	-1.87103e-10	-1.22699
218269394	chr2:218269394:C:T	7.86158e-08	-1.87103e-10	-1.0158	9.73796e-05	-1.87103e-10	-1.00067	9.7622e-05	-1.87103e-10	-1.00074
218270003	chr2:218270003:G:A	5.94121e-08	-1.87103e-10	-1.29587	7.31688e-05	-1.87103e-10	-1.28651	7.33607e-05	-1.87103e-10	-1.28646
218270205	chr2:218270205:A:G	1.03874e-05	4.88804	-1.02006	2.21245e-05	-1.44832	-1.03428	2.22079e-05	-1.44714	-1.03426
218270227	chr2:218270227:C:T	0.000108627	7.10421	-0.8889	4.4303e-05	-0.966291	-0.821938	4.45379e-05	-0.963995	-0.82151
218270431	chr2:218270431:A:T	1.23755e-07	-1.87103e-10	-0.562068	0.000144007	-1.87103e-10	-0.609422	0.000144353	-1.87103e-10	-0.609584
218271207	chr2:218271207:C:T	6.13432e-08	-1.87103e-10	-1.26388	7.55297e-05	-1.87103e-10	-1.25476	7.57282e-05	-1.87103e-10	-1.25469
218271251	chr2:218271251:C:G	8.68023e-08	-1.87103e-10	-0.916736	0.000107801	-1.87103e-10	-0.898994	0.000108069	-1.87103e-10	-0.899073
218271738	chr2:218271738:A:G	5.55983e-08	-1.36222	-3.15521e-10	5.40649e-05	-1.5891	-3.15521e-10	5.4207e-05	-1.58903	-3.15521e-10
218271961	chr2:218271961:A:G	1.2183e-07	-1.87103e-10	-0.577744	0.000148923	-1.87103e-10	-0.575853	0.000149341	-1.87103e-10	-0.575609
218272165	chr2:218272165:TAA:T	9.3003e-06	5.01328	-1.25585	1.69677e-05	-1.45955	-1.28842	1.70265e-05	-1.45863	-1.28845
218272251	chr2:218272251:G:GTTGCA	6.28834e-08	-1.87103e-10	-1.23909	7.94546e-05	-1.87103e-10	-1.2041	7.96638e-05	-1.87103e-10	-1.20403
218273732	chr2:218273732:T:C	1.7858e-07	-1.87103e-10	-0.195334	0.000225664	-1.87103e-10	-0.160237	0.0002262	-1.87103e-10	-0.160423
218273967	chr2:218273967:C:T	8.93942e-08	-1.87103e-10	-0.887313	0.000110777	-1.87103e-10	-0.871767	0.000111047	-1.87103e-10	-0.871891
218274067	chr2:218274067:G:A	9.38197e-08	-1.87103e-10	-0.838994	0.000116367	-1.87103e-10	-0.82253	0.000116651	-1.87103e-10	-0.82266
218274850	chr2:218274850:G:A	8.43918e-08	-1.87103e-10	-0.944899	0.000102591	-1.87103e-10	-0.948531	0.000102873	-1.87103e-10	-0.948346
218275292	chr2:218275292:G:A	9.61176e-08	-0.814796	-3.15521e-10	0.000690717	0.958447	-3.15521e-10	0.000689009	0.95341	-3.15521e-10
218275739	chr2:218275739:C:T	7.55886e-08	-1.87103e-10	-1.05506	9.33373e-05	-1.87103e-10	-1.04306	9.35717e-05	-1.87103e-10	-1.04312
218275900	chr2:218275900:A:G	6.04549e-08	-1.87103e-10	-1.27847	7.58915e-05	-1.87103e-10	-1.24998	7.60918e-05	-1.87103e-10	-1.2499
218276525	chr2:218276525:C:T	5.94584e-08	-1.87103e-10	-1.29509	7.36525e-05	-1.87103e-10	-1.27992	7.38455e-05	-1.87103e-10	-1.27987
218276596	chr2:218276596:T:C	7.58712e-08	-1.87103e-10	-1.05133	9.3695e-05	-1.87103e-10	-1.03924	9.39303e-05	-1.87103e-10	-1.03929
218276692	chr2:218276692:C:T	7.55886e-08	-1.87103e-10	-1.05506	9.33373e-05	-1.87103e-10	-1.04306	9.35717e-05	-1.87103e-10	-1.04312
218276735	chr2:218276735:C:G	2.20961e-05	5.8524	-1.22961	2.1493e-05	-1.31134	-1.20021	2.15849e-05	-1.30974	-1.20011
218276863	chr2:218276863:T:C	8.90189e-08	-1.87103e-10	-0.89152	0.000110062	-1.87103e-10	-0.878241	0.000110329	-1.87103e-10	-0.878373
218277165	chr2:218277165:C:G	7.97875e-08	-1.87103e-10	-1.001	9.69178e-05	-1.87103e-10	-1.00542	9.71838e-05	-1.87103e-10	-1.00524
218277300	chr2:218277300:G:A	8.43098e-08	-1.87103e-10	-0.94587	0.000102494	-1.87103e-10	-0.949483	0.000102775	-1.87103e-10	-0.949298
218277604	chr2:218277604:C:G	6.14572e-08	-1.87103e-10	-1.26203	7.68513e-05	-1.87103e-10	-1.23741	7.70525e-05	-1.87103e-10	-1.23736
218277768	chr2:218277768:C:T	1.02049e-05	5.1118	-1.26155	1.73072e-05	-1.43648	-1.29168	1.73678e-05	-1.43553	-1.2917
218278050	chr2:218278050:C:T	4.12189e-05	6.54003	-1.29375	2.54273e-05	-1.0735	-1.26996	2.55335e-05	-1.07197	-1.26988
218278059	chr2:218278059:C:T	3.80089e-07	-1.87103e-10	0.560038	0.000575205	-1.87103e-10	0.775444	0.000577173	-1.87103e-10	0.776299
218278137	chr2:218278137:C:A	0.000208554	7.39449	-0.526905	7.10829e-05	-0.889896	-0.425539	7.14711e-05	-0.887531	-0.42502
218278506	chr2:218278506:G:A	8.8563e-06	4.95802	-1.2495	1.67937e-05	-1.47358	-1.28469	1.68516e-05	-1.47268	-1.28472
218278604	chr2:218278604:T:C	8.47422e-06	4.91518	-1.25076	1.66192e-05	-1.48326	-1.28546	1.66763e-05	-1.48237	-1.28549
218278910	chr2:218278910:G:GA	1.0755e-07	-1.87103e-10	-0.702411	0.000129564	-1.87103e-10	-0.715105	0.000129906	-1.87103e-10	-0.715035
218279200	chr2:218279200:A:T	1.12566e-07	-1.77664	1.11982	0.000151358	-1.81769	1.25805	0.000151839	-1.81769	1.25867
218279366	chr2:218279366:G:A	9.17277e-06	4.99558	-1.25196	1.69136e-05	-1.46501	-1.28615	1.69721e-05	-1.4641	-1.28618
218279395	chr2:218279395:CT:C	5.93118e-08	-1.87103e-10	-1.29756	7.31986e-05	-1.87103e-10	-1.28611	7.33881e-05	-1.87103e-10	-1.28608
218279531	chr2:218279531:G:A	8.25765e-06	4.90151	-1.26298	1.64546e-05	-1.48621	-1.29246	1.65111e-05	-1.48532	-1.29248
218279662	chr2:218279662:G:A	8.9552e-07	-1.87103e-10	1.41704	0.00139307	-1.87103e-10	1.65998	0.00140073	-1.87103e-10	1.6629
218279843	chr2:218279843:AAG:A	8.74299e-06	4.94865	-1.25301	1.67261e-05	-1.47553	-1.28679	1.67837e-05	-1.47462	-1.28681
218280404	chr2:218280404:G:A	1.04941e-07	-1.87103e-10	-0.726974	0.000126507	-1.87103e-10	-0.738988	0.00012684	-1.87103e-10	-0.738918
218280654	chr2:218280654:G:T	5.89791e-08	-1.87103e-10	-1.30319	7.2323e-05	-1.87103e-10	-1.29814	7.2511e-05	-1.87103e-10	-1.29811
218280972	chr2:218280972:C:T	6.22757e-08	-1.87103e-10	-1.2488	7.67942e-05	-1.87103e-10	-1.23815	7.69968e-05	-1.87103e-10	-1.23808
218281391	chr2:218281391:C:G	6.13695e-08	-1.87103e-10	-1.26346	7.74928e-05	-1.87103e-10	-1.2291	7.76983e-05	-1.87103e-10	-1.22901
218281884	chr2:218281884:T:C	9.89348e-06	5.05333	-1.23406	1.7303e-05	-1.45327	-1.27513	1.7363e-05	-1.45234	-1.27517
218282001	chr2:218282001:G:A	9.20276e-08	-1.73217	0.873891	0.000118322	-1.80972	1.00385	0.000118698	-1.8097	1.00444
218282080	chr2:218282080:G:A	0.000218476	7.37337	-0.45931	7.51782e-05	-0.868193	-0.391228	7.56466e-05	-0.865629	-0.390142
218282145	chr2:218282145:T:C	1.24872e-05	5.16937	-1.11728	1.94883e-05	-1.42385	-1.18562	1.95558e-05	-1.42286	-1.18571
218282265	chr2:218282265:G:A	1.63697e-08	-1.63879	-0.946141	1.72098e-05	-1.75099	-0.982815	1.72619e-05	-1.75056	-0.982778
218282740	chr2:218282740:A:G	6.33252e-08	-1.87103e-10	-1.23209	7.73993e-05	-1.87103e-10	-1.2303	7.76045e-05	-1.87103e-10	-1.23022
218282922	chr2:218282922:G:A	7.75458e-08	-1.87103e-10	-1.0295	9.58782e-05	-1.87103e-10	-1.0162	9.61185e-05	-1.87103e-10	-1.01626
218283205	chr2:218283205:T:G	1.44479e-08	-1.81598	-0.893841	2.4477e-05	-1.5033	-0.878243	2.45364e-05	-1.50366	-0.878025
218283930	chr2:218283930:A:G	7.42429e-08	-1.87103e-10	-1.07303	9.22528e-05	-1.87103e-10	-1.05475	9.24883e-05	-1.87103e-10	-1.05476
218284155	chr2:218284155:C:T	1.74766e-07	-1.87103e-10	-0.216919	0.00023095	-1.87103e-10	-0.137082	0.000231632	-1.87103e-10	-0.136696
218284440	chr2:218284440:A:G	1.36251e-05	5.36288	-1.22358	1.88732e-05	-1.37383	-1.26771	1.89405e-05	-1.37278	-1.26776
218284916	chr2:218284916:C:T	9.81606e-06	5.06805	-1.25664	1.71292e-05	-1.44959	-1.28891	1.71888e-05	-1.44865	-1.28893
218285005	chr2:218285005:G:A	0.000121949	7.21905	-0.888066	4.56325e-05	-0.938114	-0.820547	4.58759e-05	-0.935794	-0.82011
218285017	chr2:218285017:G:A	0.000290403	7.06545	0.13321	0.000136557	-0.981004	0.318463	0.000137428	-0.978719	0.319977
218285515	chr2:218285515:A:G	1.3581e-05	5.43375	-1.29769	1.85063e-05	-1.35627	-1.3049	1.85737e-05	-1.3552	-1.3049
218285584	chr2:218285584:A:G	8.69597e-06	4.95012	-1.25987	1.66498e-05	-1.47617	-1.29071	1.67072e-05	-1.47527	-1.29074
218285726	chr2:218285726:G:A	1.4381e-07	-1.87103e-10	-0.411877	0.00020265	-1.87103e-10	-0.267802	0.000203271	-1.87103e-10	-0.267304
218286495	chr2:218286495:A:C	4.00552e-05	6.48829	-1.27065	2.58962e-05	-1.08935	-1.23584	2.60051e-05	-1.08782	-1.23573
218286860	chr2:218286860:GA:G	7.71289e-08	-1.87103e-10	-1.03489	9.34096e-05	-1.87103e-10	-1.04229	9.36651e-05	-1.87103e-10	-1.04212
218287203	chr2:218287203:T:C	9.39465e-06	5.03173	-1.2642	1.691e-05	-1.45829	-1.29309	1.69688e-05	-1.45736	-1.29311
218287415	chr2:218287415:A:T	5.94286e-08	-1.7839	0.488309	7.90911e-05	-1.81724	0.608563	7.9338e-05	-1.81725	0.609123
218287587	chr2:218287587:G:A	1.35875e-07	-1.87103e-10	-0.468632	0.000170744	-1.87103e-10	-0.439119	0.000171154	-1.87103e-10	-0.43928
218288196	chr2:218288196:AGGCG:A	6.99741e-06	3.47293	-3.15521e-10	0.000162891	-0.486201	-3.15521e-10	0.000163493	-0.485072	-3.15521e-10
218288214	chr2:218288214:G:T	8.96813e-06	4.98263	-1.26157	1.66101e-05	-1.47763	-1.29164	1.66673e-05	-1.47673	-1.29167
218288221	chr2:218288221:G:T	1.44357e-07	-1.87103e-10	-0.408078	0.000181552	-1.87103e-10	-0.377739	0.000181988	-1.87103e-10	-0.377904
218288661	chr2:218288661:G:A	6.7786e-08	-1.87103e-10	-1.16401	8.34486e-05	-1.87103e-10	-1.15505	8.36588e-05	-1.87103e-10	-1.1551
218289260	chr2:218289260:GA:G	6.62199e-08	-1.87103e-10	-1.18739	8.11113e-05	-1.87103e-10	-1.18346	8.13274e-05	-1.87103e-10	-1.18336
218289362	chr2:218289362:C:T	9.33128e-08	-0.844412	-3.15521e-10	8.00921e-05	-1.1961	-3.15521e-10	8.03074e-05	-1.19598	-3.15521e-10
218289737	chr2:218289737:A:T	4.7109e-08	-1.5279	-3.15521e-10	4.7013e-05	-1.72886	-3.15521e-10	4.71543e-05	-1.72842	-3.15521e-10
218290042	chr2:218290042:G:A	9.53952e-08	-1.81206	0.989715	0.000140997	-1.74432	1.11378	0.000141432	-1.74437	1.11435
218290058	chr2:218290058:G:A	0.000157572	7.17365	-0.586382	6.19252e-05	-0.959841	-0.493515	6.2258e-05	-0.957557	-0.493
218290796	chr2:218290796:G:A	9.77811e-08	-1.78221	0.984577	0.000132436	-1.81741	1.12423	0.000132863	-1.81742	1.12489
218290981	chr2:218290981:A:G	6.475e-08	-1.87103e-10	-1.20984	7.99778e-05	-1.87103e-10	-1.19753	8.01809e-05	-1.87103e-10	-1.19756
218291184	chr2:218291184:A:T	1.23097e-05	5.27088	-1.23311	1.92969e-05	-1.34569	-1.27365	1.93667e-05	-1.3446	-1.27368
218291186	chr2:218291186:G:T	1.2361e-05	5.2797	-1.23777	1.92817e-05	-1.34344	-1.27669	1.93515e-05	-1.34235	-1.27672
218291655	chr2:218291655:C:T	5.95641e-08	-1.87103e-10	-1.29332	7.28504e-05	-1.87103e-10	-1.29087	7.30356e-05	-1.87103e-10	-1.2909
218291744	chr2:218291744:C:G	6.35493e-08	-1.87103e-10	-1.22855	7.85038e-05	-1.87103e-10	-1.21613	7.87128e-05	-1.87103e-10	-1.21604
218292326	chr2:218292326:G:T	6.22315e-08	-1.87103e-10	-1.24951	7.72218e-05	-1.87103e-10	-1.2326	7.74178e-05	-1.87103e-10	-1.23263
218292620	chr2:218292620:T:C	3.00998e-08	-1.81689	-0.158958	4.74758e-05	-1.79927	0.0802076	4.76419e-05	-1.79896	0.0808263
218292881	chr2:218292881:C:T	1.44605e-07	-1.79584	1.38947	0.000202286	-1.81232	1.54272	0.000202951	-1.81232	1.54344
218292969	chr2:218292969:C:T	3.30235e-05	6.31185	-1.28724	2.16499e-05	-1.20136	-1.30293	2.17353e-05	-1.19997	-1.30294
218292991	chr2:218292991:A:G	5.88781e-08	-1.87103e-10	-1.3049	7.18389e-05	-1.87103e-10	-1.30486	7.20229e-05	-1.87103e-10	-1.30486
218293236	chr2:218293236:T:C	3.70768e-05	6.42638	-1.28601	2.23411e-05	-1.17036	-1.3025	2.24298e-05	-1.16894	-1.30252
218293810	chr2:218293810:C:T	7.11142e-08	-1.11608	-3.15521e-10	0.000136611	-0.662148	-3.15521e-10	0.000136867	-0.662835	-3.15521e-10
218294134	chr2:218294134:A:G	5.89563e-08	-1.87103e-10	-1.30357	7.18901e-05	-1.87103e-10	-1.30414	7.20752e-05	-1.87103e-10	-1.30413
218294250	chr2:218294250:T:C	6.94445e-08	-1.87103e-10	-1.13984	8.53705e-05	-1.87103e-10	-1.13228	8.56044e-05	-1.87103e-10	-1.13211
218294379	chr2:218294379:C:T	6.6967e-08	-1.87103e-10	-1.17617	8.22572e-05	-1.87103e-10	-1.16943	8.24808e-05	-1.87103e-10	-1.16928
218294515	chr2:218294515:T:C	5.89118e-08	-1.87103e-10	-1.30433	7.18517e-05	-1.87103e-10	-1.30468	7.20364e-05	-1.87103e-10	-1.30467
218294804	chr2:218294804:T:C	5.33332e-08	-1.40381	-3.15521e-10	5.26777e-05	-1.61509	-3.15521e-10	5.27599e-05	-1.61609	-3.15521e-10
218294906	chr2:218294906:T:C	5.054e-05	6.74645	-1.2963	2.43803e-05	-1.08062	-1.30489	2.44803e-05	-1.07909	-1.30489
218295047	chr2:218295047:G:A	0.000243687	6.73771	0.28556	0.000134634	-1.01755	0.34083	0.000135282	-1.01552	0.341039
218295449	chr2:218295449:C:G	1.58314e-07	-1.87103e-10	-0.315788	0.000190087	-1.87103e-10	-0.331799	0.000190593	-1.87103e-10	-0.331701
218295749	chr2:218295749:T:G	1.44705e-07	-1.87103e-10	-0.405669	0.000173846	-1.87103e-10	-0.421112	0.000174308	-1.87103e-10	-0.421019
218295811	chr2:218295811:G:A	6.13556e-08	-1.87103e-10	-1.26368	7.33715e-05	-1.87103e-10	-1.28375	7.35546e-05	-1.87103e-10	-1.28382
218295898	chr2:218295898:T:C	0.000209968	6.6595	0.214843	0.00012255	-1.03961	0.268847	0.000123137	-1.0376	0.269049
218296001	chr2:218296001:C:A	6.25876e-08	-1.87103e-10	-1.2438	7.62195e-05	-1.87103e-10	-1.24566	7.64154e-05	-1.87103e-10	-1.24566
218296026	chr2:218296026:T:C	0.000314557	8.26411	-0.985557	4.94438e-05	-0.674083	-1.00436	4.96971e-05	-0.671385	-1.00451
218296084	chr2:218296084:G:C	1.22137e-07	-1.78715	1.21193	0.000167917	-1.81551	1.3597	0.000168463	-1.81551	1.36039
218296141	chr2:218296141:C:A	2.82399e-05	6.00317	-1.13504	2.22398e-05	-1.27469	-1.20271	2.23234e-05	-1.27348	-1.20273
218296644	chr2:218296644:A:T	1.5127e-07	-1.87103e-10	-0.361302	0.000181701	-1.87103e-10	-0.376919	0.000182185	-1.87103e-10	-0.376823
218297554	chr2:218297554:G:A	2.77525e-08	-1.81598	-0.241061	4.27589e-05	-1.81338	-0.0103232	4.29008e-05	-1.81323	-0.00972384
218297760	chr2:218297760:G:T	6.37903e-08	-1.87103e-10	-1.22477	7.8984e-05	-1.87103e-10	-1.21004	7.91939e-05	-1.87103e-10	-1.20994
218297761	chr2:218297761:A:T	6.01087e-08	-1.87103e-10	-1.28421	7.39626e-05	-1.87103e-10	-1.27572	7.41562e-05	-1.87103e-10	-1.27567
218297796	chr2:218297796:G:A	6.56483e-08	-1.87103e-10	-1.19606	8.14647e-05	-1.87103e-10	-1.17911	8.16824e-05	-1.87103e-10	-1.17901
218297930	chr2:218297930:G:A	1.76613e-06	-1.87103e-10	2.09618	0.00288159	-1.87103e-10	2.38681	0.00289296	-1.87103e-10	2.38819
218298061	chr2:218298061:G:A	6.61974e-08	-1.87103e-10	-1.18773	8.2187e-05	-1.87103e-10	-1.17029	8.24068e-05	-1.87103e-10	-1.17018
218298113	chr2:218298113:C:T	0.000211044	6.66551	0.213939	0.000122715	-1.03752	0.2681	0.000123302	-1.03551	0.268302
218298114	chr2:218298114:G:A	1.67532e-07	-1.87103e-10	-0.259193	0.000254804	-1.87103e-10	-0.0387878	0.00025562	-1.87103e-10	-0.0381525
218298586	chr2:218298586:T:C	1.22445e-07	-1.78372	1.21101	0.000167623	-1.81631	1.35875	0.000168168	-1.81631	1.35944
218298765	chr2:218298765:G:A	7.35089e-07	-1.87103e-10	1.21962	0.00112996	-1.87103e-10	1.45066	0.00113599	-1.87103e-10	1.45341
218298929	chr2:218298929:C:T	1.58651e-07	-1.87103e-10	-0.31366	0.000190489	-1.87103e-10	-0.329688	0.000190996	-1.87103e-10	-0.32959
218299210	chr2:218299210:T:G	6.32487e-08	-1.87103e-10	-1.23329	7.65773e-05	-1.87103e-10	-1.24098	7.6775e-05	-1.87103e-10	-1.24096
218299290	chr2:218299290:C:T	6.54188e-08	-1.87103e-10	-1.19956	7.96657e-05	-1.87103e-10	-1.20144	7.98701e-05	-1.87103e-10	-1.20144
218299570	chr2:218299570:A:G	5.15644e-05	6.77172	-1.3015	2.46099e-05	-1.07216	-1.30397	2.47114e-05	-1.07062	-1.30396
218300004	chr2:218300004:G:A	2.85337e-05	6.02835	-1.14988	2.2161e-05	-1.26682	-1.21412	2.22445e-05	-1.2656	-1.21415
218300654	chr2:218300654:T:A	6.31745e-08	-1.87103e-10	-1.23447	8.00655e-05	-1.87103e-10	-1.19644	8.02776e-05	-1.87103e-10	-1.19635
218301266	chr2:218301266:T:C	6.65546e-08	-1.87103e-10	-1.18235	8.26675e-05	-1.87103e-10	-1.16446	8.28889e-05	-1.87103e-10	-1.16434
218301566	chr2:218301566:G:C	6.42048e-08	-1.87103e-10	-1.21829	7.92801e-05	-1.87103e-10	-1.2063	7.94829e-05	-1.87103e-10	-1.2063
218301602	chr2:218301602:C:T	6.14817e-08	-1.87103e-10	-1.26163	7.65386e-05	-1.87103e-10	-1.24149	7.67437e-05	-1.87103e-10	-1.24137
218302074	chr2:218302074:G:A	2.84045e-08	-1.8168	-0.217018	4.3986e-05	-1.81173	0.0163239	4.41335e-05	-1.81156	0.0169318
218302157	chr2:218302157:G:C	1.39035e-07	-1.78881	1.34317	0.000192274	-1.81503	1.49467	0.000192902	-1.81503	1.49537
218302806	chr2:218302806:G:A	8.29946e-05	7.07813	-1.13196	3.04779e-05	-0.971989	-1.19029	3.0603e-05	-0.970323	-1.19042
218302829	chr2:218302829:A:G	7.11927e-08	-1.87103e-10	-1.11498	8.75747e-05	-1.87103e-10	-1.10679	8.78156e-05	-1.87103e-10	-1.1066
218302840	chr2:218302840:G:C	0.000215369	8.1691	-1.26936	3.66814e-05	-0.703462	-1.27355	3.68741e-05	-0.700722	-1.27361
218302906	chr2:218302906:C:T	4.31112e-07	-1.87103e-10	0.685999	0.000553427	-1.87103e-10	0.736847	0.000554713	-1.87103e-10	0.736607
218303069	chr2:218303069:A:C	3.73377e-07	-1.87103e-10	0.542221	0.000478421	-1.87103e-10	0.591209	0.000479537	-1.87103e-10	0.590978
218303110	chr2:218303110:G:A	4.47116e-07	-1.87103e-10	0.722448	0.000574513	-1.87103e-10	0.77424	0.000575843	-1.87103e-10	0.773991
218303235	chr2:218303235:A:C	4.29867e-07	-1.87103e-10	0.683106	0.000551818	-1.87103e-10	0.733936	0.000553101	-1.87103e-10	0.733696
218303237	chr2:218303237:C:A	4.32234e-07	-1.87103e-10	0.688598	0.000554886	-1.87103e-10	0.739481	0.000556176	-1.87103e-10	0.739241
218303242	chr2:218303242:C:T	2.79687e-05	6.00859	-1.15012	2.19809e-05	-1.27478	-1.21433	2.20635e-05	-1.27356	-1.21435
218303679	chr2:218303679:C:T	2.0181e-08	-1.81397	-0.561654	3.06968e-05	-1.78883	-0.366291	3.08034e-05	-1.78844	-0.365782
218303802	chr2:218303802:C:T	4.30173e-07	-1.87103e-10	0.683818	0.000552191	-1.87103e-10	0.734611	0.000553475	-1.87103e-10	0.734372
218303864	chr2:218303864:A:G	7.06487e-08	-1.87103e-10	-1.12265	8.68725e-05	-1.87103e-10	-1.11484	8.71111e-05	-1.87103e-10	-1.11466
218304042	chr2:218304042:A:G	7.07595e-08	-1.87103e-10	-1.12108	8.69664e-05	-1.87103e-10	-1.11376	8.72055e-05	-1.87103e-10	-1.11358
218304436	chr2:218304436:A:G	4.42806e-07	-1.87103e-10	0.712762	0.000568721	-1.87103e-10	0.764108	0.00057004	-1.87103e-10	0.763863
218304850	chr2:218304850:G:A	3.66308e-08	-1.77948	-3.15521e-10	6.14321e-05	-1.46135	-3.15521e-10	6.15848e-05	-1.46143	-3.15521e-10
218304873	chr2:218304873:G:A	6.84885e-07	-1.87103e-10	1.14888	0.00088434	-1.87103e-10	1.20556	0.000887341	-1.87103e-10	1.20639
218304976	chr2:218304976:G:A	6.42375e-08	-1.36375	0.145969	6.74425e-05	-1.63028	0.262274	6.76781e-05	-1.62998	0.2629
218305202	chr2:218305202:TCTTC:T	1.47949e-07	-1.87103e-10	-0.383502	0.000171393	-1.87103e-10	-0.435326	0.000171806	-1.87103e-10	-0.435477
218305347	chr2:218305347:AGTTTGTAT:A	1.0012e-06	-1.87103e-10	1.52859	0.00156817	-1.87103e-10	1.77838	0.00157688	-1.87103e-10	1.78136
218305622	chr2:218305622:T:C	6.64238e-08	-1.87103e-10	-1.18431	8.24901e-05	-1.87103e-10	-1.1666	8.27109e-05	-1.87103e-10	-1.16649
218305654	chr2:218305654:A:G	4.83429e-05	6.7005	-1.2948	2.41029e-05	-1.09207	-1.30488	2.42018e-05	-1.09054	-1.30488
218305718	chr2:218305718:C:G	6.63382e-08	-1.87103e-10	-1.1856	8.23767e-05	-1.87103e-10	-1.16798	8.25972e-05	-1.87103e-10	-1.16787
218305802	chr2:218305802:G:A	0.000135537	6.56043	-0.123794	8.29156e-05	-1.07847	-0.0829868	8.33092e-05	-1.07652	-0.0827631
218306468	chr2:218306468:T:C	4.98435e-05	6.73736	-1.30108	2.43583e-05	-1.08224	-1.30417	2.44586e-05	-1.0807	-1.30416
218306730	chr2:218306730:T:C	4.30679e-07	-1.87103e-10	0.684994	0.000552863	-1.87103e-10	0.735829	0.000554149	-1.87103e-10	0.735589
218306739	chr2:218306739:G:A	1.26914e-07	-1.79123	1.25437	0.000175615	-1.81426	1.40327	0.000176187	-1.81426	1.40396
218306938	chr2:218306938:T:A	6.21895e-07	-1.87103e-10	1.0524	0.000802129	-1.87103e-10	1.10799	0.000804839	-1.87103e-10	1.1088
218307075	chr2:218307075:G:A	5.68323e-07	-1.87103e-10	0.962322	0.000732201	-1.87103e-10	1.01677	0.00073389	-1.87103e-10	1.01652
218307090	chr2:218307090:A:G	7.10211e-08	-1.87103e-10	-1.11739	8.73562e-05	-1.87103e-10	-1.10929	8.75963e-05	-1.87103e-10	-1.1091
218307506	chr2:218307506:G:A	1.5198e-07	-1.87103e-10	-0.356617	0.000189885	-1.87103e-10	-0.332863	0.000190311	-1.87103e-10	-0.333187
218307672	chr2:218307672:G:A	1.33089e-07	-1.80736	1.31801	0.000189253	-1.80459	1.46839	0.000189872	-1.80458	1.46909
218307689	chr2:218307689:G:A	6.61228e-08	-1.87103e-10	-1.18886	8.20763e-05	-1.87103e-10	-1.17163	8.22959e-05	-1.87103e-10	-1.17152
218307789	chr2:218307789:G:A	6.80405e-08	-1.87103e-10	-1.16027	8.32192e-05	-1.87103e-10	-1.1578	8.34253e-05	-1.87103e-10	-1.15789
218307890	chr2:218307890:T:C	6.60057e-08	-1.87103e-10	-1.19063	8.19249e-05	-1.87103e-10	-1.17348	8.2144e-05	-1.87103e-10	-1.17337
218308119	chr2:218308119:CA:C	0.000186915	8.03427	-1.27623	3.49135e-05	-0.746434	-1.27997	3.50959e-05	-0.743729	-1.28003
218308151	chr2:218308151:G:A	1.26022e-06	-1.87103e-10	1.75868	0.00198854	-1.87103e-10	2.01587	0.00199983	-1.87103e-10	2.01897
218309612	chr2:218309612:T:C	1.13166e-07	-0.651515	-3.15521e-10	8.73814e-05	-1.109	-3.15521e-10	8.76629e-05	-1.10835	-3.15521e-10
218309867	chr2:218309867:G:A	1.26714e-07	-1.78321	1.24477	0.000173243	-1.81723	1.39264	0.000173806	-1.81722	1.39332
218310229	chr2:218310229:T:G	4.3201e-07	-1.87103e-10	0.68808	0.000554598	-1.87103e-10	0.738962	0.000555888	-1.87103e-10	0.738722
218310443	chr2:218310443:C:T	4.46121e-07	-1.87103e-10	0.720221	0.000572938	-1.87103e-10	0.771495	0.000574268	-1.87103e-10	0.771253
218310618	chr2:218310618:G:T	6.66696e-08	-1.87103e-10	-1.18062	8.27718e-05	-1.87103e-10	-1.1632	8.29941e-05	-1.87103e-10	-1.16307
218310935	chr2:218310935:T:A	3.77541e-08	-1.74927	-3.15521e-10	6.68039e-05	-1.37752	-3.15521e-10	6.69696e-05	-1.3776	-3.15521e-10
218310975	chr2:218310975:C:T	5.94003e-08	-1.87103e-10	-1.29607	7.2471e-05	-1.87103e-10	-1.2961	7.2655e-05	-1.87103e-10	-1.29612
218311653	chr2:218311653:A:G	6.67214e-08	-1.87103e-10	-1.17984	8.19452e-05	-1.87103e-10	-1.17323	8.21678e-05	-1.87103e-10	-1.17308
218311727	chr2:218311727:A:C	0.000163141	6.59336	0.0286358	9.82765e-05	-1.06963	0.0781294	9.87463e-05	-1.06766	0.0783654
218311996	chr2:218311996:T:C	1.23508e-07	-1.87103e-10	-0.564062	0.000147253	-1.87103e-10	-0.587128	0.000147639	-1.87103e-10	-0.587075
218312172	chr2:218312172:C:A	0.000172998	6.48157	0.199102	0.000112853	-1.10451	0.251317	0.00011339	-1.10259	0.251572
218312425	chr2:218312425:C:T	0.000436934	6.47616	1.13101	0.000295453	-1.10089	1.21011	0.000296863	-1.09895	1.21038
218312599	chr2:218312599:G:A	9.3202e-08	-1.87103e-10	-0.845599	0.000112587	-1.87103e-10	-0.855553	0.000112884	-1.87103e-10	-0.855485
218313344	chr2:218313344:C:T	2.34221e-05	5.84291	-1.16184	2.08126e-05	-1.3204	-1.22332	2.08898e-05	-1.31924	-1.22334
218313872	chr2:218313872:A:T	6.32898e-08	-1.44528	0.212634	6.87068e-05	-1.68153	0.332093	6.89447e-05	-1.68127	0.332735
218313877	chr2:218313877:G:A	4.65529e-07	-1.87103e-10	0.762807	0.000598229	-1.87103e-10	0.814691	0.000599614	-1.87103e-10	0.814443
218314152	chr2:218314152:G:A	5.93435e-05	6.88457	-1.27385	2.56587e-05	-1.03711	-1.29729	2.57641e-05	-1.03554	-1.29732
218314932	chr2:218314932:CA:C	0.000169231	7.84776	-1.18911	3.55423e-05	-0.813692	-1.19487	3.57223e-05	-0.811084	-1.19499
218315182	chr2:218315182:A:G	6.70558e-08	-1.87103e-10	-1.17484	8.14315e-05	-1.87103e-10	-1.17952	8.16463e-05	-1.87103e-10	-1.17945
218315203	chr2:218315203:G:A	3.6852e-08	-1.7856	0.0121456	5.634e-05	-1.81135	0.263471	5.6514e-05	-1.81153	0.264175
218315272	chr2:218315272:G:A	5.09158e-05	6.50268	-1.04512	2.73488e-05	-1.14694	-1.12367	2.74553e-05	-1.14546	-1.12382
218315338	chr2:218315338:C:T	1.29192e-06	-1.87103e-10	1.78351	0.00204059	-1.87103e-10	2.04171	0.00205219	-1.87103e-10	2.04482
218315747	chr2:218315747:G:A	1.25913e-06	-1.87103e-10	1.75781	0.0020266	-1.87103e-10	2.03483	0.00203442	-1.87103e-10	2.03612
218315998	chr2:218315998:G:A	8.62813e-07	1.37983	-3.15521e-10	7.7892e-05	-1.22396	-3.15521e-10	7.81327e-05	-1.22344	-3.15521e-10
218316059	chr2:218316059:G:A	4.5789e-07	-1.87103e-10	0.746259	0.000587911	-1.87103e-10	0.797293	0.000589266	-1.87103e-10	0.797033
218316627	chr2:218316627:C:G	8.56947e-08	-1.87103e-10	-0.929578	0.000113628	-1.87103e-10	-0.846349	0.000113931	-1.87103e-10	-0.846248
218317174	chr2:218317174:C:T	4.94324e-07	-1.87103e-10	0.822822	0.000716425	-1.87103e-10	0.994992	0.000719967	-1.87103e-10	0.997361
218317270	chr2:218317270:A:G	4.08328e-08	-1.79434	0.123453	6.27969e-05	-1.66145	0.222069	6.29827e-05	-1.66148	0.222493
218317291	chr2:218317291:G:A	5.92492e-08	-1.87103e-10	-1.29862	7.26582e-05	-1.87103e-10	-1.29352	7.28472e-05	-1.87103e-10	-1.29348
218317675	chr2:218317675:A:G	2.26298e-07	-1.87103e-10	0.0414859	0.00027089	-1.87103e-10	0.0224322	0.000271622	-1.87103e-10	0.0225686
218317697	chr2:218317697:C:T	1.77198e-07	-1.87103e-10	-0.203102	0.000212738	-1.87103e-10	-0.21922	0.00021331	-1.87103e-10	-0.219098
218317758	chr2:218317758:G:A	5.03157e-06	3.10891	0.0342121	4.79101e-05	-1.81594	0.105989	4.80726e-05	-1.81603	0.106895
218317768	chr2:218317768:T:C	3.80732e-07	-1.87103e-10	0.561727	0.000535644	-1.87103e-10	0.704187	0.00053828	-1.87103e-10	0.706534
218317913	chr2:218317913:C:T	9.77199e-07	-1.87103e-10	1.50432	0.00151184	-1.87103e-10	1.7418	0.00152007	-1.87103e-10	1.74466
218317987	chr2:218317987:C:T	6.56086e-08	-1.87103e-10	-1.19666	7.71146e-05	-1.87103e-10	-1.23399	7.73112e-05	-1.87103e-10	-1.234
218318330	chr2:218318330:GC:G	0.00081308	4.61195	3.61627	0.00351726	-1.75979	4.34595	0.00354575	-1.75929	4.35095
218318810	chr2:218318810:G:A	7.47889e-08	-1.87103e-10	-1.0657	9.08559e-05	-1.87103e-10	-1.07001	9.11037e-05	-1.87103e-10	-1.06985
218319196	chr2:218319196:G:A	6.13165e-08	-1.26432	-3.15521e-10	4.33797e-05	-1.80929	-3.15521e-10	4.34894e-05	-1.80933	-3.15521e-10
218319444	chr2:218319444:C:T	3.51914e-06	3.8278	-1.0422	1.71218e-05	-1.79004	-0.948886	1.71858e-05	-1.78972	-0.948047
218319552	chr2:218319552:C:T	3.21178e-05	5.10296	-0.106166	5.871e-05	-1.65262	0.145943	5.89989e-05	-1.6519	0.147575
218319565	chr2:218319565:A:G	2.20537e-05	5.12177	-0.5009	3.63114e-05	-1.6418	-0.345351	3.64863e-05	-1.64095	-0.343959
218319578	chr2:218319578:A:G	2.63691e-05	5.44101	-0.641431	3.28366e-05	-1.58861	-0.499125	3.29948e-05	-1.58764	-0.497849
218319664	chr2:218319664:G:A	2.66783e-05	5.37767	-0.566433	3.52209e-05	-1.60087	-0.416769	3.5392e-05	-1.59993	-0.415428
218319675	chr2:218319675:C:T	2.74939e-05	5.40377	-0.562417	3.55431e-05	-1.59626	-0.412274	3.57162e-05	-1.59531	-0.410929
218319707	chr2:218319707:A:C	2.53889e-05	5.325	-0.563303	3.50247e-05	-1.60997	-0.413259	3.51942e-05	-1.60905	-0.411915
218319709	chr2:218319709:C:T	2.5165e-05	5.31694	-0.564096	3.49462e-05	-1.61134	-0.414129	3.51152e-05	-1.61042	-0.412785
218319713	chr2:218319713:C:T	4.92736e-06	4.41635	-1.29416	1.29874e-05	-1.74586	-1.26944	1.30263e-05	-1.74546	-1.26942
218319769	chr2:218319769:A:G	2.68405e-05	5.35784	-0.540547	3.61048e-05	-1.60436	-0.388498	3.62808e-05	-1.60342	-0.387134
218319894	chr2:218319894:G:A	2.64132e-05	5.32024	-0.518993	3.67218e-05	-1.611	-0.364912	3.6901e-05	-1.61007	-0.363529
218319968	chr2:218319968:A:G	2.60522e-05	5.31737	-0.529884	3.62796e-05	-1.61116	-0.376869	3.64562e-05	-1.61024	-0.375496
218320033	chr2:218320033:G:A	1.74407e-07	-1.87103e-10	-0.218979	0.000243869	-1.87103e-10	-0.0826524	0.000244622	-1.87103e-10	-0.0821308
218320051	chr2:218320051:C:T	9.72803e-07	-1.87103e-10	1.49981	0.00150477	-1.87103e-10	1.73711	0.00151295	-1.87103e-10	1.73998
218320149	chr2:218320149:G:T	2.66902e-05	5.3399	-0.528216	3.64819e-05	-1.60743	-0.375039	3.66598e-05	-1.6065	-0.373665
218320310	chr2:218320310:G:T	2.57003e-05	5.30779	-0.533902	3.6053e-05	-1.61308	-0.38121	3.62282e-05	-1.61217	-0.37984
218320474	chr2:218320474:G:A	1.61099e-08	-1.74786	-0.853077	3.51385e-05	-1.18313	-0.836856	3.52178e-05	-1.18367	-0.836622
218320857	chr2:218320857:T:C	9.35502e-07	-1.87103e-10	1.46071	0.00146043	-1.87103e-10	1.7072	0.00146593	-1.87103e-10	1.7084
218321359	chr2:218321359:C:A	5.91506e-08	-1.87103e-10	-1.30028	7.22321e-05	-1.87103e-10	-1.2994	7.24152e-05	-1.87103e-10	-1.29943
218321411	chr2:218321411:C:A	1.08695e-06	-1.87103e-10	1.61076	0.00168741	-1.87103e-10	1.85167	0.00169668	-1.87103e-10	1.85458
218321739	chr2:218321739:T:C	1.87174e-05	5.08331	-0.626472	3.16638e-05	-1.64026	-0.483849	3.18125e-05	-1.63942	-0.482561
218321816	chr2:218321816:T:C	3.65036e-07	-1.87103e-10	0.519628	0.000512419	-1.87103e-10	0.65986	0.000514915	-1.87103e-10	0.662158
218321869	chr2:218321869:G:A	3.44701e-05	5.63257	-0.56509	3.69763e-05	-1.55396	-0.415047	3.71594e-05	-1.55292	-0.413706
218322644	chr2:218322644:T:C	6.49709e-06	4.69844	-1.2997	1.26685e-05	-1.73654	-1.30362	1.27095e-05	-1.73584	-1.30365
218322954	chr2:218322954:G:A	6.48674e-08	-1.87103e-10	-1.20802	8.07754e-05	-1.87103e-10	-1.18761	8.09844e-05	-1.87103e-10	-1.18759
218323017	chr2:218323017:C:T	0.000182365	5.51628	1.21712	0.000292295	-1.59132	1.6898	0.000294314	-1.59035	1.69316
218323112	chr2:218323112:T:C	6.0346e-08	-1.87103e-10	-1.28027	7.43354e-05	-1.87103e-10	-1.27069	7.45309e-05	-1.87103e-10	-1.27063
218323178	chr2:218323178:C:T	1.11154e-05	4.8594	-0.923687	1.97919e-05	-1.7151	-0.87891	1.98723e-05	-1.71428	-0.878236
218323514	chr2:218323514:G:A	3.57133e-08	-1.80958	0.00473483	5.53777e-05	-1.80366	0.238554	5.5579e-05	-1.80386	0.239824
218323553	chr2:218323553:G:A	1.0829e-06	-1.87103e-10	1.60703	0.00168307	-1.87103e-10	1.84909	0.00169236	-1.87103e-10	1.85203
218323705	chr2:218323705:C:A	4.01895e-08	-1.80371	0.116953	6.2174e-05	-1.80966	0.360315	6.24063e-05	-1.80981	0.361635
218323744	chr2:218323744:C:T	3.91057e-08	-1.79605	0.0819445	5.96006e-05	-1.81403	0.322414	5.98254e-05	-1.81413	0.323719
218323854	chr2:218323854:C:T	7.36334e-06	4.59006	-1.06616	1.65097e-05	-1.74521	-1.03012	1.65721e-05	-1.74453	-1.02959
218323946	chr2:218323946:T:C	3.92903e-08	-1.80476	0.0953665	6.08002e-05	-1.80872	0.337029	6.10263e-05	-1.80888	0.33834
218324165	chr2:218324165:G:GCA	7.7427e-06	4.82697	-1.25283	1.45038e-05	-1.69918	-1.20569	1.45495e-05	-1.69865	-1.20564
218324252	chr2:218324252:A:G	6.04284e-08	-1.87103e-10	-1.27891	7.41591e-05	-1.87103e-10	-1.27307	7.43485e-05	-1.87103e-10	-1.27308
218324634	chr2:218324634:T:C	5.91866e-08	-1.87103e-10	-1.29967	7.33282e-05	-1.87103e-10	-1.28434	7.35219e-05	-1.87103e-10	-1.28426
218324687	chr2:218324687:C:T	1.67586e-08	-1.80812	-0.753334	2.51892e-05	-1.72907	-0.623791	2.52528e-05	-1.7296	-0.623304
218324729	chr2:218324729:A:G	1.84252e-08	-1.80328	-0.663368	2.82226e-05	-1.71445	-0.524712	2.82935e-05	-1.71502	-0.52419
218324930	chr2:218324930:C:T	1.55119e-08	-1.79052	-0.848248	2.37558e-05	-1.68107	-0.73039	2.38117e-05	-1.68172	-0.729942
218324931	chr2:218324931:G:A	1.47702e-05	4.22	-3.15521e-10	4.50137e-05	-1.77232	-3.15521e-10	4.51456e-05	-1.77195	-3.15521e-10
218325343	chr2:218325343:G:A	5.88975e-08	-1.87103e-10	-1.30457	7.25491e-05	-1.87103e-10	-1.29502	7.27391e-05	-1.87103e-10	-1.29496
218325554	chr2:218325554:G:A	4.62328e-08	-1.54668	-3.15521e-10	7.87567e-05	-1.21292	-3.15521e-10	7.89569e-05	-1.21294	-3.15521e-10
218325867	chr2:218325867:C:T	1.5028e-08	-1.64051	-1.02994	1.52474e-05	-1.81654	-1.03833	1.52824e-05	-1.81657	-1.03857
218325897	chr2:218325897:G:A	2.57282e-08	-0.88237	-1.25041	2.74648e-05	-1.01021	-1.25617	2.7607e-05	-1.00769	-1.25608
218325990	chr2:218325990:A:G	1.37021e-08	-1.81704	-0.945784	1.95577e-05	-1.76463	-0.841287	1.96076e-05	-1.76505	-0.84088
218326014	chr2:218326014:G:A	3.55487e-08	-1.80946	-3.15521e-10	5.34351e-05	-1.60081	-3.15521e-10	5.35651e-05	-1.60095	-3.15521e-10
218326134	chr2:218326134:G:T	1.10981e-06	-1.87103e-10	1.63157	0.00172421	-1.87103e-10	1.87324	0.00173369	-1.87103e-10	1.87617
218326533	chr2:218326533:T:C	3.52952e-06	4.09167	-1.30312	1.23726e-05	-1.7738	-1.29	1.24085e-05	-1.77348	-1.28998
218326846	chr2:218326846:G:A	3.62601e-06	4.11951	-1.30399	1.23758e-05	-1.77228	-1.29126	1.24118e-05	-1.77195	-1.29124
218327840	chr2:218327840:C:T	5.95367e-08	-1.87103e-10	-1.29377	7.3729e-05	-1.87103e-10	-1.27889	7.39212e-05	-1.87103e-10	-1.27884
218328032	chr2:218328032:G:A	4.41149e-06	4.18484	-1.17325	1.378e-05	-1.7955	-1.16056	1.38179e-05	-1.79515	-1.16072
218328118	chr2:218328118:C:T	1.70749e-07	-1.87103e-10	-0.240173	0.000204208	-1.87103e-10	-0.260143	0.000204777	-1.87103e-10	-0.259924
218328502	chr2:218328502:A:G	2.52387e-06	-1.87103e-10	2.45318	0.00404916	-1.87103e-10	2.72698	0.00407306	-1.87103e-10	2.73031
218329101	chr2:218329101:CA:C	9.04954e-08	-1.87103e-10	-0.87507	0.000101321	-1.87103e-10	-0.960992	0.000101554	-1.87103e-10	-0.961253
218329240	chr2:218329240:C:T	6.01571e-07	2.19649	-1.17731	1.3675e-05	-1.81722	-1.14649	1.37095e-05	-1.81726	-1.1465
218329513	chr2:218329513:T:C	9.54826e-08	-1.87103e-10	-0.821425	0.000115224	-1.87103e-10	-0.832407	0.000115532	-1.87103e-10	-0.832294
218329692	chr2:218329692:T:C	6.03846e-08	-1.87103e-10	-1.27964	7.32206e-05	-1.87103e-10	-1.28581	7.34089e-05	-1.87103e-10	-1.2858
218330685	chr2:218330685:A:G	6.06494e-08	-1.87103e-10	-1.27526	7.38076e-05	-1.87103e-10	-1.27782	7.39989e-05	-1.87103e-10	-1.27779
218330987	chr2:218330987:A:G	1.13966e-07	-1.87103e-10	-0.644471	0.00014161	-1.87103e-10	-0.626204	0.000141995	-1.87103e-10	-0.626051
218331156	chr2:218331156:T:A	1.73497e-07	-1.87103e-10	-0.224209	0.000272334	-1.87103e-10	0.0277471	0.000273455	-1.87103e-10	0.0292946
218331364	chr2:218331364:G:C	9.13474e-07	-1.87103e-10	1.43689	0.00136515	-1.87103e-10	1.63974	0.00137325	-1.87103e-10	1.64309
218331523	chr2:218331523:C:T	1.08567e-07	-1.87103e-10	-0.693002	0.000129576	-1.87103e-10	-0.715012	0.000129925	-1.87103e-10	-0.714883
218331621	chr2:218331621:T:C	6.26058e-07	2.35146	-1.29238	1.194e-05	-1.81663	-1.28276	1.19729e-05	-1.81657	-1.28263
218331628	chr2:218331628:C:T	5.53946e-07	-1.87103e-10	0.936699	0.00090818	-1.87103e-10	1.23216	0.000911474	-1.87103e-10	1.23322
218332077	chr2:218332077:A:G	7.96393e-07	-1.71217	3.01189	0.00155106	-1.48026	3.24767	0.00155837	-1.48047	3.25002
218332128	chr2:218332128:T:C	6.04874e-08	-1.87103e-10	-1.27793	7.33292e-05	-1.87103e-10	-1.28432	7.35179e-05	-1.87103e-10	-1.28432
218333177	chr2:218333177:T:G	1.09542e-07	-1.87103e-10	-0.684064	0.000132882	-1.87103e-10	-0.689821	0.000133258	-1.87103e-10	-0.689554
218333281	chr2:218333281:A:G	6.55612e-08	-1.87103e-10	-1.19738	7.99108e-05	-1.87103e-10	-1.19837	8.01203e-05	-1.87103e-10	-1.19832
218333282	chr2:218333282:A:G	5.93353e-08	-1.87103e-10	-1.29716	7.19401e-05	-1.87103e-10	-1.30345	7.21243e-05	-1.87103e-10	-1.30345
218333302	chr2:218333302:C:T	2.87498e-06	3.22337	-0.639943	2.63388e-05	-1.79521	-0.513025	2.64094e-05	-1.79496	-0.51316
218333396	chr2:218333396:G:A	5.46241e-08	-1.37989	-3.15521e-10	9.56496e-05	-1.01859	-3.15521e-10	9.59618e-05	-1.01789	-3.15521e-10
218333414	chr2:218333414:C:T	1.37782e-07	-1.87103e-10	-0.454697	0.000158061	-1.87103e-10	-0.516301	0.000158472	-1.87103e-10	-0.516267
218333700	chr2:218333700:A:T	0.000342562	8.2371	-0.873257	2.24578e-05	-1.42185	-1.0458	2.25403e-05	-1.42066	-1.04588
218333922	chr2:218333922:T:C	0.000449437	8.90032	-1.26494	1.64179e-05	-1.47656	-1.30435	1.64788e-05	-1.47541	-1.30436
218334345	chr2:218334345:A:G	4.49065e-07	-1.37293	2.09973	0.000288325	-1.81743	1.90223	0.000289858	-1.81741	1.90496
218334812	chr2:218334812:C:T	1.7009e-07	-1.87103e-10	-0.244038	0.000210557	-1.87103e-10	-0.229525	0.000211171	-1.87103e-10	-0.229178
218335036	chr2:218335036:C:G	1.70451e-07	-1.87103e-10	-0.241918	0.000211007	-1.87103e-10	-0.227393	0.000211621	-1.87103e-10	-0.227045
218335358	chr2:218335358:G:A	1.70052e-07	-1.87103e-10	-0.244264	0.000210508	-1.87103e-10	-0.22976	0.000211121	-1.87103e-10	-0.229413
218335667	chr2:218335667:C:T	6.55436e-08	-1.09691	-0.100744	3.89328e-05	-1.78082	-0.136623	3.90784e-05	-1.78093	-0.135349
218335859	chr2:218335859:C:G	3.52593e-08	-1.81764	-3.15521e-10	4.88441e-05	-1.69065	-3.15521e-10	4.89614e-05	-1.69081	-3.15521e-10
218336470	chr2:218336470:T:A	6.18839e-08	-1.76084	0.505731	8.14233e-05	-1.6098	0.430177	8.15401e-05	-1.61035	0.429606
218336496	chr2:218336496:T:C	7.46576e-08	-1.87103e-10	-1.06746	9.63142e-05	-1.87103e-10	-1.01167	9.65769e-05	-1.87103e-10	-1.0115
218336944	chr2:218336944:C:T	0.236575	15.1451	-1.24365	1.66402e-05	-1.46617	-1.30129	1.672e-05	-1.46394	-1.30131
218337409	chr2:218337409:T:C	5.22967e-08	-1.81647	0.393031	8.47506e-05	-1.65758	0.518008	8.51698e-05	-1.65761	0.520412
218337489	chr2:218337489:C:T	9.15851e-08	-1.87103e-10	-0.8631	0.000110904	-1.87103e-10	-0.870617	0.000111213	-1.87103e-10	-0.870396
218337661	chr2:218337661:C:T	3.06143e-07	-1.87103e-10	0.343685	0.000364645	-1.87103e-10	0.319641	0.000365773	-1.87103e-10	0.320169
218337761	chr2:218337761:G:A	0.36516	15.5952	-1.25974	1.63143e-05	-1.48234	-1.3049	1.63918e-05	-1.48016	-1.3049
218337901	chr2:218337901:C:T	0.151852	14.6945	-1.23646	1.56607e-05	-1.52874	-1.29939	1.57325e-05	-1.52671	-1.29941
218338003	chr2:218338003:T:C	5.9796e-08	-1.87103e-10	-1.28943	7.21244e-05	-1.87103e-10	-1.30089	7.23072e-05	-1.87103e-10	-1.30092
218338020	chr2:218338020:G:A	3.12157e-08	-0.712713	-1.22674	1.7092e-05	-1.55689	-1.18379	1.71304e-05	-1.55724	-1.18375
218338214	chr2:218338214:A:G	8.34329e-08	-1.87103e-10	-0.956326	0.000108837	-1.87103e-10	-0.889432	0.000109137	-1.87103e-10	-0.88924
218338314	chr2:218338314:T:C	5.89028e-08	-1.87103e-10	-1.30448	7.20319e-05	-1.87103e-10	-1.30217	7.22177e-05	-1.87103e-10	-1.30216
218338355	chr2:218338355:G:T	0.137736	14.487	-1.12651	1.50619e-05	-1.61294	-1.25417	1.5125e-05	-1.61129	-1.25421
218338732	chr2:218338732:C:T	7.18635e-08	-1.87103e-10	-1.1056	8.90826e-05	-1.87103e-10	-1.08972	8.93083e-05	-1.87103e-10	-1.08975
218338908	chr2:218338908:T:C	2.93784e-08	-1.74474	-0.255373	4.22079e-05	-1.52651	-0.310162	4.22566e-05	-1.52764	-0.310442
218338970	chr2:218338970:G:T	5.95086e-08	-1.87103e-10	-1.29425	7.25637e-05	-1.87103e-10	-1.29482	7.2752e-05	-1.87103e-10	-1.29479
218339564	chr2:218339564:C:T	1.66121e-07	-1.87103e-10	-0.267654	0.00020553	-1.87103e-10	-0.253689	0.000206128	-1.87103e-10	-0.253348
218339752	chr2:218339752:G:T	7.22639e-08	-1.87103e-10	-1.10004	8.46571e-05	-1.87103e-10	-1.14067	8.48776e-05	-1.87103e-10	-1.14063
218340005	chr2:218340005:C:T	1.56565e-07	0.0767261	-0.403626	6.41696e-05	-1.07635	-0.341401	6.43258e-05	-1.07663	-0.341256
218340748	chr2:218340748:G:A	1.08576e-08	-1.69633	-1.29917	1.17128e-05	-1.81769	-1.30091	1.1743e-05	-1.81769	-1.3009
218340859	chr2:218340859:G:A	3.74442e-07	-1.87103e-10	0.545068	0.000476635	-1.87103e-10	0.587469	0.000478187	-1.87103e-10	0.588157
218340894	chr2:218340894:G:A	6.79092e-08	-1.87103e-10	-1.1622	8.01174e-05	-1.87103e-10	-1.19579	8.03256e-05	-1.87103e-10	-1.19576
218340906	chr2:218340906:C:T	6.47959e-08	-1.87103e-10	-1.20913	7.69448e-05	-1.87103e-10	-1.23619	7.71431e-05	-1.87103e-10	-1.23618
218341231	chr2:218341231:T:C	6.95889e-08	-1.81708	0.679321	9.86948e-05	-1.69116	0.703905	9.92045e-05	-1.69097	0.706304
218341341	chr2:218341341:G:A	1.57155e-06	-1.87103e-10	1.97945	0.00238776	-1.87103e-10	2.19883	0.00240256	-1.87103e-10	2.20244
218341427	chr2:218341427:A:T	1.47289e-06	1.91461	-3.15521e-10	0.000571156	0.768381	-3.15521e-10	0.000574459	0.771585	-3.15521e-10
218341712	chr2:218341712:C:G	3.4711e-08	-1.69449	-0.138822	4.1829e-05	-1.64679	-0.198908	4.18795e-05	-1.64763	-0.19942
218341769	chr2:218341769:T:C	1.72711e-07	-1.87103e-10	-0.228749	0.000246295	-1.87103e-10	-0.0727531	0.000247097	-1.87103e-10	-0.0720646
218341922	chr2:218341922:A:G	2.27054e-08	-1.77219	-0.485574	3.43767e-05	-1.5121	-0.529804	3.44192e-05	-1.51321	-0.530023
218341923	chr2:218341923:C:T	6.22441e-08	-1.87103e-10	-1.24931	7.74586e-05	-1.87103e-10	-1.22954	7.76618e-05	-1.87103e-10	-1.22948
218342196	chr2:218342196:C:T	0.000236949	6.19569	0.799537	0.000182102	-1.46466	1.08994	0.000183348	-1.46306	1.0926
218342231	chr2:218342231:C:T	5.8908e-08	-1.87103e-10	-1.30439	7.1983e-05	-1.87103e-10	-1.30285	7.21673e-05	-1.87103e-10	-1.30286
218342441	chr2:218342441:T:C	6.31258e-08	-1.87103e-10	-1.23524	7.87196e-05	-1.87103e-10	-1.21339	7.89264e-05	-1.87103e-10	-1.21333
218342529	chr2:218342529:G:A	1.09564e-07	-1.87103e-10	-0.683858	0.000139151	-1.87103e-10	-0.643721	0.000139556	-1.87103e-10	-0.643379
218342741	chr2:218342741:C:G	1.26664e-07	-1.87103e-10	-0.538827	0.000156277	-1.87103e-10	-0.52765	0.000156786	-1.87103e-10	-0.52696
218342794	chr2:218342794:T:C	1.07917e-07	-1.87103e-10	-0.699004	0.000125704	-1.87103e-10	-0.745354	0.000126072	-1.87103e-10	-0.744992
218343157	chr2:218343157:G:A	3.0349e-07	-1.87103e-10	0.33498	0.000477605	-1.87103e-10	0.589502	0.00047964	-1.87103e-10	0.591192
218343254	chr2:218343254:A:G	8.47548e-08	-1.11503	0.174428	4.48157e-05	-1.75821	-0.0185167	4.49792e-05	-1.75843	-0.0172188
218343666	chr2:218343666:C:T	3.57719e-07	-1.87103e-10	0.499379	0.0004252	-1.87103e-10	0.473277	0.000426523	-1.87103e-10	0.473822
218343754	chr2:218343754:C:G	5.27563e-08	-1.76729	0.352608	9.00215e-05	-1.42653	0.347295	9.0476e-05	-1.42615	0.349388
218344525	chr2:218344525:G:A	4.04607e-08	-1.68004	-3.15521e-10	5.61816e-05	-1.55069	-3.15521e-10	5.6308e-05	-1.55101	-3.15521e-10
218344623	chr2:218344623:C:T	7.9596e-08	-1.87103e-10	-1.0034	9.89052e-05	-1.87103e-10	-0.98512	9.91549e-05	-1.87103e-10	-0.985161
218344670	chr2:218344670:A:G	7.88492e-08	-1.87103e-10	-1.01283	9.38426e-05	-1.87103e-10	-1.03766	9.40867e-05	-1.87103e-10	-1.03763
218345192	chr2:218345192:C:T	6.19963e-08	-1.87103e-10	-1.25329	7.48932e-05	-1.87103e-10	-1.26322	7.50876e-05	-1.87103e-10	-1.26319
218345395	chr2:218345395:T:C	6.21491e-08	-1.87103e-10	-1.25083	7.83962e-05	-1.87103e-10	-1.21751	7.86016e-05	-1.87103e-10	-1.21745
218345488	chr2:218345488:G:C	1.85136e-08	-1.77112	-0.690745	4.63179e-05	-1.0058	-0.737955	4.63802e-05	-1.00686	-0.738114
218345659	chr2:218345659:C:CCT	1.1969e-07	0.388275	-0.98374	4.38548e-05	-0.877353	-0.921045	4.39598e-05	-0.877757	-0.920811
218345883	chr2:218345883:T:C	0.000275231	6.04216	1.10284	0.00023691	-1.51185	1.40025	0.000238637	-1.51013	1.40322
218345973	chr2:218345973:C:G	2.69668e-07	-1.87103e-10	0.216824	0.000387078	-1.87103e-10	0.379343	0.000388299	-1.87103e-10	0.37993
218346058	chr2:218346058:G:A	0.000210461	5.87285	1.00384	0.000206766	-1.54161	1.29392	0.000208243	-1.53998	1.29684
218346619	chr2:218346619:T:C	6.43878e-08	-1.87103e-10	-1.21544	7.94115e-05	-1.87103e-10	-1.20464	7.96135e-05	-1.87103e-10	-1.20466
218346704	chr2:218346704:T:C	1.22769e-07	-1.87103e-10	-0.570068	0.000158725	-1.87103e-10	-0.512112	0.000159135	-1.87103e-10	-0.51209
218347098	chr2:218347098:C:T	5.93754e-08	-1.87103e-10	-1.29649	7.27797e-05	-1.87103e-10	-1.29184	7.29655e-05	-1.87103e-10	-1.29186
218347890	chr2:218347890:A:G	6.20141e-08	-1.87103e-10	-1.25301	7.54858e-05	-1.87103e-10	-1.25534	7.56825e-05	-1.87103e-10	-1.2553
218347938	chr2:218347938:C:A	6.93196e-08	-1.87103e-10	-1.14164	8.12291e-05	-1.87103e-10	-1.18201	8.14422e-05	-1.87103e-10	-1.18195
218348375	chr2:218348375:G:A	7.03438e-08	-1.87103e-10	-1.12697	8.22716e-05	-1.87103e-10	-1.16926	8.24877e-05	-1.87103e-10	-1.16919
218348409	chr2:218348409:A:G	7.10483e-08	-1.87103e-10	-1.11701	8.29895e-05	-1.87103e-10	-1.16057	8.32076e-05	-1.87103e-10	-1.16051
218348638	chr2:218348638:G:A	5.95923e-08	-1.87103e-10	-1.29284	7.31054e-05	-1.87103e-10	-1.28738	7.32919e-05	-1.87103e-10	-1.28739
218348704	chr2:218348704:A:G	4.07391e-08	-1.81593	0.142752	6.19122e-05	-1.71683	0.263261	6.22084e-05	-1.71685	0.265493
218348807	chr2:218348807:G:A	1.13273e-07	-1.87103e-10	-0.650565	0.00014594	-1.87103e-10	-0.59609	0.000146317	-1.87103e-10	-0.596069
218349172	chr2:218349172:A:G	3.66055e-08	-1.78017	-3.15521e-10	6.12284e-05	-1.46467	-3.15521e-10	6.13789e-05	-1.46478	-3.15521e-10
218349330	chr2:218349330:T:C	1.8361e-08	-1.77364	-0.696505	2.2853e-05	-1.79379	-0.656414	2.29408e-05	-1.79377	-0.655159
218349513	chr2:218349513:T:C	5.99571e-08	-1.87103e-10	-1.28674	7.23606e-05	-1.87103e-10	-1.29762	7.25454e-05	-1.87103e-10	-1.29763
218349687	chr2:218349687:A:C	6.74376e-07	-1.87103e-10	1.13342	0.000987672	-1.87103e-10	1.31607	0.000992592	-1.87103e-10	1.31848
218349917	chr2:218349917:A:C	0.000176805	5.59805	1.10439	0.000220734	-1.58464	1.40231	0.000222286	-1.58316	1.40528
218350196	chr2:218350196:G:A	1.09014e-07	-0.688892	-3.15521e-10	8.45679e-05	-1.14173	-3.15521e-10	8.46187e-05	-1.14369	-3.15521e-10
218350200	chr2:218350200:G:A	1.01938e-07	-1.87103e-10	-0.756	0.000114608	-1.87103e-10	-0.837767	0.000114883	-1.87103e-10	-0.837927
218350421	chr2:218350421:A:G	7.9909e-08	-1.87103e-10	-0.99948	9.51609e-05	-1.87103e-10	-1.02371	9.5413e-05	-1.87103e-10	-1.02363
218350485	chr2:218350485:T:C	0.00240013	10.5986	-1.28791	1.21988e-05	-1.77552	-1.30243	1.22388e-05	-1.77482	-1.30242
218350832	chr2:218350832:G:A	6.42322e-08	-0.377005	-0.840859	2.23232e-05	-1.54642	-0.92724	2.23848e-05	-1.54701	-0.926451
218351605	chr2:218351605:T:C	7.77361e-08	-1.87103e-10	-1.02705	9.26016e-05	-1.87103e-10	-1.05098	9.28425e-05	-1.87103e-10	-1.05094
218351646	chr2:218351646:A:C	2.55949e-05	3.75226	1.01752	0.000163903	-1.79815	1.31814	0.000164913	-1.79773	1.3213
218352023	chr2:218352023:C:T	6.00354e-08	-1.87103e-10	-1.28544	7.30439e-05	-1.87103e-10	-1.28822	7.32324e-05	-1.87103e-10	-1.28821
218352105	chr2:218352105:G:C	6.83127e-08	-1.87103e-10	-1.15627	8.11918e-05	-1.87103e-10	-1.18247	8.14136e-05	-1.87103e-10	-1.1823
218352160	chr2:218352160:T:C	6.38339e-08	-0.411839	-0.812245	2.2733e-05	-1.55426	-0.901204	2.27972e-05	-1.55482	-0.900388
218352285	chr2:218352285:G:A	5.90986e-08	-1.87103e-10	-1.30116	7.19875e-05	-1.87103e-10	-1.30279	7.21728e-05	-1.87103e-10	-1.30278
218352563	chr2:218352563:G:A	6.78531e-08	0.0378875	-1.20091	2.74656e-05	-1.09987	-1.16648	2.75248e-05	-1.10036	-1.16639
218353269	chr2:218353269:G:A	5.9896e-08	-0.186489	-1.10127	2.7287e-05	-1.22274	-1.05014	2.73522e-05	-1.22311	-1.04994
218353805	chr2:218353805:G:T	2.69957e-08	-1.79005	-0.294643	3.26745e-05	-1.76502	-0.327667	3.28188e-05	-1.76479	-0.326056
218354349	chr2:218354349:C:T	0.00878514	11.712	-1.10376	1.55542e-05	-1.6165	-1.21845	1.56179e-05	-1.61492	-1.2185
218354856	chr2:218354856:C:G	5.93168e-08	-1.87103e-10	-1.29748	7.33779e-05	-1.87103e-10	-1.28366	7.35713e-05	-1.87103e-10	-1.28359
218355117	chr2:218355117:G:A	0.00673942	11.5199	-1.17675	1.44338e-05	-1.64397	-1.26574	1.44915e-05	-1.64251	-1.26578
218355152	chr2:218355152:G:A	8.0754e-07	-1.87103e-10	1.31362	0.00108537	-1.87103e-10	1.41039	0.001091	-1.87103e-10	1.413
218355182	chr2:218355182:G:A	1.06313e-08	-1.77549	-1.24108	1.31468e-05	-1.79277	-1.21033	1.318e-05	-1.79276	-1.21039
218355338	chr2:218355338:C:T	6.29828e-08	-1.87103e-10	-1.23751	7.41916e-05	-1.87103e-10	-1.27263	7.4378e-05	-1.87103e-10	-1.27268
218356136	chr2:218356136:G:A	3.84172e-08	-1.73186	-3.15521e-10	4.31277e-05	-1.81512	-3.15521e-10	4.32346e-05	-1.8152	-3.15521e-10
218356277	chr2:218356277:T:C	4.31589e-07	-1.87103e-10	0.687106	0.000549953	-1.87103e-10	0.730551	0.000551759	-1.87103e-10	0.731267
218356687	chr2:218356687:A:G	8.56882e-08	-1.87103e-10	-0.929654	0.000109225	-1.87103e-10	-0.885877	0.000109507	-1.87103e-10	-0.885853
218357123	chr2:218357123:G:A	0.00589399	11.4971	-1.28799	1.36327e-05	-1.72474	-1.24207	1.36811e-05	-1.72369	-1.24214
218357400	chr2:218357400:C:T	0.000269567	6.31835	0.805849	0.000172006	-1.5166	1.08485	0.00017315	-1.51484	1.08716
218358010	chr2:218358010:G:A	2.27925e-08	-1.68215	-0.571784	6.72781e-05	-0.706193	-0.664256	6.73592e-05	-0.707328	-0.664476
218358186	chr2:218358186:T:C	8.65963e-08	-1.87103e-10	-0.919112	0.000110532	-1.87103e-10	-0.873973	0.000110815	-1.87103e-10	-0.873986
218358375	chr2:218358375:G:C	7.00031e-08	-1.87103e-10	-1.13183	8.57724e-05	-1.87103e-10	-1.12758	8.602e-05	-1.87103e-10	-1.12726
218358942	chr2:218358942:C:T	3.80328e-08	-1.74192	-3.15521e-10	5.79339e-05	-1.51998	-3.15521e-10	5.80726e-05	-1.52015	-3.15521e-10
218359742	chr2:218359742:A:G	1.89363e-07	-1.87103e-10	-0.136702	0.000226297	-1.87103e-10	-0.157432	0.000226981	-1.87103e-10	-0.156977
218359891	chr2:218359891:T:C	2.70519e-08	-1.81748	-0.26513	3.85847e-05	-1.68882	-0.237607	3.86743e-05	-1.68897	-0.237703
218360083	chr2:218360083:C:T	6.09145e-08	-1.87103e-10	-1.2709	7.31665e-05	-1.87103e-10	-1.28655	7.33528e-05	-1.87103e-10	-1.28656
218361193	chr2:218361193:C:G	6.08373e-08	-1.87103e-10	-1.27217	7.41183e-05	-1.87103e-10	-1.27362	7.43158e-05	-1.87103e-10	-1.27352
218361195	chr2:218361195:C:T	2.94285e-08	-1.80838	-0.190027	4.61092e-05	-1.59835	-0.149919	4.63224e-05	-1.59809	-0.148124
218361331	chr2:218361331:G:A	1.41269e-06	-1.87103e-10	1.87288	0.00216324	-1.87103e-10	2.10008	0.00217657	-1.87103e-10	2.10366
218361759	chr2:218361759:C:T	1.4933e-07	-0.374213	-3.15521e-10	0.000577524	0.779467	-3.15521e-10	0.000579885	0.780985	-3.15521e-10
218362309	chr2:218362309:C:A	6.09318e-08	-1.87103e-10	-1.27061	7.46605e-05	-1.87103e-10	-1.26633	7.48504e-05	-1.87103e-10	-1.26635
218363142	chr2:218363142:G:A	2.25221e-08	-1.74381	-0.522059	5.69958e-05	-0.963432	-0.572872	5.70528e-05	-0.964635	-0.573233
218363508	chr2:218363508:A:C	6.43531e-08	-1.87103e-10	-1.21598	7.96332e-05	-1.87103e-10	-1.20185	7.98569e-05	-1.87103e-10	-1.20161
218363537	chr2:218363537:T:A	5.88805e-08	-1.87103e-10	-1.30486	7.18678e-05	-1.87103e-10	-1.30445	7.20519e-05	-1.87103e-10	-1.30446
218363648	chr2:218363648:C:G	6.09238e-08	-1.87103e-10	-1.27074	7.54494e-05	-1.87103e-10	-1.25582	7.56469e-05	-1.87103e-10	-1.25577
218363885	chr2:218363885:C:T	1.90331e-08	-1.79454	-0.639646	4.1824e-05	-1.15962	-0.686192	4.18726e-05	-1.16071	-0.686499
218363965	chr2:218363965:C:A	6.67234e-08	-1.87103e-10	-1.17981	8.25286e-05	-1.87103e-10	-1.16614	8.27433e-05	-1.87103e-10	-1.1661
218364329	chr2:218364329:C:T	2.72442e-06	-1.87103e-10	2.52964	0.00422408	-1.87103e-10	2.76927	0.00425178	-1.87103e-10	2.77325
218364407	chr2:218364407:A:G	1.68409e-08	-1.80174	-0.75482	2.34926e-05	-1.66326	-0.759342	2.35604e-05	-1.66333	-0.758946
218364424	chr2:218364424:G:A	0.0111255	12.1315	-1.28711	1.52398e-05	-1.55058	-1.30479	1.53111e-05	-1.54848	-1.30479
218364781	chr2:218364781:G:A	7.95057e-08	-1.87103e-10	-1.00454	9.54446e-05	-1.87103e-10	-1.02074	9.57006e-05	-1.87103e-10	-1.02062
218364918	chr2:218364918:T:C	0.0119128	12.2065	-1.29378	1.53958e-05	-1.54178	-1.3034	1.54683e-05	-1.53965	-1.3034
218365039	chr2:218365039:A:G	1.98591e-08	-1.75975	-0.631962	4.94162e-05	-1.0001	-0.678899	4.94686e-05	-1.0013	-0.67921
218365423	chr2:218365423:A:G	7.07821e-08	-1.87103e-10	-1.12076	8.9674e-05	-1.87103e-10	-1.0831	8.99111e-05	-1.87103e-10	-1.08302
218365440	chr2:218365440:T:G	1.53476e-07	0.430126	-0.776951	6.41042e-05	-0.722125	-0.696647	6.42657e-05	-0.722455	-0.696363
218365456	chr2:218365456:GTTTC:G	9.36745e-07	-1.87103e-10	1.46204	0.00139409	-1.87103e-10	1.66072	0.00140229	-1.87103e-10	1.66402
218365490	chr2:218365490:T:C	1.88128e-08	-1.77551	-0.670322	4.46198e-05	-1.06497	-0.716139	4.46689e-05	-1.06612	-0.716441
218365800	chr2:218365800:CCTCTTTCT:C	1.31436e-07	-1.87103e-10	-0.501845	0.000175504	-1.87103e-10	-0.411621	0.000176054	-1.87103e-10	-0.411053
218365824	chr2:218365824:T:A	3.73561e-05	6.14189	-0.994003	2.98896e-05	-1.23698	-0.944789	3.00645e-05	-1.23446	-0.944043
218366096	chr2:218366096:T:C	2.68709e-07	-1.87103e-10	0.21326	0.000376128	-1.87103e-10	0.350646	0.000377252	-1.87103e-10	0.351069
218366300	chr2:218366300:T:C	1.6745e-07	-1.87103e-10	-0.259686	0.000210329	-1.87103e-10	-0.230608	0.000210973	-1.87103e-10	-0.230112
218366515	chr2:218366515:G:A	6.85556e-08	-0.0635305	-1.08919	3.245e-05	-1.05443	-1.04515	3.25255e-05	-1.05475	-1.04506
218367084	chr2:218367084:C:T	6.16868e-08	-1.87103e-10	-1.2583	7.58615e-05	-1.87103e-10	-1.25037	7.60543e-05	-1.87103e-10	-1.2504
218367127	chr2:218367127:G:A	2.7215e-08	-0.937242	-1.13936	2.81077e-05	-1.10421	-1.13903	2.81969e-05	-1.10357	-1.13906
218367631	chr2:218367631:C:A	0.0001169	5.69983	0.588875	0.000157479	-1.34821	0.828215	0.000158597	-1.34599	0.830518
218367665	chr2:218367665:G:A	9.15123e-07	-1.87103e-10	1.43869	0.00136173	-1.87103e-10	1.63723	0.00136972	-1.87103e-10	1.64052
218367705	chr2:218367705:G:A	5.99932e-08	-1.87103e-10	-1.28614	7.21781e-05	-1.87103e-10	-1.30015	7.2362e-05	-1.87103e-10	-1.30016
218367856	chr2:218367856:C:T	6.65431e-08	-1.87103e-10	-1.18252	8.24938e-05	-1.87103e-10	-1.16656	8.27289e-05	-1.87103e-10	-1.16627
218367977	chr2:218367977:C:A	8.43187e-08	-0.945765	-3.15521e-10	0.000257082	-0.0298865	-3.15521e-10	0.000258132	-0.0283735	-3.15521e-10
218368153	chr2:218368153:G:GT	5.98114e-08	-1.87103e-10	-1.28917	7.25338e-05	-1.87103e-10	-1.29523	7.27208e-05	-1.87103e-10	-1.29522
218368177	chr2:218368177:T:G	8.8983e-07	-1.87103e-10	1.41066	0.00132277	-1.87103e-10	1.6082	0.00133051	-1.87103e-10	1.61147
218368208	chr2:218368208:C:G	5.89632e-08	-1.87103e-10	-1.30346	7.18433e-05	-1.87103e-10	-1.3048	7.20276e-05	-1.87103e-10	-1.30479
218368861	chr2:218368861:T:A	3.53065e-08	-1.8163	-3.15521e-10	4.72714e-05	-1.72338	-3.15521e-10	4.7376e-05	-1.72373	-3.15521e-10
218368978	chr2:218368978:T:A	1.16423e-07	-1.87103e-10	-0.62314	0.00013009	-1.87103e-10	-0.711059	0.000130399	-1.87103e-10	-0.711245
218369141	chr2:218369141:T:G	9.60779e-08	-1.80268	0.987473	0.000145104	-1.64089	1.03906	0.000145904	-1.64068	1.04179
218369278	chr2:218369278:G:A	1.1913e-06	-1.87103e-10	1.70243	0.00168971	-1.87103e-10	1.85303	0.00169935	-1.87103e-10	1.85616
218369516	chr2:218369516:T:C	9.21593e-08	-1.79836	0.941514	0.000140406	-1.6272	0.992457	0.000141177	-1.62698	0.995154
218369616	chr2:218369616:G:T	0.000129193	6.34636	0.0423375	0.000100181	-1.17732	0.205019	0.000100886	-1.17467	0.206811
218369798	chr2:218369798:T:C	1.27332e-08	-1.72128	-1.11488	2.10915e-05	-1.39337	-1.13704	2.11338e-05	-1.39385	-1.13713
218369857	chr2:218369857:T:G	4.43509e-08	-1.81717	0.228933	5.99296e-05	-1.7111	0.224989	6.02171e-05	-1.71087	0.226986
218369982	chr2:218369982:T:C	2.06662e-05	5.8256	-1.26971	1.38599e-05	-1.65611	-1.29418	1.39141e-05	-1.65477	-1.29417
218370077	chr2:218370077:T:C	1.27998e-08	-1.7125	-1.11844	2.1407e-05	-1.37518	-1.14038	2.14497e-05	-1.37567	-1.14047
218370501	chr2:218370501:C:T	1.23632e-08	-1.65615	-1.20949	2.19296e-05	-1.2655	-1.22594	2.19727e-05	-1.26603	-1.22601
218371082	chr2:218371082:T:A	5.91841e-08	-1.87103e-10	-1.29972	7.19356e-05	-1.87103e-10	-1.30351	7.21205e-05	-1.87103e-10	-1.30351
218371411	chr2:218371411:T:C	6.74075e-08	-1.87103e-10	-1.16961	8.49547e-05	-1.87103e-10	-1.13716	8.51783e-05	-1.87103e-10	-1.1371
218371588	chr2:218371588:C:T	6.24216e-08	-1.87103e-10	-1.24646	7.54483e-05	-1.87103e-10	-1.25583	7.56429e-05	-1.87103e-10	-1.25582
218371659	chr2:218371659:G:A	6.35875e-08	-1.87103e-10	-1.22795	7.72442e-05	-1.87103e-10	-1.23231	7.74463e-05	-1.87103e-10	-1.23226
218371713	chr2:218371713:C:T	3.5736e-08	-1.80421	-3.15521e-10	4.81209e-05	-1.70557	-3.15521e-10	4.82352e-05	-1.70576	-3.15521e-10
218371906	chr2:218371906:T:C	6.1305e-08	-1.87103e-10	-1.26451	7.53522e-05	-1.87103e-10	-1.25711	7.55438e-05	-1.87103e-10	-1.25713
218372289	chr2:218372289:T:C	1.21258e-07	-0.582446	-3.15521e-10	6.88135e-05	-1.34788	-3.15521e-10	6.90361e-05	-1.34721	-3.15521e-10
218372416	chr2:218372416:G:A	1.40107e-07	-1.87103e-10	-0.437965	0.000175418	-1.87103e-10	-0.41211	0.000175949	-1.87103e-10	-0.411652
218372614	chr2:218372614:G:T	0.000150199	6.43033	0.109022	0.000110386	-1.1489	0.273598	0.000111184	-1.14618	0.275525
218372698	chr2:218372698:G:C	5.91194e-08	-1.87103e-10	-1.30081	7.27839e-05	-1.87103e-10	-1.29179	7.29743e-05	-1.87103e-10	-1.29174
218372972	chr2:218372972:A:G	3.92007e-07	-1.87103e-10	0.59091	0.000550352	-1.87103e-10	0.731276	0.000553248	-1.87103e-10	0.733962
218373015	chr2:218373015:A:G	6.83381e-08	-1.87103e-10	-1.1559	8.62579e-05	-1.87103e-10	-1.12194	8.64853e-05	-1.87103e-10	-1.12187
218373282	chr2:218373282:G:A	3.91344e-07	-1.87103e-10	0.589218	0.000549691	-1.87103e-10	0.730075	0.000552585	-1.87103e-10	0.732764
218373285	chr2:218373285:C:T	6.19295e-08	-1.87103e-10	-1.25437	7.36236e-05	-1.87103e-10	-1.28032	7.38095e-05	-1.87103e-10	-1.28036
218373478	chr2:218373478:T:C	0.00112012	9.84411	-1.29553	2.0106e-05	-1.27385	-1.30441	2.02055e-05	-1.27148	-1.30441
218373960	chr2:218373960:C:T	3.69136e-07	-1.87103e-10	0.530797	0.000517135	-1.87103e-10	0.669022	0.000519835	-1.87103e-10	0.671667
218374015	chr2:218374015:G:A	1.32474e-08	-1.67424	-1.12233	2.29773e-05	-1.30073	-1.14404	2.30224e-05	-1.30125	-1.14413
218374159	chr2:218374159:A:T	8.01405e-07	-1.87103e-10	1.306	0.00103351	-1.87103e-10	1.36144	0.00103705	-1.87103e-10	1.36229
218374280	chr2:218374280:C:A	1.58967e-07	0.542102	-0.853775	6.37371e-05	-0.646758	-0.777757	6.38923e-05	-0.647118	-0.777526
218374365	chr2:218374365:G:C	5.57296e-05	5.82511	-0.277213	6.26432e-05	-1.30736	-0.134462	6.30541e-05	-1.30502	-0.132829
218374434	chr2:218374434:A:G	0.00195543	10.4102	-1.30448	2.34554e-05	-1.14475	-1.27943	2.35752e-05	-1.14221	-1.27944
218374502	chr2:218374502:T:G	3.91697e-08	-0.490123	-1.22234	1.90552e-05	-1.44495	-1.18699	1.91006e-05	-1.44508	-1.18704
218374648	chr2:218374648:C:G	3.58434e-08	-1.80121	-3.15521e-10	4.96037e-05	-1.67522	-3.15521e-10	4.97217e-05	-1.6754	-3.15521e-10
218374861	chr2:218374861:T:G	5.95078e-08	-1.87103e-10	-1.29426	7.26818e-05	-1.87103e-10	-1.29319	7.28688e-05	-1.87103e-10	-1.29318
218375440	chr2:218375440:T:C	6.20975e-08	-1.87103e-10	-1.25166	7.72264e-05	-1.87103e-10	-1.23254	7.7436e-05	-1.87103e-10	-1.23239
218375525	chr2:218375525:G:A	1.07095e-07	-1.87103e-10	-0.706654	0.000130547	-1.87103e-10	-0.707548	0.000130946	-1.87103e-10	-0.707058
218375683	chr2:218375683:C:T	1.34795e-07	-1.87103e-10	-0.476611	0.000179368	-1.87103e-10	-0.389844	0.000179925	-1.87103e-10	-0.389301
218376371	chr2:218376371:A:G	6.4272e-08	-1.87103e-10	-1.21724	8.03834e-05	-1.87103e-10	-1.19247	8.05939e-05	-1.87103e-10	-1.19242
218376379	chr2:218376379:T:C	7.4048e-08	-1.87103e-10	-1.07566	9.3121e-05	-1.87103e-10	-1.04538	9.33667e-05	-1.87103e-10	-1.04531
218376543	chr2:218376543:A:G	6.12926e-08	-1.87103e-10	-1.26471	7.58795e-05	-1.87103e-10	-1.25014	7.6078e-05	-1.87103e-10	-1.25009
218376895	chr2:218376895:T:G	1.53187e-07	-1.87103e-10	-0.34871	0.000190856	-1.87103e-10	-0.327765	0.000191464	-1.87103e-10	-0.327142
218377383	chr2:218377383:T:C	1.14358e-07	-1.87103e-10	-0.641036	0.00014883	-1.87103e-10	-0.57648	0.000149223	-1.87103e-10	-0.5764
218377650	chr2:218377650:C:T	1.43384e-07	-1.87103e-10	-0.414846	0.000178511	-1.87103e-10	-0.394629	0.000179075	-1.87103e-10	-0.394038
218377795	chr2:218377795:C:T	1.01995e-07	-0.712081	-0.0433631	7.61542e-05	-1.33808	0.0915574	7.63141e-05	-1.33875	0.0917607
218378139	chr2:218378139:T:C	0.000525788	8.90007	-1.10778	6.35896e-05	-0.382384	-1.04445	6.39454e-05	-0.379355	-1.04446
218378834	chr2:218378834:A:G	5.95696e-08	-1.87103e-10	-1.29322	7.2188e-05	-1.87103e-10	-1.30001	7.23703e-05	-1.87103e-10	-1.30005
218379449	chr2:218379449:A:C	8.1168e-08	-1.87103e-10	-0.983847	0.000100615	-1.87103e-10	-0.967978	0.000100904	-1.87103e-10	-0.967679
218379707	chr2:218379707:G:A	7.47804e-08	-1.87103e-10	-1.06581	9.49384e-05	-1.87103e-10	-1.02605	9.5195e-05	-1.87103e-10	-1.02592
218379759	chr2:218379759:GT:G	9.95039e-08	-0.840728	0.060556	7.84408e-05	-1.42239	0.205453	7.86141e-05	-1.42301	0.205716
218380881	chr2:218380881:T:C	3.57281e-08	-1.80443	-3.15521e-10	4.71409e-05	-1.72614	-3.15521e-10	4.72638e-05	-1.7261	-3.15521e-10
218381059	chr2:218381059:T:C	8.2424e-08	-0.859103	-0.109389	6.21051e-05	-1.42669	-0.0237659	6.22534e-05	-1.42716	-0.0234759
218381158	chr2:218381158:A:G	1.31293e-07	-1.87103e-10	-0.502933	0.000163285	-1.87103e-10	-0.483788	0.000163795	-1.87103e-10	-0.483226
218381258	chr2:218381258:C:T	7.76907e-08	-1.02763	-3.15521e-10	5.00812e-05	-1.66564	-3.15521e-10	5.02244e-05	-1.66534	-3.15521e-10
218381316	chr2:218381316:C:A	6.22382e-08	-1.87103e-10	-1.2494	7.51357e-05	-1.87103e-10	-1.25999	7.53305e-05	-1.87103e-10	-1.25996
218381320	chr2:218381320:C:A	1.38308e-07	-1.87103e-10	-0.450885	0.000184219	-1.87103e-10	-0.363159	0.000184791	-1.87103e-10	-0.362616
218382250	chr2:218382250:TG:T	1.17902e-07	-1.87103e-10	-0.610517	0.000136319	-1.87103e-10	-0.664286	0.000136649	-1.87103e-10	-0.664427
218382933	chr2:218382933:C:T	6.37173e-08	-1.87103e-10	-1.22591	7.65717e-05	-1.87103e-10	-1.24105	7.67695e-05	-1.87103e-10	-1.24104
218383067	chr2:218383067:C:T	1.03479e-07	-1.87103e-10	-0.741003	0.000128449	-1.87103e-10	-0.723752	0.000128836	-1.87103e-10	-0.723303
218383261	chr2:218383261:G:A	8.33233e-08	-1.87103e-10	-0.95764	0.000102295	-1.87103e-10	-0.951417	0.000102561	-1.87103e-10	-0.951383
218383312	chr2:218383312:T:C	6.45474e-08	-0.831051	-0.381918	0.000201562	0.0886948	-0.361879	0.00020178	0.0870914	-0.361757
218383566	chr2:218383566:G:A	6.1659e-08	-1.87103e-10	-1.25875	7.40523e-05	-1.87103e-10	-1.27451	7.42364e-05	-1.87103e-10	-1.27459
218383673	chr2:218383673:T:C	1.39071e-06	-0.422731	2.27993	0.00623915	0.674392	2.48493	0.00626674	0.673078	2.48809
218384232	chr2:218384232:C:T	6.70877e-07	-1.87103e-10	1.12822	0.00100623	-1.87103e-10	1.33468	0.00101205	-1.87103e-10	1.33789
218384645	chr2:218384645:G:C	5.17226e-07	-1.87103e-10	0.868111	0.000710169	-1.87103e-10	0.986221	0.000712728	-1.87103e-10	0.987255
218384713	chr2:218384713:G:C	5.39256e-08	-1.08007	-0.312692	4.41149e-05	-1.5558	-0.236686	4.42184e-05	-1.55629	-0.236411
218385502	chr2:218385502:T:C	1.02239e-07	-1.87103e-10	-0.753056	0.00013203	-1.87103e-10	-0.696253	0.000132392	-1.87103e-10	-0.696076
218386395	chr2:218386395:T:C	8.33551e-08	-1.87103e-10	-0.957258	0.000101646	-1.87103e-10	-0.957787	0.000101899	-1.87103e-10	-0.95786
218387156	chr2:218387156:T:G	6.00811e-08	-1.87103e-10	-1.28467	7.32836e-05	-1.87103e-10	-1.28495	7.34679e-05	-1.87103e-10	-1.285
218387654	chr2:218387654:C:T	7.30572e-05	7.11146	-1.29283	1.87414e-05	-1.38493	-1.26362	1.88248e-05	-1.38302	-1.26365
218387907	chr2:218387907:C:T	1.42281e-08	-1.62935	-1.0958	1.46995e-05	-1.81012	-1.08134	1.47445e-05	-1.81026	-1.08071
218388604	chr2:218388604:C:T	0.000151543	6.54826	-3.15521e-10	5.72264e-05	-1.53227	-3.15521e-10	5.74715e-05	-1.53055	-3.15521e-10
218388630	chr2:218388630:G:A	7.80687e-08	-1.87103e-10	-1.02278	9.88056e-05	-1.87103e-10	-0.986128	9.91122e-05	-1.87103e-10	-0.985592
218388939	chr2:218388939:C:G	6.07103e-08	-1.87103e-10	-1.27426	7.5319e-05	-1.87103e-10	-1.25755	7.55117e-05	-1.87103e-10	-1.25756
218389174	chr2:218389174:A:G	1.53689e-08	-1.43235	-1.21567	3.51162e-05	-0.787408	-1.23321	3.51585e-05	-0.78869	-1.23329
218389265	chr2:218389265:A:G	7.00329e-08	-1.87103e-10	-1.1314	8.47692e-05	-1.87103e-10	-1.13935	8.49818e-05	-1.87103e-10	-1.13941
218389555	chr2:218389555:AAAAAT:A	1.33766e-07	-1.87103e-10	-0.484275	0.000172796	-1.87103e-10	-0.427169	0.000173268	-1.87103e-10	-0.427003
218390119	chr2:218390119:T:C	0.00014172	7.004	-0.522766	3.536e-05	-1.41745	-0.596247	3.55484e-05	-1.41539	-0.595562
218390157	chr2:218390157:A:AT	0.000114251	6.85214	-0.586357	3.22335e-05	-1.44924	-0.657038	3.24014e-05	-1.44726	-0.656382
218390197	chr2:218390197:A:G	9.3825e-08	-1.87103e-10	-0.838938	0.000112744	-1.87103e-10	-0.854162	0.000113022	-1.87103e-10	-0.854262
218390458	chr2:218390458:C:G	8.03215e-08	-1.87103e-10	-0.994331	0.000105848	-1.87103e-10	-0.917277	0.000106168	-1.87103e-10	-0.916819
218390700	chr2:218390700:A:G	1.11972e-05	3.87464	0.0684035	7.57044e-05	-1.4443	0.191849	7.61318e-05	-1.44212	0.192738
218390718	chr2:218390718:C:T	4.1547e-05	6.41105	-1.15684	1.67383e-05	-1.53956	-1.22202	1.681e-05	-1.53793	-1.22194
218390972	chr2:218390972:G:A	1.23015e-08	-1.81765	-1.053	1.9268e-05	-1.55647	-1.06437	1.93003e-05	-1.55715	-1.06457
218391125	chr2:218391125:G:A	9.3825e-08	-1.87103e-10	-0.838938	0.000112744	-1.87103e-10	-0.854162	0.000113022	-1.87103e-10	-0.854262
218391312	chr2:218391312:C:T	1.03208e-07	-1.87103e-10	-0.743622	0.00013322	-1.87103e-10	-0.687277	0.000133586	-1.87103e-10	-0.687101
218391556	chr2:218391556:G:A	7.95409e-08	-1.87103e-10	-1.0041	0.000100801	-1.87103e-10	-0.966138	0.000101116	-1.87103e-10	-0.965574
218392035	chr2:218392035:C:T	6.86802e-08	-1.87103e-10	-1.15091	8.38353e-05	-1.87103e-10	-1.15043	8.406e-05	-1.87103e-10	-1.15031
218392703	chr2:218392703:T:C	1.14591e-07	-1.13604	0.497044	0.00012039	-1.29291	0.504362	0.000120648	-1.29327	0.504304
218392786	chr2:218392786:C:G	6.18978e-08	-1.87103e-10	-1.25488	7.72946e-05	-1.87103e-10	-1.23166	7.75059e-05	-1.87103e-10	-1.23149
218392965	chr2:218392965:T:C	5.90599e-08	-1.87103e-10	-1.30182	7.22514e-05	-1.87103e-10	-1.29913	7.24358e-05	-1.87103e-10	-1.29914
218393718	chr2:218393718:T:C	6.62374e-08	-1.87103e-10	-1.18712	8.11217e-05	-1.87103e-10	-1.18333	8.1332e-05	-1.87103e-10	-1.1833
218394046	chr2:218394046:C:T	1.4972e-07	-1.87103e-10	-0.371601	0.000193742	-1.87103e-10	-0.312755	0.000194275	-1.87103e-10	-0.312571
218394048	chr2:218394048:C:T	8.15044e-08	-1.87103e-10	-0.979711	9.99455e-05	-1.87103e-10	-0.974657	0.000100206	-1.87103e-10	-0.974612
218394364	chr2:218394364:T:C	4.08168e-08	-1.67127	-3.15521e-10	4.42079e-05	-1.79038	-3.15521e-10	4.43338e-05	-1.7901	-3.15521e-10
218394412	chr2:218394412:C:T	3.53071e-08	-1.81629	-3.15521e-10	4.49691e-05	-1.77331	-3.15521e-10	4.50878e-05	-1.77323	-3.15521e-10
218394547	chr2:218394547:G:A	0.000168571	6.78637	-0.131631	0.000226285	-0.0978893	-0.0595968	0.00022828	-0.0930165	-0.0582556
218394555	chr2:218394555:G:A	5.89588e-08	-1.87103e-10	-1.30353	7.1836e-05	-1.87103e-10	-1.3049	7.20204e-05	-1.87103e-10	-1.3049
218395121	chr2:218395121:A:G	1.73625e-06	3.32887	-1.24975	2.23284e-05	-1.22335	-1.25007	2.24508e-05	-1.22063	-1.24988
218395242	chr2:218395242:C:T	6.03215e-08	-1.87103e-10	-1.28068	7.37269e-05	-1.87103e-10	-1.27892	7.39135e-05	-1.87103e-10	-1.27895
218395308	chr2:218395308:G:A	6.83068e-05	4.69134	1.06006	0.000328485	-0.95727	1.17248	0.00033071	-0.954235	1.17363
218395693	chr2:218395693:T:C	2.5696e-07	0.168553	-3.15521e-10	0.00231905	2.16963	-3.15521e-10	0.00231057	2.16341	-3.15521e-10
218395928	chr2:218395928:C:A	2.26635e-05	4.55927	0.0888669	0.00011734	-0.996115	0.181912	0.000118115	-0.993193	0.183007
218395961	chr2:218395961:G:A	1.30155e-07	-1.87103e-10	-0.511643	0.000159414	-1.87103e-10	-0.507778	0.000159837	-1.87103e-10	-0.507691
218396196	chr2:218396196:A:C	1.58987e-06	-1.87103e-10	1.99104	0.00244332	-1.87103e-10	2.22183	0.00245864	-1.87103e-10	2.22552
218396453	chr2:218396453:C:T	9.19962e-05	4.9156	1.13353	0.000376238	-0.867016	1.21796	0.000378906	-0.863852	1.2193
218396518	chr2:218396518:C:T	1.4578e-07	-1.87103e-10	-0.398272	0.000180036	-1.87103e-10	-0.386125	0.000180527	-1.87103e-10	-0.385964
218396598	chr2:218396598:G:T	1.20427e-06	-1.87103e-10	1.71326	0.00183367	-1.87103e-10	1.93479	0.00184487	-1.87103e-10	1.93832
218396627	chr2:218396627:G:A	7.64719e-08	-1.87103e-10	-1.04345	9.44466e-05	-1.87103e-10	-1.03125	9.4689e-05	-1.87103e-10	-1.03125
218396909	chr2:218396909:G:A	5.95861e-08	-1.87103e-10	-1.29295	7.36043e-05	-1.87103e-10	-1.28058	7.37952e-05	-1.87103e-10	-1.28055
218396977	chr2:218396977:G:A	1.05215e-06	-1.87103e-10	1.57822	0.00159412	-1.87103e-10	1.7948	0.00160373	-1.87103e-10	1.79824
218397815	chr2:218397815:G:A	6.20079e-08	-1.87103e-10	-1.25311	7.44421e-05	-1.87103e-10	-1.26926	7.46243e-05	-1.87103e-10	-1.26938
218397860	chr2:218397860:C:T	4.15773e-07	-1.87103e-10	0.64977	0.000591933	-1.87103e-10	0.804111	0.000594904	-1.87103e-10	0.806556
218397985	chr2:218397985:C:T	2.00479e-07	-1.87103e-10	-0.0796608	0.000276598	-1.87103e-10	0.0432823	0.000277506	-1.87103e-10	0.0439986
218398164	chr2:218398164:A:G	3.64359e-08	-1.78481	-3.15521e-10	4.30201e-05	-1.81761	-3.15521e-10	4.31303e-05	-1.81762	-3.15521e-10
218398390	chr2:218398390:G:A	5.93472e-08	-1.87103e-10	-1.29696	7.22232e-05	-1.87103e-10	-1.29952	7.2408e-05	-1.87103e-10	-1.29953
218398435	chr2:218398435:C:T	1.11186e-07	-1.87103e-10	-0.669163	0.000137448	-1.87103e-10	-0.656037	0.0001378	-1.87103e-10	-0.656041
218398554	chr2:218398554:A:G	5.93673e-08	-1.87103e-10	-1.29662	7.23176e-05	-1.87103e-10	-1.29821	7.25024e-05	-1.87103e-10	-1.29822
218398735	chr2:218398735:G:A	3.41878e-08	-0.869255	-0.979245	2.77652e-05	-1.28021	-0.975288	2.78209e-05	-1.28094	-0.975113
218398900	chr2:218398900:T:A	2.48531e-07	0.1352	-3.15521e-10	0.000146991	-0.588913	-3.15521e-10	0.000147276	-0.589533	-3.15521e-10
218398943	chr2:218398943:G:A	3.76448e-08	-0.756456	-0.995719	2.97383e-05	-1.19507	-0.991778	2.97963e-05	-1.19586	-0.991605
218399184	chr2:218399184:G:C	9.22971e-08	-1.87103e-10	-0.855356	0.000115061	-1.87103e-10	-0.833823	0.000115361	-1.87103e-10	-0.833782
218399384	chr2:218399384:G:A	1.31384e-07	-0.127591	-0.374651	4.19155e-05	-1.48592	-0.357705	4.21601e-05	-1.48346	-0.356906
218399610	chr2:218399610:G:T	3.16262e-08	-0.939509	-0.986875	2.61037e-05	-1.3343	-0.982902	2.61571e-05	-1.335	-0.982728
218400343	chr2:218400343:G:A	1.61432e-06	-1.87103e-10	2.0063	0.00247989	-1.87103e-10	2.23669	0.00249503	-1.87103e-10	2.24021
218400426	chr2:218400426:C:T	6.22098e-08	-1.87103e-10	-1.24986	7.68884e-05	-1.87103e-10	-1.23693	7.70897e-05	-1.87103e-10	-1.23687
218400445	chr2:218400445:T:C	3.03279e-08	-0.997616	-0.970685	2.54283e-05	-1.37697	-0.966447	2.54811e-05	-1.37764	-0.966268
218400523	chr2:218400523:G:T	5.99931e-08	-1.87103e-10	-1.28614	7.36188e-05	-1.87103e-10	-1.28038	7.38072e-05	-1.87103e-10	-1.28039
218400673	chr2:218400673:C:T	2.4984e-08	-1.18878	-0.973356	2.20169e-05	-1.51854	-0.968931	2.20651e-05	-1.5191	-0.968753
218400937	chr2:218400937:G:C	1.78727e-06	-1.87103e-10	2.10808	0.00275426	-1.87103e-10	2.34162	0.00277124	-1.87103e-10	2.34521
218401302	chr2:218401302:C:T	5.89838e-08	-1.87103e-10	-1.30311	7.18356e-05	-1.87103e-10	-1.3049	7.20198e-05	-1.87103e-10	-1.3049
218401437	chr2:218401437:C:T	6.25911e-08	-1.87103e-10	-1.24375	7.51783e-05	-1.87103e-10	-1.25942	7.53686e-05	-1.87103e-10	-1.25945
218401458	chr2:218401458:G:A	1.5102e-07	-1.87103e-10	-0.362957	0.000206437	-1.87103e-10	-0.249288	0.000207087	-1.87103e-10	-0.248705
218401481	chr2:218401481:T:C	3.70094e-07	0.723322	-0.189934	7.83758e-05	-1.04472	-0.17305	7.89318e-05	-1.04101	-0.172255
218401662	chr2:218401662:G:A	6.15785e-08	-1.87103e-10	-1.26006	7.60019e-05	-1.87103e-10	-1.24852	7.62003e-05	-1.87103e-10	-1.24848
218401909	chr2:218401909:C:T	6.64944e-08	-0.407003	-0.776249	2.65936e-05	-1.53878	-0.759832	2.67269e-05	-1.53676	-0.759416
218401917	chr2:218401917:G:A	6.3284e-08	-1.87103e-10	-1.23274	7.83512e-05	-1.87103e-10	-1.21808	7.85568e-05	-1.87103e-10	-1.21802
218402087	chr2:218402087:C:A	3.15653e-08	-0.97393	-0.954382	3.0982e-05	-1.16632	-0.97955	3.10653e-05	-1.16617	-0.979579
218402633	chr2:218402633:C:T	6.70159e-08	-1.87103e-10	-1.17544	8.23544e-05	-1.87103e-10	-1.16825	8.25677e-05	-1.87103e-10	-1.16823
218402814	chr2:218402814:C:T	7.1927e-08	-1.87103e-10	-1.10472	8.70746e-05	-1.87103e-10	-1.11252	8.72911e-05	-1.87103e-10	-1.1126
218402884	chr2:218402884:C:T	5.99943e-08	-1.87103e-10	-1.28612	7.37777e-05	-1.87103e-10	-1.27823	7.39671e-05	-1.87103e-10	-1.27822
218402967	chr2:218402967:C:A	5.91594e-08	-1.87103e-10	-1.30013	7.24089e-05	-1.87103e-10	-1.29695	7.25944e-05	-1.87103e-10	-1.29696
218403058	chr2:218403058:C:T	6.54442e-08	0.104994	-1.30417	1.78928e-05	-1.39083	-1.30405	1.79927e-05	-1.38778	-1.30409
218403147	chr2:218403147:C:T	5.98947e-08	-1.87103e-10	-1.28778	7.25028e-05	-1.87103e-10	-1.29566	7.26848e-05	-1.87103e-10	-1.29571
218403178	chr2:218403178:G:A	3.52877e-08	-1.81683	-3.15521e-10	4.61978e-05	-1.74635	-3.15521e-10	4.63138e-05	-1.7464	-3.15521e-10
218403190	chr2:218403190:A:G	1.1721e-07	-0.00143583	-0.614962	3.48178e-05	-1.43239	-0.596766	3.50166e-05	-1.42976	-0.596265
218403566	chr2:218403566:ACT:A	7.62796e-08	-1.87103e-10	-1.04596	8.97805e-05	-1.87103e-10	-1.08191	8.99899e-05	-1.87103e-10	-1.08215
218403570	chr2:218403570:C:T	1.42908e-07	-1.87103e-10	-0.418165	0.000167155	-1.87103e-10	-0.460358	0.000167583	-1.87103e-10	-0.460367
218404080	chr2:218404080:G:A	1.19245e-07	-0.154593	-0.444599	4.25198e-05	-1.46661	-0.3627	4.27719e-05	-1.46412	-0.361846
218404460	chr2:218404460:A:G	5.90667e-08	-1.87103e-10	-1.3017	7.18867e-05	-1.87103e-10	-1.30419	7.2071e-05	-1.87103e-10	-1.30419
218404575	chr2:218404575:A:G	3.71794e-08	-1.76461	-3.15521e-10	5.10311e-05	-1.64685	-3.15521e-10	5.11087e-05	-1.64789	-3.15521e-10
218404774	chr2:218404774:G:A	5.92091e-08	-1.87103e-10	-1.29929	7.2599e-05	-1.87103e-10	-1.29433	7.2786e-05	-1.87103e-10	-1.29432
218404832	chr2:218404832:A:G	5.9704e-08	-1.87103e-10	-1.29097	7.33946e-05	-1.87103e-10	-1.28343	7.35849e-05	-1.87103e-10	-1.2834
218405006	chr2:218405006:G:T	9.95245e-08	0.491088	-1.27105	2.635e-05	-1.04243	-1.26538	2.65341e-05	-1.03817	-1.26525
218405374	chr2:218405374:A:G	1.88998e-08	-1.29371	-1.14751	1.61967e-05	-1.6623	-1.13218	1.62458e-05	-1.66203	-1.13198
218405650	chr2:218405650:G:A	1.13259e-07	-1.87103e-10	-0.650688	0.000138666	-1.87103e-10	-0.647213	0.000138993	-1.87103e-10	-0.647418
218406328	chr2:218406328:C:T	6.0851e-08	-1.87103e-10	-1.27194	7.54733e-05	-1.87103e-10	-1.2555	7.56744e-05	-1.87103e-10	-1.2554
218406931	chr2:218406931:G:A	5.98079e-08	-1.87103e-10	-1.28923	7.34527e-05	-1.87103e-10	-1.28264	7.36427e-05	-1.87103e-10	-1.28262
218406960	chr2:218406960:C:T	6.50965e-08	-1.87103e-10	-1.2045	8.01252e-05	-1.87103e-10	-1.19569	8.03462e-05	-1.87103e-10	-1.1955
218407076	chr2:218407076:A:G	7.07559e-08	-1.87103e-10	-1.12113	8.60975e-05	-1.87103e-10	-1.1238	8.6312e-05	-1.87103e-10	-1.12388
218407081	chr2:218407081:A:C	1.00243e-07	0.301051	-1.07382	8.84968e-05	0.0132823	-1.1096	8.90121e-05	0.016582	-1.10965
218407422	chr2:218407422:A:G	3.24729e-06	3.83076	-1.12555	9.83197e-05	0.155461	-1.14652	9.95787e-05	0.16549	-1.14639
218407551	chr2:218407551:A:G	1.18209e-07	-1.87103e-10	-0.607914	0.000144783	-1.87103e-10	-0.604043	0.000145123	-1.87103e-10	-0.60426
218407571	chr2:218407571:G:T	6.69013e-05	6.91497	-1.18436	0.000535599	1.88049	-1.17639	0.000545921	1.89641	-1.17578
218407600	chr2:218407600:T:C	1.14341e-07	-1.87103e-10	-0.641187	0.000135768	-1.87103e-10	-0.668334	0.000136146	-1.87103e-10	-0.668119
218407751	chr2:218407751:A:G	7.41854e-08	-1.87103e-10	-1.0738	8.81807e-05	-1.87103e-10	-1.09989	8.83907e-05	-1.87103e-10	-1.10008
218407766	chr2:218407766:T:C	8.93309e-08	-1.87103e-10	-0.888021	0.000113718	-1.87103e-10	-0.845564	0.000114109	-1.87103e-10	-0.844693
218407831	chr2:218407831:A:G	1.07166e-07	-0.705988	-3.15521e-10	0.000116245	-0.823585	-3.15521e-10	0.000116683	-0.822387	-3.15521e-10
218408104	chr2:218408104:C:T	9.08971e-08	-1.87103e-10	-0.87064	0.0001102	-1.87103e-10	-0.876983	0.000110466	-1.87103e-10	-0.87714
218408108	chr2:218408108:G:C	3.55711e-08	-1.80884	-3.15521e-10	4.34362e-05	-1.80799	-3.15521e-10	4.35461e-05	-1.80802	-3.15521e-10
218408728	chr2:218408728:T:G	3.03528e-06	3.73498	-1.09729	0.000200787	0.781531	-1.05857	0.000203693	0.793423	-1.05865
218408952	chr2:218408952:C:T	1.7141e-07	-1.87103e-10	-0.236311	0.000226219	-1.87103e-10	-0.157777	0.000227084	-1.87103e-10	-0.156523
218408990	chr2:218408990:A:T	7.45505e-08	-1.87103e-10	-1.06889	8.85711e-05	-1.87103e-10	-1.09548	8.87809e-05	-1.87103e-10	-1.09567
218409075	chr2:218409075:T:C	7.72039e-08	-1.87103e-10	-1.03392	9.3779e-05	-1.87103e-10	-1.03834	9.40078e-05	-1.87103e-10	-1.03847
218409135	chr2:218409135:G:A	5.02267e-08	-1.46382	-3.15521e-10	7.22906e-05	-1.29859	-3.15521e-10	7.2472e-05	-1.29864	-3.15521e-10
218409235	chr2:218409235:A:G	1.00897e-08	-1.7735	-1.29536	1.22597e-05	-1.77839	-1.29457	1.22861e-05	-1.77895	-1.29443
218409249	chr2:218409249:A:G	7.10763e-08	-1.87103e-10	-1.11661	8.4712e-05	-1.87103e-10	-1.14002	8.49152e-05	-1.87103e-10	-1.14019
218409419	chr2:218409419:G:A	9.04144e-05	7.0713	-1.03951	0.00131409	2.62677	-1.02516	0.00134401	2.64585	-1.02428
218409792	chr2:218409792:C:T	2.13958e-07	-1.87103e-10	-0.0145879	0.000269998	-1.87103e-10	0.0191336	0.000270874	-1.87103e-10	0.0198086
218410459	chr2:218410459:G:A	9.6628e-08	-1.87103e-10	-0.8095	0.000119662	-1.87103e-10	-0.794612	0.000120009	-1.87103e-10	-0.794277
218411157	chr2:218411157:C:G	3.53131e-08	-1.81611	-3.15521e-10	4.30316e-05	-1.81735	-3.15521e-10	4.31416e-05	-1.81736	-3.15521e-10
218411415	chr2:218411415:T:C	1.48183e-05	5.15744	-0.934194	0.000623228	1.79105	-0.935424	0.000633775	1.80555	-0.935701
218412181	chr2:218412181:C:T	1.17239e-07	-1.87103e-10	-0.616158	0.000148847	-1.87103e-10	-0.576362	0.00014928	-1.87103e-10	-0.576019
218414127	chr2:218414127:C:T	5.88826e-08	-1.87103e-10	-1.30482	7.18554e-05	-1.87103e-10	-1.30463	7.20402e-05	-1.87103e-10	-1.30462
218414216	chr2:218414216:G:GCA	2.61367e-07	-1.87103e-10	0.185557	0.000335288	-1.87103e-10	0.235708	0.000336335	-1.87103e-10	0.236264
218414374	chr2:218414374:A:G	0.000142739	7.49198	-1.00358	0.00210405	3.06145	-0.989117	0.00215452	3.08166	-0.988181
218414414	chr2:218414414:T:C	6.93617e-08	-1.87103e-10	-1.14103	8.22656e-05	-1.87103e-10	-1.16933	8.24613e-05	-1.87103e-10	-1.16952
218414507	chr2:218414507:G:A	1.10842e-08	-1.79196	-1.18288	1.36471e-05	-1.78823	-1.17752	1.36772e-05	-1.78887	-1.17724
218414667	chr2:218414667:A:T	6.24674e-08	-1.87103e-10	-1.24572	7.61175e-05	-1.87103e-10	-1.247	7.6313e-05	-1.87103e-10	-1.247
218414865	chr2:218414865:G:A	0.000843332	9.33729	-1.07255	0.00812977	4.48371	-1.0597	0.00834428	4.50636	-1.05887
218414948	chr2:218414948:T:G	7.62016e-08	-1.87103e-10	-1.04699	9.369e-05	-1.87103e-10	-1.03929	9.39357e-05	-1.87103e-10	-1.03923
218414991	chr2:218414991:C:T	5.88812e-08	-1.87103e-10	-1.30485	7.18748e-05	-1.87103e-10	-1.30436	7.20589e-05	-1.87103e-10	-1.30436
218415776	chr2:218415776:A:G	3.79047e-08	-1.33041	-0.414883	3.56177e-05	-1.59852	-0.407916	3.5736e-05	-1.5979	-0.40778
218416480	chr2:218416480:A:T	8.46566e-08	-0.941766	-3.15521e-10	9.54863e-05	-1.0203	-3.15521e-10	9.57834e-05	-1.01975	-3.15521e-10
218416881	chr2:218416881:C:T	5.92524e-08	-1.87103e-10	-1.29856	7.23934e-05	-1.87103e-10	-1.29717	7.25817e-05	-1.87103e-10	-1.29713
218417319	chr2:218417319:A:G	1.25941e-07	-1.87103e-10	-0.544557	0.000150784	-1.87103e-10	-0.563433	0.000151159	-1.87103e-10	-0.563515
218417597	chr2:218417597:G:A	2.48154e-08	-0.870771	-1.29813	2.09191e-05	-1.24273	-1.29589	2.10235e-05	-1.24047	-1.29573
218417613	chr2:218417613:A:G	7.11297e-08	-1.87103e-10	-1.11586	8.41723e-05	-1.87103e-10	-1.14642	8.43713e-05	-1.87103e-10	-1.14662
218417706	chr2:218417706:G:A	7.48295e-06	4.5589	-1.01889	0.000368584	1.35157	-1.02119	0.000374531	1.36525	-1.02142
218418011	chr2:218418011:G:A	3.24973e-08	-1.41309	-0.486121	3.15464e-05	-1.6486	-0.47922	3.1648e-05	-1.64808	-0.479092
218418063	chr2:218418063:G:A	1.59705e-07	-1.87103e-10	-0.307041	0.000197504	-1.87103e-10	-0.293523	0.000198148	-1.87103e-10	-0.292828
218418374	chr2:218418374:G:A	2.22649e-08	-1.1026	-1.17476	2.65547e-05	-1.11943	-1.18065	2.65624e-05	-1.12133	-1.18102
218418638	chr2:218418638:C:T	1.06646e-07	-1.87103e-10	-0.710852	0.000126629	-1.87103e-10	-0.738023	0.00012696	-1.87103e-10	-0.737969
218419197	chr2:218419197:G:T	1.04896e-07	-1.87103e-10	-0.727402	0.000132736	-1.87103e-10	-0.690917	0.000133118	-1.87103e-10	-0.690605
218419492	chr2:218419492:G:A	3.75765e-06	3.81133	-0.960148	0.000240004	0.863804	-0.96243	0.000243607	0.8764	-0.962686
218419843	chr2:218419843:A:G	6.15146e-08	-1.87103e-10	-1.26109	7.4915e-05	-1.87103e-10	-1.26293	7.51074e-05	-1.87103e-10	-1.26292
218420297	chr2:218420297:C:T	6.21297e-08	-1.87103e-10	-1.25114	7.64065e-05	-1.87103e-10	-1.24321	7.65987e-05	-1.87103e-10	-1.24326
218421002	chr2:218421002:G:A	8.67705e-08	-1.87103e-10	-0.917102	0.000105355	-1.87103e-10	-0.921943	0.000105614	-1.87103e-10	-0.92205
218421293	chr2:218421293:G:A	5.9903e-08	-1.87103e-10	-1.28764	7.29625e-05	-1.87103e-10	-1.28934	7.31487e-05	-1.87103e-10	-1.28935
218421539	chr2:218421539:T:C	2.03874e-07	-1.87103e-10	-0.0628686	0.000252622	-1.87103e-10	-0.0473881	0.000253466	-1.87103e-10	-0.0466137
218421809	chr2:218421809:A:G	5.88798e-08	-1.87103e-10	-1.30487	7.18437e-05	-1.87103e-10	-1.30479	7.20283e-05	-1.87103e-10	-1.30478
218421818	chr2:218421818:G:C	3.77631e-06	3.93279	-1.07665	0.000238697	0.931864	-1.03595	0.000242331	0.944489	-1.03603
218422151	chr2:218422151:G:A	8.41086e-08	-1.87103e-10	-0.94826	0.000102731	-1.87103e-10	-0.947164	0.000103026	-1.87103e-10	-0.946867
218422553	chr2:218422553:C:A	1.84411e-05	5.46141	-1.01944	0.000507252	1.66239	-1.01266	0.000516805	1.67874	-1.01292
218422556	chr2:218422556:G:T	1.03245e-07	-1.87103e-10	-0.743264	0.000123231	-1.87103e-10	-0.765226	0.000123515	-1.87103e-10	-0.765481
218422647	chr2:218422647:A:G	1.05069e-05	4.66934	-0.789924	0.000505271	1.43694	-0.791126	0.000513453	1.45076	-0.791448
218423287	chr2:218423287:C:T	9.77833e-08	-1.87103e-10	-0.797615	0.000116339	-1.87103e-10	-0.822772	0.000116644	-1.87103e-10	-0.82272
218423295	chr2:218423295:T:C	1.86908e-08	-1.50774	-0.944597	2.26976e-05	-1.50975	-0.947272	2.27113e-05	-1.51115	-0.947838
218423464	chr2:218423464:G:T	7.71007e-08	-1.87103e-10	-1.03526	9.38653e-05	-1.87103e-10	-1.03742	9.40986e-05	-1.87103e-10	-1.0375
218423556	chr2:218423556:T:C	5.92739e-08	-1.87103e-10	-1.2982	7.23866e-05	-1.87103e-10	-1.29726	7.25714e-05	-1.87103e-10	-1.29727
218423596	chr2:218423596:G:A	1.08025e-07	-1.87103e-10	-0.698009	0.000136687	-1.87103e-10	-0.66159	0.00013708	-1.87103e-10	-0.661282
218423659	chr2:218423659:A:G	5.89995e-08	-1.87103e-10	-1.30284	7.19127e-05	-1.87103e-10	-1.30383	7.20969e-05	-1.87103e-10	-1.30383
218424104	chr2:218424104:T:C	6.44735e-08	-1.87103e-10	-1.21411	7.78578e-05	-1.87103e-10	-1.2244	7.80591e-05	-1.87103e-10	-1.22438
218424176	chr2:218424176:C:T	6.32549e-06	4.18703	-0.815056	0.000360215	1.12375	-0.816334	0.000365842	1.137	-0.816645
218424813	chr2:218424813:C:T	8.3692e-08	-1.87103e-10	-0.953226	0.000104362	-1.87103e-10	-0.931419	0.000104667	-1.87103e-10	-0.931062
218424920	chr2:218424920:A:G	1.57087e-05	5.58566	-1.30406	0.000430086	1.78904	-1.30434	0.000438312	1.80544	-1.30435
218424976	chr2:218424976:A:G	8.62162e-08	-1.87103e-10	-0.923511	0.000104886	-1.87103e-10	-0.926411	0.000105157	-1.87103e-10	-0.926393
218425953	chr2:218425953:C:T	1.81786e-05	5.08408	-0.656447	0.000786388	1.75824	-0.670075	0.000799896	1.77301	-0.67037
218426262	chr2:218426262:T:C	8.41778e-08	-1.87103e-10	-0.947438	9.84745e-05	-1.87103e-10	-0.989484	9.8699e-05	-1.87103e-10	-0.989769
218426358	chr2:218426358:G:A	5.91792e-08	-1.87103e-10	-1.2998	7.21919e-05	-1.87103e-10	-1.29995	7.23762e-05	-1.87103e-10	-1.29997
218426472	chr2:218426472:A:G	6.50397e-08	-1.87103e-10	-1.20537	8.00856e-05	-1.87103e-10	-1.19619	8.02889e-05	-1.87103e-10	-1.19621
218426684	chr2:218426684:C:A	5.98572e-08	-1.87103e-10	-1.28841	7.31542e-05	-1.87103e-10	-1.28671	7.33459e-05	-1.87103e-10	-1.28666
218426758	chr2:218426758:C:T	4.1896e-08	-1.64518	-3.15521e-10	4.37435e-05	-1.80094	-3.15521e-10	4.38708e-05	-1.80059	-3.15521e-10
218426763	chr2:218426763:G:A	1.15955e-07	-0.627167	-3.15521e-10	0.000128281	-0.725059	-3.15521e-10	0.000128717	-0.724231	-3.15521e-10
218426925	chr2:218426925:A:G	6.89583e-08	-1.14687	-3.15521e-10	6.15409e-05	-1.45958	-3.15521e-10	6.16647e-05	-1.46013	-3.15521e-10
218427218	chr2:218427218:C:A	5.93806e-08	-1.87103e-10	-1.2964	7.26394e-05	-1.87103e-10	-1.29377	7.28276e-05	-1.87103e-10	-1.29375
218427411	chr2:218427411:G:A	1.59826e-07	-1.87103e-10	-0.306284	0.000197688	-1.87103e-10	-0.292591	0.000198335	-1.87103e-10	-0.291888
218427563	chr2:218427563:T:C	6.41197e-08	-1.87103e-10	-1.21962	7.87051e-05	-1.87103e-10	-1.21357	7.88918e-05	-1.87103e-10	-1.21377
218427872	chr2:218427872:C:T	1.30668e-08	-1.56177	-1.24852	1.30398e-05	-1.76898	-1.2423	1.30775e-05	-1.76862	-1.24234
218428482	chr2:218428482:G:A	6.13387e-08	-1.87103e-10	-1.26396	7.59093e-05	-1.87103e-10	-1.24974	7.61116e-05	-1.87103e-10	-1.24964
218428786	chr2:218428786:T:C	8.30304e-08	-1.87103e-10	-0.961162	0.000101421	-1.87103e-10	-0.960007	0.000101642	-1.87103e-10	-0.96039
218429124	chr2:218429124:T:C	6.7468e-08	-1.87103e-10	-1.16872	8.31062e-05	-1.87103e-10	-1.15916	8.32997e-05	-1.87103e-10	-1.1594
218429214	chr2:218429214:A:G	5.89521e-08	-1.87103e-10	-1.30364	7.1963e-05	-1.87103e-10	-1.30313	7.21488e-05	-1.87103e-10	-1.30311
218429420	chr2:218429420:G:A	9.3509e-08	-1.87103e-10	-0.842311	0.000115532	-1.87103e-10	-0.829737	0.000115814	-1.87103e-10	-0.829856
218429478	chr2:218429478:A:G	7.52626e-08	-1.87103e-10	-1.05939	9.50658e-05	-1.87103e-10	-1.02471	9.53658e-05	-1.87103e-10	-1.02412
218429535	chr2:218429535:A:C	3.47496e-05	6.07528	-0.999723	0.00119244	2.51346	-1.00899	0.00121524	2.53003	-1.00917
218429598	chr2:218429598:G:C	6.23796e-08	-1.87103e-10	-1.24713	7.65219e-05	-1.87103e-10	-1.24171	7.67172e-05	-1.87103e-10	-1.24172
218429731	chr2:218429731:G:A	6.43758e-08	-1.87103e-10	-1.21563	7.90726e-05	-1.87103e-10	-1.20892	7.92742e-05	-1.87103e-10	-1.20893
218430015	chr2:218430015:G:C	1.04249e-07	-1.87103e-10	-0.733588	0.000131206	-1.87103e-10	-0.702518	0.000131547	-1.87103e-10	-0.702479
218430371	chr2:218430371:A:G	6.75468e-08	-1.87103e-10	-1.16755	8.21552e-05	-1.87103e-10	-1.17067	8.23467e-05	-1.87103e-10	-1.17091
218430420	chr2:218430420:C:T	1.30981e-07	-1.87103e-10	-0.505315	0.000168154	-1.87103e-10	-0.454403	0.000168603	-1.87103e-10	-0.454295
218430995	chr2:218430995:G:A	1.04391e-07	-1.87103e-10	-0.73223	0.000130052	-1.87103e-10	-0.711345	0.000130343	-1.87103e-10	-0.711673
218431112	chr2:218431112:G:A	2.21548e-05	5.55843	-0.932988	0.000654241	1.83112	-0.926922	0.000668428	1.84887	-0.925781
218431783	chr2:218431783:C:T	1.04257e-07	-1.87103e-10	-0.733512	0.000131256	-1.87103e-10	-0.702132	0.000131598	-1.87103e-10	-0.702095
218431822	chr2:218431822:G:A	7.92609e-06	4.84291	-1.24536	0.000396581	1.65626	-1.25266	0.000403554	1.67123	-1.25276
218432114	chr2:218432114:C:T	2.57195e-07	0.169465	-3.15521e-10	7.65471e-05	-1.24138	-3.15521e-10	7.68486e-05	-1.24001	-3.15521e-10
218432338	chr2:218432338:G:A	1.39717e-07	-1.87103e-10	-0.440748	0.000172647	-1.87103e-10	-0.428033	0.000173203	-1.87103e-10	-0.427379
218432463	chr2:218432463:G:A	2.57799e-07	-1.87103e-10	0.171811	0.000342544	-1.87103e-10	0.257117	0.000343736	-1.87103e-10	0.25803
218433325	chr2:218433325:C:T	6.31148e-08	-1.87103e-10	-1.23541	7.78323e-05	-1.87103e-10	-1.22473	7.80357e-05	-1.87103e-10	-1.22468
218433396	chr2:218433396:A:T	6.00106e-08	-1.87103e-10	-1.28585	7.34653e-05	-1.87103e-10	-1.28247	7.36524e-05	-1.87103e-10	-1.28249
218433893	chr2:218433893:G:A	3.27504e-08	-0.670293	-1.22116	1.95751e-05	-1.37722	-1.2278	1.9676e-05	-1.37445	-1.22799
218433972	chr2:218433972:G:A	1.11613e-05	5.17222	-1.23239	0.00049588	1.86767	-1.24062	0.000504796	1.88304	-1.24073
218435387	chr2:218435387:C:A	6.23198e-08	-1.87103e-10	-1.24809	7.64443e-05	-1.87103e-10	-1.24272	7.66393e-05	-1.87103e-10	-1.24273
218435502	chr2:218435502:C:T	1.05329e-07	-1.87103e-10	-0.723284	0.000135895	-1.87103e-10	-0.667402	0.00013627	-1.87103e-10	-0.667209
218436000	chr2:218436000:G:A	2.48739e-05	5.70071	-0.959502	0.000695906	1.91907	-0.953135	0.000711088	1.93698	-0.952032
218436132	chr2:218436132:A:C	7.90353e-08	-1.87103e-10	-1.01047	9.65025e-05	-1.87103e-10	-1.00971	9.67157e-05	-1.87103e-10	-1.01007
218436498	chr2:218436498:C:T	1.18217e-07	-1.87103e-10	-0.607848	0.000145626	-1.87103e-10	-0.59824	0.000146079	-1.87103e-10	-0.597694
218436543	chr2:218436543:C:T	6.24233e-08	-1.87103e-10	-1.24643	7.65735e-05	-1.87103e-10	-1.24103	7.67688e-05	-1.87103e-10	-1.24105
218436881	chr2:218436881:A:C	6.09732e-08	-1.87103e-10	-1.26993	7.47652e-05	-1.87103e-10	-1.26493	7.49564e-05	-1.87103e-10	-1.26494
218437729	chr2:218437729:C:T	6.14892e-08	-1.87103e-10	-1.26151	7.58408e-05	-1.87103e-10	-1.25065	7.60537e-05	-1.87103e-10	-1.2504
218437743	chr2:218437743:G:A	1.05006e-05	5.10151	-1.22269	0.000480538	1.82693	-1.2313	0.00048913	1.84221	-1.23143
218437900	chr2:218437900:G:A	8.32922e-08	-1.87103e-10	-0.958013	0.00010185	-1.87103e-10	-0.955777	0.000102077	-1.87103e-10	-0.956115
218438077	chr2:218438077:A:C	6.76711e-08	-1.87103e-10	-1.16571	8.31623e-05	-1.87103e-10	-1.15849	8.33816e-05	-1.87103e-10	-1.15842
218439407	chr2:218439407:G:A	1.05256e-07	-1.87103e-10	-0.72397	0.000132514	-1.87103e-10	-0.692592	0.000132859	-1.87103e-10	-0.692556
218439639	chr2:218439639:G:A	6.09335e-08	-1.87103e-10	-1.27059	7.47022e-05	-1.87103e-10	-1.26577	7.48931e-05	-1.87103e-10	-1.26578
218439681	chr2:218439681:G:A	1.19163e-07	-1.87103e-10	-0.59988	0.000146807	-1.87103e-10	-0.590164	0.000147264	-1.87103e-10	-0.589614
218440128	chr2:218440128:C:A	6.68206e-06	4.68632	-1.2595	0.000352338	1.55118	-1.26588	0.000358447	1.5659	-1.26596
218440134	chr2:218440134:A:G	6.20055e-08	-1.87103e-10	-1.25315	7.63526e-05	-1.87103e-10	-1.24392	7.65515e-05	-1.87103e-10	-1.24388
218440200	chr2:218440200:T:G	5.20307e-07	-1.87103e-10	0.874051	0.000666567	-1.87103e-10	0.922858	0.000668237	-1.87103e-10	0.922799
218440324	chr2:218440324:C:T	1.06304e-07	-1.87103e-10	-0.714066	0.000130863	-1.87103e-10	-0.70513	0.000131265	-1.87103e-10	-0.704626
218440472	chr2:218440472:G:A	1.66761e-08	-1.6152	-0.951186	1.75013e-05	-1.79193	-0.925082	1.75509e-05	-1.79168	-0.92506
218440681	chr2:218440681:G:C	1.73459e-05	5.30569	-0.924946	0.000559761	1.66692	-0.918694	0.000571674	1.68427	-0.91754
218441111	chr2:218441111:G:A	5.94677e-08	-1.87103e-10	-1.29493	7.30481e-05	-1.87103e-10	-1.28816	7.32387e-05	-1.87103e-10	-1.28812
218441286	chr2:218441286:G:A	6.12583e-08	-1.87103e-10	-1.26527	7.5084e-05	-1.87103e-10	-1.26067	7.52758e-05	-1.87103e-10	-1.26069
218441974	chr2:218441974:T:C	1.4987e-07	-0.370603	-3.15521e-10	0.000155827	-0.530535	-3.15521e-10	0.00015634	-0.529813	-3.15521e-10
218442283	chr2:218442283:G:A	1.7952e-07	-1.87103e-10	-0.19008	0.000240951	-1.87103e-10	-0.0946888	0.000241645	-1.87103e-10	-0.0943762
218442790	chr2:218442790:T:C	2.46952e-07	-1.87103e-10	0.128827	0.000336518	-1.87103e-10	0.239368	0.0003376	-1.87103e-10	0.240017
218443021	chr2:218443021:A:G	6.23793e-08	-1.87103e-10	-1.24714	7.62628e-05	-1.87103e-10	-1.2451	7.64444e-05	-1.87103e-10	-1.24528
218443272	chr2:218443272:C:T	8.88615e-08	-0.89329	-3.15521e-10	8.94875e-05	-1.08518	-3.15521e-10	8.9587e-05	-1.08663	-3.15521e-10
218443421	chr2:218443421:C:T	1.09282e-05	4.96686	-1.04812	0.000390877	1.43216	-1.04305	0.000398866	1.44888	-1.0421
218444217	chr2:218444217:G:A	9.61859e-07	-1.87103e-10	1.4885	0.00146531	-1.87103e-10	1.71054	0.00147001	-1.87103e-10	1.71118
218444479	chr2:218444479:T:C	5.89003e-08	-1.87103e-10	-1.30452	7.18846e-05	-1.87103e-10	-1.30422	7.20698e-05	-1.87103e-10	-1.30421
218444483	chr2:218444483:T:C	6.06943e-08	-1.87103e-10	-1.27452	7.43355e-05	-1.87103e-10	-1.27069	7.45318e-05	-1.87103e-10	-1.27062
218444510	chr2:218444510:C:T	6.79788e-06	4.41795	-0.973952	0.000292554	1.06782	-0.968456	0.000298284	1.08358	-0.967378
218444580	chr2:218444580:C:T	1.95947e-07	-1.87103e-10	-0.102526	0.000264689	-1.87103e-10	-0.000726963	0.000265533	-1.87103e-10	-0.000103143
218444699	chr2:218444699:G:A	6.25121e-08	-1.87103e-10	-1.24501	7.67643e-05	-1.87103e-10	-1.23854	7.69604e-05	-1.87103e-10	-1.23855
218445085	chr2:218445085:T:C	6.88951e-08	-1.87103e-10	-1.14778	8.37811e-05	-1.87103e-10	-1.15108	8.39749e-05	-1.87103e-10	-1.15133
218445601	chr2:218445601:C:T	6.40788e-08	-1.22026	-3.15521e-10	5.7423e-05	-1.52884	-3.15521e-10	5.76348e-05	-1.52772	-3.15521e-10
218445758	chr2:218445758:T:C	7.43507e-08	-1.87103e-10	-1.07158	8.8922e-05	-1.87103e-10	-1.09152	8.91699e-05	-1.87103e-10	-1.0913
218445760	chr2:218445760:A:C	2.32149e-06	3.67264	-1.30305	0.000169333	0.853171	-1.30059	0.000172006	0.866238	-1.30055
218445768	chr2:218445768:T:C	2.06531e-07	-1.87103e-10	-0.0499203	0.000279432	-1.87103e-10	0.0534754	0.000280291	-1.87103e-10	0.0539831
218446127	chr2:218446127:T:C	6.07789e-08	-1.87103e-10	-1.27313	7.431e-05	-1.87103e-10	-1.27104	7.45061e-05	-1.87103e-10	-1.27096
218446983	chr2:218446983:C:T	3.43013e-07	-1.87103e-10	0.4574	0.000484741	-1.87103e-10	0.604332	0.000486914	-1.87103e-10	0.606244
218447115	chr2:218447115:C:T	1.00278e-07	-1.87103e-10	-0.772422	0.000125466	-1.87103e-10	-0.74725	0.000125784	-1.87103e-10	-0.747277
218447210	chr2:218447210:G:A	1.45291e-08	-1.68706	-1.01716	1.59931e-05	-1.81317	-0.99396	1.60359e-05	-1.81307	-0.993949
218447383	chr2:218447383:T:C	1.64573e-08	-1.66286	-0.916742	1.78305e-05	-1.8083	-0.890069	1.78792e-05	-1.80815	-0.890051
218447462	chr2:218447462:C:T	8.07554e-08	-1.87103e-10	-0.988944	0.000102208	-1.87103e-10	-0.952275	0.000102536	-1.87103e-10	-0.951626
218447746	chr2:218447746:T:C	2.43598e-06	3.28937	-0.871637	0.000203214	0.598402	-0.863425	0.000206133	0.610438	-0.863762
218447779	chr2:218447779:G:A	6.07456e-08	-1.87103e-10	-1.27367	7.42682e-05	-1.87103e-10	-1.2716	7.44642e-05	-1.87103e-10	-1.27153
218448631	chr2:218448631:T:C	1.57145e-06	3.24368	-1.26429	0.000133247	0.557268	-1.24435	0.000135166	0.569048	-1.24439
218448873	chr2:218448873:C:T	6.2631e-08	-1.87103e-10	-1.24311	7.69154e-05	-1.87103e-10	-1.23658	7.71118e-05	-1.87103e-10	-1.23659
218449168	chr2:218449168:G:A	6.04933e-08	-1.87103e-10	-1.27784	7.36031e-05	-1.87103e-10	-1.28059	7.37934e-05	-1.87103e-10	-1.28057
218449850	chr2:218449850:A:T	1.65997e-07	0.604198	-0.872598	0.000128568	0.11478	-0.837607	0.000129737	0.121329	-0.837663
218450334	chr2:218450334:G:A	8.69978e-08	-1.87103e-10	-0.914486	0.000108472	-1.87103e-10	-0.89279	0.000108748	-1.87103e-10	-0.892815
218450465	chr2:218450465:C:T	6.00597e-08	-1.87103e-10	-1.28503	7.33982e-05	-1.87103e-10	-1.28338	7.35908e-05	-1.87103e-10	-1.28332
218451010	chr2:218451010:A:G	6.38588e-08	-1.87103e-10	-1.22369	7.97721e-05	-1.87103e-10	-1.20011	7.99815e-05	-1.87103e-10	-1.20005
218451698	chr2:218451698:T:C	1.02996e-07	-1.87103e-10	-0.745678	0.000133483	-1.87103e-10	-0.685312	0.00013385	-1.87103e-10	-0.685125
218452525	chr2:218452525:T:C	2.43408e-06	3.27105	-0.854095	0.000204436	0.586588	-0.845616	0.000207366	0.598601	-0.845959
218452853	chr2:218452853:G:A	2.43339e-07	-1.87103e-10	0.114089	0.000331486	-1.87103e-10	0.224305	0.000332561	-1.87103e-10	0.224981
218452972	chr2:218452972:A:G	1.97481e-07	-0.0947288	-3.15521e-10	0.000242906	-0.0866098	-3.15521e-10	0.000243361	-0.0872997	-3.15521e-10
218453016	chr2:218453016:AC:A	5.97279e-08	-1.87103e-10	-1.29057	7.30897e-05	-1.87103e-10	-1.28759	7.32767e-05	-1.87103e-10	-1.2876
218453355	chr2:218453355:T:C	2.33266e-06	3.23507	-0.860677	0.000197959	0.561065	-0.852289	0.000200784	0.573013	-0.852628
218453525	chr2:218453525:C:T	4.39219e-08	-1.59796	-3.15521e-10	4.54002e-05	-1.76377	-3.15521e-10	4.55531e-05	-1.76297	-3.15521e-10
218453637	chr2:218453637:G:A	6.33053e-08	-1.87103e-10	-1.2324	7.84689e-05	-1.87103e-10	-1.21658	7.86952e-05	-1.87103e-10	-1.21626
218453840	chr2:218453840:C:T	1.05203e-07	-1.87103e-10	-0.724475	0.000136506	-1.87103e-10	-0.662912	0.000136882	-1.87103e-10	-0.662722
218453954	chr2:218453954:A:G	6.07845e-08	-1.87103e-10	-1.27303	7.43169e-05	-1.87103e-10	-1.27094	7.45131e-05	-1.87103e-10	-1.27087
218454285	chr2:218454285:G:A	6.31287e-08	-1.87103e-10	-1.23519	7.84584e-05	-1.87103e-10	-1.21671	7.86847e-05	-1.87103e-10	-1.21639
218454657	chr2:218454657:C:A	1.41429e-07	-1.87103e-10	-0.42857	0.000177009	-1.87103e-10	-0.403079	0.00017757	-1.87103e-10	-0.402481
218454684	chr2:218454684:T:C	9.01067e-08	-1.87103e-10	-0.879374	0.000112472	-1.87103e-10	-0.856574	0.000112758	-1.87103e-10	-0.856599
218454934	chr2:218454934:A:G	1.02996e-07	-1.87103e-10	-0.745678	0.000133483	-1.87103e-10	-0.685312	0.00013385	-1.87103e-10	-0.685125
218455162	chr2:218455162:C:G	2.43474e-06	3.27867	-0.861443	0.000203862	0.591174	-0.853011	0.000206784	0.60318	-0.853351
218455228	chr2:218455228:C:T	6.06603e-08	-1.87103e-10	-1.27508	7.45619e-05	-1.87103e-10	-1.26765	7.47597e-05	-1.87103e-10	-1.26757
218455484	chr2:218455484:C:A	3.31998e-06	4.02664	-1.29929	0.000158651	0.782445	-1.29502	0.000161268	0.796208	-1.29498
218455805	chr2:218455805:T:C	1.42445e-08	-1.65736	-1.06664	1.52792e-05	-1.80685	-1.04594	1.5321e-05	-1.8067	-1.04592
218455822	chr2:218455822:C:T	6.02906e-08	-1.87103e-10	-1.28119	7.36905e-05	-1.87103e-10	-1.27941	7.38843e-05	-1.87103e-10	-1.27934
218455875	chr2:218455875:G:A	6.23945e-08	-1.87103e-10	-1.24689	7.62851e-05	-1.87103e-10	-1.2448	7.64666e-05	-1.87103e-10	-1.24499
218455994	chr2:218455994:C:T	5.95472e-08	-1.87103e-10	-1.2936	7.28537e-05	-1.87103e-10	-1.29083	7.30402e-05	-1.87103e-10	-1.29083
218456628	chr2:218456628:G:A	6.85052e-08	-1.87103e-10	-1.15346	8.45107e-05	-1.87103e-10	-1.1424	8.47301e-05	-1.87103e-10	-1.14237
218456981	chr2:218456981:GAAAAAGA:G	9.99775e-08	-1.87103e-10	-0.775424	0.000127105	-1.87103e-10	-0.734267	0.00012744	-1.87103e-10	-0.734195
218456984	chr2:218456984:AAAG:A	1.06998e-08	-1.70528	-1.30486	1.1679e-05	-1.81674	-1.30475	1.17095e-05	-1.8167	-1.30475
218457707	chr2:218457707:T:C	9.29162e-06	4.78113	-1.02463	0.000351838	1.30315	-1.01926	0.000358926	1.31954	-1.01827
218457899	chr2:218457899:A:T	7.63886e-08	-1.87103e-10	-1.04453	9.63868e-05	-1.87103e-10	-1.01091	9.66914e-05	-1.87103e-10	-1.01032
218458938	chr2:218458938:C:T	5.95712e-08	-1.87103e-10	-1.2932	7.27577e-05	-1.87103e-10	-1.29215	7.2945e-05	-1.87103e-10	-1.29214
218459317	chr2:218459317:G:A	3.53782e-08	-1.81427	-3.15521e-10	4.72739e-05	-1.72332	-3.15521e-10	4.73871e-05	-1.72349	-3.15521e-10
218459594	chr2:218459594:G:T	1.61078e-07	-0.298481	-3.15521e-10	0.000123814	-0.760505	-3.15521e-10	0.000124461	-0.757851	-3.15521e-10
218459637	chr2:218459637:C:G	6.09841e-08	-1.87103e-10	-1.26976	7.4529e-05	-1.87103e-10	-1.26809	7.47092e-05	-1.87103e-10	-1.26824
218459700	chr2:218459700:AGTG:A	1.61427e-06	2.00627	-3.15521e-10	0.000119925	-0.792415	-3.15521e-10	0.000120568	-0.789634	-3.15521e-10
218459983	chr2:218459983:C:T	9.97427e-08	-1.87103e-10	-0.777775	0.000115587	-1.87103e-10	-0.829258	0.000115843	-1.87103e-10	-0.829611
218460260	chr2:218460260:A:C	4.32835e-07	-1.87103e-10	0.689987	0.000552726	-1.87103e-10	0.73558	0.000554117	-1.87103e-10	0.735532
218460536	chr2:218460536:A:G	1.42717e-08	-1.65749	-1.0646	1.53118e-05	-1.80686	-1.0438	1.53538e-05	-1.8067	-1.04379
218460939	chr2:218460939:CA:C	1.33179e-08	-1.67187	-1.11939	1.44163e-05	-1.80998	-1.10094	1.44554e-05	-1.80985	-1.10093
218460954	chr2:218460954:A:T	1.34564e-07	-1.87103e-10	-0.47833	0.000166295	-1.87103e-10	-0.465517	0.000166829	-1.87103e-10	-0.464874
218461201	chr2:218461201:C:T	4.38205e-08	-1.60027	-3.15521e-10	4.33866e-05	-1.80913	-3.15521e-10	4.35079e-05	-1.8089	-3.15521e-10
218461235	chr2:218461235:C:T	7.89627e-08	-1.87103e-10	-1.01139	9.72515e-05	-1.87103e-10	-1.00198	9.7491e-05	-1.87103e-10	-1.00208
218461578	chr2:218461578:T:C	1.66613e-08	-1.2785	-1.28878	1.42664e-05	-1.63427	-1.2871	1.43136e-05	-1.63353	-1.28711
218461771	chr2:218461771:C:T	5.94944e-08	-1.87103e-10	-1.29449	7.29169e-05	-1.87103e-10	-1.28996	7.3108e-05	-1.87103e-10	-1.28991
218462147	chr2:218462147:A:C	9.19699e-08	-0.858907	-3.15521e-10	0.000110947	-0.870234	-3.15521e-10	0.00011097	-0.872585	-3.15521e-10
218462259	chr2:218462259:C:T	3.61027e-08	-1.794	-3.15521e-10	4.32044e-05	-1.81334	-3.15521e-10	4.33135e-05	-1.81338	-3.15521e-10
218462734	chr2:218462734:G:T	8.55281e-08	-1.87103e-10	-0.931524	0.00010661	-1.87103e-10	-0.910104	0.000106881	-1.87103e-10	-0.910126
218462777	chr2:218462777:G:A	1.55922e-07	-0.331011	-3.15521e-10	0.000161714	-0.493455	-3.15521e-10	0.000162245	-0.492738	-3.15521e-10
218463621	chr2:218463621:C:T	6.33525e-08	-1.87103e-10	-1.23165	7.74892e-05	-1.87103e-10	-1.22914	7.76717e-05	-1.87103e-10	-1.22935
218463660	chr2:218463660:C:T	6.06254e-08	-1.87103e-10	-1.27565	7.41161e-05	-1.87103e-10	-1.27365	7.43115e-05	-1.87103e-10	-1.27358
218463786	chr2:218463786:C:T	6.03204e-08	-1.87103e-10	-1.2807	7.37335e-05	-1.87103e-10	-1.27882	7.39275e-05	-1.87103e-10	-1.27876
218463958	chr2:218463958:C:T	8.76552e-06	4.74415	-1.04593	0.000337272	1.28245	-1.04085	0.000344036	1.29879	-1.03989
218464449	chr2:218464449:G:A	8.48093e-08	-1.87103e-10	-0.939963	0.000105692	-1.87103e-10	-0.918757	0.00010596	-1.87103e-10	-0.91878
218464762	chr2:218464762:C:T	7.87042e-06	4.6508	-1.0603	0.00031083	1.21528	-1.05532	0.000317004	1.23146	-1.05439
218465096	chr2:218465096:A:G	2.20202e-06	3.61736	-1.3006	0.000163895	0.817078	-1.29713	0.000166469	0.830053	-1.29709
218465466	chr2:218465466:C:T	2.81006e-06	3.34602	-0.785423	0.000230268	0.639795	-0.779834	0.000233601	0.651944	-0.780174
218465480	chr2:218465480:T:C	1.04173e-07	-1.87103e-10	-0.734317	0.0001351	-1.87103e-10	-0.673266	0.000135472	-1.87103e-10	-0.673078
218465951	chr2:218465951:T:C	6.07399e-08	-1.87103e-10	-1.27377	7.422e-05	-1.87103e-10	-1.27225	7.44001e-05	-1.87103e-10	-1.27239
218466758	chr2:218466758:A:G	1.07847e-07	-0.699652	-3.15521e-10	5.57717e-05	-1.55802	-3.15521e-10	5.60031e-05	-1.55644	-3.15521e-10
218466778	chr2:218466778:A:C	1.32548e-08	-1.67005	-1.12596	1.43229e-05	-1.80961	-1.10782	1.43617e-05	-1.80947	-1.10781
218466835	chr2:218466835:A:G	9.01382e-08	-1.87103e-10	-0.879024	0.000112534	-1.87103e-10	-0.856029	0.00011282	-1.87103e-10	-0.856052
218467510	chr2:218467510:G:A	1.7413e-08	-1.24442	-1.27873	1.47107e-05	-1.61409	-1.27661	1.47599e-05	-1.61331	-1.27662
218467582	chr2:218467582:T:C	1.11438e-07	-1.87103e-10	-0.6669	0.000145026	-1.87103e-10	-0.602367	0.000145427	-1.87103e-10	-0.602169
218467933	chr2:218467933:G:A	6.04392e-08	-1.87103e-10	-1.27873	7.39956e-05	-1.87103e-10	-1.27528	7.41847e-05	-1.87103e-10	-1.27529
218467935	chr2:218467935:T:C	9.10565e-08	-1.87103e-10	-0.868889	0.000112853	-1.87103e-10	-0.853196	0.000113172	-1.87103e-10	-0.852938
218467958	chr2:218467958:G:A	9.35739e-08	-1.87103e-10	-0.841617	0.000118597	-1.87103e-10	-0.803554	0.000119009	-1.87103e-10	-0.802646
218468170	chr2:218468170:G:A	1.04056e-07	-1.87103e-10	-0.735436	0.000134893	-1.87103e-10	-0.674797	0.000135265	-1.87103e-10	-0.674611
218468290	chr2:218468290:C:T	7.26065e-06	4.80252	-1.29267	0.000263801	1.28248	-1.28657	0.000268493	1.29749	-1.28651
218468568	chr2:218468568:T:C	9.21554e-08	-1.87103e-10	-0.856893	0.000107237	-1.87103e-10	-0.904243	0.000107477	-1.87103e-10	-0.904567
218468973	chr2:218468973:G:A	5.90194e-08	-1.3025	-3.15521e-10	5.43938e-05	-1.58303	-3.15521e-10	5.45878e-05	-1.58203	-3.15521e-10
218469913	chr2:218469913:C:T	1.52809e-05	5.51492	-1.26092	0.000451419	1.78325	-1.25014	0.000459978	1.79938	-1.25004
218470031	chr2:218470031:A:G	5.98689e-08	-1.87103e-10	-1.28821	7.32483e-05	-1.87103e-10	-1.28543	7.34357e-05	-1.87103e-10	-1.28543
218470258	chr2:218470258:G:A	1.67552e-07	-0.259076	-3.15521e-10	0.000144814	-0.603833	-3.15521e-10	0.000145456	-0.601973	-3.15521e-10
218470650	chr2:218470650:C:A	1.02782e-07	-1.87103e-10	-0.747756	0.000133203	-1.87103e-10	-0.68741	0.000133569	-1.87103e-10	-0.687223
218471177	chr2:218471177:T:C	1.51936e-07	-0.356913	-3.15521e-10	0.000157792	-0.518003	-3.15521e-10	0.000158309	-0.517294	-3.15521e-10
218471212	chr2:218471212:C:T	1.01423e-05	4.85604	-1.01193	0.000374786	1.35354	-1.00647	0.000382399	1.37008	-1.00546
218471221	chr2:218471221:C:A	3.05376e-06	3.419	-0.775239	0.000244296	0.688735	-0.769637	0.000247862	0.701009	-0.76998
218471335	chr2:218471335:G:A	7.45939e-08	-1.87103e-10	-1.06831	9.39441e-05	-1.87103e-10	-1.03658	9.42385e-05	-1.87103e-10	-1.03602
218471385	chr2:218471385:A:G	7.48188e-06	4.83119	-1.29132	0.000269073	1.30065	-1.28495	0.000273862	1.31567	-1.28489
218471842	chr2:218471842:A:G	9.0714e-06	4.75856	-1.02605	0.000345207	1.28562	-1.02076	0.000352151	1.30199	-1.01977
218472610	chr2:218472610:A:G	2.29518e-06	3.65708	-1.29889	0.000168627	0.843262	-1.29485	0.000171286	0.856295	-1.2948
218473815	chr2:218473815:C:T	1.00341e-07	-1.87103e-10	-0.771797	0.000129757	-1.87103e-10	-0.713622	0.000130113	-1.87103e-10	-0.713439
218473931	chr2:218473931:C:T	6.18136e-08	-1.87103e-10	-1.25625	7.55631e-05	-1.87103e-10	-1.25431	7.5744e-05	-1.87103e-10	-1.25449
218474560	chr2:218474560:T:C	2.27932e-06	3.65081	-1.29955	0.000167965	0.840207	-1.29574	0.000170613	0.853242	-1.29569
218474985	chr2:218474985:T:C	2.5215e-07	-1.87103e-10	0.149657	0.000344155	-1.87103e-10	0.26181	0.000345276	-1.87103e-10	0.262501
218475023	chr2:218475023:A:T	6.08167e-08	-1.87103e-10	-1.2725	7.43579e-05	-1.87103e-10	-1.27039	7.45542e-05	-1.87103e-10	-1.27032
218475130	chr2:218475130:T:C	1.29891e-07	-1.87103e-10	-0.513675	0.000162857	-1.87103e-10	-0.486413	0.000163366	-1.87103e-10	-0.485853
218475616	chr2:218475616:A:G	6.07256e-08	-1.87103e-10	-1.274	7.42427e-05	-1.87103e-10	-1.27194	7.44386e-05	-1.87103e-10	-1.27187
218475991	chr2:218475991:C:T	7.3847e-08	-1.87103e-10	-1.07837	9.13265e-05	-1.87103e-10	-1.06484	9.15643e-05	-1.87103e-10	-1.0648
218476011	chr2:218476011:C:T	6.07763e-08	-1.87103e-10	-1.27317	7.43068e-05	-1.87103e-10	-1.27108	7.45029e-05	-1.87103e-10	-1.27101
218476283	chr2:218476283:A:G	6.48011e-08	-1.87103e-10	-1.20905	7.81153e-05	-1.87103e-10	-1.2211	7.83154e-05	-1.87103e-10	-1.2211
218476376	chr2:218476376:C:A	4.9986e-08	-1.46863	-3.15521e-10	5.71896e-05	-1.53291	-3.15521e-10	5.73754e-05	-1.53223	-3.15521e-10
218476617	chr2:218476617:G:A	5.91185e-08	-1.87103e-10	-1.30082	7.22022e-05	-1.87103e-10	-1.29981	7.2386e-05	-1.87103e-10	-1.29983
218476895	chr2:218476895:C:G	3.56091e-08	-1.80777	-3.15521e-10	4.34058e-05	-1.80869	-3.15521e-10	4.35165e-05	-1.8087	-3.15521e-10
218477104	chr2:218477104:A:G	1.0512e-05	5.09752	-1.21762	0.000847557	2.35244	-1.18936	0.000859832	2.36433	-1.18944
218477185	chr2:218477185:T:C	5.90522e-08	-1.87103e-10	-1.30195	7.19653e-05	-1.87103e-10	-1.3031	7.21503e-05	-1.87103e-10	-1.30309
218477561	chr2:218477561:T:C	2.79645e-06	3.29126	-0.735522	0.000233139	0.602167	-0.729816	0.000236488	0.614225	-0.730173
218477780	chr2:218477780:A:G	1.22968e-08	-1.81695	-1.05407	1.54244e-05	-1.81747	-1.02587	1.5477e-05	-1.81751	-1.02499
218478565	chr2:218478565:A:G	7.97832e-08	-1.87103e-10	-1.00106	9.86342e-05	-1.87103e-10	-0.987864	9.89094e-05	-1.87103e-10	-0.98764
218478897	chr2:218478897:T:C	3.55301e-08	-1.80999	-3.15521e-10	4.35121e-05	-1.80624	-3.15521e-10	4.3623e-05	-1.80626	-3.15521e-10
218479061	chr2:218479061:T:A	6.02612e-08	-1.87103e-10	-1.28168	7.43177e-05	-1.87103e-10	-1.27093	7.4514e-05	-1.87103e-10	-1.27086
218479442	chr2:218479442:G:T	1.38983e-06	3.11657	-1.26	0.000122909	0.471298	-1.23913	0.000124654	0.482877	-1.23918
218479869	chr2:218479869:A:T	4.30506e-08	-1.61799	-3.15521e-10	4.32507e-05	-1.81227	-3.15521e-10	4.33696e-05	-1.81209	-3.15521e-10
218479979	chr2:218479979:C:G	8.67463e-08	-1.87103e-10	-0.917381	0.00010962	-1.87103e-10	-0.882261	0.000109992	-1.87103e-10	-0.881434
218480195	chr2:218480195:G:A	6.05523e-08	-1.87103e-10	-1.27686	7.4145e-05	-1.87103e-10	-1.27326	7.43345e-05	-1.87103e-10	-1.27327
218480408	chr2:218480408:A:G	7.45388e-08	-1.87103e-10	-1.06905	9.05959e-05	-1.87103e-10	-1.07287	9.08006e-05	-1.87103e-10	-1.07318
218480878	chr2:218480878:A:C	1.65926e-08	-1.28817	-1.28324	1.42643e-05	-1.64022	-1.2813	1.43112e-05	-1.63949	-1.28131
218481041	chr2:218481041:C:G	2.09266e-07	-1.87103e-10	-0.0367618	0.000282753	-1.87103e-10	0.0652913	0.000283574	-1.87103e-10	0.0656274
218481208	chr2:218481208:C:T	6.86703e-08	-1.87103e-10	-1.15105	8.47174e-05	-1.87103e-10	-1.13996	8.49373e-05	-1.87103e-10	-1.13993
218481211	chr2:218481211:A:T	6.88473e-08	-1.87103e-10	-1.14848	8.49434e-05	-1.87103e-10	-1.1373	8.51639e-05	-1.87103e-10	-1.13727
218481379	chr2:218481379:G:A	6.99928e-06	4.77305	-1.29986	0.000256461	1.26343	-1.29573	0.000261005	1.27839	-1.29569
218482577	chr2:218482577:A:C	3.86743e-07	-1.87103e-10	0.577391	0.00054925	-1.87103e-10	0.729271	0.000551747	-1.87103e-10	0.731245
218483277	chr2:218483277:A:C	9.45702e-08	-1.87103e-10	-0.831026	0.000116045	-1.87103e-10	-0.825304	0.000116395	-1.87103e-10	-0.824854
218483839	chr2:218483839:G:C	3.54239e-08	-1.81298	-3.15521e-10	4.4627e-05	-1.78094	-3.15521e-10	4.47119e-05	-1.7816	-3.15521e-10
218484105	chr2:218484105:G:C	3.64618e-08	-1.7841	-3.15521e-10	4.4256e-05	-1.78929	-3.15521e-10	4.43716e-05	-1.78924	-3.15521e-10
218484645	chr2:218484645:AAC:A	2.18438e-06	3.61261	-1.30389	0.000163809	0.824236	-1.30481	0.000166379	0.837243	-1.30482
218484832	chr2:218484832:C:A	6.50331e-08	-1.87103e-10	-1.20547	7.95285e-05	-1.87103e-10	-1.20317	7.97136e-05	-1.87103e-10	-1.2034
218485029	chr2:218485029:C:T	4.87028e-06	4.33779	-1.22725	0.000215333	1.0043	-1.2114	0.000219107	1.01916	-1.21145
218485237	chr2:218485237:CCT:C	7.09021e-08	-1.87103e-10	-1.11907	9.04728e-05	-1.87103e-10	-1.07423	9.07106e-05	-1.87103e-10	-1.07417
218485248	chr2:218485248:AT:A	5.95741e-08	-1.87103e-10	-1.29315	7.28902e-05	-1.87103e-10	-1.29033	7.30768e-05	-1.87103e-10	-1.29033
218485938	chr2:218485938:C:G	7.03624e-08	-1.87103e-10	-1.12671	8.44085e-05	-1.87103e-10	-1.14361	8.46246e-05	-1.87103e-10	-1.14362
218486377	chr2:218486377:T:C	6.16207e-08	-1.87103e-10	-1.25937	7.58681e-05	-1.87103e-10	-1.25029	7.60707e-05	-1.87103e-10	-1.25018
218486532	chr2:218486532:C:T	5.91299e-08	-1.87103e-10	-1.30063	7.21709e-05	-1.87103e-10	-1.30025	7.23548e-05	-1.87103e-10	-1.30026
218486533	chr2:218486533:G:A	6.05123e-08	-1.87103e-10	-1.27752	7.40924e-05	-1.87103e-10	-1.27397	7.42817e-05	-1.87103e-10	-1.27398
218486592	chr2:218486592:T:G	6.56172e-08	-1.87103e-10	-1.19653	8.17363e-05	-1.87103e-10	-1.17578	8.19773e-05	-1.87103e-10	-1.1754
218486938	chr2:218486938:G:A	1.32197e-07	-1.87103e-10	-0.496079	0.000169668	-1.87103e-10	-0.44544	0.000170121	-1.87103e-10	-0.445336
218487168	chr2:218487168:T:C	1.85754e-08	-1.69004	-0.768491	2.04427e-05	-1.81402	-0.747631	2.04968e-05	-1.81393	-0.747643
218487408	chr2:218487408:T:C	6.07938e-08	-1.87103e-10	-1.27288	7.43289e-05	-1.87103e-10	-1.27078	7.45251e-05	-1.87103e-10	-1.27071
218487788	chr2:218487788:A:C	9.12251e-06	5.03802	-1.29989	0.000302717	1.4293	-1.29579	0.000308189	1.44462	-1.29575
218487849	chr2:218487849:C:T	2.31939e-06	3.66988	-1.30119	0.000167606	0.845741	-1.30341	0.000170227	0.858719	-1.30343
218487875	chr2:218487875:C:T	9.49996e-06	4.70945	-0.930773	0.000350928	1.20596	-0.924659	0.000357973	1.22213	-0.923517
218488472	chr2:218488472:C:T	3.18815e-06	3.99162	-1.30479	0.000208462	1.06524	-1.30476	0.000211846	1.07877	-1.30476
218488740	chr2:218488740:A:G	5.92195e-08	-1.87103e-10	-1.29912	7.23708e-05	-1.87103e-10	-1.29748	7.25573e-05	-1.87103e-10	-1.29747
218488931	chr2:218488931:G:A	2.13142e-07	-1.87103e-10	-0.0184108	0.000288789	-1.87103e-10	0.0864136	0.000289716	-1.87103e-10	0.0870581
218489226	chr2:218489226:C:T	5.98806e-08	-1.87103e-10	-1.28802	7.3743e-05	-1.87103e-10	-1.2787	7.39372e-05	-1.87103e-10	-1.27863
218489474	chr2:218489474:C:A	3.01457e-06	3.92964	-1.29879	0.000202758	1.02753	-1.29479	0.000206036	1.04095	-1.29474
218489750	chr2:218489750:T:A	8.07432e-08	-1.87103e-10	-0.989095	0.000100486	-1.87103e-10	-0.969267	0.000100741	-1.87103e-10	-0.969289
218489846	chr2:218489846:T:C	5.86644e-06	4.57767	-1.28104	0.000314687	1.45776	-1.28547	0.000320115	1.47236	-1.28552
218489899	chr2:218489899:T:C	2.43996e-07	-1.87103e-10	0.116783	0.00033239	-1.87103e-10	0.227026	0.000333464	-1.87103e-10	0.22769
218490229	chr2:218490229:T:C	1.09311e-08	-1.72944	-1.25932	1.21746e-05	-1.8176	-1.26232	1.22056e-05	-1.81762	-1.26233
218490588	chr2:218490588:A:C	3.55913e-08	-1.80827	-3.15521e-10	4.32254e-05	-1.81285	-3.15521e-10	4.33371e-05	-1.81283	-3.15521e-10
218490935	chr2:218490935:C:A	2.80866e-06	3.86497	-1.30487	0.000190516	0.974662	-1.30421	0.000193567	0.987971	-1.30419
218491131	chr2:218491131:C:T	1.634e-08	-1.29924	-1.28752	1.41087e-05	-1.64672	-1.28578	1.41549e-05	-1.646	-1.28579
218491408	chr2:218491408:C:T	3.56433e-08	-1.80681	-3.15521e-10	4.86935e-05	-1.69374	-3.15521e-10	4.88091e-05	-1.69393	-3.15521e-10
218491556	chr2:218491556:G:C	8.79554e-08	-1.87103e-10	-0.903539	0.000109713	-1.87103e-10	-0.881413	0.000109992	-1.87103e-10	-0.881437
218491787	chr2:218491787:T:C	8.10356e-08	-1.87103e-10	-0.98548	0.000100217	-1.87103e-10	-0.971947	0.000100497	-1.87103e-10	-0.971717
218491888	chr2:218491888:G:C	6.07296e-08	-1.87103e-10	-1.27394	7.50097e-05	-1.87103e-10	-1.26166	7.52086e-05	-1.87103e-10	-1.26158
218492333	chr2:218492333:G:A	1.41462e-08	-1.64403	-1.08689	1.50131e-05	-1.80329	-1.06707	1.50545e-05	-1.8031	-1.06706
218492447	chr2:218492447:A:C	3.31367e-07	0.422859	-3.15521e-10	0.000199915	-0.281388	-3.15521e-10	0.000201188	-0.277602	-3.15521e-10
218492822	chr2:218492822:C:T	3.46445e-06	4.07473	-1.30479	0.000220967	1.12349	-1.30476	0.000224583	1.13716	-1.30476
218493020	chr2:218493020:T:A	5.44479e-08	-1.38312	-3.15521e-10	4.79502e-05	-1.70912	-3.15521e-10	4.80921e-05	-1.70873	-3.15521e-10
218493070	chr2:218493070:A:G	6.28126e-08	-1.87103e-10	-1.24021	7.68036e-05	-1.87103e-10	-1.23803	7.69857e-05	-1.87103e-10	-1.23822
218493076	chr2:218493076:A:T	6.31162e-08	-1.87103e-10	-1.23539	7.71817e-05	-1.87103e-10	-1.23312	7.73642e-05	-1.87103e-10	-1.23332
218493135	chr2:218493135:A:G	1.37359e-05	5.0959	-0.948501	0.000466115	1.50749	-0.942343	0.000475795	1.52437	-0.941227
218493470	chr2:218493470:CTTCT:C	6.02001e-08	-1.87103e-10	-1.28269	7.36854e-05	-1.87103e-10	-1.27948	7.38738e-05	-1.87103e-10	-1.27949
218493880	chr2:218493880:C:T	9.71261e-06	5.10173	-1.30092	0.00031601	1.47369	-1.2972	0.000321755	1.48911	-1.29716
218493914	chr2:218493914:C:T	3.5276e-08	-1.81717	-3.15521e-10	4.33123e-05	-1.81085	-3.15521e-10	4.34299e-05	-1.8107	-3.15521e-10
218494122	chr2:218494122:T:A	1.01888e-07	-1.87103e-10	-0.756498	0.000131977	-1.87103e-10	-0.696654	0.00013234	-1.87103e-10	-0.696472
218494428	chr2:218494428:G:GT	6.25694e-08	-1.87103e-10	-1.24409	7.65096e-05	-1.87103e-10	-1.24187	7.66912e-05	-1.87103e-10	-1.24206
218494564	chr2:218494564:T:C	9.74336e-06	5.10589	-1.30192	0.00031614	1.47553	-1.29863	0.000321887	1.49095	-1.2986
218494733	chr2:218494733:A:G	6.74714e-08	-1.87103e-10	-1.16866	8.42445e-05	-1.87103e-10	-1.14556	8.44964e-05	-1.87103e-10	-1.14513
218495107	chr2:218495107:A:T	6.91532e-08	-1.87103e-10	-1.14404	8.53344e-05	-1.87103e-10	-1.1327	8.5556e-05	-1.87103e-10	-1.13267
218496073	chr2:218496073:C:T	6.45548e-08	-1.87103e-10	-1.21285	8.02865e-05	-1.87103e-10	-1.19368	8.0521e-05	-1.87103e-10	-1.19333
218496239	chr2:218496239:GCCAAGATCGCA:G	1.01147e-05	4.85563	-1.01425	0.000374914	1.35615	-1.00874	0.000382533	1.3727	-1.00773
218496406	chr2:218496406:CAAT:C	6.46652e-08	-1.87103e-10	-1.21115	7.86728e-05	-1.87103e-10	-1.21399	7.88849e-05	-1.87103e-10	-1.21385
218496668	chr2:218496668:G:A	7.17459e-08	-1.87103e-10	-1.10724	9.01257e-05	-1.87103e-10	-1.07808	9.0404e-05	-1.87103e-10	-1.07756
218496795	chr2:218496795:T:C	6.3818e-08	-1.87103e-10	-1.22433	7.80577e-05	-1.87103e-10	-1.22183	7.82408e-05	-1.87103e-10	-1.22205
218496796	chr2:218496796:G:A	1.35371e-07	-1.87103e-10	-0.472352	0.000167255	-1.87103e-10	-0.459762	0.000167792	-1.87103e-10	-0.459118
218496897	chr2:218496897:C:T	2.60529e-07	-1.87103e-10	0.182345	0.000322301	-1.87103e-10	0.196203	0.000323404	-1.87103e-10	0.19706
218498012	chr2:218498012:T:C	4.95646e-08	-1.47709	-3.15521e-10	4.86194e-05	-1.69526	-3.15521e-10	4.87901e-05	-1.69432	-3.15521e-10
218498262	chr2:218498262:T:C	1.65726e-08	-1.29112	-1.2815	1.42624e-05	-1.64217	-1.27948	1.43093e-05	-1.64144	-1.2795
218498360	chr2:218498360:T:C	6.18633e-08	-1.87103e-10	-1.25544	7.61342e-05	-1.87103e-10	-1.24678	7.63302e-05	-1.87103e-10	-1.24678
218498384	chr2:218498384:T:C	6.0947e-08	-1.87103e-10	-1.27036	7.46561e-05	-1.87103e-10	-1.26639	7.48468e-05	-1.87103e-10	-1.2664
218498465	chr2:218498465:T:C	1.67978e-08	-1.28122	-1.27789	1.43964e-05	-1.63657	-1.27574	1.44437e-05	-1.63583	-1.27575
218498611	chr2:218498611:G:A	1.2035e-07	-1.87103e-10	-0.589962	0.000150732	-1.87103e-10	-0.56378	0.000151199	-1.87103e-10	-0.56325
218498635	chr2:218498635:G:A	6.97687e-08	-1.13518	-3.15521e-10	7.23842e-05	-1.29729	-3.15521e-10	7.25778e-05	-1.29718	-3.15521e-10
218499231	chr2:218499231:G:A	1.37139e-08	-1.67155	-1.09041	1.48515e-05	-1.81044	-1.07075	1.48917e-05	-1.81031	-1.07073
218499794	chr2:218499794:G:A	8.07023e-08	-1.87103e-10	-0.989602	9.97941e-05	-1.87103e-10	-0.976173	0.000100073	-1.87103e-10	-0.975945
218499898	chr2:218499898:C:G	2.22323e-07	0.0237619	-3.15521e-10	0.000182827	-0.370742	-3.15521e-10	0.000183679	-0.368655	-3.15521e-10
218500255	chr2:218500255:T:G	6.56379e-08	-1.87103e-10	-1.19622	8.17685e-05	-1.87103e-10	-1.17539	8.20096e-05	-1.87103e-10	-1.17501
218500564	chr2:218500564:C:T	5.89332e-08	-1.87103e-10	-1.30396	7.18613e-05	-1.87103e-10	-1.30454	7.20458e-05	-1.87103e-10	-1.30454
218501548	chr2:218501548:T:C	6.48344e-08	-1.87103e-10	-1.20853	7.88751e-05	-1.87103e-10	-1.21142	7.9088e-05	-1.87103e-10	-1.21128
218501555	chr2:218501555:C:A	6.80049e-08	-1.87103e-10	-1.16079	8.3866e-05	-1.87103e-10	-1.15006	8.40836e-05	-1.87103e-10	-1.15003
218501841	chr2:218501841:GTGAAACTCAGTCTTCT:G	6.15854e-08	-1.87103e-10	-1.25994	7.58205e-05	-1.87103e-10	-1.25091	7.60229e-05	-1.87103e-10	-1.25081
218503143	chr2:218503143:C:T	1.26997e-07	-1.87103e-10	-0.536208	0.000156824	-1.87103e-10	-0.524157	0.000157324	-1.87103e-10	-0.523538
218503506	chr2:218503506:A:G	1.71735e-08	-1.25199	-1.28501	1.45373e-05	-1.61942	-1.28314	1.45858e-05	-1.61864	-1.28315
218503697	chr2:218503697:G:A	8.9963e-08	-1.87103e-10	-0.880971	0.000112282	-1.87103e-10	-0.858268	0.000112567	-1.87103e-10	-0.858293
218503998	chr2:218503998:GAC:G	1.35097e-07	-1.87103e-10	-0.474374	0.000166918	-1.87103e-10	-0.461778	0.000167454	-1.87103e-10	-0.461135
218504099	chr2:218504099:G:A	6.04987e-08	-1.87103e-10	-1.27775	7.40754e-05	-1.87103e-10	-1.2742	7.42647e-05	-1.87103e-10	-1.27421
218504565	chr2:218504565:A:G	2.90972e-06	3.36943	-0.773992	0.00023703	0.657313	-0.768409	0.000240473	0.669514	-0.768752
218505013	chr2:218505013:C:T	1.05165e-08	-1.72277	-1.30465	1.16678e-05	-1.81768	-1.30477	1.16978e-05	-1.81768	-1.30477
218505083	chr2:218505083:C:T	6.02524e-08	-1.87103e-10	-1.28183	7.37873e-05	-1.87103e-10	-1.2781	7.3976e-05	-1.87103e-10	-1.2781
218505128	chr2:218505128:C:T	7.37747e-06	4.82383	-1.29801	0.00026702	1.30133	-1.29329	0.000271778	1.31639	-1.29325
218505297	chr2:218505297:G:A	6.20027e-08	-1.87103e-10	-1.25319	7.58001e-05	-1.87103e-10	-1.25118	7.59812e-05	-1.87103e-10	-1.25136
218506536	chr2:218506536:G:A	1.3438e-08	-1.67574	-1.10654	1.45958e-05	-1.8111	-1.08744	1.46352e-05	-1.81098	-1.08743
218506870	chr2:218506870:C:T	8.78942e-08	-1.87103e-10	-0.904235	0.000109438	-1.87103e-10	-0.883924	0.000109714	-1.87103e-10	-0.883969
218507029	chr2:218507029:C:G	6.04734e-08	-1.87103e-10	-1.27816	7.40422e-05	-1.87103e-10	-1.27465	7.42314e-05	-1.87103e-10	-1.27466
218507035	chr2:218507035:T:G	6.07843e-08	-1.87103e-10	-1.27304	7.4317e-05	-1.87103e-10	-1.27094	7.45132e-05	-1.87103e-10	-1.27087
218507041	chr2:218507041:A:G	2.18857e-06	3.61525	-1.30462	0.000162589	0.816814	-1.30487	0.000165137	0.829799	-1.30487
218507304	chr2:218507304:T:G	1.06879e-07	-1.87103e-10	-0.708667	0.000123293	-1.87103e-10	-0.764718	0.000123561	-1.87103e-10	-0.765113
218507510	chr2:218507510:C:G	9.04176e-06	4.75501	-1.02577	0.000346215	1.28815	-1.02037	0.000353181	1.30452	-1.01938
218508045	chr2:218508045:C:A	2.27868e-06	3.65584	-1.30486	0.000167183	0.843849	-1.30404	0.000169815	0.856893	-1.30403
218508058	chr2:218508058:C:G	1.64153e-08	-1.29731	-1.28484	1.41587e-05	-1.64599	-1.28297	1.42051e-05	-1.64526	-1.28298
218508189	chr2:218508189:T:G	8.04697e-06	4.61963	-1.00694	0.000321653	1.19575	-1.00156	0.000328054	1.21187	-1.00054
218508276	chr2:218508276:T:C	6.4505e-08	-1.87103e-10	-1.21363	7.8913e-05	-1.87103e-10	-1.21094	7.90975e-05	-1.87103e-10	-1.21116
218508290	chr2:218508290:A:T	6.83233e-08	-1.15612	-3.15521e-10	0.000110814	-0.871431	-3.15521e-10	0.00011127	-0.869883	-3.15521e-10
218508341	chr2:218508341:T:C	1.34815e-08	-1.67938	-1.09967	1.46845e-05	-1.81208	-1.08041	1.47241e-05	-1.81196	-1.0804
218508423	chr2:218508423:C:T	7.04817e-08	-1.87103e-10	-1.12502	8.57725e-05	-1.87103e-10	-1.12758	8.60074e-05	-1.87103e-10	-1.12741
218508474	chr2:218508474:A:G	2.2926e-06	3.66107	-1.30399	0.000168493	0.849754	-1.30214	0.000171151	0.862816	-1.30211
218508699	chr2:218508699:A:G	6.05085e-08	-1.87103e-10	-1.27758	7.40877e-05	-1.87103e-10	-1.27403	7.42771e-05	-1.87103e-10	-1.27404
218510295	chr2:218510295:C:T	2.23208e-06	3.6351	-1.30478	0.000165144	0.831319	-1.30378	0.00016774	0.844337	-1.30376
218510771	chr2:218510771:T:C	6.04179e-08	-1.87103e-10	-1.27908	7.39697e-05	-1.87103e-10	-1.27563	7.41587e-05	-1.87103e-10	-1.27564
218510941	chr2:218510941:G:A	1.40796e-08	-1.67036	-1.06528	1.525e-05	-1.81018	-1.04452	1.52914e-05	-1.81005	-1.04451
218511305	chr2:218511305:C:T	9.28087e-08	-1.87103e-10	-0.849828	0.000113843	-1.87103e-10	-0.844459	0.000114185	-1.87103e-10	-0.84402
218511370	chr2:218511370:G:A	5.89595e-08	-1.87103e-10	-1.30352	7.19036e-05	-1.87103e-10	-1.30396	7.20872e-05	-1.87103e-10	-1.30397
218511394	chr2:218511394:C:T	6.07744e-08	-1.87103e-10	-1.2732	7.43046e-05	-1.87103e-10	-1.27111	7.45007e-05	-1.87103e-10	-1.27104
218512068	chr2:218512068:G:A	4.33405e-08	-1.61128	-3.15521e-10	4.32994e-05	-1.81114	-3.15521e-10	4.34192e-05	-1.81094	-3.15521e-10
218512254	chr2:218512254:C:T	2.23586e-07	-1.87103e-10	0.0294264	0.000303743	-1.87103e-10	0.136899	0.000304723	-1.87103e-10	0.137558
218512383	chr2:218512383:A:T	9.57765e-08	-1.87103e-10	-0.818351	0.000123619	-1.87103e-10	-0.762075	0.000123958	-1.87103e-10	-0.761903
218512546	chr2:218512546:C:T	1.41537e-08	-1.65226	-1.07814	1.51126e-05	-1.80582	-1.05794	1.51541e-05	-1.80565	-1.05792
218513508	chr2:218513508:C:A	7.45271e-08	-1.87103e-10	-1.06921	9.16925e-05	-1.87103e-10	-1.06084	9.19195e-05	-1.87103e-10	-1.06093
218514160	chr2:218514160:T:C	6.05634e-08	-1.87103e-10	-1.27668	7.41596e-05	-1.87103e-10	-1.27306	7.43491e-05	-1.87103e-10	-1.27307
218514508	chr2:218514508:T:C	7.10232e-08	-1.87103e-10	-1.11736	8.51696e-05	-1.87103e-10	-1.13464	8.54052e-05	-1.87103e-10	-1.13444
218514513	chr2:218514513:ACCT:A	9.85963e-08	-1.87103e-10	-0.789335	0.000123413	-1.87103e-10	-0.763749	0.000123727	-1.87103e-10	-0.76377
218514840	chr2:218514840:C:T	1.13649e-07	-1.87103e-10	-0.647258	0.000139979	-1.87103e-10	-0.637787	0.000140413	-1.87103e-10	-0.637254
218515026	chr2:218515026:C:T	2.45419e-07	-1.87103e-10	0.122596	0.000334602	-1.87103e-10	0.233661	0.00033569	-1.87103e-10	0.234343
218516130	chr2:218516130:G:A	7.72427e-08	-1.87103e-10	-1.03342	9.38464e-05	-1.87103e-10	-1.03762	9.40567e-05	-1.87103e-10	-1.03795
218516225	chr2:218516225:GACACATGC:G	1.89971e-07	-0.133499	-3.15521e-10	0.000233719	-0.125161	-3.15521e-10	0.00023416	-0.125841	-3.15521e-10
218516610	chr2:218516610:T:C	6.49365e-08	-1.87103e-10	-1.20696	8.07911e-05	-1.87103e-10	-1.18742	8.10279e-05	-1.87103e-10	-1.18705
218516682	chr2:218516682:T:C	2.19183e-06	3.61698	-1.30485	0.000162827	0.818073	-1.30467	0.00016538	0.831062	-1.30466
218517129	chr2:218517129:T:C	7.26458e-06	4.80622	-1.29583	0.000264067	1.28745	-1.29053	0.000268766	1.30248	-1.29048
218517429	chr2:218517429:ACT:A	1.54648e-06	3.22758	-1.26421	0.000131962	0.54748	-1.24425	0.000133861	0.559252	-1.2443
218517456	chr2:218517456:T:C	6.21309e-08	-1.87103e-10	-1.25113	7.59612e-05	-1.87103e-10	-1.24906	7.61424e-05	-1.87103e-10	-1.24924
218517676	chr2:218517676:C:G	5.95805e-08	-1.87103e-10	-1.29304	7.28991e-05	-1.87103e-10	-1.29021	7.30857e-05	-1.87103e-10	-1.29021
218517896	chr2:218517896:T:G	9.1948e-08	-1.87103e-10	-0.859145	0.000116466	-1.87103e-10	-0.821681	0.000116868	-1.87103e-10	-0.820795
218518398	chr2:218518398:C:T	7.9875e-06	4.62533	-1.02007	0.000317799	1.19673	-1.01459	0.000324118	1.21286	-1.0136
218518727	chr2:218518727:C:T	6.53684e-08	-1.87103e-10	-1.20033	7.87567e-05	-1.87103e-10	-1.21292	7.89584e-05	-1.87103e-10	-1.21292
218518968	chr2:218518968:A:C	1.62697e-08	-1.30306	-1.28801	1.40702e-05	-1.64894	-1.28629	1.41162e-05	-1.64822	-1.2863
218519768	chr2:218519768:C:T	1.3879e-08	-1.67071	-1.07928	1.50283e-05	-1.81018	-1.05917	1.50691e-05	-1.81005	-1.05915
218519783	chr2:218519783:T:C	4.46027e-08	-1.58257	-3.15521e-10	4.58183e-05	-1.7546	-3.15521e-10	4.59746e-05	-1.75375	-3.15521e-10
218520088	chr2:218520088:C:T	7.68698e-08	-1.87103e-10	-1.03826	9.46247e-05	-1.87103e-10	-1.02936	9.48583e-05	-1.87103e-10	-1.02946
218520776	chr2:218520776:C:A	6.32869e-08	-1.87103e-10	-1.23269	7.73914e-05	-1.87103e-10	-1.23041	7.75741e-05	-1.87103e-10	-1.23061
218521361	chr2:218521361:T:A	6.91478e-06	4.7571	-1.29605	0.000255006	1.25281	-1.29081	0.000259523	1.26776	-1.29076
218521947	chr2:218521947:A:G	1.0789e-07	-1.87103e-10	-0.699257	0.000140177	-1.87103e-10	-0.636378	0.000140563	-1.87103e-10	-0.636187
218521978	chr2:218521978:G:A	1.55865e-07	-0.331377	-3.15521e-10	0.000150146	-0.567677	-3.15521e-10	0.000150194	-0.569916	-3.15521e-10
218522176	chr2:218522176:C:T	7.01721e-06	4.77103	-1.29528	0.000257323	1.26088	-1.28983	0.000261886	1.27584	-1.28978
218522282	chr2:218522282:G:C	8.33544e-06	4.66431	-1.01641	0.000327833	1.22418	-1.01096	0.000334378	1.24038	-1.00996
218522476	chr2:218522476:T:C	6.36541e-08	-1.87103e-10	-1.22691	7.78485e-05	-1.87103e-10	-1.22452	7.80316e-05	-1.87103e-10	-1.22473
218522526	chr2:218522526:G:A	1.4032e-08	-1.51202	-1.22701	1.619e-05	-1.5702	-1.22468	1.6212e-05	-1.57119	-1.2249
218522542	chr2:218522542:G:A	6.72215e-08	-1.87103e-10	-1.17238	8.22652e-05	-1.87103e-10	-1.16933	8.2453e-05	-1.87103e-10	-1.16962
218522903	chr2:218522903:T:A	1.21796e-07	-0.578022	-3.15521e-10	0.0001125	-0.856325	-3.15521e-10	0.000112554	-0.858409	-3.15521e-10
218523047	chr2:218523047:G:A	2.30285e-07	-1.87103e-10	0.0589498	0.000313175	-1.87103e-10	0.167479	0.000314188	-1.87103e-10	0.168147
218523424	chr2:218523424:A:T	6.40676e-08	-1.87103e-10	-1.22043	7.83633e-05	-1.87103e-10	-1.21793	7.85469e-05	-1.87103e-10	-1.21815
218523584	chr2:218523584:T:C	6.21148e-08	-1.87103e-10	-1.25138	7.59398e-05	-1.87103e-10	-1.24934	7.6121e-05	-1.87103e-10	-1.24952
218523714	chr2:218523714:G:A	5.49854e-08	-1.3733	-3.15521e-10	6.22364e-05	-1.44834	-3.15521e-10	6.2459e-05	-1.44733	-3.15521e-10
218523902	chr2:218523902:T:G	9.8309e-08	-1.87103e-10	-0.792254	0.000113995	-1.87103e-10	-0.843128	0.000114248	-1.87103e-10	-0.843475
218524235	chr2:218524235:G:A	6.48649e-08	-1.87103e-10	-1.20806	8.07086e-05	-1.87103e-10	-1.18844	8.0945e-05	-1.87103e-10	-1.18807
218524345	chr2:218524345:C:T	1.38431e-08	-1.6784	-1.07418	1.50826e-05	-1.81186	-1.05388	1.51232e-05	-1.81175	-1.05386
218524513	chr2:218524513:A:G	6.89394e-06	4.75396	-1.29593	0.000254214	1.24956	-1.29066	0.000258714	1.26449	-1.29061
218524801	chr2:218524801:C:T	7.72665e-08	-1.87103e-10	-1.03311	9.43376e-05	-1.87103e-10	-1.0324	9.45512e-05	-1.87103e-10	-1.0327
218524818	chr2:218524818:C:T	2.2868e-07	-1.87103e-10	0.0519535	0.000310776	-1.87103e-10	0.15979	0.000311781	-1.87103e-10	0.160456
218524829	chr2:218524829:C:T	3.53406e-08	-1.81534	-3.15521e-10	4.45554e-05	-1.78255	-3.15521e-10	4.46621e-05	-1.78272	-3.15521e-10
218524830	chr2:218524830:G:A	6.85673e-08	-1.87103e-10	-1.15255	8.47922e-05	-1.87103e-10	-1.13908	8.50026e-05	-1.87103e-10	-1.13916
218526244	chr2:218526244:T:A	4.72162e-06	3.48574	-0.406199	0.000374136	0.740539	-0.395201	0.000379655	0.752975	-0.395556
218526272	chr2:218526272:C:T	6.47723e-08	-1.87103e-10	-1.20949	8.05807e-05	-1.87103e-10	-1.19002	8.08165e-05	-1.87103e-10	-1.18966
218526326	chr2:218526326:G:C	8.82011e-08	-1.87103e-10	-0.900749	0.00011003	-1.87103e-10	-0.878525	0.00011031	-1.87103e-10	-0.87855
218526597	chr2:218526597:A:AT	1.39144e-07	-0.444861	-3.15521e-10	0.000145129	-0.601658	-3.15521e-10	0.000145601	-0.600977	-3.15521e-10
218526769	chr2:218526769:T:G	1.2748e-08	-1.75817	-1.07683	1.50012e-05	-1.81534	-1.05582	1.50389e-05	-1.8154	-1.0558
218526949	chr2:218526949:C:T	8.57428e-06	4.69863	-1.02248	0.000333312	1.24692	-1.01713	0.000339983	1.26319	-1.01613
218527031	chr2:218527031:A:G	4.45149e-06	4.31426	-1.29363	0.000261554	1.28397	-1.29661	0.000265979	1.29822	-1.29665
218527032	chr2:218527032:C:T	4.49079e-06	4.32257	-1.29315	0.000263093	1.28944	-1.29622	0.000267548	1.30371	-1.29625
218527098	chr2:218527098:A:G	9.04829e-08	-1.87103e-10	-0.875207	0.00011098	-1.87103e-10	-0.869934	0.000111312	-1.87103e-10	-0.869506
218527436	chr2:218527436:A:G	9.08567e-06	4.72197	-0.987888	0.000350685	1.2628	-0.982195	0.000357741	1.27911	-0.981144
218527611	chr2:218527611:T:C	6.07544e-08	-1.87103e-10	-1.27353	7.42791e-05	-1.87103e-10	-1.27145	7.44751e-05	-1.87103e-10	-1.27138
218528086	chr2:218528086:C:T	6.73119e-06	4.72446	-1.29032	0.000250393	1.22751	-1.28376	0.000254812	1.24239	-1.2837
218528181	chr2:218528181:G:A	6.05924e-08	-1.87103e-10	-1.2762	7.40947e-05	-1.87103e-10	-1.27394	7.429e-05	-1.87103e-10	-1.27387
218528579	chr2:218528579:C:T	7.44968e-08	-1.87103e-10	-1.06961	9.25285e-05	-1.87103e-10	-1.05177	9.27696e-05	-1.87103e-10	-1.05172
218529639	chr2:218529639:T:G	6.03191e-08	-1.87103e-10	-1.28072	7.38416e-05	-1.87103e-10	-1.27736	7.40304e-05	-1.87103e-10	-1.27737
218529653	chr2:218529653:G:A	6.38377e-08	-1.87103e-10	-1.22402	7.80754e-05	-1.87103e-10	-1.22161	7.82587e-05	-1.87103e-10	-1.22182
218529883	chr2:218529883:C:T	8.90999e-08	-1.87103e-10	-0.89061	0.000112707	-1.87103e-10	-0.854495	0.000113092	-1.87103e-10	-0.85364
218529922	chr2:218529922:TAA:T	3.58589e-08	-1.80078	-3.15521e-10	4.33749e-05	-1.8094	-3.15521e-10	4.34838e-05	-1.80945	-3.15521e-10
218530576	chr2:218530576:C:T	1.47931e-07	-1.87103e-10	-0.383624	0.000197708	-1.87103e-10	-0.292489	0.00019831	-1.87103e-10	-0.292012
218530796	chr2:218530796:C:A	7.90975e-08	-1.87103e-10	-1.00969	9.43711e-05	-1.87103e-10	-1.03205	9.46368e-05	-1.87103e-10	-1.0318
218530991	chr2:218530991:T:A	6.21932e-08	-1.87103e-10	-1.25012	7.60355e-05	-1.87103e-10	-1.24808	7.62167e-05	-1.87103e-10	-1.24826
218531372	chr2:218531372:T:C	6.14151e-08	-1.87103e-10	-1.26271	7.46683e-05	-1.87103e-10	-1.26623	7.48617e-05	-1.87103e-10	-1.2662
218531532	chr2:218531532:C:T	2.8191e-06	3.31676	-0.752961	0.000233038	0.61919	-0.747269	0.0002364	0.631299	-0.747619
218531691	chr2:218531691:T:C	6.27584e-08	-1.87103e-10	-1.24108	7.82026e-05	-1.87103e-10	-1.21998	7.84074e-05	-1.87103e-10	-1.21993
218531961	chr2:218531961:C:T	5.99249e-06	4.61012	-1.29222	0.000231672	1.15212	-1.28608	0.000235719	1.16682	-1.28602
218532132	chr2:218532132:C:A	6.07407e-08	-1.87103e-10	-1.27375	7.42619e-05	-1.87103e-10	-1.27168	7.44578e-05	-1.87103e-10	-1.27161
218532957	chr2:218532957:T:A	6.17299e-08	-1.87103e-10	-1.2576	7.57655e-05	-1.87103e-10	-1.25164	7.59609e-05	-1.87103e-10	-1.25163
218533031	chr2:218533031:G:A	6.72866e-08	-1.87103e-10	-1.17141	8.39957e-05	-1.87103e-10	-1.14852	8.42465e-05	-1.87103e-10	-1.1481
218533214	chr2:218533214:T:C	8.42824e-08	-1.87103e-10	-0.946195	0.000104846	-1.87103e-10	-0.926794	0.00010511	-1.87103e-10	-0.926837
218533388	chr2:218533388:C:G	2.73331e-07	0.230313	-3.15521e-10	0.000126843	-0.736328	-3.15521e-10	0.000127474	-0.733928	-3.15521e-10
218533436	chr2:218533436:A:G	6.33963e-06	4.66189	-1.28768	0.000240821	1.18538	-1.2806	0.000245047	1.20015	-1.28054
218533441	chr2:218533441:C:T	2.17588e-06	3.27949	-0.974669	0.000183342	0.602307	-0.970238	0.000185983	0.614319	-0.97051
218533622	chr2:218533622:A:C	2.39294e-07	-1.87103e-10	0.0973248	0.000325926	-1.87103e-10	0.207389	0.000326984	-1.87103e-10	0.208066
218533894	chr2:218533894:T:C	1.71496e-08	-1.25357	-1.28483	1.45253e-05	-1.62042	-1.28296	1.45737e-05	-1.61965	-1.28298
218534466	chr2:218534466:G:A	2.21706e-06	3.54825	-1.22468	0.000166318	0.763085	-1.22847	0.000168868	0.775859	-1.22859
218534904	chr2:218534904:T:C	2.12644e-06	3.58578	-1.30395	0.00015932	0.793684	-1.30205	0.000161812	0.806614	-1.30203
218535444	chr2:218535444:G:A	1.33116e-07	-1.87103e-10	-0.489145	0.00016441	-1.87103e-10	-0.476918	0.000164937	-1.87103e-10	-0.47628
218535596	chr2:218535596:C:T	1.12701e-07	-1.87103e-10	-0.655627	0.000147314	-1.87103e-10	-0.586719	0.000147743	-1.87103e-10	-0.58637
218535605	chr2:218535605:C:T	5.90641e-08	-1.87103e-10	-1.30175	7.20542e-05	-1.87103e-10	-1.30186	7.22395e-05	-1.87103e-10	-1.30186
218535701	chr2:218535701:A:G	3.52615e-08	-1.81758	-3.15521e-10	4.44631e-05	-1.78462	-3.15521e-10	4.45758e-05	-1.78465	-3.15521e-10
218535745	chr2:218535745:C:T	6.03217e-08	-1.87103e-10	-1.28068	7.38439e-05	-1.87103e-10	-1.27733	7.40327e-05	-1.87103e-10	-1.27734
218535841	chr2:218535841:C:T	7.94743e-08	-1.87103e-10	-1.00493	9.47191e-05	-1.87103e-10	-1.02837	9.49872e-05	-1.87103e-10	-1.0281
218536097	chr2:218536097:T:C	4.44151e-08	-1.58679	-3.15521e-10	4.41662e-05	-1.79132	-3.15521e-10	4.42883e-05	-1.79112	-3.15521e-10
218536294	chr2:218536294:C:T	6.07745e-08	-1.87103e-10	-1.2732	7.43046e-05	-1.87103e-10	-1.27111	7.45007e-05	-1.87103e-10	-1.27104
218536357	chr2:218536357:A:G	6.29109e-08	-1.87103e-10	-1.23865	7.69294e-05	-1.87103e-10	-1.23639	7.71115e-05	-1.87103e-10	-1.23659
218536514	chr2:218536514:C:T	2.41174e-06	3.71224	-1.3045	0.000173999	0.882862	-1.3031	0.000176757	0.896008	-1.30308
218537003	chr2:218537003:G:A	6.56836e-06	4.7042	-1.29455	0.000246007	1.215	-1.28893	0.000250343	1.22986	-1.28887
218537502	chr2:218537502:A:C	1.52277e-08	-1.36423	-1.29302	1.35269e-05	-1.68301	-1.29159	1.35702e-05	-1.68237	-1.2916
218537572	chr2:218537572:G:A	3.53151e-08	-1.81606	-3.15521e-10	4.66125e-05	-1.73741	-3.15521e-10	4.67264e-05	-1.73753	-3.15521e-10
218537648	chr2:218537648:G:A	7.87698e-06	4.88742	-1.29609	0.000278608	1.34138	-1.29085	0.000283603	1.35654	-1.29081
218537968	chr2:218537968:T:C	2.33569e-06	3.68058	-1.30489	0.000169786	0.85945	-1.30419	0.000172466	0.872532	-1.30418
218539110	chr2:218539110:G:A	8.33703e-08	-1.87103e-10	-0.957077	0.000103671	-1.87103e-10	-0.938059	0.000103933	-1.87103e-10	-0.938101
218540138	chr2:218540138:T:C	7.24148e-08	-1.87103e-10	-1.09796	9.11219e-05	-1.87103e-10	-1.06708	9.14036e-05	-1.87103e-10	-1.06656
218540199	chr2:218540199:C:G	2.73563e-07	0.231164	-3.15521e-10	0.000132534	-0.692443	-3.15521e-10	0.000133206	-0.689949	-3.15521e-10
218540399	chr2:218540399:A:C	1.06989e-08	-1.71184	-1.29839	1.17394e-05	-1.81727	-1.29906	1.17699e-05	-1.81724	-1.29906
218540659	chr2:218540659:T:C	5.92413e-08	-1.29875	-3.15521e-10	5.51041e-05	-1.57006	-3.15521e-10	5.52203e-05	-1.57051	-3.15521e-10
218540882	chr2:218540882:C:T	1.67296e-08	-1.27287	-1.29032	1.42833e-05	-1.63147	-1.28872	1.43306e-05	-1.63072	-1.28873
218541060	chr2:218541060:C:A	9.76698e-08	-1.87103e-10	-0.798777	0.00012214	-1.87103e-10	-0.774117	0.000122503	-1.87103e-10	-0.773706
218541317	chr2:218541317:C:T	3.1277e-07	-1.87103e-10	0.365099	0.000414865	-1.87103e-10	0.448671	0.000416119	-1.87103e-10	0.449127
218541438	chr2:218541438:C:T	1.01515e-07	-0.760157	-3.15521e-10	0.000110262	-0.876423	-3.15521e-10	0.000110691	-0.875104	-3.15521e-10
218541967	chr2:218541967:C:T	7.25676e-08	-1.87103e-10	-1.09585	8.85886e-05	-1.87103e-10	-1.09528	8.87924e-05	-1.87103e-10	-1.09554
218542093	chr2:218542093:G:A	1.2739e-08	-1.67851	-1.15719	1.38333e-05	-1.81152	-1.14069	1.38706e-05	-1.8114	-1.14068
218542328	chr2:218542328:G:A	6.87484e-08	-1.87103e-10	-1.14992	8.48104e-05	-1.87103e-10	-1.13886	8.50305e-05	-1.87103e-10	-1.13883
218542470	chr2:218542470:CTTAG:C	5.94183e-08	-1.87103e-10	-1.29577	7.26747e-05	-1.87103e-10	-1.29329	7.28607e-05	-1.87103e-10	-1.29329
218543146	chr2:218543146:A:C	6.00989e-08	-1.87103e-10	-1.28438	7.35531e-05	-1.87103e-10	-1.28128	7.37412e-05	-1.87103e-10	-1.28128
218543741	chr2:218543741:G:C	7.12524e-08	-1.87103e-10	-1.11414	8.67391e-05	-1.87103e-10	-1.11638	8.69772e-05	-1.87103e-10	-1.1162
218543820	chr2:218543820:CAAA:C	2.66088e-07	-1.87103e-10	0.203459	0.000364008	-1.87103e-10	0.317894	0.0003652	-1.87103e-10	0.3186
218543835	chr2:218543835:A:C	2.9268e-06	3.7834	-1.1821	0.000145038	0.591197	-1.19348	0.000147338	0.604442	-1.19356
218544271	chr2:218544271:A:G	7.21635e-08	-1.87103e-10	-1.10143	8.77555e-05	-1.87103e-10	-1.10473	8.79543e-05	-1.87103e-10	-1.10503
218544585	chr2:218544585:A:G	1.00217e-07	-1.87103e-10	-0.773027	0.000129677	-1.87103e-10	-0.714237	0.000130033	-1.87103e-10	-0.714059
218544966	chr2:218544966:C:A	1.75286e-06	3.39232	-1.30369	0.00013721	0.643831	-1.3016	0.000139297	0.656335	-1.30157
218545210	chr2:218545210:G:A	6.01536e-08	-1.87103e-10	-1.28347	7.36226e-05	-1.87103e-10	-1.28033	7.38109e-05	-1.87103e-10	-1.28034
218545416	chr2:218545416:T:G	9.8494e-08	-1.87103e-10	-0.790373	0.000127339	-1.87103e-10	-0.73243	0.000127688	-1.87103e-10	-0.732253
218545510	chr2:218545510:C:T	1.08804e-07	-1.87103e-10	-0.690824	0.000138746	-1.87103e-10	-0.646636	0.000139114	-1.87103e-10	-0.646547
218545564	chr2:218545564:T:G	1.99155e-07	-1.87103e-10	-0.086283	0.00026988	-1.87103e-10	0.0186955	0.000270718	-1.87103e-10	0.019234
218546480	chr2:218546480:A:G	2.25668e-06	3.64573	-1.30445	0.000165773	0.834325	-1.30299	0.00016838	0.847345	-1.30297
218547234	chr2:218547234:C:T	2.33952e-07	-1.87103e-10	0.0747467	0.000318498	-1.87103e-10	0.184335	0.00031953	-1.87103e-10	0.185008
218547683	chr2:218547683:A:G	2.43761e-07	-1.87103e-10	0.115821	0.000332331	-1.87103e-10	0.226849	0.000333411	-1.87103e-10	0.227532
218547808	chr2:218547808:T:C	6.4925e-08	-1.87103e-10	-1.20714	7.9434e-05	-1.87103e-10	-1.20436	7.96188e-05	-1.87103e-10	-1.20459
218547853	chr2:218547853:T:C	1.29513e-07	-1.87103e-10	-0.516587	0.000162375	-1.87103e-10	-0.489372	0.000162883	-1.87103e-10	-0.488813
218548061	chr2:218548061:C:A	2.41104e-06	3.21757	-0.810128	0.000205714	0.548488	-0.801284	0.000208641	0.56041	-0.801641
218548384	chr2:218548384:A:AGGCTGGAGTGCCACT	2.44889e-07	-1.87103e-10	0.120436	0.000333955	-1.87103e-10	0.231725	0.000335041	-1.87103e-10	0.232407
218548783	chr2:218548783:T:C	6.2212e-08	-1.87103e-10	-1.24982	7.60608e-05	-1.87103e-10	-1.24775	7.6242e-05	-1.87103e-10	-1.24793
218549256	chr2:218549256:TA:T	6.39091e-08	-1.87103e-10	-1.22291	7.75631e-05	-1.87103e-10	-1.22819	7.77612e-05	-1.87103e-10	-1.2282
218549922	chr2:218549922:A:G	9.04886e-08	-1.87103e-10	-0.875145	0.000110987	-1.87103e-10	-0.869869	0.000111319	-1.87103e-10	-0.869441
218549936	chr2:218549936:T:A	1.24362e-07	-1.87103e-10	-0.557175	0.00015476	-1.87103e-10	-0.537409	0.000155241	-1.87103e-10	-0.536863
218550059	chr2:218550059:C:A	6.01442e-08	-1.87103e-10	-1.28362	7.36042e-05	-1.87103e-10	-1.28058	7.37923e-05	-1.87103e-10	-1.28059
218550442	chr2:218550442:A:AC	1.91117e-06	3.4799	-1.3048	0.000147749	0.720077	-1.30384	0.00015003	0.732818	-1.30383
218550466	chr2:218550466:A:G	7.18841e-06	4.50763	-1.00778	0.000296635	1.11546	-1.00223	0.000302475	1.13137	-1.00122
218550739	chr2:218550739:T:C	6.35849e-08	-1.87103e-10	-1.22799	7.77617e-05	-1.87103e-10	-1.22563	7.79448e-05	-1.87103e-10	-1.22584
218550940	chr2:218550940:T:C	6.17395e-08	-1.25744	-3.15521e-10	5.62685e-05	-1.54915	-3.15521e-10	5.64678e-05	-1.54817	-3.15521e-10
218551949	chr2:218551949:T:C	7.69086e-08	-1.87103e-10	-1.03775	9.44611e-05	-1.87103e-10	-1.03109	9.46952e-05	-1.87103e-10	-1.03118
218551968	chr2:218551968:A:G	1.6965e-08	-1.25863	-1.29059	1.43955e-05	-1.62336	-1.28901	1.44434e-05	-1.62259	-1.28902
218552789	chr2:218552789:G:A	9.2336e-08	-1.87103e-10	-0.854934	0.000115339	-1.87103e-10	-0.831408	0.000115632	-1.87103e-10	-0.831432
218552877	chr2:218552877:G:A	7.07107e-08	-1.87103e-10	-1.12177	8.66737e-05	-1.87103e-10	-1.11713	8.69111e-05	-1.87103e-10	-1.11696
218552934	chr2:218552934:C:G	6.07455e-08	-1.87103e-10	-1.27368	7.46857e-05	-1.87103e-10	-1.26599	7.48841e-05	-1.87103e-10	-1.2659
218553911	chr2:218553911:T:C	6.11671e-08	-1.26676	-3.15521e-10	6.87148e-05	-1.34932	-3.15521e-10	6.89692e-05	-1.34818	-3.15521e-10
218554568	chr2:218554568:G:A	1.14136e-07	-1.87103e-10	-0.64298	0.000140747	-1.87103e-10	-0.632319	0.000141189	-1.87103e-10	-0.631745
218554897	chr2:218554897:A:C	6.07342e-08	-1.87103e-10	-1.27386	7.42535e-05	-1.87103e-10	-1.2718	7.44494e-05	-1.87103e-10	-1.27172
218554967	chr2:218554967:A:G	3.57624e-08	-1.80347	-3.15521e-10	4.65946e-05	-1.7378	-3.15521e-10	4.67161e-05	-1.73775	-3.15521e-10
218555144	chr2:218555144:T:G	9.29232e-08	-1.87103e-10	-0.848595	0.000117803	-1.87103e-10	-0.810273	0.000118211	-1.87103e-10	-0.809374
218555279	chr2:218555279:CA:C	9.33829e-06	4.77309	-1.01158	0.000354775	1.29828	-1.00608	0.00036193	1.31467	-1.00507
218555327	chr2:218555327:TATTAG:T	1.52741e-08	-1.37446	-1.27975	1.36451e-05	-1.68832	-1.27758	1.36884e-05	-1.6877	-1.27759
218555541	chr2:218555541:TTCAG:T	6.06393e-08	-1.87103e-10	-1.27543	7.41352e-05	-1.87103e-10	-1.27339	7.43307e-05	-1.87103e-10	-1.27332
218555825	chr2:218555825:C:T	6.07712e-08	-1.87103e-10	-1.27325	7.43004e-05	-1.87103e-10	-1.27117	7.44965e-05	-1.87103e-10	-1.27109
218555878	chr2:218555878:TCC:T	6.80178e-08	-1.1606	-3.15521e-10	0.000110182	-0.877147	-3.15521e-10	0.000110636	-0.875598	-3.15521e-10
218555971	chr2:218555971:C:T	6.26272e-08	-1.87103e-10	-1.24317	7.65773e-05	-1.87103e-10	-1.24098	7.6759e-05	-1.87103e-10	-1.24117
218556264	chr2:218556264:T:C	9.85888e-08	-1.87103e-10	-0.789411	0.00012747	-1.87103e-10	-0.731404	0.000127819	-1.87103e-10	-0.731227
218556453	chr2:218556453:T:C	1.24055e-07	-1.87103e-10	-0.559641	0.00016162	-1.87103e-10	-0.494034	0.000162204	-1.87103e-10	-0.492991
218556825	chr2:218556825:C:G	8.90335e-08	-1.87103e-10	-0.891356	0.000111109	-1.87103e-10	-0.868766	0.000111392	-1.87103e-10	-0.86879
218556959	chr2:218556959:C:T	6.08406e-08	-1.27211	-3.15521e-10	5.6139e-05	-1.55145	-3.15521e-10	5.62566e-05	-1.55192	-3.15521e-10
218557374	chr2:218557374:G:A	5.90797e-08	-1.87103e-10	-1.30148	7.18837e-05	-1.87103e-10	-1.30423	7.20678e-05	-1.87103e-10	-1.30424
218557799	chr2:218557799:C:T	7.76244e-08	-1.87103e-10	-1.02849	9.80106e-05	-1.87103e-10	-0.994206	9.8322e-05	-1.87103e-10	-0.993596
218558209	chr2:218558209:A:G	6.30298e-08	-1.87103e-10	-1.23676	7.70692e-05	-1.87103e-10	-1.23458	7.72515e-05	-1.87103e-10	-1.23478
218558464	chr2:218558464:T:A	7.32792e-08	-1.87103e-10	-1.08609	8.90693e-05	-1.87103e-10	-1.08987	8.92719e-05	-1.87103e-10	-1.09016
218558779	chr2:218558779:T:G	6.07712e-08	-1.87103e-10	-1.27325	7.43004e-05	-1.87103e-10	-1.27117	7.44965e-05	-1.87103e-10	-1.27109
218558797	chr2:218558797:T:C	2.61315e-06	3.29502	-0.807079	0.000217348	0.603812	-0.801595	0.000220477	0.615877	-0.801928
218558882	chr2:218558882:G:A	2.0192e-06	3.53471	-1.30463	0.000153498	0.757782	-1.30338	0.000155881	0.770609	-1.30336
218559610	chr2:218559610:C:A	6.36789e-08	-1.87103e-10	-1.22651	7.78844e-05	-1.87103e-10	-1.22406	7.80674e-05	-1.87103e-10	-1.22427
218559890	chr2:218559890:G:A	3.17615e-07	-1.87103e-10	0.380471	0.000421366	-1.87103e-10	0.46422	0.000422641	-1.87103e-10	0.46468
218559906	chr2:218559906:G:T	8.46535e-08	-1.87103e-10	-0.941802	0.000105301	-1.87103e-10	-0.922457	0.000105567	-1.87103e-10	-0.922501
218560000	chr2:218560000:A:C	2.09428e-08	-1.03374	-1.30483	1.61123e-05	-1.4949	-1.3048	1.61699e-05	-1.49389	-1.3048
218561741	chr2:218561741:A:G	7.21027e-08	-1.10228	-3.15521e-10	6.28337e-05	-1.43879	-3.15521e-10	6.30679e-05	-1.43763	-3.15521e-10
218562249	chr2:218562249:T:C	1.13333e-05	4.95819	-1.00307	0.000406038	1.42465	-0.997488	0.000414367	1.44137	-0.996461
218562768	chr2:218562768:C:T	1.32899e-08	-1.66409	-1.12928	1.42931e-05	-1.80822	-1.11128	1.4332e-05	-1.80808	-1.11127
218562874	chr2:218562874:A:G	2.41183e-06	3.7125	-1.30472	0.000173183	0.879887	-1.30482	0.000175921	0.89301	-1.30482
218562934	chr2:218562934:C:T	1.41848e-07	-1.87103e-10	-0.425612	0.000175247	-1.87103e-10	-0.413083	0.000175813	-1.87103e-10	-0.412423
218563357	chr2:218563357:C:T	1.06514e-08	-1.71252	-1.30216	1.16979e-05	-1.81728	-1.30259	1.17283e-05	-1.81725	-1.30259
218563576	chr2:218563576:T:C	1.00862e-05	4.85178	-1.01323	0.000372939	1.34986	-1.00773	0.000380506	1.36638	-1.00672
218564329	chr2:218564329:A:T	2.25529e-06	3.64528	-1.30462	0.000165345	0.833624	-1.30487	0.00016794	0.846632	-1.30487
218564672	chr2:218564672:G:A	8.62748e-08	-1.87103e-10	-0.922831	0.000107562	-1.87103e-10	-0.901214	0.000107835	-1.87103e-10	-0.901238
218564837	chr2:218564837:G:C	6.36035e-08	-1.87103e-10	-1.2277	7.77848e-05	-1.87103e-10	-1.22534	7.79679e-05	-1.87103e-10	-1.22555
218565087	chr2:218565087:A:G	5.89652e-08	-1.87103e-10	-1.30342	7.19055e-05	-1.87103e-10	-1.30393	7.20905e-05	-1.87103e-10	-1.30392
218565183	chr2:218565183:G:A	6.03414e-08	-1.87103e-10	-1.28035	7.41074e-05	-1.87103e-10	-1.27377	7.43039e-05	-1.87103e-10	-1.27368
218565778	chr2:218565778:G:A	5.90487e-08	-1.87103e-10	-1.30201	7.21509e-05	-1.87103e-10	-1.30052	7.23358e-05	-1.87103e-10	-1.30053
218565859	chr2:218565859:G:A	1.48044e-07	-1.87103e-10	-0.382861	0.000185395	-1.87103e-10	-0.356793	0.000185985	-1.87103e-10	-0.356181
218566291	chr2:218566291:G:A	2.38171e-07	-1.87103e-10	0.0926182	0.000324245	-1.87103e-10	0.202218	0.000325297	-1.87103e-10	0.202893
218566568	chr2:218566568:G:A	3.47381e-05	5.98879	-0.913565	0.000860715	2.03239	-0.853905	0.000873883	2.04505	-0.853948
218567253	chr2:218567253:C:T	3.59862e-08	-1.79723	-3.15521e-10	4.82419e-05	-1.70305	-3.15521e-10	4.83257e-05	-1.70388	-3.15521e-10
218567317	chr2:218567317:G:T	2.09593e-06	3.57204	-1.30466	0.000157825	0.78706	-1.30486	0.000160284	0.799958	-1.30485
218567404	chr2:218567404:C:T	8.7011e-06	4.64206	-0.951223	0.000344387	1.20788	-0.945394	0.000351279	1.22402	-0.944283
218567514	chr2:218567514:C:T	8.883e-06	4.64959	-0.938061	0.000350721	1.21283	-0.932122	0.000357754	1.22899	-0.930991
218567846	chr2:218567846:G:A	2.12272e-06	3.58436	-1.30428	0.000158334	0.790321	-1.3049	0.000160802	0.803226	-1.3049
218568230	chr2:218568230:G:C	6.31415e-06	4.67137	-1.30119	0.000237909	1.19017	-1.29757	0.000242079	1.20495	-1.29753
218568272	chr2:218568272:C:A	1.74879e-05	5.56728	-1.17839	0.000397617	1.57337	-1.16716	0.000405753	1.59039	-1.16649
218568666	chr2:218568666:A:C	1.74919e-08	-1.22873	-1.2899	1.46707e-05	-1.60516	-1.28828	1.472e-05	-1.60435	-1.28829
218569165	chr2:218569165:C:A	7.97178e-06	4.56026	-0.956962	0.000321727	1.1457	-0.951283	0.000328114	1.1617	-0.950185
218569322	chr2:218569322:A:G	1.48348e-08	-1.62089	-1.0625	1.55087e-05	-1.79633	-1.04156	1.55523e-05	-1.7961	-1.04154
218569471	chr2:218569471:A:G	2.09563e-06	3.57164	-1.3044	0.000157727	0.78446	-1.30288	0.000160184	0.797335	-1.30285
218569484	chr2:218569484:C:A	6.07712e-08	-1.87103e-10	-1.27325	7.43004e-05	-1.87103e-10	-1.27117	7.44965e-05	-1.87103e-10	-1.27109
218569537	chr2:218569537:T:C	6.02098e-08	-1.87103e-10	-1.28253	7.39285e-05	-1.87103e-10	-1.27618	7.41243e-05	-1.87103e-10	-1.2761
218569702	chr2:218569702:C:T	6.07712e-08	-1.87103e-10	-1.27325	7.43004e-05	-1.87103e-10	-1.27117	7.44965e-05	-1.87103e-10	-1.27109
218570262	chr2:218570262:T:C	3.58783e-08	-1.80024	-3.15521e-10	4.97292e-05	-1.67269	-3.15521e-10	4.98464e-05	-1.6729	-3.15521e-10
218571119	chr2:218571119:C:A	1.16072e-07	-1.87103e-10	-0.626157	0.000151391	-1.87103e-10	-0.559419	0.00015181	-1.87103e-10	-0.559213
218571278	chr2:218571278:C:T	2.36573e-07	-1.87103e-10	0.0858864	0.000321106	-1.87103e-10	0.192488	0.000322041	-1.87103e-10	0.192835
218571405	chr2:218571405:C:T	6.07061e-08	-1.87103e-10	-1.27432	7.42183e-05	-1.87103e-10	-1.27227	7.44141e-05	-1.87103e-10	-1.2722
218571688	chr2:218571688:C:T	5.96941e-08	-1.87103e-10	-1.29114	7.29332e-05	-1.87103e-10	-1.28974	7.3124e-05	-1.87103e-10	-1.28969
218572249	chr2:218572249:A:T	4.39234e-06	4.31082	-1.30357	0.000192227	0.984122	-1.30473	0.000195593	0.998919	-1.30472
218572482	chr2:218572482:G:A	3.70495e-08	-1.76811	-3.15521e-10	4.81561e-05	-1.70483	-3.15521e-10	4.82538e-05	-1.70537	-3.15521e-10
218572592	chr2:218572592:C:T	6.52246e-08	-1.87103e-10	-1.20253	8.0313e-05	-1.87103e-10	-1.19335	8.05211e-05	-1.87103e-10	-1.19332
218572753	chr2:218572753:T:C	7.57308e-06	4.51932	-0.967331	0.000310575	1.12091	-0.961763	0.00031672	1.13685	-0.96068
218572873	chr2:218572873:G:C	1.95604e-06	3.50281	-1.3045	0.000150608	0.738468	-1.30307	0.000152938	0.751235	-1.30305
218573223	chr2:218573223:CA:TA	6.06569e-08	-1.87103e-10	-1.27514	7.42824e-05	-1.87103e-10	-1.27141	7.44722e-05	-1.87103e-10	-1.27142
218573224	chr2:218573224:A:C	8.56057e-06	4.95308	-1.27853	0.000296771	1.38353	-1.26985	0.00030213	1.39879	-1.26978
218573297	chr2:218573297:A:G	6.97124e-08	-1.87103e-10	-1.13599	8.60585e-05	-1.87103e-10	-1.12426	8.6282e-05	-1.87103e-10	-1.12422
218573438	chr2:218573438:A:G	6.03576e-08	-1.87103e-10	-1.28008	7.38903e-05	-1.87103e-10	-1.2767	7.40792e-05	-1.87103e-10	-1.27671
218573627	chr2:218573627:TTTTC:T	1.51214e-07	-0.361671	-3.15521e-10	0.000141745	-0.625254	-3.15521e-10	0.00014213	-0.625099	-3.15521e-10
218573636	chr2:218573636:C:T	7.12731e-06	4.78377	-1.29245	0.000260439	1.26939	-1.28631	0.000265064	1.28438	-1.28625
218573940	chr2:218573940:A:G	8.14954e-08	-1.87103e-10	-0.979822	0.000103834	-1.87103e-10	-0.936493	0.000104129	-1.87103e-10	-0.936209
218574116	chr2:218574116:A:C	1.14883e-07	-1.87103e-10	-0.636455	0.000149765	-1.87103e-10	-0.570214	0.00015018	-1.87103e-10	-0.57001
218574592	chr2:218574592:G:A	6.56906e-08	-1.87103e-10	-1.19541	7.99013e-05	-1.87103e-10	-1.19849	8.01177e-05	-1.87103e-10	-1.19835
218574630	chr2:218574630:A:G	6.03817e-08	-1.87103e-10	-1.27968	7.39218e-05	-1.87103e-10	-1.27627	7.41107e-05	-1.87103e-10	-1.27628
218575431	chr2:218575431:G:C	6.08424e-08	-1.87103e-10	-1.27208	7.43898e-05	-1.87103e-10	-1.26996	7.45862e-05	-1.87103e-10	-1.26989
218575446	chr2:218575446:C:T	7.21741e-08	-1.87103e-10	-1.10129	8.94922e-05	-1.87103e-10	-1.08513	8.97194e-05	-1.87103e-10	-1.08516
218575513	chr2:218575513:C:T	9.28763e-08	-1.87103e-10	-0.8491	0.000117741	-1.87103e-10	-0.810793	0.000118148	-1.87103e-10	-0.809904
218575568	chr2:218575568:A:G	7.01218e-08	-1.87103e-10	-1.13014	8.52635e-05	-1.87103e-10	-1.13354	8.54596e-05	-1.87103e-10	-1.1338
218575705	chr2:218575705:A:G	1.47247e-08	-1.59031	-1.10053	1.50804e-05	-1.78475	-1.08114	1.51235e-05	-1.78447	-1.08112
218575810	chr2:218575810:A:G	1.14883e-07	-1.87103e-10	-0.636455	0.000149765	-1.87103e-10	-0.570214	0.00015018	-1.87103e-10	-0.57001
218575843	chr2:218575843:G:A	6.73825e-08	-1.87103e-10	-1.16998	8.27661e-05	-1.87103e-10	-1.16326	8.29721e-05	-1.87103e-10	-1.16334
218576184	chr2:218576184:G:T	8.73334e-08	-1.87103e-10	-0.910635	0.000111643	-1.87103e-10	-0.863974	0.000111963	-1.87103e-10	-0.863677
218576705	chr2:218576705:T:C	2.06808e-06	3.55769	-1.30368	0.00015649	0.775304	-1.30159	0.000158926	0.788161	-1.30157
218576880	chr2:218576880:C:T	2.11297e-06	3.57991	-1.30442	0.000158783	0.791179	-1.30293	0.00016126	0.804077	-1.3029
218576970	chr2:218576970:A:AC	6.045e-08	-1.87103e-10	-1.27855	7.40105e-05	-1.87103e-10	-1.27508	7.41996e-05	-1.87103e-10	-1.27508
218577702	chr2:218577702:C:T	1.94676e-08	-1.13625	-1.27536	1.57579e-05	-1.54884	-1.27311	1.58127e-05	-1.54791	-1.27312
218577776	chr2:218577776:A:T	2.60425e-06	3.28664	-0.802107	0.000217963	0.601611	-0.796567	0.000221095	0.613653	-0.796902
218578278	chr2:218578278:A:C	2.0691e-06	3.55872	-1.30422	0.00015658	0.776803	-1.30252	0.000159017	0.789666	-1.3025
218578406	chr2:218578406:A:G	1.42342e-07	-1.87103e-10	-0.422134	0.000190547	-1.87103e-10	-0.329386	0.000191283	-1.87103e-10	-0.328088
218578994	chr2:218578994:A:G	1.87264e-06	3.08133	-0.926588	0.000167152	0.458327	-0.918708	0.000169495	0.470002	-0.919022
218579179	chr2:218579179:A:G	1.18155e-07	-1.87103e-10	-0.608369	0.000151082	-1.87103e-10	-0.561462	0.000151484	-1.87103e-10	-0.561367
218579388	chr2:218579388:T:C	1.01388e-07	-1.87103e-10	-0.761418	0.000124611	-1.87103e-10	-0.754086	0.000124994	-1.87103e-10	-0.753577
218579392	chr2:218579392:G:A	8.27788e-08	-1.87103e-10	-0.964197	0.000105575	-1.87103e-10	-0.919861	0.000105877	-1.87103e-10	-0.91957
218579455	chr2:218579455:A:T	1.61264e-08	-1.57156	-1.02835	1.63616e-05	-1.77831	-1.00603	1.64089e-05	-1.778	-1.00602
218579609	chr2:218579609:C:G	1.95882e-08	-1.11751	-1.28793	1.57292e-05	-1.53757	-1.2862	1.57843e-05	-1.53662	-1.28621
218580246	chr2:218580246:G:A	6.07712e-08	-1.87103e-10	-1.27325	7.43004e-05	-1.87103e-10	-1.27117	7.44965e-05	-1.87103e-10	-1.27109
218580442	chr2:218580442:T:C	7.66768e-06	4.84787	-1.28347	0.000274624	1.3117	-1.27558	0.000279537	1.3268	-1.27551
218581192	chr2:218581192:G:A	8.55194e-08	-1.87103e-10	-0.931625	0.000109329	-1.87103e-10	-0.884925	0.000109643	-1.87103e-10	-0.884613
218581754	chr2:218581754:G:A	7.13451e-06	4.7711	-1.27877	0.000262302	1.26034	-1.27013	0.000266963	1.27532	-1.27005
218581987	chr2:218581987:T:C	6.28504e-08	-1.87103e-10	-1.23961	7.67178e-05	-1.87103e-10	-1.23915	7.69309e-05	-1.87103e-10	-1.23894
218582011	chr2:218582011:G:A	6.07372e-08	-1.87103e-10	-1.27381	7.42575e-05	-1.87103e-10	-1.27174	7.44534e-05	-1.87103e-10	-1.27167
218582400	chr2:218582400:A:G	9.03404e-08	-1.87103e-10	-0.876784	0.000114353	-1.87103e-10	-0.83999	0.000114746	-1.87103e-10	-0.839123
218582456	chr2:218582456:C:T	1.69802e-07	-1.87103e-10	-0.245735	0.000228362	-1.87103e-10	-0.148348	0.000229065	-1.87103e-10	-0.147836
218582685	chr2:218582685:G:A	1.65727e-08	-1.56327	-1.00935	1.67463e-05	-1.77469	-0.986409	1.6795e-05	-1.77437	-0.986391
218583842	chr2:218583842:G:A	6.11149e-08	-1.87103e-10	-1.26761	7.48725e-05	-1.87103e-10	-1.26349	7.50638e-05	-1.87103e-10	-1.26351
218584139	chr2:218584139:G:T	7.8948e-08	-1.87103e-10	-1.01158	0.00010038	-1.87103e-10	-0.970315	0.000100665	-1.87103e-10	-0.970044
218584761	chr2:218584761:C:A	9.20775e-08	-1.87103e-10	-0.857738	0.000116645	-1.87103e-10	-0.820144	0.000117048	-1.87103e-10	-0.819258
218585236	chr2:218585236:GTCTTACT:G	6.32938e-06	4.64955	-1.27697	0.000241863	1.17716	-1.26808	0.000246109	1.19193	-1.268
218585366	chr2:218585366:C:T	1.14883e-07	-1.87103e-10	-0.636455	0.000149765	-1.87103e-10	-0.570214	0.00015018	-1.87103e-10	-0.57001
218585873	chr2:218585873:C:T	1.41833e-08	-1.6394	-1.08891	1.50133e-05	-1.80136	-1.06899	1.5055e-05	-1.80116	-1.06897
218586313	chr2:218586313:A:G	7.6371e-08	-1.87103e-10	-1.04477	9.70204e-05	-1.87103e-10	-1.00436	9.72928e-05	-1.87103e-10	-1.00412
218586650	chr2:218586650:G:A	6.03343e-08	-1.87103e-10	-1.28047	7.38686e-05	-1.87103e-10	-1.27699	7.40577e-05	-1.87103e-10	-1.277
218586687	chr2:218586687:C:T	5.10956e-08	-1.44667	-3.15521e-10	5.24424e-05	-1.61957	-3.15521e-10	5.26133e-05	-1.61887	-3.15521e-10
218587051	chr2:218587051:T:C	7.20543e-08	-1.87103e-10	-1.10295	9.09472e-05	-1.87103e-10	-1.069	9.1201e-05	-1.87103e-10	-1.06878
218587191	chr2:218587191:A:G	1.13804e-07	-1.87103e-10	-0.645893	0.000148293	-1.87103e-10	-0.580094	0.000148703	-1.87103e-10	-0.579894
218587774	chr2:218587774:T:C	6.30407e-08	-1.87103e-10	-1.23659	7.8207e-05	-1.87103e-10	-1.21992	7.84319e-05	-1.87103e-10	-1.21961
218588374	chr2:218588374:C:T	9.08231e-06	4.75659	-1.02288	0.000348408	1.29171	-1.01762	0.000355433	1.30812	-1.01663
218588512	chr2:218588512:C:A	5.91219e-08	-1.87103e-10	-1.30077	7.22138e-05	-1.87103e-10	-1.29965	7.23976e-05	-1.87103e-10	-1.29967
218588513	chr2:218588513:C:T	2.23838e-06	3.6238	-1.29066	0.000166542	0.820867	-1.2849	0.000169159	0.833823	-1.28483
218589156	chr2:218589156:T:C	2.14141e-08	-1.04351	-1.27281	1.67573e-05	-1.49002	-1.27043	1.68172e-05	-1.489	-1.27044
218589387	chr2:218589387:C:T	5.95027e-08	-1.87103e-10	-1.29435	7.2792e-05	-1.87103e-10	-1.29168	7.29784e-05	-1.87103e-10	-1.29168
218589806	chr2:218589806:T:C	1.63729e-08	-1.55764	-1.0271	1.6476e-05	-1.7727	-1.00468	1.6524e-05	-1.77237	-1.00466
218590448	chr2:218590448:G:A	1.14883e-07	-1.87103e-10	-0.636455	0.000149765	-1.87103e-10	-0.570214	0.00015018	-1.87103e-10	-0.57001
218590664	chr2:218590664:T:C	7.98616e-08	-1.87103e-10	-1.00007	0.000101616	-1.87103e-10	-0.958078	0.000101905	-1.87103e-10	-0.957802
218590676	chr2:218590676:TC:T	6.03464e-08	-1.87103e-10	-1.28027	7.29646e-05	-1.87103e-10	-1.28931	7.31505e-05	-1.87103e-10	-1.28933
218591052	chr2:218591052:G:A	7.99267e-08	-1.87103e-10	-0.999258	0.000101705	-1.87103e-10	-0.957205	0.000101994	-1.87103e-10	-0.956928
218591244	chr2:218591244:G:T	7.36205e-06	4.46116	-0.937435	0.000307668	1.08138	-0.931639	0.000313736	1.09722	-0.930509
218591252	chr2:218591252:A:G	5.95216e-08	-1.87103e-10	-1.29403	7.28182e-05	-1.87103e-10	-1.29132	7.30046e-05	-1.87103e-10	-1.29132
218591694	chr2:218591694:A:G	2.0126e-06	3.53082	-1.304	0.000153255	0.754964	-1.30214	0.000155632	0.767764	-1.30211
218592006	chr2:218592006:C:T	6.51266e-08	-1.87103e-10	-1.20404	8.10639e-05	-1.87103e-10	-1.18404	8.13018e-05	-1.87103e-10	-1.18368
218592122	chr2:218592122:G:A	6.13158e-08	-1.87103e-10	-1.26433	7.58655e-05	-1.87103e-10	-1.25032	7.60676e-05	-1.87103e-10	-1.25022
218592141	chr2:218592141:A:G	6.03764e-08	-1.87103e-10	-1.27977	7.39147e-05	-1.87103e-10	-1.27637	7.41036e-05	-1.87103e-10	-1.27638
218592226	chr2:218592226:T:G	9.69679e-08	-0.805989	-3.15521e-10	0.000193867	-0.312112	-3.15521e-10	0.00019381	-0.314967	-3.15521e-10
218593008	chr2:218593008:C:T	2.13494e-06	3.21288	-0.927051	0.00018243	0.546318	-0.919233	0.000185029	0.558216	-0.919547
218593018	chr2:218593018:G:A	1.93695e-06	3.492	-1.30349	0.000149536	0.729541	-1.30129	0.000151846	0.742281	-1.30126
218593152	chr2:218593152:TTC:T	6.52555e-08	-1.87103e-10	-1.20206	8.00743e-05	-1.87103e-10	-1.19633	8.02744e-05	-1.87103e-10	-1.19639
218593775	chr2:218593775:T:A	6.27379e-08	-1.87103e-10	-1.2414	7.707e-05	-1.87103e-10	-1.23457	7.72776e-05	-1.87103e-10	-1.23444
218593912	chr2:218593912:A:G	6.07657e-08	-1.87103e-10	-1.27334	7.42936e-05	-1.87103e-10	-1.27126	7.44896e-05	-1.87103e-10	-1.27118
218593933	chr2:218593933:T:C	8.41705e-06	4.94967	-1.29202	0.000291312	1.3809	-1.28579	0.000296566	1.39616	-1.28573
218594982	chr2:218594982:A:G	1.97933e-08	-1.10514	-1.28989	1.58405e-05	-1.52847	-1.28824	1.58962e-05	-1.52751	-1.28825
218595216	chr2:218595216:A:T	6.23085e-08	-1.87103e-10	-1.24827	7.67189e-05	-1.87103e-10	-1.23913	7.69164e-05	-1.87103e-10	-1.23912
218595912	chr2:218595912:C:G	2.56472e-07	-1.87103e-10	0.166652	0.000305985	-1.87103e-10	0.144254	0.000306673	-1.87103e-10	0.143937
218596048	chr2:218596048:A:G	6.07712e-08	-1.87103e-10	-1.27325	7.43004e-05	-1.87103e-10	-1.27117	7.44965e-05	-1.87103e-10	-1.27109
218596357	chr2:218596357:C:T	6.09755e-08	-1.87103e-10	-1.2699	7.4745e-05	-1.87103e-10	-1.2652	7.49345e-05	-1.87103e-10	-1.26523
218597212	chr2:218597212:G:A	1.50878e-08	-1.56444	-1.10205	1.52121e-05	-1.77449	-1.0827	1.52562e-05	-1.77417	-1.08269
218597364	chr2:218597364:T:C	8.30249e-08	-0.754748	-0.20648	5.72715e-05	-1.35471	-0.176768	5.74529e-05	-1.35465	-0.176225
218597456	chr2:218597456:G:A	5.7078e-08	-1.33595	-3.15521e-10	5.33118e-05	-1.60312	-3.15521e-10	5.34953e-05	-1.60225	-3.15521e-10
218597696	chr2:218597696:G:A	2.10578e-06	3.576	-1.30392	0.000158548	0.788764	-1.30199	0.000161019	0.801645	-1.30196
218597761	chr2:218597761:C:A	1.63917e-08	-1.57615	-1.00745	1.66872e-05	-1.78015	-0.984497	1.67353e-05	-1.77985	-0.984476
218597777	chr2:218597777:G:A	1.98394e-06	3.51699	-1.30452	0.000152087	0.748288	-1.30312	0.000154442	0.761072	-1.3031
218597816	chr2:218597816:AT:A	5.95877e-08	-1.87103e-10	-1.29292	7.29083e-05	-1.87103e-10	-1.29008	7.3095e-05	-1.87103e-10	-1.29008
218597864	chr2:218597864:A:AAG	1.12368e-07	-1.87103e-10	-0.658589	0.000143161	-1.87103e-10	-0.615314	0.00014354	-1.87103e-10	-0.615228
218598560	chr2:218598560:C:T	9.4121e-06	4.70519	-0.93581	0.000365919	1.25331	-0.930177	0.000373301	1.26958	-0.929044
218598824	chr2:218598824:T:G	8.56883e-08	-0.929652	-3.15521e-10	8.61553e-05	-1.12313	-3.15521e-10	8.62309e-05	-1.12482	-3.15521e-10
218599081	chr2:218599081:G:A	6.84719e-06	4.3653	-0.914078	0.000294638	1.0148	-0.90834	0.000300401	1.03045	-0.907177
218599370	chr2:218599370:G:A	8.60638e-08	-1.87103e-10	-0.92528	0.000106775	-1.87103e-10	-0.908554	0.000107043	-1.87103e-10	-0.908613
218600087	chr2:218600087:G:A	2.0133e-06	3.52909	-1.30193	0.000154092	0.757217	-1.29895	0.000156484	0.770024	-1.29891
218600287	chr2:218600287:G:A	6.29247e-08	-1.87103e-10	-1.23843	7.80244e-05	-1.87103e-10	-1.22226	7.82483e-05	-1.87103e-10	-1.22196
218600371	chr2:218600371:G:A	6.9243e-06	4.42559	-0.963169	0.000291833	1.05436	-0.957466	0.000297552	1.07012	-0.956376
218600569	chr2:218600569:C:T	1.71902e-08	-1.27776	-1.25827	1.47078e-05	-1.63645	-1.25446	1.47567e-05	-1.63571	-1.25444
218600871	chr2:218600871:C:A	2.05646e-06	3.55195	-1.30358	0.000156149	0.772937	-1.30141	0.000158579	0.785786	-1.30138
218601076	chr2:218601076:C:T	1.7092e-08	-1.28602	-1.25574	1.46733e-05	-1.64142	-1.25183	1.47219e-05	-1.64069	-1.25182
218601188	chr2:218601188:A:T	8.72208e-08	-1.87103e-10	-0.911925	0.000111578	-1.87103e-10	-0.864561	0.000111899	-1.87103e-10	-0.864251
218601278	chr2:218601278:A:G	2.21613e-07	-1.87103e-10	0.0205658	0.000300031	-1.87103e-10	0.124603	0.000300901	-1.87103e-10	0.124939
218601302	chr2:218601302:C:T	6.66172e-08	-1.87103e-10	-1.18141	8.44889e-05	-1.87103e-10	-1.14266	8.47406e-05	-1.87103e-10	-1.14225
218601380	chr2:218601380:A:C	6.01733e-08	-1.87103e-10	-1.28314	7.36752e-05	-1.87103e-10	-1.27962	7.38635e-05	-1.87103e-10	-1.27962
218601449	chr2:218601449:A:C	7.9037e-08	-1.87103e-10	-1.01045	9.99433e-05	-1.87103e-10	-0.974679	0.000100263	-1.87103e-10	-0.974046
218601759	chr2:218601759:TAGAA:T	3.68566e-08	-1.30011	-0.473228	3.43215e-05	-1.5426	-0.500908	3.44187e-05	-1.54235	-0.500898
218601986	chr2:218601986:T:C	8.98325e-08	-1.87103e-10	-0.882422	0.000115147	-1.87103e-10	-0.83307	0.000115481	-1.87103e-10	-0.832739
218601992	chr2:218601992:A:G	1.67061e-08	-1.31714	-1.24745	1.45394e-05	-1.65906	-1.24336	1.45871e-05	-1.65837	-1.24334
218602266	chr2:218602266:G:A	1.55392e-06	3.23501	-1.26684	0.000133052	0.558837	-1.24738	0.000134967	0.570609	-1.24742
218602363	chr2:218602363:C:G	1.61492e-08	-1.34584	-1.25266	1.42281e-05	-1.67528	-1.24879	1.42742e-05	-1.67462	-1.24878
218602496	chr2:218602496:C:T	6.45541e-08	-1.87103e-10	-1.21286	7.85397e-05	-1.87103e-10	-1.21568	7.87514e-05	-1.87103e-10	-1.21555
218602785	chr2:218602785:A:G	7.28063e-06	4.4211	-0.908498	0.000311088	1.06321	-0.902412	0.000317201	1.07892	-0.90123
218602929	chr2:218602929:T:C	1.6977e-08	-1.27902	-1.26949	1.43824e-05	-1.64727	-1.26601	1.44303e-05	-1.64652	-1.266
218603070	chr2:218603070:G:A	9.2738e-06	4.99451	-1.23993	0.000306375	1.38733	-1.2418	0.000311936	1.40281	-1.24185
218603098	chr2:218603098:C:T	5.93832e-08	-1.87103e-10	-1.29636	7.26455e-05	-1.87103e-10	-1.29369	7.28293e-05	-1.87103e-10	-1.29373
218603831	chr2:218603831:G:A	6.36635e-08	-1.87103e-10	-1.22676	7.82141e-05	-1.87103e-10	-1.21983	7.84146e-05	-1.87103e-10	-1.21983
218604081	chr2:218604081:A:G	6.02124e-08	-1.87103e-10	-1.28249	7.34842e-05	-1.87103e-10	-1.28221	7.36814e-05	-1.87103e-10	-1.28209
218604361	chr2:218604361:A:G	1.34887e-08	-1.66051	-1.11801	1.4559e-05	-1.80304	-1.09803	1.45978e-05	-1.80279	-1.09819
218604410	chr2:218604410:A:G	1.2394e-07	-1.87103e-10	-0.560573	0.000161976	-1.87103e-10	-0.491834	0.000162422	-1.87103e-10	-0.491643
218604621	chr2:218604621:C:T	7.45344e-08	-1.87103e-10	-1.06911	9.20464e-05	-1.87103e-10	-1.05699	9.23004e-05	-1.87103e-10	-1.0568
218604878	chr2:218604878:A:T	5.99006e-08	-1.87103e-10	-1.28768	7.38006e-05	-1.87103e-10	-1.27792	7.4003e-05	-1.87103e-10	-1.27774
218604910	chr2:218604910:A:G	3.63212e-08	-1.78797	-3.15521e-10	4.39355e-05	-1.79656	-3.15521e-10	4.40499e-05	-1.79652	-3.15521e-10
218605107	chr2:218605107:C:G	6.05048e-08	-1.87103e-10	-1.27765	7.40883e-05	-1.87103e-10	-1.27402	7.42776e-05	-1.87103e-10	-1.27403
218605262	chr2:218605262:A:G	1.08496e-07	-1.87103e-10	-0.69366	0.000138084	-1.87103e-10	-0.651421	0.00013845	-1.87103e-10	-0.651335
218605274	chr2:218605274:C:T	5.92863e-08	-1.87103e-10	-1.29799	7.27834e-05	-1.87103e-10	-1.29179	7.29735e-05	-1.87103e-10	-1.29175
218605352	chr2:218605352:C:T	1.45751e-08	-1.59485	-1.10621	1.49624e-05	-1.7865	-1.08725	1.50051e-05	-1.78622	-1.08723
218605619	chr2:218605619:G:A	6.61894e-08	-1.87103e-10	-1.18785	8.10415e-05	-1.87103e-10	-1.18432	8.12611e-05	-1.87103e-10	-1.18418
218606371	chr2:218606371:T:C	5.93201e-08	-1.87103e-10	-1.29742	7.25374e-05	-1.87103e-10	-1.29518	7.27209e-05	-1.87103e-10	-1.29522
218606628	chr2:218606628:C:T	8.42455e-08	-1.87103e-10	-0.946633	0.000107067	-1.87103e-10	-0.905826	0.000107417	-1.87103e-10	-0.905127
218607602	chr2:218607602:G:A	5.10641e-06	4.44299	-1.28511	0.0002044	1.02808	-1.28728	0.000207907	1.04255	-1.2873
218608011	chr2:218608011:G:A	1.38214e-06	3.10353	-1.25251	0.000123616	0.46798	-1.23008	0.000125366	0.479519	-1.23013
218608234	chr2:218608234:C:T	6.07249e-08	-1.87103e-10	-1.27401	7.43759e-05	-1.87103e-10	-1.27015	7.4566e-05	-1.87103e-10	-1.27016
218608521	chr2:218608521:T:G	5.91042e-08	-1.87103e-10	-1.30107	7.22297e-05	-1.87103e-10	-1.29943	7.2413e-05	-1.87103e-10	-1.29946
218608815	chr2:218608815:T:C	6.88175e-08	-1.87103e-10	-1.14891	8.37605e-05	-1.87103e-10	-1.15132	8.39889e-05	-1.87103e-10	-1.15116
218608966	chr2:218608966:G:A	6.05963e-08	-1.87103e-10	-1.27614	7.42055e-05	-1.87103e-10	-1.27244	7.43951e-05	-1.87103e-10	-1.27245
218609014	chr2:218609014:T:C	3.66852e-06	3.97488	-1.14771	0.000238078	1.03941	-1.14609	0.00024197	1.05312	-1.14615
218609191	chr2:218609191:A:T	1.65439e-05	5.52053	-1.18712	0.000383385	1.54606	-1.1763	0.000391196	1.56302	-1.17565
218609193	chr2:218609193:C:T	5.92825e-08	-1.87103e-10	-1.29805	7.25029e-05	-1.87103e-10	-1.29566	7.26866e-05	-1.87103e-10	-1.29569
218609277	chr2:218609277:T:G	9.31861e-08	-1.87103e-10	-0.84577	0.000108252	-1.87103e-10	-0.894824	0.000108494	-1.87103e-10	-0.895148
218609494	chr2:218609494:C:G	6.49576e-08	-1.87103e-10	-1.20663	7.90209e-05	-1.87103e-10	-1.20957	7.92343e-05	-1.87103e-10	-1.20944
218610685	chr2:218610685:T:C	3.56015e-08	-1.80798	-3.15521e-10	4.39926e-05	-1.79526	-3.15521e-10	4.40998e-05	-1.79539	-3.15521e-10
218612155	chr2:218612155:G:A	5.97806e-08	-1.87103e-10	-1.28969	7.30365e-05	-1.87103e-10	-1.28832	7.32274e-05	-1.87103e-10	-1.28827
218612600	chr2:218612600:C:T	1.04575e-07	-1.87103e-10	-0.730463	0.000120613	-1.87103e-10	-0.786699	0.000120876	-1.87103e-10	-0.787082
218612922	chr2:218612922:G:A	6.38916e-08	-1.87103e-10	-1.22318	7.93796e-05	-1.87103e-10	-1.20504	7.96099e-05	-1.87103e-10	-1.20471
218613470	chr2:218613470:C:T	1.40581e-06	3.09392	-1.22592	0.000121128	0.442575	-1.22501	0.000122922	0.454765	-1.22506
218613997	chr2:218613997:A:G	1.49543e-08	-1.6376	-1.03778	1.58255e-05	-1.80167	-1.01599	1.58695e-05	-1.80148	-1.01597
218614221	chr2:218614221:A:G	6.37852e-08	-1.87103e-10	-1.22485	7.91759e-05	-1.87103e-10	-1.20761	7.93993e-05	-1.87103e-10	-1.20735
218614403	chr2:218614403:G:A	6.40285e-08	-1.87103e-10	-1.22104	7.94762e-05	-1.87103e-10	-1.20382	7.96852e-05	-1.87103e-10	-1.20376
218614540	chr2:218614540:C:T	7.63512e-08	-1.87103e-10	-1.04502	9.63152e-05	-1.87103e-10	-1.01166	9.66194e-05	-1.87103e-10	-1.01106
218614600	chr2:218614600:C:A	6.26609e-08	-1.87103e-10	-1.24263	7.78035e-05	-1.87103e-10	-1.2251	7.80267e-05	-1.87103e-10	-1.22479
218614601	chr2:218614601:C:A	6.26712e-08	-1.87103e-10	-1.24247	7.78198e-05	-1.87103e-10	-1.22489	7.80431e-05	-1.87103e-10	-1.22458
218614864	chr2:218614864:T:C	5.90141e-08	-1.87103e-10	-1.30259	7.19551e-05	-1.87103e-10	-1.30324	7.21405e-05	-1.87103e-10	-1.30323
218615207	chr2:218615207:G:A	5.89962e-08	-1.87103e-10	-1.3029	7.19367e-05	-1.87103e-10	-1.3035	7.2122e-05	-1.87103e-10	-1.30348
218615423	chr2:218615423:G:A	1.47736e-08	-1.56797	-1.11956	1.49178e-05	-1.77557	-1.10116	1.49611e-05	-1.77525	-1.10114
218615745	chr2:218615745:G:A	1.40164e-07	-1.87103e-10	-0.437552	0.000175386	-1.87103e-10	-0.412293	0.00017594	-1.87103e-10	-0.411702
218616625	chr2:218616625:G:A	1.47932e-08	-1.58378	-1.10243	1.50922e-05	-1.78191	-1.0832	1.51356e-05	-1.78161	-1.08318
218617325	chr2:218617325:C:T	7.17553e-08	-1.87103e-10	-1.10711	8.82628e-05	-1.87103e-10	-1.09896	8.8481e-05	-1.87103e-10	-1.09906
218617364	chr2:218617364:A:G	2.40016e-07	-1.87103e-10	0.100335	0.00032634	-1.87103e-10	0.208657	0.00032729	-1.87103e-10	0.209002
218618052	chr2:218618052:A:C	9.65506e-08	-1.87103e-10	-0.810302	0.000124297	-1.87103e-10	-0.756606	0.00012466	-1.87103e-10	-0.756256
218618567	chr2:218618567:C:A	6.13079e-08	-1.87103e-10	-1.26446	7.53821e-05	-1.87103e-10	-1.25671	7.5576e-05	-1.87103e-10	-1.2567
218619158	chr2:218619158:T:A	7.70962e-06	4.51047	-0.940616	0.000317642	1.11672	-0.935078	0.000323933	1.13265	-0.933954
218619354	chr2:218619354:C:G	1.33294e-06	3.04634	-1.23156	0.00011921	0.428666	-1.22706	0.000120895	0.440247	-1.22717
218621221	chr2:218621221:C:T	1.44153e-08	-1.6086	-1.10348	1.49349e-05	-1.79122	-1.08436	1.49772e-05	-1.79096	-1.08435
218621427	chr2:218621427:CACAA:C	6.4324e-08	-1.87103e-10	-1.21644	7.82546e-05	-1.87103e-10	-1.21931	7.84653e-05	-1.87103e-10	-1.21919
218621718	chr2:218621718:GCTAGGCTCAATGCC:G	7.71939e-08	-1.87103e-10	-1.03405	9.54148e-05	-1.87103e-10	-1.02105	9.56791e-05	-1.87103e-10	-1.02084
218621904	chr2:218621904:C:A	5.77054e-06	4.55194	-1.27179	0.000223271	1.10366	-1.27455	0.000227141	1.11831	-1.27458
218622619	chr2:218622619:T:C	1.48202e-08	-1.58599	-1.09839	1.51416e-05	-1.78281	-1.07902	1.51851e-05	-1.78252	-1.07901
218622911	chr2:218622911:T:C	4.40631e-07	-1.87103e-10	0.70784	0.000589161	-1.87103e-10	0.799417	0.00059098	-1.87103e-10	0.799939
218623314	chr2:218623314:C:T	1.12623e-08	-1.65421	-1.3047	1.17865e-05	-1.80777	-1.30456	1.18184e-05	-1.80763	-1.30456
218623975	chr2:218623975:G:A	5.14797e-06	4.45492	-1.28893	0.000204568	1.03503	-1.29341	0.000208103	1.04963	-1.29344
218624268	chr2:218624268:A:G	6.09153e-08	-1.87103e-10	-1.27088	7.46189e-05	-1.87103e-10	-1.26689	7.48095e-05	-1.87103e-10	-1.2669
218624591	chr2:218624591:C:T	6.11279e-08	-1.87103e-10	-1.2674	7.54226e-05	-1.87103e-10	-1.25618	7.56335e-05	-1.87103e-10	-1.25595
218624645	chr2:218624645:G:A	5.93883e-08	-1.87103e-10	-1.29627	7.27576e-05	-1.87103e-10	-1.29215	7.29483e-05	-1.87103e-10	-1.29209
218624735	chr2:218624735:G:A	3.96114e-08	-1.70125	-3.15521e-10	4.4051e-05	-1.79393	-3.15521e-10	4.41498e-05	-1.79426	-3.15521e-10
218624967	chr2:218624967:C:T	6.88921e-08	-1.87103e-10	-1.14783	8.4655e-05	-1.87103e-10	-1.1407	8.48652e-05	-1.87103e-10	-1.14078
218625050	chr2:218625050:TGCA:T	2.78624e-06	3.66364	-1.11156	0.000198814	0.822908	-1.10982	0.000201958	0.836103	-1.10989
218625708	chr2:218625708:C:T	9.36122e-08	-1.87103e-10	-0.841208	0.00011611	-1.87103e-10	-0.824742	0.000116439	-1.87103e-10	-0.824476
218626200	chr2:218626200:G:A	1.36199e-08	-1.61109	-1.15775	1.42658e-05	-1.79075	-1.13067	1.43074e-05	-1.79047	-1.13059
218626907	chr2:218626907:C:T	4.22839e-08	-1.63596	-3.15521e-10	4.46416e-05	-1.78062	-3.15521e-10	4.47851e-05	-1.77997	-3.15521e-10
218627036	chr2:218627036:G:A	6.36676e-08	-1.87103e-10	-1.22669	7.75483e-05	-1.87103e-10	-1.22838	7.77432e-05	-1.87103e-10	-1.22843
218627643	chr2:218627643:G:T	2.1899e-07	-1.87103e-10	0.00865612	0.000261598	-1.87103e-10	-0.0124742	0.00026219	-1.87103e-10	-0.0127757
218627663	chr2:218627663:C:A	1.38112e-07	-1.87103e-10	-0.452307	0.000177415	-1.87103e-10	-0.400789	0.000177891	-1.87103e-10	-0.400673
218627703	chr2:218627703:G:GGGGTTTCACC	5.97463e-08	-1.87103e-10	-1.29026	7.29024e-05	-1.87103e-10	-1.29016	7.30964e-05	-1.87103e-10	-1.29007
218628201	chr2:218628201:T:C	7.67994e-06	4.51646	-0.950456	0.000316178	1.12204	-0.945022	0.000322434	1.13797	-0.943913
218628620	chr2:218628620:T:G	1.41831e-08	-1.61877	-1.10954	1.49776e-05	-1.79418	-1.07855	1.50213e-05	-1.79391	-1.07846
218628756	chr2:218628756:G:C	4.67009e-08	-1.53661	-3.15521e-10	4.75099e-05	-1.71834	-3.15521e-10	4.76177e-05	-1.71864	-3.15521e-10
218629131	chr2:218629131:G:A	1.02177e-07	-1.87103e-10	-0.753657	0.000129782	-1.87103e-10	-0.713426	0.000130125	-1.87103e-10	-0.713347
218629314	chr2:218629314:G:A	6.52755e-06	4.35391	-0.950493	0.000282664	1.01001	-0.945035	0.000288176	1.02565	-0.943925
218629594	chr2:218629594:C:T	6.21742e-08	-1.87103e-10	-1.25043	7.60764e-05	-1.87103e-10	-1.24754	7.62788e-05	-1.87103e-10	-1.24745
218629821	chr2:218629821:T:C	6.10071e-08	-1.87103e-10	-1.26938	7.44961e-05	-1.87103e-10	-1.26854	7.46999e-05	-1.87103e-10	-1.26837
218629863	chr2:218629863:A:G	3.79992e-07	-1.87103e-10	0.55978	0.000506143	-1.87103e-10	0.647538	0.000507696	-1.87103e-10	0.64804
218629915	chr2:218629915:T:C	1.88e-06	3.29073	-1.13208	0.000156465	0.588369	-1.11482	0.000158841	0.600704	-1.11464
218630004	chr2:218630004:C:A	6.46076e-08	-1.87103e-10	-1.21204	8.03582e-05	-1.87103e-10	-1.19279	8.0593e-05	-1.87103e-10	-1.19243
218630007	chr2:218630007:G:A	6.47967e-08	-1.87103e-10	-1.20911	8.06173e-05	-1.87103e-10	-1.18957	8.08532e-05	-1.87103e-10	-1.18921
218630469	chr2:218630469:G:A	5.88825e-08	-1.87103e-10	-1.30483	7.18385e-05	-1.87103e-10	-1.30486	7.20225e-05	-1.87103e-10	-1.30487
218631337	chr2:218631337:G:A	1.27182e-08	-1.76919	-1.06815	1.46915e-05	-1.81561	-1.0764	1.47319e-05	-1.81577	-1.07607
218631419	chr2:218631419:C:T	6.01508e-08	-1.87103e-10	-1.28351	7.36261e-05	-1.87103e-10	-1.28028	7.38143e-05	-1.87103e-10	-1.28029
218631526	chr2:218631526:T:C	6.79433e-08	-1.87103e-10	-1.1617	8.15636e-05	-1.87103e-10	-1.1779	8.17725e-05	-1.87103e-10	-1.1779
218632325	chr2:218632325:T:G	1.34542e-08	-1.62935	-1.15172	1.4269e-05	-1.7966	-1.1246	1.43102e-05	-1.79635	-1.12452
218632447	chr2:218632447:A:AG	6.09589e-08	-1.87103e-10	-1.27017	7.51853e-05	-1.87103e-10	-1.25933	7.5395e-05	-1.87103e-10	-1.2591
218632587	chr2:218632587:T:C	1.4667e-07	-1.87103e-10	-0.392182	0.000188557	-1.87103e-10	-0.339881	0.000189063	-1.87103e-10	-0.339764
218632691	chr2:218632691:GGT:G	9.32222e-08	-1.87103e-10	-0.845382	0.000119474	-1.87103e-10	-0.796185	0.000119875	-1.87103e-10	-0.795394
218633205	chr2:218633205:A:C	1.4266e-08	-1.57109	-1.1514	2.09707e-05	-1.41216	-1.124	2.10021e-05	-1.41341	-1.12381
218633356	chr2:218633356:G:T	1.25615e-08	-1.6879	-1.16183	1.38884e-05	-1.81297	-1.13526	1.39268e-05	-1.81285	-1.13518
218634036	chr2:218634036:T:G	2.81259e-06	3.64144	-1.07995	0.000204909	0.820316	-1.07703	0.000208094	0.833063	-1.07692
218634248	chr2:218634248:A:C	1.39972e-08	-1.75493	-0.986579	1.63639e-05	-1.7768	-1.00741	1.64038e-05	-1.77721	-1.00713
218634996	chr2:218634996:T:C	6.9883e-06	4.24551	-0.773885	0.000317205	0.916035	-0.735769	0.000322529	0.929867	-0.735519
218635125	chr2:218635125:A:G	6.1554e-08	-1.87103e-10	-1.26045	7.57734e-05	-1.87103e-10	-1.25154	7.59758e-05	-1.87103e-10	-1.25143
218635323	chr2:218635323:T:A	1.39817e-08	-1.76596	-0.976658	1.63738e-05	-1.7857	-0.997902	1.64145e-05	-1.78606	-0.997621
218636156	chr2:218636156:T:C	6.85396e-08	-1.87103e-10	-1.15296	8.35288e-05	-1.87103e-10	-1.15409	8.37564e-05	-1.87103e-10	-1.15393
218636410	chr2:218636410:G:A	1.49645e-06	3.2353	-1.30482	9.79876e-05	0.308983	-1.30342	9.95041e-05	0.321797	-1.30344
218636605	chr2:218636605:G:A	7.05058e-06	4.45692	-0.976423	0.000291348	1.06635	-0.971113	0.000297054	1.08212	-0.970044
218637409	chr2:218637409:G:A	4.93293e-06	4.38977	-1.26645	0.000197058	0.969898	-1.26568	0.000200401	0.984155	-1.26568
218637431	chr2:218637431:A:G	1.27633e-08	-1.62628	-1.20751	1.34404e-05	-1.79567	-1.18534	1.34792e-05	-1.79542	-1.18528
218638390	chr2:218638390:C:T	1.31374e-08	-1.6339	-1.17101	1.39572e-05	-1.79824	-1.14504	1.39974e-05	-1.798	-1.14497
218639255	chr2:218639255:G:A	9.34946e-08	-1.87103e-10	-0.842465	0.000119966	-1.87103e-10	-0.792075	0.000120313	-1.87103e-10	-0.791747
218639420	chr2:218639420:A:G	1.28492e-08	-1.63692	-1.19017	1.36536e-05	-1.79922	-1.16606	1.36927e-05	-1.79899	-1.16599
218639777	chr2:218639777:C:T	7.20994e-08	-1.87103e-10	-1.10232	8.7851e-05	-1.87103e-10	-1.10364	8.80923e-05	-1.87103e-10	-1.10346
218639780	chr2:218639780:G:A	6.24439e-06	4.3265	-0.967428	0.000270851	0.984465	-0.96218	0.000276096	1	-0.961097
218639793	chr2:218639793:T:C	5.54646e-06	4.16504	-0.924497	0.000349943	1.19873	-0.920243	0.000355711	1.21237	-0.920098
218639972	chr2:218639972:T:G	8.23491e-06	4.56272	-0.926954	0.000331257	1.14477	-0.921157	0.00033784	1.16074	-0.92001
218640011	chr2:218640011:T:G	2.6607e-07	-1.87103e-10	0.203392	0.000363156	-1.87103e-10	0.315549	0.000364217	-1.87103e-10	0.315907
218641037	chr2:218641037:C:T	6.77812e-08	-1.87103e-10	-1.16408	8.37658e-05	-1.87103e-10	-1.15126	8.40017e-05	-1.87103e-10	-1.15101
218641405	chr2:218641405:C:T	8.72747e-08	-1.87103e-10	-0.911308	0.000111597	-1.87103e-10	-0.864386	0.000111918	-1.87103e-10	-0.864079
218641533	chr2:218641533:C:T	1.00533e-07	-1.87103e-10	-0.76988	0.000129654	-1.87103e-10	-0.71441	0.000130034	-1.87103e-10	-0.714047
218641600	chr2:218641600:C:T	5.89946e-08	-1.87103e-10	-1.30292	7.18379e-05	-1.87103e-10	-1.30487	7.2022e-05	-1.87103e-10	-1.30487
218641736	chr2:218641736:G:A	1.47747e-08	-1.40449	-1.28297	1.70481e-05	-1.45519	-1.28805	1.70729e-05	-1.45636	-1.28799
218642579	chr2:218642579:C:T	1.10833e-08	-1.67024	-1.30469	1.18031e-05	-1.80759	-1.30333	1.18354e-05	-1.80741	-1.30334
218642943	chr2:218642943:C:T	5.88988e-08	-1.87103e-10	-1.30455	7.19052e-05	-1.87103e-10	-1.30393	7.20895e-05	-1.87103e-10	-1.30394
218643488	chr2:218643488:A:G	4.35442e-07	-1.87103e-10	0.695994	0.000581538	-1.87103e-10	0.786393	0.00058333	-1.87103e-10	0.786909
218643540	chr2:218643540:G:T	1.41729e-08	-1.63306	-1.09597	1.51471e-05	-1.79794	-1.06354	1.51911e-05	-1.7977	-1.06344
218643649	chr2:218643649:A:T	1.3564e-06	3.03294	-1.20072	0.000123491	0.410371	-1.17348	0.000125219	0.421749	-1.17353
218644265	chr2:218644265:T:C	1.88093e-06	3.2369	-1.07775	0.00015461	0.536524	-1.0749	0.000156906	0.548592	-1.07479
218644895	chr2:218644895:C:A	6.83864e-06	4.41936	-0.969381	0.000286506	1.04255	-0.964069	0.000292102	1.05825	-0.96299
218645597	chr2:218645597:C:T	1.68683e-05	5.56851	-1.21569	0.000380139	1.56665	-1.2054	0.000387857	1.58362	-1.20483
218646645	chr2:218646645:G:A	5.00307e-06	4.41235	-1.27491	0.000198615	0.986356	-1.27427	0.000201991	1.00065	-1.27427
218646866	chr2:218646866:C:T	8.07275e-08	-1.87103e-10	-0.989289	0.000101466	-1.87103e-10	-0.959557	0.00010179	-1.87103e-10	-0.958936
218647007	chr2:218647007:CAACAG:C	1.31943e-06	3.00774	-1.20315	0.000121028	0.392896	-1.17616	0.000122715	0.404225	-1.17621
218647583	chr2:218647583:G:A	1.27355e-08	-1.63302	-1.20296	1.34809e-05	-1.79793	-1.18008	1.35196e-05	-1.79769	-1.18001
218647982	chr2:218647982:A:C	9.19113e-08	-1.87103e-10	-0.859545	0.000118299	-1.87103e-10	-0.806071	0.000118622	-1.87103e-10	-0.805905
218648137	chr2:218648137:GAC:G	5.62511e-06	4.15085	-0.896218	0.000262666	0.882088	-0.890488	0.000267697	0.897311	-0.889301
218648242	chr2:218648242:T:C	6.08284e-08	-1.87103e-10	-1.27231	7.45378e-05	-1.87103e-10	-1.26798	7.47281e-05	-1.87103e-10	-1.26799
218648487	chr2:218648487:T:C	7.74546e-08	-1.87103e-10	-1.03068	9.69976e-05	-1.87103e-10	-1.0046	9.73032e-05	-1.87103e-10	-1.00401
218648543	chr2:218648543:G:A	1.46624e-07	-1.87103e-10	-0.392495	0.000188802	-1.87103e-10	-0.338584	0.00018931	-1.87103e-10	-0.338461
218648559	chr2:218648559:G:A	7.68827e-08	-1.87103e-10	-1.03809	9.62358e-05	-1.87103e-10	-1.01248	9.65384e-05	-1.87103e-10	-1.0119
218649059	chr2:218649059:T:C	1.45762e-05	5.13652	-0.929744	0.000478244	1.46231	-0.871474	0.000485018	1.47386	-0.871517
218649855	chr2:218649855:G:A	1.2922e-07	-1.87103e-10	-0.518851	0.000160734	-1.87103e-10	-0.499533	0.000161235	-1.87103e-10	-0.49898
218649889	chr2:218649889:A:T	1.32729e-07	-1.87103e-10	-0.492062	0.000170274	-1.87103e-10	-0.441874	0.00017073	-1.87103e-10	-0.441762
218650036	chr2:218650036:A:G	5.1497e-06	4.16456	-0.998235	0.000235214	0.874285	-0.993072	0.000239683	0.889511	-0.992039
218650386	chr2:218650386:T:G	5.92368e-08	-1.87103e-10	-1.29883	7.24231e-05	-1.87103e-10	-1.29676	7.26086e-05	-1.87103e-10	-1.29676
218652585	chr2:218652585:T:C	4.08084e-08	-1.67148	-3.15521e-10	5.76632e-05	-1.52466	-3.15521e-10	5.77925e-05	-1.52499	-3.15521e-10
218652874	chr2:218652874:G:A	7.54521e-08	-1.87103e-10	-1.05687	9.31769e-05	-1.87103e-10	-1.04478	9.34341e-05	-1.87103e-10	-1.04459
218652931	chr2:218652931:C:T	9.62889e-08	-1.87103e-10	-0.813016	0.000123898	-1.87103e-10	-0.759824	0.000124259	-1.87103e-10	-0.759474
218653141	chr2:218653141:G:A	3.53114e-08	-1.81616	-3.15521e-10	4.40819e-05	-1.79323	-3.15521e-10	4.4194e-05	-1.79326	-3.15521e-10
218653145	chr2:218653145:T:C	6.53225e-08	-1.87103e-10	-1.20103	7.94456e-05	-1.87103e-10	-1.20421	7.96603e-05	-1.87103e-10	-1.20407
218653184	chr2:218653184:G:C	1.50865e-07	-0.363983	-3.15521e-10	0.000158868	-0.511207	-3.15521e-10	0.000159394	-0.510467	-3.15521e-10
218653290	chr2:218653290:A:T	5.89011e-08	-1.87103e-10	-1.30451	7.18476e-05	-1.87103e-10	-1.30474	7.20321e-05	-1.87103e-10	-1.30473
218653395	chr2:218653395:T:C	3.90623e-08	-1.71521	-3.15521e-10	4.31391e-05	-1.81485	-3.15521e-10	4.32443e-05	-1.81498	-3.15521e-10
218653492	chr2:218653492:G:A	9.03967e-08	-1.87103e-10	-0.876161	0.000115831	-1.87103e-10	-0.827151	0.000116165	-1.87103e-10	-0.826828
218654092	chr2:218654092:G:A	9.7292e-08	-0.802652	-3.15521e-10	0.000151177	-0.560831	-3.15521e-10	0.000151542	-0.56098	-3.15521e-10
218654563	chr2:218654563:A:G	3.84227e-06	3.81536	-0.94191	0.00019316	0.601778	-0.91754	0.000196263	0.614941	-0.91733
218654647	chr2:218654647:G:A	6.88672e-08	-1.87103e-10	-1.14819	8.39102e-05	-1.87103e-10	-1.14954	8.41389e-05	-1.87103e-10	-1.14938
218655412	chr2:218655412:G:A	1.37961e-08	-1.63853	-1.11746	1.55164e-05	-1.71341	-1.12398	1.55458e-05	-1.71436	-1.1237
218655659	chr2:218655659:C:T	6.17841e-08	-1.87103e-10	-1.25672	7.61507e-05	-1.87103e-10	-1.24657	7.63647e-05	-1.87103e-10	-1.24632
218655682	chr2:218655682:C:T	5.15792e-06	4.35829	-1.19037	0.000218599	1.00562	-1.19766	0.000222618	1.02099	-1.19738
218655833	chr2:218655833:A:G	6.92345e-08	-1.87103e-10	-1.14287	8.43553e-05	-1.87103e-10	-1.14424	8.45854e-05	-1.87103e-10	-1.14408
218655834	chr2:218655834:G:C	3.74338e-07	-1.87103e-10	0.54479	0.000478748	-1.87103e-10	0.591892	0.000479953	-1.87103e-10	0.591844
218655878	chr2:218655878:G:A	1.32707e-08	-1.49657	-1.29824	1.28366e-05	-1.72536	-1.30162	1.28782e-05	-1.72471	-1.3016
218656172	chr2:218656172:T:C	1.16116e-08	-1.62433	-1.30403	1.20667e-05	-1.78702	-1.30181	1.2102e-05	-1.78665	-1.30182
218657719	chr2:218657719:C:T	6.83515e-08	-1.87103e-10	-1.15571	8.32859e-05	-1.87103e-10	-1.157	8.35125e-05	-1.87103e-10	-1.15685
218657724	chr2:218657724:C:T	1.46116e-08	-1.61472	-1.08383	1.54319e-05	-1.7919	-1.05095	1.54772e-05	-1.79162	-1.05085
218658063	chr2:218658063:CA:C	6.90482e-08	-1.87103e-10	-1.14556	8.41275e-05	-1.87103e-10	-1.14695	8.43568e-05	-1.87103e-10	-1.14679
218658602	chr2:218658602:C:G	4.43201e-08	-1.58893	-3.15521e-10	4.75059e-05	-1.71843	-3.15521e-10	4.76511e-05	-1.71794	-3.15521e-10
218658716	chr2:218658716:T:C	1.46549e-08	-1.59265	-1.10294	1.5242e-05	-1.78382	-1.07141	1.52873e-05	-1.7835	-1.07132
218658869	chr2:218658869:C:T	3.81913e-08	-1.73776	-3.15521e-10	4.50442e-05	-1.77164	-3.15521e-10	4.51393e-05	-1.77209	-3.15521e-10
218659366	chr2:218659366:C:T	1.55343e-08	-1.58922	-1.0481	1.59316e-05	-1.78459	-1.02639	1.59774e-05	-1.7843	-1.02637
218659478	chr2:218659478:T:C	1.29139e-08	-1.59734	-1.22472	1.49872e-05	-1.6397	-1.23238	1.50165e-05	-1.64048	-1.23221
218659583	chr2:218659583:G:A	1.3997e-08	-1.619	-1.12253	1.47784e-05	-1.79358	-1.09254	1.48215e-05	-1.79332	-1.09245
218660284	chr2:218660284:G:A	1.37569e-08	-1.60136	-1.15747	1.43137e-05	-1.78751	-1.13055	1.43559e-05	-1.78721	-1.13047
218660298	chr2:218660298:C:A	7.25936e-08	-1.87103e-10	-1.09549	9.2831e-05	-1.87103e-10	-1.0485	9.30752e-05	-1.87103e-10	-1.04844
218660306	chr2:218660306:G:A	9.43498e-08	-1.87103e-10	-0.833359	0.000121123	-1.87103e-10	-0.782472	0.000121474	-1.87103e-10	-0.78214
218660344	chr2:218660344:A:G	6.90149e-08	-1.87103e-10	-1.14605	8.38749e-05	-1.87103e-10	-1.14996	8.41044e-05	-1.87103e-10	-1.14978
218660409	chr2:218660409:C:T	6.42043e-08	-1.87103e-10	-1.2183	8.02235e-05	-1.87103e-10	-1.19447	8.04339e-05	-1.87103e-10	-1.19441
218660503	chr2:218660503:AC:A	5.92862e-08	-1.87103e-10	-1.29799	7.24936e-05	-1.87103e-10	-1.29578	7.26793e-05	-1.87103e-10	-1.29579
218660549	chr2:218660549:A:G	1.02469e-07	-1.87103e-10	-0.750808	0.000132264	-1.87103e-10	-0.694486	0.000132652	-1.87103e-10	-0.694115
218660612	chr2:218660612:C:T	6.00629e-06	4.31095	-0.990759	0.000262821	0.977659	-0.985469	0.000267891	0.993162	-0.984426
218660859	chr2:218660859:A:G	8.46662e-08	-1.87103e-10	-0.941652	0.000108391	-1.87103e-10	-0.893535	0.000108681	-1.87103e-10	-0.893427
218662016	chr2:218662016:C:T	1.3645e-08	-1.60042	-1.16658	1.41798e-05	-1.78695	-1.14051	1.42215e-05	-1.78665	-1.14044
218662282	chr2:218662282:C:T	5.32129e-06	4.21099	-1.01188	0.000239691	0.906912	-1.00684	0.000244263	0.922235	-1.00583
218662989	chr2:218662989:C:T	1.34347e-08	-1.61391	-1.16862	1.4078e-05	-1.79192	-1.14275	1.41191e-05	-1.79164	-1.14267
218663016	chr2:218663016:G:A	7.32738e-08	-1.87103e-10	-1.08617	9.04146e-05	-1.87103e-10	-1.07488	9.06631e-05	-1.87103e-10	-1.07469
218663143	chr2:218663143:T:C	1.03582e-08	-1.77994	-1.26265	1.20198e-05	-1.81751	-1.27522	1.20516e-05	-1.81754	-1.2751
218664718	chr2:218664718:A:G	5.924e-08	-1.87103e-10	-1.29877	7.2407e-05	-1.87103e-10	-1.29698	7.25924e-05	-1.87103e-10	-1.29698
218664886	chr2:218664886:A:T	6.87856e-08	-1.87103e-10	-1.14937	8.38203e-05	-1.87103e-10	-1.15061	8.40487e-05	-1.87103e-10	-1.15045
218665115	chr2:218665115:A:G	1.01564e-08	-1.77522	-1.28705	1.20069e-05	-1.81721	-1.27659	1.20362e-05	-1.81726	-1.27666
218665158	chr2:218665158:G:A	1.3704e-08	-1.61152	-1.15116	1.43613e-05	-1.79104	-1.1237	1.44033e-05	-1.79076	-1.12362
218665367	chr2:218665367:C:T	1.33776e-08	-1.62223	-1.16456	1.41004e-05	-1.79481	-1.13827	1.41413e-05	-1.79455	-1.13819
218665625	chr2:218665625:C:T	2.35367e-06	3.55296	-1.16959	0.000171071	0.73431	-1.17151	0.000173715	0.746994	-1.17142
218665648	chr2:218665648:CAGA:C	5.99267e-08	-1.87103e-10	-1.28725	7.33327e-05	-1.87103e-10	-1.28428	7.35203e-05	-1.87103e-10	-1.28428
218665675	chr2:218665675:G:A	6.76885e-08	-1.87103e-10	-1.16545	8.22594e-05	-1.87103e-10	-1.1694	8.24738e-05	-1.87103e-10	-1.16936
218666533	chr2:218666533:T:G	1.01762e-08	-1.77312	-1.28719	1.20024e-05	-1.81741	-1.27677	1.20318e-05	-1.81745	-1.27684
218666660	chr2:218666660:A:G	1.01354e-08	-1.77744	-1.2869	1.20124e-05	-1.81694	-1.2764	1.20416e-05	-1.817	-1.27647
218668180	chr2:218668180:C:T	5.23639e-06	4.1918	-1.00878	0.000237736	0.895586	-1.00371	0.000242265	0.910879	-1.00269
218668182	chr2:218668182:G:A	5.52676e-06	4.23406	-0.997072	0.000247523	0.924119	-0.991897	0.000252262	0.93949	-0.990864
218668399	chr2:218668399:G:A	6.17273e-08	-1.87103e-10	-1.25764	7.55123e-05	-1.87103e-10	-1.25499	7.57129e-05	-1.87103e-10	-1.25489
218668442	chr2:218668442:T:C	4.5075e-08	-1.57204	-3.15521e-10	5.16724e-05	-1.63436	-3.15521e-10	5.1842e-05	-1.63364	-3.15521e-10
218668655	chr2:218668655:T:C	1.02126e-08	-1.77038	-1.28636	1.20127e-05	-1.81758	-1.27574	1.20424e-05	-1.8176	-1.27581
218668858	chr2:218668858:T:C	9.21102e-08	-0.857383	-3.15521e-10	8.98583e-05	-1.08105	-3.15521e-10	9.00982e-05	-1.08094	-3.15521e-10
218669014	chr2:218669014:T:C	5.92419e-08	-1.87103e-10	-1.29874	7.27702e-05	-1.87103e-10	-1.29198	7.29607e-05	-1.87103e-10	-1.29192
218669171	chr2:218669171:T:C	3.7013e-06	4.10419	-1.26812	0.000226067	1.09434	-1.25279	0.000229882	1.10836	-1.25264
218669683	chr2:218669683:A:G	1.01148e-07	-1.87103e-10	-0.763788	0.000130473	-1.87103e-10	-0.708114	0.000130856	-1.87103e-10	-0.707747
218669807	chr2:218669807:C:T	5.79224e-06	4.28677	-1.00286	0.000255156	0.960331	-0.997737	0.000260065	0.975801	-0.996713
218670425	chr2:218670425:G:A	9.87478e-09	-1.7973	-1.29308	1.19992e-05	-1.81078	-1.28366	1.20269e-05	-1.81098	-1.28372
218670841	chr2:218670841:A:G	9.85382e-09	-1.79383	-1.29868	1.18846e-05	-1.81257	-1.29147	1.19124e-05	-1.81275	-1.29151
218671404	chr2:218671404:G:A	9.85386e-09	-1.79473	-1.29777	1.19056e-05	-1.81213	-1.29014	1.19334e-05	-1.81231	-1.29019
218671407	chr2:218671407:T:A	7.75485e-08	-1.87103e-10	-1.02947	9.5813e-05	-1.87103e-10	-1.01688	9.60785e-05	-1.87103e-10	-1.01668
218671547	chr2:218671547:G:A	6.36682e-08	-1.87103e-10	-1.22668	7.77994e-05	-1.87103e-10	-1.22515	7.79962e-05	-1.87103e-10	-1.22518
218672201	chr2:218672201:C:G	7.44841e-08	-1.87103e-10	-1.06978	9.19737e-05	-1.87103e-10	-1.05778	9.22276e-05	-1.87103e-10	-1.05758
218672243	chr2:218672243:A:C	9.92689e-09	-1.80702	-1.27811	1.19841e-05	-1.80715	-1.28855	1.20125e-05	-1.80743	-1.28847
218672452	chr2:218672452:G:A	9.59273e-09	-1.81679	-1.30258	1.20389e-05	-1.78637	-1.30477	1.20641e-05	-1.78685	-1.30476
218672501	chr2:218672501:G:A	8.48835e-07	2.57836	-1.21486	8.8619e-05	0.0940879	-1.18902	8.97829e-05	0.104614	-1.18906
218672514	chr2:218672514:A:T	1.2835e-08	-1.61866	-1.20953	1.34424e-05	-1.79306	-1.1878	1.34814e-05	-1.7928	-1.18774
218673270	chr2:218673270:G:A	1.80329e-08	-1.20203	-1.28614	2.00073e-05	-1.29227	-1.29091	2.00334e-05	-1.29359	-1.29085
218673296	chr2:218673296:G:T	2.52498e-06	3.74917	-1.29555	0.000128205	0.57279	-1.29844	0.000130332	0.586641	-1.2984
218674076	chr2:218674076:A:C	1.16055e-06	2.8809	-1.20462	0.00011092	0.304285	-1.17476	0.000112432	0.315333	-1.17483
218674228	chr2:218674228:TA:T	9.67307e-08	-1.87103e-10	-0.808437	0.000122046	-1.87103e-10	-0.774886	0.000122398	-1.87103e-10	-0.774563
218675267	chr2:218675267:A:G	1.23131e-07	-1.87103e-10	-0.567123	0.000160365	-1.87103e-10	-0.501833	0.000160932	-1.87103e-10	-0.50086
218675618	chr2:218675618:G:A	1.00166e-07	-1.87103e-10	-0.773541	0.000126549	-1.87103e-10	-0.73865	0.000126916	-1.87103e-10	-0.738316
218675739	chr2:218675739:G:A	1.08077e-08	-1.72332	-1.27678	1.28008e-05	-1.7468	-1.28297	1.28273e-05	-1.74739	-1.28288
218676333	chr2:218676333:T:C	1.01401e-05	4.86293	-1.01904	0.000437947	1.51659	-1.01377	0.000446716	1.53285	-1.01277
218676388	chr2:218676388:C:T	1.16514e-07	-1.87103e-10	-0.622354	0.000151277	-1.87103e-10	-0.560173	0.000151807	-1.87103e-10	-0.559235
218676773	chr2:218676773:T:C	1.01032e-07	-1.87103e-10	-0.764929	0.00013031	-1.87103e-10	-0.709364	0.000130755	-1.87103e-10	-0.708522
218676864	chr2:218676864:A:G	9.13453e-08	-1.87103e-10	-0.865722	0.000114886	-1.87103e-10	-0.835339	0.000115215	-1.87103e-10	-0.835043
218676938	chr2:218676938:C:T	5.98018e-08	-1.87103e-10	-1.28933	7.33103e-05	-1.87103e-10	-1.28458	7.34985e-05	-1.87103e-10	-1.28458
218678038	chr2:218678038:A:G	1.31284e-07	-1.87103e-10	-0.503007	0.000171462	-1.87103e-10	-0.434918	0.000172076	-1.87103e-10	-0.433906
218678123	chr2:218678123:T:A	7.95886e-08	-1.87103e-10	-1.0035	9.49272e-05	-1.87103e-10	-1.02617	9.51614e-05	-1.87103e-10	-1.02627
218678251	chr2:218678251:T:C	1.64729e-08	-1.34293	-1.23572	1.69226e-05	-1.53407	-1.21656	1.69745e-05	-1.53366	-1.21647
218678444	chr2:218678444:C:T	2.25542e-08	-0.988071	-1.27638	2.19978e-05	-1.22463	-1.26371	2.20649e-05	-1.2242	-1.26365
218678710	chr2:218678710:T:C	8.03447e-06	4.84521	-1.23408	0.000342568	1.49209	-1.2349	0.000349084	1.50805	-1.23458
218679665	chr2:218679665:A:G	1.31222e-08	-1.50422	-1.30184	1.41456e-05	-1.62524	-1.30464	1.41929e-05	-1.62448	-1.30463
218679929	chr2:218679929:G:A	7.5702e-08	-1.87103e-10	-1.05356	9.34778e-05	-1.87103e-10	-1.04156	9.37348e-05	-1.87103e-10	-1.04137
218680331	chr2:218680331:T:C	1.20047e-07	-1.87103e-10	-0.592485	0.000156067	-1.87103e-10	-0.528994	0.000156617	-1.87103e-10	-0.528038
218680379	chr2:218680379:A:T	7.90207e-08	-1.87103e-10	-1.01066	9.42405e-05	-1.87103e-10	-1.03343	9.45056e-05	-1.87103e-10	-1.03318
218680468	chr2:218680468:G:T	1.191e-07	-1.87103e-10	-0.600407	0.000154776	-1.87103e-10	-0.537302	0.000155321	-1.87103e-10	-0.536351
218680586	chr2:218680586:T:C	1.01411e-05	4.86618	-1.0222	0.000437381	1.51851	-1.01699	0.00044614	1.53478	-1.01599
218681066	chr2:218681066:A:G	9.36125e-06	4.75742	-0.99345	0.00041682	1.44143	-0.988052	0.000425106	1.4575	-0.987009
218681472	chr2:218681472:T:A	1.01572e-07	-1.87103e-10	-0.759597	0.000130943	-1.87103e-10	-0.704523	0.000131389	-1.87103e-10	-0.703685
218681932	chr2:218681932:T:A	6.56842e-08	-1.87103e-10	-1.19551	8.16041e-05	-1.87103e-10	-1.1774	8.18442e-05	-1.87103e-10	-1.17703
218681981	chr2:218681981:G:A	6.07487e-08	-1.87103e-10	-1.27362	7.37986e-05	-1.87103e-10	-1.27794	7.39888e-05	-1.87103e-10	-1.27793
218682031	chr2:218682031:G:A	6.07997e-08	-1.87103e-10	-1.27278	7.38982e-05	-1.87103e-10	-1.27659	7.40889e-05	-1.87103e-10	-1.27658
218682178	chr2:218682178:C:T	1.22824e-07	-1.87103e-10	-0.569618	0.000159952	-1.87103e-10	-0.504407	0.000160518	-1.87103e-10	-0.503436
218682320	chr2:218682320:G:A	5.98376e-08	-1.87103e-10	-1.28873	7.24258e-05	-1.87103e-10	-1.29672	7.26082e-05	-1.87103e-10	-1.29677
218682869	chr2:218682869:A:G	7.52565e-08	-1.87103e-10	-1.05947	9.00181e-05	-1.87103e-10	-1.07927	9.02484e-05	-1.87103e-10	-1.07928
218683278	chr2:218683278:T:A	1.27892e-07	-1.87103e-10	-0.529182	0.000160174	-1.87103e-10	-0.503019	0.000160674	-1.87103e-10	-0.502465
218683357	chr2:218683357:C:T	1.28482e-07	-1.87103e-10	-0.524581	0.000167132	-1.87103e-10	-0.460499	0.000167729	-1.87103e-10	-0.459493
218683525	chr2:218683525:G:A	1.69131e-08	-1.27435	-1.27793	1.88673e-05	-1.3585	-1.28335	1.88939e-05	-1.35973	-1.28327
218683532	chr2:218683532:T:C	1.19312e-07	-1.87103e-10	-0.598626	0.000155067	-1.87103e-10	-0.535423	0.000155613	-1.87103e-10	-0.534471
218683663	chr2:218683663:C:G	1.72943e-07	-0.227409	-3.15521e-10	0.000213584	-0.215251	-3.15521e-10	0.000213981	-0.215956	-3.15521e-10
218683892	chr2:218683892:C:T	1.04227e-08	-1.75122	-1.28516	1.24068e-05	-1.77075	-1.29028	1.24336e-05	-1.77124	-1.2902
218684196	chr2:218684196:C:G	3.56387e-08	-1.80694	-3.15521e-10	4.36232e-05	-1.80369	-3.15521e-10	4.3732e-05	-1.80376	-3.15521e-10
218684709	chr2:218684709:C:T	6.86073e-08	-1.87103e-10	-1.15197	8.40143e-05	-1.87103e-10	-1.1483	8.4242e-05	-1.87103e-10	-1.14815
218684881	chr2:218684881:G:C	1.7548e-07	-0.212841	-3.15521e-10	0.000216739	-0.20059	-3.15521e-10	0.000217142	-0.201294	-3.15521e-10
218685093	chr2:218685093:C:A	3.57707e-08	-1.80324	-3.15521e-10	4.93716e-05	-1.67991	-3.15521e-10	4.94352e-05	-1.68118	-3.15521e-10
218685309	chr2:218685309:AAG:A	6.0171e-08	-1.87103e-10	-1.28318	7.31843e-05	-1.87103e-10	-1.2863	7.33729e-05	-1.87103e-10	-1.28629
218685344	chr2:218685344:A:G	7.75758e-08	-1.87103e-10	-1.02911	9.58789e-05	-1.87103e-10	-1.0162	9.61438e-05	-1.87103e-10	-1.016
218685705	chr2:218685705:T:A	6.02943e-08	-1.87103e-10	-1.28113	7.28448e-05	-1.87103e-10	-1.29095	7.30273e-05	-1.87103e-10	-1.29101
218686313	chr2:218686313:T:A	1.01652e-05	4.85894	-1.01259	0.000439691	1.51405	-1.00727	0.000448496	1.53031	-1.00625
218686537	chr2:218686537:A:G	1.20045e-07	-1.87103e-10	-0.592505	0.000156067	-1.87103e-10	-0.528996	0.000156617	-1.87103e-10	-0.528039
218686553	chr2:218686553:G:A	1.02296e-07	-0.752502	-3.15521e-10	0.000110512	-0.87416	-3.15521e-10	0.000110938	-0.872868	-3.15521e-10
218686668	chr2:218686668:T:C	1.20582e-07	-1.87103e-10	-0.588035	0.000156795	-1.87103e-10	-0.524343	0.000157348	-1.87103e-10	-0.523383
218686669	chr2:218686669:A:G	1.04269e-08	-1.73608	-1.2999	1.24401e-05	-1.75623	-1.30213	1.24654e-05	-1.7568	-1.30209
218687022	chr2:218687022:G:A	6.59569e-08	-1.87103e-10	-1.19137	8.05222e-05	-1.87103e-10	-1.19075	8.07128e-05	-1.87103e-10	-1.19095
218687129	chr2:218687129:A:G	1.64666e-07	-1.87103e-10	-0.276452	0.000211184	-1.87103e-10	-0.226553	0.000211796	-1.87103e-10	-0.226219
218687869	chr2:218687869:C:T	1.26981e-07	-1.87103e-10	-0.536334	0.000165608	-1.87103e-10	-0.469659	0.000166198	-1.87103e-10	-0.468667
218687938	chr2:218687938:A:G	1.62399e-08	-1.42176	-1.17114	1.64921e-05	-1.60013	-1.17627	1.65375e-05	-1.5999	-1.17631
218688212	chr2:218688212:A:T	1.15138e-07	-1.87103e-10	-0.634238	0.000149423	-1.87103e-10	-0.572504	0.000149945	-1.87103e-10	-0.571575
218688609	chr2:218688609:A:G	1.18854e-07	-1.87103e-10	-0.602473	0.000154456	-1.87103e-10	-0.539375	0.000154999	-1.87103e-10	-0.538425
218688700	chr2:218688700:C:G	6.1544e-08	-1.26062	-3.15521e-10	4.62963e-05	-1.74422	-3.15521e-10	4.64141e-05	-1.74424	-3.15521e-10
218688745	chr2:218688745:C:T	1.7059e-08	-1.39108	-1.15261	1.71783e-05	-1.57742	-1.15822	1.72258e-05	-1.57717	-1.15826
218688780	chr2:218688780:T:C	1.17229e-07	-1.87103e-10	-0.616237	0.000152248	-1.87103e-10	-0.553774	0.000152782	-1.87103e-10	-0.552832
218688998	chr2:218688998:G:A	6.39699e-08	-1.87103e-10	-1.22196	7.84832e-05	-1.87103e-10	-1.2164	7.8696e-05	-1.87103e-10	-1.21625
218689144	chr2:218689144:G:A	1.15574e-07	-1.87103e-10	-0.630456	0.000147275	-1.87103e-10	-0.586978	0.000147665	-1.87103e-10	-0.586897
218689825	chr2:218689825:A:T	5.89042e-08	-1.87103e-10	-1.30446	7.1862e-05	-1.87103e-10	-1.30453	7.20464e-05	-1.87103e-10	-1.30453
218690569	chr2:218690569:A:G	1.05797e-07	-1.87103e-10	-0.71885	0.000131945	-1.87103e-10	-0.696894	0.000132305	-1.87103e-10	-0.696732
218690680	chr2:218690680:C:T	6.69218e-08	-1.87103e-10	-1.17684	8.32422e-05	-1.87103e-10	-1.15753	8.34894e-05	-1.87103e-10	-1.15712
218691020	chr2:218691020:G:C	9.95216e-08	-1.87103e-10	-0.779994	0.000125718	-1.87103e-10	-0.745244	0.000126082	-1.87103e-10	-0.744913
218691090	chr2:218691090:T:C	1.85931e-07	-0.154995	-3.15521e-10	0.000189593	-0.334402	-3.15521e-10	0.000190226	-0.333633	-3.15521e-10
218691623	chr2:218691623:T:C	2.0059e-06	3.12349	-0.90001	0.000173528	0.478916	-0.901857	0.00017607	0.490632	-0.901596
218691648	chr2:218691648:C:T	6.99505e-08	-1.87103e-10	-1.13258	8.75484e-05	-1.87103e-10	-1.10709	8.78148e-05	-1.87103e-10	-1.10661
218692079	chr2:218692079:T:C	1.33013e-07	-1.87103e-10	-0.489923	0.000165459	-1.87103e-10	-0.470561	0.000165977	-1.87103e-10	-0.469992
218692932	chr2:218692932:C:T	1.14863e-07	-1.87103e-10	-0.636625	0.000146358	-1.87103e-10	-0.593227	0.000146745	-1.87103e-10	-0.593145
218692938	chr2:218692938:G:T	6.34683e-08	-1.87103e-10	-1.22983	7.77856e-05	-1.87103e-10	-1.22533	7.79949e-05	-1.87103e-10	-1.2252
218693015	chr2:218693015:G:A	9.29218e-06	4.75756	-1.001	0.000421162	1.45925	-0.99551	0.000429536	1.47534	-0.994479
218693391	chr2:218693391:G:A	6.57748e-08	-1.87103e-10	-1.19413	8.25551e-05	-1.87103e-10	-1.16582	8.27732e-05	-1.87103e-10	-1.16574
218693398	chr2:218693398:C:CAGAG	1.18572e-07	-1.87103e-10	-0.604848	0.000154069	-1.87103e-10	-0.541884	0.00015461	-1.87103e-10	-0.540938
218693645	chr2:218693645:G:A	6.81349e-08	-1.87103e-10	-1.15888	8.4046e-05	-1.87103e-10	-1.14792	8.42774e-05	-1.87103e-10	-1.14773
218694036	chr2:218694036:C:T	1.32489e-07	-1.87103e-10	-0.493869	0.000166027	-1.87103e-10	-0.467132	0.000166547	-1.87103e-10	-0.466566
218694122	chr2:218694122:A:G	6.01356e-08	-1.87103e-10	-1.28377	7.31443e-05	-1.87103e-10	-1.28685	7.33328e-05	-1.87103e-10	-1.28684
218694295	chr2:218694295:C:G	6.92138e-08	-1.87103e-10	-1.14317	8.6553e-05	-1.87103e-10	-1.11853	8.68152e-05	-1.87103e-10	-1.11806
218694350	chr2:218694350:C:T	2.7121e-07	-1.87103e-10	0.222526	0.000364573	-1.87103e-10	0.319445	0.000365588	-1.87103e-10	0.319663
218694353	chr2:218694353:C:T	2.7121e-07	-1.87103e-10	0.222526	0.000364573	-1.87103e-10	0.319445	0.000365588	-1.87103e-10	0.319663
218694885	chr2:218694885:AG:A	3.53978e-08	-1.81372	-3.15521e-10	4.37742e-05	-1.80024	-3.15521e-10	4.38857e-05	-1.80026	-3.15521e-10
218695062	chr2:218695062:T:C	6.0142e-08	-1.87103e-10	-1.28366	7.31515e-05	-1.87103e-10	-1.28675	7.334e-05	-1.87103e-10	-1.28674
218695427	chr2:218695427:T:C	3.58816e-08	-1.80014	-3.15521e-10	4.77608e-05	-1.71308	-3.15521e-10	4.78444e-05	-1.71389	-3.15521e-10
218695842	chr2:218695842:A:G	5.89943e-08	-1.87103e-10	-1.30293	7.18954e-05	-1.87103e-10	-1.30407	7.20787e-05	-1.87103e-10	-1.30409
218696098	chr2:218696098:C:G	1.34366e-07	-1.87103e-10	-0.479801	0.000175681	-1.87103e-10	-0.410613	0.000176324	-1.87103e-10	-0.409521
218696418	chr2:218696418:G:A	2.45123e-07	-1.87103e-10	0.121393	0.000310358	-1.87103e-10	0.158443	0.000311277	-1.87103e-10	0.158839
218696533	chr2:218696533:T:G	1.15271e-07	-1.87103e-10	-0.633081	0.000146846	-1.87103e-10	-0.5899	0.000147233	-1.87103e-10	-0.589827
218696991	chr2:218696991:T:C	1.18627e-07	-1.87103e-10	-0.604386	0.000154179	-1.87103e-10	-0.541165	0.000154721	-1.87103e-10	-0.540217
218697206	chr2:218697206:T:C	1.13485e-08	-1.65476	-1.29653	1.33953e-05	-1.68476	-1.29961	1.34192e-05	-1.68559	-1.29957
218697952	chr2:218697952:G:A	1.14497e-06	2.896	-1.23323	0.000111456	0.341597	-1.20725	0.000112988	0.352744	-1.20731
218697954	chr2:218697954:G:A	8.34019e-08	-1.87103e-10	-0.956698	0.000105271	-1.87103e-10	-0.92274	0.000105605	-1.87103e-10	-0.922137
218698531	chr2:218698531:AGGTTTT:A	5.98488e-08	-1.87103e-10	-1.28855	7.28251e-05	-1.87103e-10	-1.29122	7.30127e-05	-1.87103e-10	-1.29121
218698773	chr2:218698773:T:C	1.21256e-07	-1.87103e-10	-0.582461	0.000157738	-1.87103e-10	-0.518345	0.000158295	-1.87103e-10	-0.517384
218698781	chr2:218698781:C:T	4.69636e-08	-1.531	-3.15521e-10	5.16097e-05	-1.63557	-3.15521e-10	5.16998e-05	-1.63639	-3.15521e-10
218698879	chr2:218698879:G:A	1.55915e-08	-1.39809	-1.23555	1.62344e-05	-1.57572	-1.21643	1.62836e-05	-1.57534	-1.21635
218699235	chr2:218699235:T:G	1.19446e-07	-1.87103e-10	-0.597501	0.000155297	-1.87103e-10	-0.533941	0.000155844	-1.87103e-10	-0.532989
218699503	chr2:218699503:A:AC	1.20929e-07	-1.87103e-10	-0.585166	0.00015724	-1.87103e-10	-0.521506	0.000157795	-1.87103e-10	-0.520545
218700025	chr2:218700025:G:A	1.25515e-07	-1.87103e-10	-0.547944	0.000163647	-1.87103e-10	-0.481572	0.000164228	-1.87103e-10	-0.48059
218700196	chr2:218700196:T:C	1.18958e-07	-1.87103e-10	-0.601594	0.000154612	-1.87103e-10	-0.538364	0.000155156	-1.87103e-10	-0.537415
218700250	chr2:218700250:C:A	9.79114e-08	-1.87103e-10	-0.796306	0.000120845	-1.87103e-10	-0.784769	0.000121215	-1.87103e-10	-0.784282
218701167	chr2:218701167:T:C	1.26597e-07	-1.87103e-10	-0.539361	0.000164975	-1.87103e-10	-0.47349	0.000165562	-1.87103e-10	-0.472497
218701535	chr2:218701535:T:C	1.21228e-07	-1.87103e-10	-0.582694	0.000157715	-1.87103e-10	-0.518492	0.000158272	-1.87103e-10	-0.517531
218702130	chr2:218702130:A:G	6.0144e-08	-1.87103e-10	-1.28363	7.26843e-05	-1.87103e-10	-1.29316	7.28666e-05	-1.87103e-10	-1.29321
218702320	chr2:218702320:A:G	9.83694e-08	-1.87103e-10	-0.791638	0.000124202	-1.87103e-10	-0.75737	0.000124562	-1.87103e-10	-0.757042
218702390	chr2:218702390:C:T	6.77409e-08	-1.87103e-10	-1.16468	8.43169e-05	-1.87103e-10	-1.1447	8.45687e-05	-1.87103e-10	-1.14428
218702394	chr2:218702394:C:T	7.11961e-08	-1.87103e-10	-1.11493	8.94913e-05	-1.87103e-10	-1.08514	8.97662e-05	-1.87103e-10	-1.08464
218703045	chr2:218703045:G:A	1.01697e-07	-1.87103e-10	-0.758369	0.000128551	-1.87103e-10	-0.722959	0.000128924	-1.87103e-10	-0.722621
218703524	chr2:218703524:G:A	1.51516e-08	-1.40176	-1.2605	1.57345e-05	-1.57792	-1.24551	1.57818e-05	-1.57753	-1.24545
218703696	chr2:218703696:A:G	1.17789e-07	-1.87103e-10	-0.611476	0.000152993	-1.87103e-10	-0.548891	0.00015353	-1.87103e-10	-0.547948
218703814	chr2:218703814:T:C	1.22691e-07	-1.87103e-10	-0.5707	0.000159647	-1.87103e-10	-0.506314	0.000160212	-1.87103e-10	-0.505345
218704166	chr2:218704166:G:T	8.722e-08	-1.87103e-10	-0.911935	0.000111516	-1.87103e-10	-0.865114	0.000111882	-1.87103e-10	-0.864397
218704884	chr2:218704884:T:C	1.18497e-07	-1.87103e-10	-0.605485	0.000153911	-1.87103e-10	-0.542905	0.000154452	-1.87103e-10	-0.541959
218706025	chr2:218706025:G:A	1.07662e-07	-1.87103e-10	-0.701372	0.000139175	-1.87103e-10	-0.643553	0.000139654	-1.87103e-10	-0.642673
218706128	chr2:218706128:A:T	4.94186e-08	-1.48004	-3.15521e-10	4.78117e-05	-1.71201	-3.15521e-10	4.79805e-05	-1.71105	-3.15521e-10
218706381	chr2:218706381:A:G	6.98832e-08	-1.87103e-10	-1.13354	8.72169e-05	-1.87103e-10	-1.11088	8.74812e-05	-1.87103e-10	-1.11042
218707053	chr2:218707053:A:AC	9.4402e-08	-1.87103e-10	-0.832806	0.000118886	-1.87103e-10	-0.801115	0.000119228	-1.87103e-10	-0.800804
218707365	chr2:218707365:G:A	1.08642e-07	-1.87103e-10	-0.692309	0.000140518	-1.87103e-10	-0.63395	0.000141003	-1.87103e-10	-0.633063
218707577	chr2:218707577:A:G	5.07494e-08	-1.45347	-3.15521e-10	5.96961e-05	-1.49001	-3.15521e-10	5.98813e-05	-1.48948	-3.15521e-10
218707927	chr2:218707927:TG:T	6.27877e-08	-1.87103e-10	-1.24061	7.6922e-05	-1.87103e-10	-1.23649	7.71273e-05	-1.87103e-10	-1.23639
218708001	chr2:218708001:A:G	9.05197e-08	-1.87103e-10	-0.874801	0.000113834	-1.87103e-10	-0.844542	0.00011416	-1.87103e-10	-0.844245
218708283	chr2:218708283:T:C	9.30721e-08	-1.87103e-10	-0.846994	0.000115487	-1.87103e-10	-0.830121	0.000115812	-1.87103e-10	-0.829877
218708308	chr2:218708308:A:T	1.1008e-07	-1.87103e-10	-0.679157	0.000142457	-1.87103e-10	-0.620242	0.000142951	-1.87103e-10	-0.619345
218708361	chr2:218708361:G:A	4.0478e-08	-1.67961	-3.15521e-10	4.64282e-05	-1.74138	-3.15521e-10	4.65232e-05	-1.74189	-3.15521e-10
218708688	chr2:218708688:T:C	1.13513e-07	-1.87103e-10	-0.648456	0.000147106	-1.87103e-10	-0.588128	0.000147619	-1.87103e-10	-0.58721
218708870	chr2:218708870:C:T	6.16535e-08	-1.87103e-10	-1.25884	7.4987e-05	-1.87103e-10	-1.26197	7.51793e-05	-1.87103e-10	-1.26197
218709067	chr2:218709067:C:T	6.08505e-08	-1.87103e-10	-1.27195	7.3962e-05	-1.87103e-10	-1.27573	7.41527e-05	-1.87103e-10	-1.27572
218709451	chr2:218709451:T:G	6.57112e-08	-1.87103e-10	-1.1951	8.17893e-05	-1.87103e-10	-1.17514	8.20308e-05	-1.87103e-10	-1.17475
218709518	chr2:218709518:C:T	6.64798e-08	-1.87103e-10	-1.18347	8.13353e-05	-1.87103e-10	-1.1807	8.15543e-05	-1.87103e-10	-1.18058
218709847	chr2:218709847:T:A	5.97054e-08	-1.87103e-10	-1.29095	7.23237e-05	-1.87103e-10	-1.29813	7.25061e-05	-1.87103e-10	-1.29817
218709943	chr2:218709943:C:T	9.20115e-08	-1.87103e-10	-0.858455	0.000115785	-1.87103e-10	-0.827545	0.000116117	-1.87103e-10	-0.827242
218710111	chr2:218710111:G:C	6.27632e-08	-1.87103e-10	-1.241	7.73158e-05	-1.87103e-10	-1.23138	7.75144e-05	-1.87103e-10	-1.23138
218710117	chr2:218710117:C:T	6.64912e-08	-1.87103e-10	-1.1833	8.13495e-05	-1.87103e-10	-1.18053	8.15686e-05	-1.87103e-10	-1.1804
218710308	chr2:218710308:T:C	6.59578e-08	-1.87103e-10	-1.19135	8.06791e-05	-1.87103e-10	-1.1888	8.08959e-05	-1.87103e-10	-1.18868
218710531	chr2:218710531:A:G	8.11253e-08	-1.87103e-10	-0.984374	0.000100365	-1.87103e-10	-0.970473	0.000100643	-1.87103e-10	-0.970262
218710630	chr2:218710630:G:C	3.76727e-08	-1.75143	-3.15521e-10	4.30241e-05	-1.81752	-3.15521e-10	4.31361e-05	-1.81748	-3.15521e-10
218710849	chr2:218710849:T:C	1.27815e-07	-1.87103e-10	-0.529787	0.000166611	-1.87103e-10	-0.463623	0.000167205	-1.87103e-10	-0.462625
218711069	chr2:218711069:C:T	1.08685e-07	-1.87103e-10	-0.691918	0.00014054	-1.87103e-10	-0.633791	0.000141025	-1.87103e-10	-0.632904
218711400	chr2:218711400:C:G	1.13175e-07	-1.87103e-10	-0.651437	0.000140664	-1.87103e-10	-0.632911	0.000141094	-1.87103e-10	-0.63242
218712018	chr2:218712018:A:G	6.10658e-08	-1.87103e-10	-1.26842	7.52389e-05	-1.87103e-10	-1.25861	7.54489e-05	-1.87103e-10	-1.25839
218712243	chr2:218712243:C:T	6.66367e-08	-1.87103e-10	-1.18111	8.297e-05	-1.87103e-10	-1.1608	8.31887e-05	-1.87103e-10	-1.16073
218712650	chr2:218712650:A:G	1.1128e-07	-1.87103e-10	-0.668318	0.000143785	-1.87103e-10	-0.61096	0.000144284	-1.87103e-10	-0.610063
218712961	chr2:218712961:G:A	1.12225e-07	-1.87103e-10	-0.659861	0.000145709	-1.87103e-10	-0.597671	0.000146225	-1.87103e-10	-0.596699
218713321	chr2:218713321:A:C	1.0901e-07	-1.87103e-10	-0.688929	0.000140741	-1.87103e-10	-0.632361	0.000141227	-1.87103e-10	-0.631477
218713638	chr2:218713638:T:G	3.12811e-05	4.83207	0.138336	0.00152161	1.55687	0.191376	0.00155331	1.57283	0.193475
218714309	chr2:218714309:A:G	5.97597e-08	-1.87103e-10	-1.29004	7.35369e-05	-1.87103e-10	-1.2815	7.373e-05	-1.87103e-10	-1.28143
218714797	chr2:218714797:T:TG	6.85463e-08	-1.87103e-10	-1.15286	8.34441e-05	-1.87103e-10	-1.1551	8.36721e-05	-1.87103e-10	-1.15494
218714844	chr2:218714844:AACAG:A	5.89079e-08	-1.87103e-10	-1.30439	7.19492e-05	-1.87103e-10	-1.30332	7.21338e-05	-1.87103e-10	-1.30332
218714848	chr2:218714848:G:A	1.17803e-08	-1.61225	-1.30169	1.3009e-05	-1.7106	-1.30305	1.30479e-05	-1.71017	-1.30304
218715019	chr2:218715019:AAGTT:A	9.74801e-08	-1.87103e-10	-0.80072	0.00012285	-1.87103e-10	-0.768314	0.000123205	-1.87103e-10	-0.767996
218715323	chr2:218715323:A:G	1.0732e-07	-1.87103e-10	-0.704557	0.000138419	-1.87103e-10	-0.648994	0.000138895	-1.87103e-10	-0.648122
218715724	chr2:218715724:C:T	1.0838e-07	-1.87103e-10	-0.694729	0.000139847	-1.87103e-10	-0.638732	0.000140329	-1.87103e-10	-0.637853
218716554	chr2:218716554:C:G	2.15586e-08	-1.03913	-1.27046	2.33841e-05	-1.1506	-1.27662	2.34129e-05	-1.15202	-1.27653
218716606	chr2:218716606:G:A	9.71437e-08	-1.87103e-10	-0.804177	0.000122418	-1.87103e-10	-0.771839	0.000122771	-1.87103e-10	-0.771521
218716777	chr2:218716777:G:C	6.65176e-08	-1.87103e-10	-1.1829	8.1382e-05	-1.87103e-10	-1.18013	8.16012e-05	-1.87103e-10	-1.18
218716920	chr2:218716920:G:A	1.48287e-08	-1.4309	-1.2529	1.51949e-05	-1.60384	-1.25448	1.52376e-05	-1.6036	-1.25448
218717098	chr2:218717098:C:T	1.67197e-08	-1.70716	-0.856617	2.10265e-05	-1.72506	-0.80844	2.10856e-05	-1.72557	-0.807683
218717260	chr2:218717260:G:C	5.89402e-08	-1.87103e-10	-1.30384	7.19024e-05	-1.87103e-10	-1.30397	7.20869e-05	-1.87103e-10	-1.30397
218717885	chr2:218717885:G:A	9.44866e-08	-1.87103e-10	-0.831911	0.000118443	-1.87103e-10	-0.804848	0.000118785	-1.87103e-10	-0.804526
218717938	chr2:218717938:G:A	8.94227e-08	-1.87103e-10	-0.886994	0.0001119	-1.87103e-10	-0.861674	0.000112221	-1.87103e-10	-0.861371
218718174	chr2:218718174:T:C	2.1509e-06	2.23334	0.0599347	0.000306013	0.034503	0.109844	0.000310604	0.0448681	0.111806
218718247	chr2:218718247:T:G	1.07553e-07	-0.702381	-3.15521e-10	0.000103135	-0.943246	-3.15521e-10	0.000103409	-0.943154	-3.15521e-10
218718418	chr2:218718418:G:A	1.01735e-07	-1.87103e-10	-0.758001	0.000127818	-1.87103e-10	-0.728678	0.00012819	-1.87103e-10	-0.728329
218718533	chr2:218718533:C:T	6.67242e-08	-1.87103e-10	-1.1798	8.32073e-05	-1.87103e-10	-1.15795	8.34552e-05	-1.87103e-10	-1.15753
218718542	chr2:218718542:C:T	8.97671e-08	-1.87103e-10	-0.88315	0.000112792	-1.87103e-10	-0.853733	0.000113114	-1.87103e-10	-0.853444
218718915	chr2:218718915:A:G	9.55083e-08	-1.87103e-10	-0.821155	0.000119726	-1.87103e-10	-0.794079	0.000120072	-1.87103e-10	-0.793755
218719067	chr2:218719067:G:A	9.07201e-08	-1.87103e-10	-0.87259	0.000114029	-1.87103e-10	-0.842828	0.000114355	-1.87103e-10	-0.842535
218719135	chr2:218719135:C:T	7.06142e-08	-1.87103e-10	-1.12314	8.62263e-05	-1.87103e-10	-1.12231	8.64272e-05	-1.87103e-10	-1.12254
218719182	chr2:218719182:C:T	8.92554e-08	-1.87103e-10	-0.888866	0.000111633	-1.87103e-10	-0.864065	0.000111953	-1.87103e-10	-0.863764
218719243	chr2:218719243:A:G	7.02336e-08	-1.87103e-10	-1.12854	8.59712e-05	-1.87103e-10	-1.12527	8.62049e-05	-1.87103e-10	-1.12512
218719302	chr2:218719302:A:G	5.23329e-07	-1.87103e-10	0.879842	0.000727019	-1.87103e-10	1.00967	0.000729157	-1.87103e-10	1.01005
218720199	chr2:218720199:C:T	1.60232e-08	-1.32301	-1.28332	1.632e-05	-1.51375	-1.27314	1.63702e-05	-1.51326	-1.27312
218720266	chr2:218720266:G:T	5.88847e-08	-1.87103e-10	-1.30479	7.186e-05	-1.87103e-10	-1.30456	7.20442e-05	-1.87103e-10	-1.30456
218720668	chr2:218720668:C:T	8.28598e-08	-1.87103e-10	-0.963219	0.000103679	-1.87103e-10	-0.937985	0.000103971	-1.87103e-10	-0.93773
218720707	chr2:218720707:T:C	5.93656e-08	-1.87103e-10	-1.29665	7.20548e-05	-1.87103e-10	-1.30186	7.22376e-05	-1.87103e-10	-1.30188
218720756	chr2:218720756:G:A	8.66833e-08	-1.87103e-10	-0.918107	0.000107128	-1.87103e-10	-0.905261	0.000107424	-1.87103e-10	-0.905058
218720888	chr2:218720888:C:T	8.41892e-08	-1.87103e-10	-0.947302	0.000105385	-1.87103e-10	-0.921662	0.000105682	-1.87103e-10	-0.921407
218721132	chr2:218721132:A:G	5.93698e-08	-1.87103e-10	-1.29658	7.2341e-05	-1.87103e-10	-1.29789	7.25272e-05	-1.87103e-10	-1.29788
218721899	chr2:218721899:G:A	3.61492e-08	-1.79271	-3.15521e-10	5.03655e-05	-1.65998	-3.15521e-10	5.04856e-05	-1.66016	-3.15521e-10
218722568	chr2:218722568:A:G	5.60219e-07	1.84402	-0.896064	8.77868e-05	-0.211777	-0.892594	8.89134e-05	-0.202347	-0.891834
218722617	chr2:218722617:G:A	6.7032e-08	-1.87103e-10	-1.1752	8.30229e-05	-1.87103e-10	-1.16017	8.32723e-05	-1.87103e-10	-1.15973
218723411	chr2:218723411:A:G	4.09451e-07	1.62831	-0.993859	6.90773e-05	-0.354511	-0.989545	6.99189e-05	-0.34556	-0.988948
218723974	chr2:218723974:A:G	5.70621e-07	1.87277	-0.90641	8.85048e-05	-0.193242	-0.902983	8.9645e-05	-0.183755	-0.902232
218724167	chr2:218724167:G:T	2.19994e-06	2.23328	0.0825398	0.000311511	0.0344239	0.127727	0.00031618	0.0447907	0.129678
218724441	chr2:218724441:C:T	4.33597e-07	1.72198	-1.03024	7.07884e-05	-0.293588	-1.026	7.16614e-05	-0.284453	-1.02544
218724452	chr2:218724452:T:C	5.57881e-07	1.85431	-0.910537	8.71137e-05	-0.20494	-0.907128	8.82323e-05	-0.19549	-0.906381
218724699	chr2:218724699:A:C	6.59321e-08	-1.87103e-10	-1.19174	8.15833e-05	-1.87103e-10	-1.17766	8.18262e-05	-1.87103e-10	-1.17725
218725077	chr2:218725077:T:G	3.67718e-08	-1.77564	-3.15521e-10	4.41866e-05	-1.79086	-3.15521e-10	4.4302e-05	-1.79081	-3.15521e-10
218725107	chr2:218725107:A:G	5.8887e-08	-1.87103e-10	-1.30475	7.19006e-05	-1.87103e-10	-1.304	7.20851e-05	-1.87103e-10	-1.304
218725602	chr2:218725602:C:T	3.93274e-08	-0.766291	-0.942157	7.20169e-05	-0.376915	-0.925466	7.23644e-05	-0.374576	-0.925553
218725625	chr2:218725625:G:A	3.80805e-08	-1.74067	-3.15521e-10	4.30697e-05	-1.81646	-3.15521e-10	4.31845e-05	-1.81636	-3.15521e-10
218726152	chr2:218726152:C:G	6.18394e-08	-1.87103e-10	-1.25583	7.50824e-05	-1.87103e-10	-1.2607	7.52824e-05	-1.87103e-10	-1.2606
218726272	chr2:218726272:G:A	1.0837e-07	-1.87103e-10	-0.694817	0.00013404	-1.87103e-10	-0.681143	0.000134456	-1.87103e-10	-0.680608
218726498	chr2:218726498:C:T	5.89152e-08	-1.87103e-10	-1.30427	7.18578e-05	-1.87103e-10	-1.30459	7.20422e-05	-1.87103e-10	-1.30459
218726568	chr2:218726568:C:T	5.91335e-08	-1.87103e-10	-1.30057	7.20061e-05	-1.87103e-10	-1.30253	7.21919e-05	-1.87103e-10	-1.30252
218726611	chr2:218726611:G:A	3.54695e-08	-1.8117	-3.15521e-10	4.36392e-05	-1.80333	-3.15521e-10	4.37504e-05	-1.80334	-3.15521e-10
218726898	chr2:218726898:G:A	5.8878e-08	-1.87103e-10	-1.3049	7.18981e-05	-1.87103e-10	-1.30403	7.20833e-05	-1.87103e-10	-1.30402
218727008	chr2:218727008:C:T	2.60067e-07	-1.87103e-10	0.18057	0.000328409	-1.87103e-10	0.214976	0.000329375	-1.87103e-10	0.215354
218727503	chr2:218727503:C:T	6.64166e-08	-1.87103e-10	-1.18442	7.9429e-05	-1.87103e-10	-1.20442	7.961e-05	-1.87103e-10	-1.2047
218727504	chr2:218727504:A:G	4.38168e-07	1.8814	-1.17916	6.70369e-05	-0.193517	-1.18052	6.78789e-05	-0.183979	-1.18014
218727599	chr2:218727599:G:A	6.07948e-07	1.9293	-0.899579	9.26998e-05	-0.153828	-0.896088	9.39049e-05	-0.144231	-0.895331
218727609	chr2:218727609:G:A	6.81929e-08	-1.87103e-10	-1.15803	8.3438e-05	-1.87103e-10	-1.15518	8.36637e-05	-1.87103e-10	-1.15504
218728606	chr2:218728606:G:A	6.23566e-08	-1.2475	-3.15521e-10	6.05678e-05	-1.47552	-3.15521e-10	6.07367e-05	-1.4753	-3.15521e-10
218728619	chr2:218728619:C:T	6.93605e-08	-1.87103e-10	-1.14105	8.4884e-05	-1.87103e-10	-1.138	8.51142e-05	-1.87103e-10	-1.13785
218728987	chr2:218728987:C:T	6.11864e-08	-1.87103e-10	-1.26644	7.47134e-05	-1.87103e-10	-1.26562	7.49024e-05	-1.87103e-10	-1.26566
218729497	chr2:218729497:C:G	7.65069e-08	-1.87103e-10	-1.04299	9.48311e-05	-1.87103e-10	-1.02719	9.51066e-05	-1.87103e-10	-1.02685
218730463	chr2:218730463:A:G	5.69141e-07	1.82923	-0.865471	8.95013e-05	-0.223303	-0.861726	9.06489e-05	-0.213912	-0.860938
218730507	chr2:218730507:C:T	6.81586e-08	-1.87103e-10	-1.15853	8.33958e-05	-1.87103e-10	-1.15568	8.36213e-05	-1.87103e-10	-1.15555
218730508	chr2:218730508:A:G	6.16462e-08	-1.87103e-10	-1.25896	7.48241e-05	-1.87103e-10	-1.26414	7.50171e-05	-1.87103e-10	-1.26413
218730730	chr2:218730730:CA:C	7.49878e-08	-1.87103e-10	-1.06304	9.30199e-05	-1.87103e-10	-1.04647	9.32887e-05	-1.87103e-10	-1.04615
218730784	chr2:218730784:A:G	4.13134e-07	1.61353	-0.97013	7.00681e-05	-0.364246	-0.965569	7.09211e-05	-0.355327	-0.964949
218730825	chr2:218730825:C:T	1.48451e-07	-0.380117	-3.15521e-10	0.000328323	0.214716	-3.15521e-10	0.000328034	0.211272	-3.15521e-10
218730895	chr2:218730895:A:C	6.41722e-08	-1.87103e-10	-1.2188	7.91733e-05	-1.87103e-10	-1.20764	7.93767e-05	-1.87103e-10	-1.20764
218730906	chr2:218730906:C:A	3.54866e-08	-1.81121	-3.15521e-10	4.76181e-05	-1.71607	-3.15521e-10	4.77336e-05	-1.71621	-3.15521e-10
218730987	chr2:218730987:T:C	6.08416e-07	1.88954	-0.859045	9.37456e-05	-0.183275	-0.855422	9.49603e-05	-0.173756	-0.854629
218731209	chr2:218731209:G:A	3.50263e-07	1.38002	-0.901706	7.65845e-05	-0.39445	-0.846437	7.74503e-05	-0.386415	-0.845793
218731598	chr2:218731598:G:A	1.56631e-08	-1.41452	-1.21454	1.64258e-05	-1.58727	-1.19316	1.64757e-05	-1.58688	-1.19307
218731730	chr2:218731730:C:T	6.32335e-08	-1.87103e-10	-1.23354	7.66566e-05	-1.87103e-10	-1.23995	7.68546e-05	-1.87103e-10	-1.23993
218732298	chr2:218732298:A:G	5.89159e-08	-1.87103e-10	-1.30426	7.18584e-05	-1.87103e-10	-1.30459	7.20428e-05	-1.87103e-10	-1.30458
218732462	chr2:218732462:T:C	5.90116e-07	1.88428	-0.884329	9.10936e-05	-0.18668	-0.880715	9.22701e-05	-0.17718	-0.879944
218732709	chr2:218732709:G:A	6.68095e-08	-1.87103e-10	-1.17852	8.29081e-05	-1.87103e-10	-1.16155	8.31279e-05	-1.87103e-10	-1.16146
218733237	chr2:218733237:A:G	4.62674e-07	1.77222	-1.01556	7.41506e-05	-0.261805	-1.01138	7.50731e-05	-0.252578	-1.0108
218733318	chr2:218733318:A:T	5.58959e-07	1.85532	-0.909617	8.72773e-05	-0.20652	-0.903672	8.83925e-05	-0.197113	-0.902944
218733369	chr2:218733369:G:A	4.57846e-07	1.76572	-1.01955	7.35329e-05	-0.266337	-1.01521	7.44469e-05	-0.257119	-1.01464
218734054	chr2:218734054:G:T	1.5787e-08	-1.42285	-1.19833	1.66167e-05	-1.59361	-1.17527	1.66673e-05	-1.59323	-1.17517
218734193	chr2:218734193:A:G	8.94578e-08	-0.886601	-3.15521e-10	9.41834e-05	-1.03404	-3.15521e-10	9.42679e-05	-1.0357	-3.15521e-10
218734545	chr2:218734545:G:A	4.57276e-07	1.73929	-0.994369	7.41562e-05	-0.283241	-0.989868	7.50756e-05	-0.274078	-0.989271
218735034	chr2:218735034:A:G	1.53045e-07	-0.349637	-3.15521e-10	0.000339954	0.249527	-3.15521e-10	0.000339647	0.246063	-3.15521e-10
218735345	chr2:218735345:T:G	7.82526e-08	-1.87103e-10	-1.02043	9.50234e-05	-1.87103e-10	-1.02516	9.5263e-05	-1.87103e-10	-1.0252
218735593	chr2:218735593:A:T	2.21446e-06	2.2772	0.0451964	0.000308178	0.0614642	0.0899325	0.000312814	0.0719076	0.0918578
218735712	chr2:218735712:A:G	6.05395e-07	1.90841	-0.882899	9.26956e-05	-0.170645	-0.879316	9.38974e-05	-0.161097	-0.878544
218735742	chr2:218735742:G:A	1.05735e-07	-1.87103e-10	-0.719432	0.000134467	-1.87103e-10	-0.677961	0.000134824	-1.87103e-10	-0.677875
218735809	chr2:218735809:A:AT	6.84243e-08	-1.87103e-10	-1.15464	8.37244e-05	-1.87103e-10	-1.15175	8.3951e-05	-1.87103e-10	-1.15161
218736068	chr2:218736068:A:G	6.75649e-08	-1.87103e-10	-1.16728	8.26706e-05	-1.87103e-10	-1.16442	8.28942e-05	-1.87103e-10	-1.16428
218736126	chr2:218736126:C:CACCAT	8.50002e-08	-1.87103e-10	-0.937715	0.000106413	-1.87103e-10	-0.91195	0.000106714	-1.87103e-10	-0.911695
218736425	chr2:218736425:G:C	8.74635e-08	-1.87103e-10	-0.909147	0.000109598	-1.87103e-10	-0.882462	0.000109908	-1.87103e-10	-0.882198
218736591	chr2:218736591:C:CT	1.65387e-07	0.982278	-1.25436	3.95479e-05	-0.667366	-1.2344	3.99194e-05	-0.660494	-1.23449
218736779	chr2:218736779:A:G	6.82314e-08	-1.87103e-10	-1.15746	8.34863e-05	-1.87103e-10	-1.1546	8.37122e-05	-1.87103e-10	-1.15446
218737403	chr2:218737403:G:C	5.88879e-08	-1.87103e-10	-1.30473	7.18419e-05	-1.87103e-10	-1.30481	7.20261e-05	-1.87103e-10	-1.30482
218737776	chr2:218737776:G:C	5.18679e-07	1.88428	-1.01337	8.0026e-05	-0.188081	-1.00885	8.10387e-05	-0.178645	-1.00827
218737817	chr2:218737817:G:T	5.88779e-08	-1.87103e-10	-1.3049	7.18355e-05	-1.87103e-10	-1.3049	7.20198e-05	-1.87103e-10	-1.3049
218738096	chr2:218738096:G:A	2.02394e-06	2.51533	-0.2829	0.000254584	0.1962	-0.235853	0.000258521	0.207207	-0.234075
218738929	chr2:218738929:G:A	9.05639e-08	-1.87103e-10	-0.874313	0.000113732	-1.87103e-10	-0.84544	0.000114055	-1.87103e-10	-0.845161
218739518	chr2:218739518:A:G	1.27887e-07	-0.52922	-3.15521e-10	5.86253e-05	-1.50812	-3.15521e-10	5.88544e-05	-1.50678	-3.15521e-10
218739603	chr2:218739603:T:C	1.99716e-07	1.07185	-1.15533	4.87379e-05	-0.570368	-1.12246	4.92355e-05	-0.563084	-1.12214
218740395	chr2:218740395:G:A	5.76143e-07	1.83876	-0.862776	9.04583e-05	-0.218095	-0.856298	9.16152e-05	-0.208718	-0.855529
218740809	chr2:218740809:C:T	1.07623e-07	-1.87103e-10	-0.701731	0.000133629	-1.87103e-10	-0.684214	0.000134035	-1.87103e-10	-0.683747
218740847	chr2:218740847:C:T	7.4286e-08	-1.87103e-10	-1.07245	9.15252e-05	-1.87103e-10	-1.06267	9.17819e-05	-1.87103e-10	-1.06243
218740937	chr2:218740937:G:A	7.22611e-08	-1.87103e-10	-1.10008	8.89869e-05	-1.87103e-10	-1.09079	8.92353e-05	-1.87103e-10	-1.09057
218741055	chr2:218741055:G:A	6.81503e-08	-1.87103e-10	-1.15865	8.33755e-05	-1.87103e-10	-1.15593	8.3601e-05	-1.87103e-10	-1.15579
218741106	chr2:218741106:T:C	6.81552e-08	-1.87103e-10	-1.15858	8.33919e-05	-1.87103e-10	-1.15573	8.36175e-05	-1.87103e-10	-1.15559
218741206	chr2:218741206:G:A	6.54548e-07	1.99506	-0.891487	9.73761e-05	-0.112895	-0.887807	9.8654e-05	-0.103183	-0.887042
218741329	chr2:218741329:C:T	6.2349e-07	1.9251	-0.870132	9.49806e-05	-0.159248	-0.866361	9.62164e-05	-0.149667	-0.865577
218741355	chr2:218741355:G:C	3.87707e-07	-1.87103e-10	0.579881	0.00049844	-1.87103e-10	0.632201	0.000500022	-1.87103e-10	0.632808
218741454	chr2:218741454:C:T	2.51146e-06	2.18624	0.262008	0.000362611	0.000185461	0.313862	0.000368017	0.0104267	0.315858
218741495	chr2:218741495:T:G	2.37945e-06	2.27023	0.124023	0.00033283	0.0576749	0.170675	0.000337851	0.0681034	0.172656
218741771	chr2:218741771:T:A	6.81792e-08	-1.87103e-10	-1.15823	8.34214e-05	-1.87103e-10	-1.15538	8.3647e-05	-1.87103e-10	-1.15524
218741815	chr2:218741815:C:A	5.70145e-07	1.86072	-0.895198	8.88693e-05	-0.203126	-0.888989	9.00071e-05	-0.193707	-0.888248
218741898	chr2:218741898:A:G	6.81548e-08	-1.87103e-10	-1.15859	8.3391e-05	-1.87103e-10	-1.15574	8.36165e-05	-1.87103e-10	-1.1556
218742025	chr2:218742025:A:G	1.91139e-08	-1.22486	-1.2051	1.80419e-05	-1.47977	-1.20681	1.80959e-05	-1.47935	-1.20681
218742129	chr2:218742129:A:T	1.75431e-08	-1.2348	-1.28091	2.02196e-05	-1.28646	-1.28616	2.02436e-05	-1.2879	-1.2861
218742208	chr2:218742208:A:G	2.44175e-06	2.27316	0.146943	0.000341149	0.0590368	0.194001	0.0003463	0.0694659	0.195997
218742677	chr2:218742677:A:G	5.89161e-08	-1.87103e-10	-1.30425	7.18585e-05	-1.87103e-10	-1.30458	7.2043e-05	-1.87103e-10	-1.30458
218742688	chr2:218742688:A:G	5.98059e-08	-1.87103e-10	-1.28926	7.26771e-05	-1.87103e-10	-1.29326	7.2866e-05	-1.87103e-10	-1.29322
218743096	chr2:218743096:A:G	4.50607e-07	1.71324	-0.983018	7.36461e-05	-0.301569	-0.978441	7.45564e-05	-0.292457	-0.977832
218743268	chr2:218743268:G:T	5.89158e-08	-1.87103e-10	-1.30426	7.18583e-05	-1.87103e-10	-1.30459	7.20428e-05	-1.87103e-10	-1.30458
218743420	chr2:218743420:G:A	5.93185e-08	-1.87103e-10	-1.29745	7.22821e-05	-1.87103e-10	-1.29871	7.24681e-05	-1.87103e-10	-1.2987
218743574	chr2:218743574:A:G	4.1106e-08	-0.420449	-1.24376	4.62336e-05	-0.496387	-1.24919	4.62644e-05	-0.498395	-1.24908
218743678	chr2:218743678:G:GTTTTGT	8.55145e-08	-1.87103e-10	-0.931683	0.000107133	-1.87103e-10	-0.905214	0.000107436	-1.87103e-10	-0.904952
218744439	chr2:218744439:T:G	6.0241e-07	1.89727	-0.876699	9.26554e-05	-0.17745	-0.872945	9.38551e-05	-0.167925	-0.872167
218744717	chr2:218744717:T:C	5.45781e-07	1.82114	-0.899287	8.62725e-05	-0.228663	-0.893109	8.737e-05	-0.219321	-0.892372
218744815	chr2:218744815:G:A	6.75489e-08	-1.87103e-10	-1.16752	8.38845e-05	-1.87103e-10	-1.14984	8.41073e-05	-1.87103e-10	-1.14975
218745039	chr2:218745039:G:A	1.99429e-08	-1.18895	-1.19855	1.86526e-05	-1.45285	-1.20045	1.87088e-05	-1.4524	-1.20045
218745053	chr2:218745053:G:A	5.60157e-07	1.83919	-0.89134	8.79829e-05	-0.21704	-0.885101	8.9106e-05	-0.20766	-0.884357
218745155	chr2:218745155:G:A	6.4881e-08	-1.87103e-10	-1.20781	8.13283e-05	-1.87103e-10	-1.18079	8.15417e-05	-1.87103e-10	-1.18073
218745599	chr2:218745599:G:A	2.44035e-06	2.38433	0.035198	0.000328934	0.136583	0.0799932	0.000333947	0.147226	0.081913
218745710	chr2:218745710:A:G	1.3413e-06	2.89779	-1.07677	0.000144698	0.467319	-1.07195	0.000146911	0.479094	-1.07111
218746005	chr2:218746005:C:T	1.58265e-08	-1.39996	-1.21872	1.6529e-05	-1.57627	-1.1979	1.65794e-05	-1.57587	-1.19781
218747487	chr2:218747487:T:G	1.05314e-07	-1.87103e-10	-0.723422	0.000130167	-1.87103e-10	-0.710462	0.000130569	-1.87103e-10	-0.709941
218748524	chr2:218748524:A:G	1.78028e-08	-1.27063	-1.23038	1.74714e-05	-1.50756	-1.21116	1.75273e-05	-1.50701	-1.21107
218748526	chr2:218748526:G:A	5.4295e-07	1.77803	-0.861381	8.71983e-05	-0.256206	-0.854891	8.83034e-05	-0.246945	-0.85412
218748884	chr2:218748884:C:T	7.0163e-08	-1.87103e-10	-1.12955	8.58716e-05	-1.87103e-10	-1.12643	8.6105e-05	-1.87103e-10	-1.12628
218748959	chr2:218748959:G:A	6.36576e-08	-1.87103e-10	-1.22685	7.84975e-05	-1.87103e-10	-1.21622	7.86992e-05	-1.87103e-10	-1.21621
218749049	chr2:218749049:A:G	1.78752e-08	-1.27442	-1.22254	1.75716e-05	-1.51072	-1.20228	1.76278e-05	-1.51017	-1.20219
218749143	chr2:218749143:C:T	1.70284e-08	-1.25242	-1.29307	1.96711e-05	-1.30348	-1.29665	1.96945e-05	-1.30489	-1.29661
218749706	chr2:218749706:A:G	6.26634e-08	-1.87103e-10	-1.24259	7.59902e-05	-1.87103e-10	-1.24868	7.61863e-05	-1.87103e-10	-1.24866
218750618	chr2:218750618:C:T	8.97272e-08	-1.87103e-10	-0.883595	0.000110967	-1.87103e-10	-0.870046	0.000111276	-1.87103e-10	-0.86983
218751051	chr2:218751051:T:C	6.41977e-08	-1.87103e-10	-1.2184	7.86095e-05	-1.87103e-10	-1.21479	7.88082e-05	-1.87103e-10	-1.21483
218751076	chr2:218751076:A:G	3.54346e-08	-1.81268	-3.15521e-10	4.34454e-05	-1.80778	-3.15521e-10	4.35478e-05	-1.80798	-3.15521e-10
218751107	chr2:218751107:C:G	6.15923e-08	-1.87103e-10	-1.25983	7.46579e-05	-1.87103e-10	-1.26637	7.48501e-05	-1.87103e-10	-1.26636
218751155	chr2:218751155:CTCATGTTTGGCTCTG:C	8.28509e-07	2.42905	-1.08979	0.000105871	0.155408	-1.07247	0.000107228	0.165231	-1.07212
218751187	chr2:218751187:G:T	1.32202e-06	2.88733	-1.08078	0.000142732	0.457691	-1.076	0.000144912	0.469449	-1.07517
218751245	chr2:218751245:T:C	1.50858e-07	-0.364032	-3.15521e-10	0.000155442	-0.53301	-3.15521e-10	0.000155945	-0.532341	-3.15521e-10
218751587	chr2:218751587:C:A	6.81548e-08	-1.87103e-10	-1.15859	8.3391e-05	-1.87103e-10	-1.15574	8.36165e-05	-1.87103e-10	-1.1556
218751958	chr2:218751958:A:G	7.99325e-07	2.42584	-1.12244	0.000101874	0.151556	-1.1071	0.000103179	0.161389	-1.10677
218752372	chr2:218752372:C:T	3.57097e-08	-1.80495	-3.15521e-10	4.35131e-05	-1.80622	-3.15521e-10	4.36219e-05	-1.80628	-3.15521e-10
218752470	chr2:218752470:A:C	6.36576e-08	-1.87103e-10	-1.22685	7.84975e-05	-1.87103e-10	-1.21622	7.86992e-05	-1.87103e-10	-1.21621
218753514	chr2:218753514:A:C	2.40019e-06	2.33005	0.0728833	0.000329085	0.0981939	0.118839	0.000334074	0.108731	0.120787
218753935	chr2:218753935:AC:A	6.8189e-08	-1.87103e-10	-1.15809	8.34231e-05	-1.87103e-10	-1.15536	8.36488e-05	-1.87103e-10	-1.15522
218754202	chr2:218754202:C:T	6.22527e-08	-1.87103e-10	-1.24917	7.57628e-05	-1.87103e-10	-1.25168	7.59559e-05	-1.87103e-10	-1.25169
218754293	chr2:218754293:G:A	5.92358e-08	-1.87103e-10	-1.29884	7.26806e-05	-1.87103e-10	-1.29321	7.2868e-05	-1.87103e-10	-1.29319
218754357	chr2:218754357:A:T	6.36044e-08	-1.87103e-10	-1.22769	7.84279e-05	-1.87103e-10	-1.2171	7.86294e-05	-1.87103e-10	-1.2171
218754827	chr2:218754827:C:T	6.41435e-07	1.94353	-0.860192	9.70959e-05	-0.147181	-0.856402	9.83632e-05	-0.137567	-0.85561
218755043	chr2:218755043:T:C	6.0518e-07	1.87927	-0.854109	9.36029e-05	-0.19001	-0.850212	9.48132e-05	-0.180522	-0.849413
218755798	chr2:218755798:T:C	6.20647e-07	1.92416	-0.87377	9.4615e-05	-0.159488	-0.869979	9.58453e-05	-0.149911	-0.869198
218756095	chr2:218756095:A:G	3.09258e-07	-1.87103e-10	0.353806	0.000416939	-1.87103e-10	0.453658	0.000418145	-1.87103e-10	0.453985
218756186	chr2:218756186:C:T	5.96784e-07	1.89394	-0.882757	9.18811e-05	-0.179756	-0.879031	9.30696e-05	-0.170238	-0.878258
218756194	chr2:218756194:G:A	7.34953e-08	-1.87103e-10	-1.08315	9.11054e-05	-1.87103e-10	-1.06726	9.13674e-05	-1.87103e-10	-1.06695
218756284	chr2:218756284:A:G	6.24044e-08	-1.87103e-10	-1.24673	7.5737e-05	-1.87103e-10	-1.25202	7.59395e-05	-1.87103e-10	-1.25191
218756311	chr2:218756311:A:G	4.51595e-08	-1.57017	-3.15521e-10	5.23262e-05	-1.62179	-3.15521e-10	5.24891e-05	-1.62124	-3.15521e-10
218756535	chr2:218756535:C:T	6.18565e-07	1.91628	-0.869245	9.4561e-05	-0.164576	-0.865461	9.57894e-05	-0.155016	-0.864676
218756650	chr2:218756650:A:G	5.34936e-07	-1.87103e-10	0.901779	0.000743404	-1.87103e-10	1.03196	0.000745599	-1.87103e-10	1.03234
218756919	chr2:218756919:G:C	2.61445e-06	2.34048	0.147959	0.000357581	0.105382	0.194697	0.000363026	0.115939	0.196692
218757286	chr2:218757286:A:G	8.28097e-08	-1.87103e-10	-0.963824	0.000104207	-1.87103e-10	-0.932901	0.00010448	-1.87103e-10	-0.932847
218757615	chr2:218757615:G:A	6.55657e-08	-1.87103e-10	-1.19732	8.09752e-05	-1.87103e-10	-1.18514	8.11835e-05	-1.87103e-10	-1.18513
218758055	chr2:218758055:G:A	1.17815e-06	2.76355	-1.07222	0.00013205	0.371247	-1.06735	0.000134038	0.382778	-1.0665
218758088	chr2:218758088:T:C	1.83329e-07	1.0629	-1.23199	4.27845e-05	-0.614342	-1.20876	4.31921e-05	-0.60732	-1.20887
218758367	chr2:218758367:A:G	5.55764e-07	1.84465	-0.904677	8.71319e-05	-0.213309	-0.89855	8.82438e-05	-0.203921	-0.897819
218758730	chr2:218758730:G:T	4.82039e-08	-1.50493	-3.15521e-10	5.28178e-05	-1.61243	-3.15521e-10	5.29067e-05	-1.61331	-3.15521e-10
218758816	chr2:218758816:A:G	6.05928e-08	-1.87103e-10	-1.27619	7.38244e-05	-1.87103e-10	-1.27759	7.40196e-05	-1.87103e-10	-1.27751
218758826	chr2:218758826:T:C	8.0194e-08	-1.87103e-10	-0.995921	9.89719e-05	-1.87103e-10	-0.984447	9.92441e-05	-1.87103e-10	-0.984262
218759064	chr2:218759064:G:C	5.89101e-08	-1.87103e-10	-1.30436	7.18535e-05	-1.87103e-10	-1.30465	7.20379e-05	-1.87103e-10	-1.30465
218759447	chr2:218759447:G:A	2.45222e-06	2.28292	0.141463	0.000341556	0.0663448	0.187886	0.00034672	0.0767971	0.189877
218759826	chr2:218759826:A:T	6.39059e-07	1.91855	-0.838917	9.74898e-05	-0.164506	-0.835028	9.87581e-05	-0.154951	-0.834219
218759835	chr2:218759835:A:G	5.89174e-08	-1.87103e-10	-1.30423	7.18597e-05	-1.87103e-10	-1.30457	7.20441e-05	-1.87103e-10	-1.30457
218760005	chr2:218760005:T:C	1.12889e-08	-1.65376	-1.30279	1.24914e-05	-1.7563	-1.29794	1.25287e-05	-1.75587	-1.29795
218760289	chr2:218760289:G:A	5.95779e-08	-1.87103e-10	-1.29308	7.28252e-05	-1.87103e-10	-1.29122	7.30156e-05	-1.87103e-10	-1.29117
218760677	chr2:218760677:A:C	5.03762e-07	-1.87103e-10	0.841736	0.000699072	-1.87103e-10	0.970472	0.000701131	-1.87103e-10	0.97085
218761000	chr2:218761000:A:C	5.7345e-07	1.85822	-0.886914	8.95078e-05	-0.204367	-0.88059	9.0654e-05	-0.194951	-0.879843
218761141	chr2:218761141:T:G	1.52544e-07	0.89924	-1.25216	3.76619e-05	-0.718779	-1.23186	3.80097e-05	-0.712061	-1.23194
218761344	chr2:218761344:C:T	5.45335e-07	1.8081	-0.887067	8.65833e-05	-0.237408	-0.880768	8.76835e-05	-0.228089	-0.880021
218761366	chr2:218761366:C:A	7.752e-08	-1.87103e-10	-1.02983	9.56039e-05	-1.87103e-10	-1.01907	9.58662e-05	-1.87103e-10	-1.01889
218761371	chr2:218761371:A:G	4.89067e-07	-1.87103e-10	0.812131	0.000678097	-1.87103e-10	0.940008	0.000680091	-1.87103e-10	0.940383
218761749	chr2:218761749:A:T	1.47385e-07	-1.87103e-10	-0.387321	0.00019612	-1.87103e-10	-0.300555	0.000196683	-1.87103e-10	-0.300252
218761766	chr2:218761766:C:T	5.0383e-07	1.85096	-1.00909	7.86643e-05	-0.209627	-1.00447	7.96555e-05	-0.20025	-1.00388
218761982	chr2:218761982:C:T	6.95316e-08	-1.87103e-10	-1.13859	8.50796e-05	-1.87103e-10	-1.13569	8.53107e-05	-1.87103e-10	-1.13554
218762281	chr2:218762281:G:A	3.00459e-07	1.30679	-0.981849	7.97947e-05	-0.228387	-0.971439	8.09214e-05	-0.217851	-0.970515
218762327	chr2:218762327:G:C	6.06736e-07	1.89198	-0.86425	9.3505e-05	-0.180807	-0.86046	9.47158e-05	-0.171292	-0.859671
218762800	chr2:218762800:T:C	6.49478e-08	-1.87103e-10	-1.20678	8.14185e-05	-1.87103e-10	-1.17968	8.16321e-05	-1.87103e-10	-1.17962
218763155	chr2:218763155:C:G	6.39254e-08	-1.87103e-10	-1.22265	7.74592e-05	-1.87103e-10	-1.22953	7.76595e-05	-1.87103e-10	-1.22951
218763398	chr2:218763398:C:T	6.40145e-08	-1.87103e-10	-1.22126	7.89739e-05	-1.87103e-10	-1.21017	7.91768e-05	-1.87103e-10	-1.21016
218763460	chr2:218763460:G:A	6.54434e-07	1.9907	-0.887298	9.75338e-05	-0.115547	-0.883536	9.88128e-05	-0.105849	-0.882768
218763468	chr2:218763468:A:G	5.614e-07	1.83907	-0.88901	8.81474e-05	-0.217551	-0.882722	8.92722e-05	-0.208177	-0.881976
218763604	chr2:218763604:A:G	5.53577e-08	-1.36655	-3.15521e-10	5.19565e-05	-1.62887	-3.15521e-10	5.21669e-05	-1.6274	-3.15521e-10
218764036	chr2:218764036:T:C	2.5068e-06	2.31119	0.135199	0.000346272	0.0857489	0.182195	0.000351525	0.0962523	0.184184
218764459	chr2:218764459:T:G	6.40777e-08	-1.87103e-10	-1.22027	7.84396e-05	-1.87103e-10	-1.21695	7.86371e-05	-1.87103e-10	-1.217
218764562	chr2:218764562:G:A	5.89031e-08	-1.87103e-10	-1.30448	7.18479e-05	-1.87103e-10	-1.30473	7.20323e-05	-1.87103e-10	-1.30473
218764580	chr2:218764580:T:C	5.34999e-07	1.70515	-0.803258	8.85134e-05	-0.299815	-0.796314	8.96262e-05	-0.2907	-0.795496
218765251	chr2:218765251:A:G	6.11112e-08	-1.87103e-10	-1.26767	7.44504e-05	-1.87103e-10	-1.26915	7.46481e-05	-1.87103e-10	-1.26906
218765315	chr2:218765315:G:A	5.88804e-08	-1.87103e-10	-1.30486	7.18356e-05	-1.87103e-10	-1.3049	7.20198e-05	-1.87103e-10	-1.3049
218765367	chr2:218765367:G:A	6.26014e-08	-1.87103e-10	-1.24358	7.71128e-05	-1.87103e-10	-1.23401	7.73109e-05	-1.87103e-10	-1.23401
218765484	chr2:218765484:T:C	6.24634e-07	1.92532	-0.868524	9.67853e-05	-0.142752	-0.864035	9.80484e-05	-0.133133	-0.86325
218765649	chr2:218765649:C:G	6.3856e-08	-1.87103e-10	-1.22374	7.81819e-05	-1.87103e-10	-1.22024	7.83796e-05	-1.87103e-10	-1.22028
218765768	chr2:218765768:C:T	7.30452e-08	-1.87103e-10	-1.08929	8.99689e-05	-1.87103e-10	-1.07982	9.02206e-05	-1.87103e-10	-1.07959
218765787	chr2:218765787:C:T	5.67911e-07	1.85041	-0.888817	8.87966e-05	-0.21033	-0.882604	8.99318e-05	-0.200934	-0.881858
218765791	chr2:218765791:C:T	8.60937e-08	-1.87103e-10	-0.924933	0.000106396	-1.87103e-10	-0.912115	0.00010669	-1.87103e-10	-0.911915
218765842	chr2:218765842:C:T	1.24081e-06	2.82022	-1.07707	0.00013678	0.411379	-1.07229	0.000138853	0.423016	-1.07144
218765859	chr2:218765859:G:A	6.89091e-08	-1.87103e-10	-1.14758	8.43224e-05	-1.87103e-10	-1.14463	8.4551e-05	-1.87103e-10	-1.14449
218765943	chr2:218765943:A:G	6.75754e-07	2.03316	-0.897703	9.96786e-05	-0.0857341	-0.891597	0.000100987	-0.0759938	-0.890857
218766037	chr2:218766037:C:T	5.96146e-08	-1.87103e-10	-1.29247	7.33914e-05	-1.87103e-10	-1.28348	7.35919e-05	-1.87103e-10	-1.28331
218766240	chr2:218766240:T:A	6.8828e-08	-1.87103e-10	-1.14876	8.4221e-05	-1.87103e-10	-1.14584	8.44492e-05	-1.87103e-10	-1.14569
218766242	chr2:218766242:C:G	1.48643e-07	0.855686	-1.23451	3.85494e-05	-0.715577	-1.21176	3.89014e-05	-0.708949	-1.21187
218766417	chr2:218766417:C:T	6.3284e-08	-1.87103e-10	-1.23274	7.80083e-05	-1.87103e-10	-1.22247	7.82088e-05	-1.87103e-10	-1.22246
218766496	chr2:218766496:G:A	6.23745e-07	1.96183	-0.906452	9.38915e-05	-0.134327	-0.902815	9.51159e-05	-0.124684	-0.902064
218766514	chr2:218766514:C:T	5.89583e-08	-1.87103e-10	-1.30354	7.18975e-05	-1.87103e-10	-1.30404	7.20821e-05	-1.87103e-10	-1.30404
218766574	chr2:218766574:G:A	2.89523e-07	1.18303	-0.89516	7.01018e-05	-0.490015	-0.839319	7.08676e-05	-0.482361	-0.83867
218766713	chr2:218766713:A:G	5.38451e-07	1.87307	-0.964741	8.33809e-05	-0.196452	-0.959411	8.44497e-05	-0.186976	-0.958713
218766780	chr2:218766780:A:G	6.17461e-07	1.92082	-0.875568	9.4193e-05	-0.162078	-0.871859	9.54166e-05	-0.152512	-0.871079
218766915	chr2:218766915:ATG:A	1.19877e-07	-1.87103e-10	-0.593904	0.000149968	-1.87103e-10	-0.568859	0.000150433	-1.87103e-10	-0.568329
218766919	chr2:218766919:AGTGTT:A	1.19736e-07	-1.87103e-10	-0.595076	0.000149784	-1.87103e-10	-0.570091	0.000150247	-1.87103e-10	-0.56956
218767085	chr2:218767085:G:A	1.93086e-08	-1.20284	-1.21697	1.86168e-05	-1.45906	-1.19616	1.86772e-05	-1.45847	-1.19607
218767132	chr2:218767132:A:T	4.83831e-07	1.83002	-1.02865	7.60189e-05	-0.223871	-1.02443	7.69718e-05	-0.214538	-1.02387
218767237	chr2:218767237:G:A	2.90791e-07	1.18738	-0.895148	7.03173e-05	-0.486984	-0.83928	7.1086e-05	-0.479322	-0.838631
218767358	chr2:218767358:G:A	6.26135e-08	-1.87103e-10	-1.24339	7.61961e-05	-1.87103e-10	-1.24597	7.63902e-05	-1.87103e-10	-1.24599
218767376	chr2:218767376:A:C	5.8915e-08	-1.87103e-10	-1.30427	7.18576e-05	-1.87103e-10	-1.3046	7.20421e-05	-1.87103e-10	-1.30459
218767489	chr2:218767489:C:A	5.89149e-08	-1.87103e-10	-1.30427	7.18575e-05	-1.87103e-10	-1.3046	7.2042e-05	-1.87103e-10	-1.3046
218767494	chr2:218767494:G:A	1.81573e-08	-1.23792	-1.24338	1.75335e-05	-1.48892	-1.22625	1.75899e-05	-1.48834	-1.22618
218767565	chr2:218767565:C:T	5.9069e-07	1.9073	-0.90638	9.04059e-05	-0.172019	-0.902953	9.15747e-05	-0.162486	-0.902203
218767719	chr2:218767719:T:C	7.08233e-08	-1.87103e-10	-1.12018	8.66123e-05	-1.87103e-10	-1.11784	8.68481e-05	-1.87103e-10	-1.11768
218767885	chr2:218767885:TA:T	5.93302e-07	1.89166	-0.88632	9.13148e-05	-0.182135	-0.882835	9.24949e-05	-0.172625	-0.882066
218767999	chr2:218767999:C:G	5.78148e-07	1.89195	-0.912492	8.91843e-05	-0.18189	-0.906687	9.03298e-05	-0.172413	-0.905963
218768026	chr2:218768026:A:C	6.02549e-07	1.94635	-0.925547	9.12843e-05	-0.145513	-0.919791	9.24653e-05	-0.135932	-0.919078
218768348	chr2:218768348:T:G	3.3812e-06	3.94028	-1.19466	0.00021244	0.964441	-1.18506	0.000215896	0.977417	-1.18447
218768350	chr2:218768350:T:G	3.23349e-06	3.89561	-1.19466	0.000205963	0.933477	-1.18506	0.000209298	0.946383	-1.18447
218768458	chr2:218768458:T:C	5.4286e-07	1.85996	-0.943473	8.45606e-05	-0.20404	-0.937774	8.5639e-05	-0.194625	-0.937078
218768461	chr2:218768461:T:C	8.51143e-08	-1.87103e-10	-0.936374	0.000106577	-1.87103e-10	-0.910414	0.000106878	-1.87103e-10	-0.910158
218768476	chr2:218768476:A:G	9.29101e-08	-1.87103e-10	-0.848737	0.000116667	-1.87103e-10	-0.819963	0.000116999	-1.87103e-10	-0.819679
218768494	chr2:218768494:C:T	9.136e-08	-1.87103e-10	-0.865561	0.000114669	-1.87103e-10	-0.837232	0.000114995	-1.87103e-10	-0.836954
218768508	chr2:218768508:T:A	9.1079e-08	-1.87103e-10	-0.868642	0.000114303	-1.87103e-10	-0.840427	0.000114628	-1.87103e-10	-0.840149
218768544	chr2:218768544:T:G	9.61427e-08	-1.87103e-10	-0.814535	0.000120859	-1.87103e-10	-0.784661	0.000121204	-1.87103e-10	-0.784367
218768562	chr2:218768562:C:T	7.25019e-08	-1.87103e-10	-1.09676	8.983e-05	-1.87103e-10	-1.08136	9.00875e-05	-1.87103e-10	-1.08106
218768828	chr2:218768828:C:T	1.05111e-07	-1.87103e-10	-0.725354	0.000129937	-1.87103e-10	-0.712231	0.000130338	-1.87103e-10	-0.711711
218769092	chr2:218769092:C:T	6.39274e-07	2.00168	-0.921712	9.49739e-05	-0.107352	-0.918328	9.62188e-05	-0.097628	-0.917591
218769544	chr2:218769544:C:T	1.60857e-08	-1.34774	-1.25469	1.60996e-05	-1.54427	-1.25622	1.61454e-05	-1.54399	-1.25622
218769999	chr2:218769999:G:A	6.96068e-07	2.08615	-0.921068	0.00010056	-0.0507616	-0.917767	0.000101894	-0.0408783	-0.917031
218770765	chr2:218770765:C:T	5.55986e-07	1.86507	-0.924699	8.65967e-05	-0.199138	-0.918882	8.77037e-05	-0.189712	-0.918168
218770777	chr2:218770777:TTTTTGCAGTG:T	5.25468e-07	1.80879	-0.924872	8.34234e-05	-0.236262	-0.919092	8.44807e-05	-0.226943	-0.918378
218771461	chr2:218771461:G:C	5.63294e-07	1.88061	-0.927181	8.70674e-05	-0.191141	-0.921458	8.81811e-05	-0.181704	-0.920747
218772063	chr2:218772063:T:C	5.82799e-07	1.89653	-0.90906	8.97035e-05	-0.177094	-0.905679	9.08618e-05	-0.167572	-0.904932
218772097	chr2:218772097:G:A	8.40166e-08	-1.87103e-10	-0.949354	0.00010518	-1.87103e-10	-0.923612	0.000105476	-1.87103e-10	-0.923358
218772127	chr2:218772127:C:G	6.41696e-08	-1.87103e-10	-1.21884	7.8574e-05	-1.87103e-10	-1.21524	7.87726e-05	-1.87103e-10	-1.21528
218772180	chr2:218772180:T:C	6.03409e-07	1.92926	-0.907038	9.18071e-05	-0.155969	-0.903624	9.2999e-05	-0.146382	-0.902874
218772397	chr2:218772397:T:A	6.82183e-08	-1.87103e-10	-1.15766	8.34591e-05	-1.87103e-10	-1.15493	8.36849e-05	-1.87103e-10	-1.15479
218772522	chr2:218772522:G:A	3.52958e-08	-1.81661	-3.15521e-10	4.64244e-05	-1.74146	-3.15521e-10	4.64995e-05	-1.7424	-3.15521e-10
218773161	chr2:218773161:A:G	2.16811e-06	2.22958	0.0716628	0.00030681	0.0294065	0.117541	0.000311401	0.0397522	0.119487
218773816	chr2:218773816:A:G	6.28242e-07	1.96262	-0.900068	9.44825e-05	-0.134223	-0.896644	9.57155e-05	-0.124576	-0.895887
218773886	chr2:218773886:C:T	6.21199e-08	-1.87103e-10	-1.2513	7.60058e-05	-1.87103e-10	-1.24847	7.61984e-05	-1.87103e-10	-1.2485
218774468	chr2:218774468:T:A	5.89136e-08	-1.87103e-10	-1.3043	7.18564e-05	-1.87103e-10	-1.30461	7.20409e-05	-1.87103e-10	-1.30461
218774996	chr2:218774996:C:T	5.64531e-07	1.8819	-0.926273	8.74566e-05	-0.187655	-0.920485	8.85774e-05	-0.178194	-0.919773
218775087	chr2:218775087:G:A	6.38435e-08	-1.87103e-10	-1.22393	7.87379e-05	-1.87103e-10	-1.21316	7.89401e-05	-1.87103e-10	-1.21315
218775139	chr2:218775139:T:C	5.81636e-07	1.90196	-0.916481	8.93557e-05	-0.173529	-0.913129	9.05102e-05	-0.163993	-0.912388
218775209	chr2:218775209:C:A	6.61849e-08	-1.87103e-10	-1.18792	8.09476e-05	-1.87103e-10	-1.18548	8.11654e-05	-1.87103e-10	-1.18536
218775302	chr2:218775302:G:A	4.70237e-07	1.82568	-1.05281	7.40481e-05	-0.225811	-1.04876	7.49742e-05	-0.21648	-1.04822
218775402	chr2:218775402:T:C	5.96954e-07	1.87049	-0.859016	9.28408e-05	-0.193028	-0.855368	9.40399e-05	-0.183549	-0.854576
218775897	chr2:218775897:T:C	8.51176e-07	2.49144	-1.12519	0.000104407	0.18998	-1.12096	0.000105917	0.201023	-1.12021
218776160	chr2:218776160:G:A	5.9487e-08	-1.87103e-10	-1.29461	7.24705e-05	-1.87103e-10	-1.2961	7.2657e-05	-1.87103e-10	-1.29609
218776984	chr2:218776984:C:T	5.90625e-08	-1.87103e-10	-1.30177	7.20034e-05	-1.87103e-10	-1.30257	7.21884e-05	-1.87103e-10	-1.30256
218777762	chr2:218777762:T:A	5.90732e-08	-1.87103e-10	-1.30159	7.20147e-05	-1.87103e-10	-1.30241	7.21997e-05	-1.87103e-10	-1.30241
218777878	chr2:218777878:G:A	4.66012e-07	1.80209	-1.03824	7.40848e-05	-0.240168	-1.0339	7.50092e-05	-0.230883	-1.03335
218777897	chr2:218777897:C:G	1.42164e-07	0.805619	-1.22901	3.76336e-05	-0.745883	-1.2055	3.79735e-05	-0.739346	-1.20561
218778286	chr2:218778286:G:C	1.547e-08	-1.33662	-1.30484	1.79161e-05	-1.38879	-1.30479	1.79386e-05	-1.39009	-1.3048
218778313	chr2:218778313:A:G	6.87407e-08	-1.87103e-10	-1.15003	8.39732e-05	-1.87103e-10	-1.14879	8.42245e-05	-1.87103e-10	-1.14836
218778543	chr2:218778543:G:T	5.0706e-07	1.87566	-1.0274	7.8679e-05	-0.190803	-1.0231	7.96725e-05	-0.18138	-1.02254
218778594	chr2:218778594:C:T	5.45624e-07	1.84569	-0.924134	8.56642e-05	-0.210641	-0.918206	8.67564e-05	-0.201248	-0.917492
218778604	chr2:218778604:G:A	1.72063e-08	-1.38538	-1.14972	1.72824e-05	-1.57535	-1.15424	1.73302e-05	-1.5751	-1.15429
218778621	chr2:218778621:G:T	5.90772e-08	-1.87103e-10	-1.30152	7.2019e-05	-1.87103e-10	-1.30235	7.22041e-05	-1.87103e-10	-1.30235
218779158	chr2:218779158:A:G	5.91804e-08	-1.87103e-10	-1.29978	7.19254e-05	-1.87103e-10	-1.30365	7.21085e-05	-1.87103e-10	-1.30367
218779804	chr2:218779804:T:A	7.07069e-08	-1.87103e-10	-1.12183	8.65309e-05	-1.87103e-10	-1.11878	8.67664e-05	-1.87103e-10	-1.11862
218780566	chr2:218780566:T:C	7.46547e-08	-1.87103e-10	-1.06749	9.19887e-05	-1.87103e-10	-1.05762	9.22386e-05	-1.87103e-10	-1.05747
218780739	chr2:218780739:G:A	1.4318e-06	2.18724	-0.300918	0.000204592	0.00208737	-0.260354	0.00020753	0.0122953	-0.258863
218780754	chr2:218780754:T:C	2.20376e-06	2.26853	0.0490255	0.000308761	0.0590189	0.0942678	0.000313402	0.0694473	0.0961966
218780830	chr2:218780830:G:A	1.67104e-06	2.31854	-0.277705	0.000229058	0.0911593	-0.236465	0.000232409	0.101614	-0.234958
218780904	chr2:218780904:G:A	6.37417e-08	-1.87103e-10	-1.22553	7.78993e-05	-1.87103e-10	-1.22387	7.81072e-05	-1.87103e-10	-1.22376
218781270	chr2:218781270:TCTC:T	6.72887e-08	-1.87103e-10	-1.17138	8.23345e-05	-1.87103e-10	-1.16849	8.25568e-05	-1.87103e-10	-1.16836
218781368	chr2:218781368:A:G	8.15555e-08	-1.87103e-10	-0.979085	0.000100709	-1.87103e-10	-0.967047	0.000100987	-1.87103e-10	-0.966857
218781453	chr2:218781453:C:T	5.89078e-08	-1.87103e-10	-1.30439	7.18911e-05	-1.87103e-10	-1.30413	7.20753e-05	-1.87103e-10	-1.30413
218781575	chr2:218781575:A:G	6.08124e-08	-1.87103e-10	-1.27257	7.40188e-05	-1.87103e-10	-1.27496	7.42099e-05	-1.87103e-10	-1.27495
218781609	chr2:218781609:G:T	6.63433e-08	-1.87103e-10	-1.18553	8.06298e-05	-1.87103e-10	-1.18941	8.08388e-05	-1.87103e-10	-1.18939
218781747	chr2:218781747:T:C	9.24905e-08	-1.87103e-10	-0.853263	0.000111355	-1.87103e-10	-0.866558	0.000111645	-1.87103e-10	-0.866522
218782524	chr2:218782524:G:A	7.63573e-08	-1.04495	-3.15521e-10	7.55289e-05	-1.25477	-3.15521e-10	7.56234e-05	-1.25608	-3.15521e-10
218782630	chr2:218782630:A:C	6.20996e-08	-1.87103e-10	-1.25163	7.60565e-05	-1.87103e-10	-1.24781	7.62473e-05	-1.87103e-10	-1.24786
218782732	chr2:218782732:A:G	1.61636e-08	-1.35412	-1.24349	1.61944e-05	-1.56947	-1.22515	1.62447e-05	-1.569	-1.22507
218782764	chr2:218782764:G:A	1.87522e-07	0.636131	-0.782601	5.6868e-05	-0.822907	-0.715643	5.74111e-05	-0.816369	-0.715238
218782990	chr2:218782990:C:T	5.92365e-08	-1.87103e-10	-1.29883	7.23472e-05	-1.87103e-10	-1.29781	7.25313e-05	-1.87103e-10	-1.29783
218783391	chr2:218783391:G:A	5.8945e-08	-1.87103e-10	-1.30376	7.19623e-05	-1.87103e-10	-1.30314	7.21463e-05	-1.87103e-10	-1.30315
218783525	chr2:218783525:C:T	5.89221e-08	-1.87103e-10	-1.30415	7.18713e-05	-1.87103e-10	-1.30441	7.20564e-05	-1.87103e-10	-1.30439
218784022	chr2:218784022:T:G	6.08846e-08	-1.87103e-10	-1.27139	7.52956e-05	-1.87103e-10	-1.25786	7.55064e-05	-1.87103e-10	-1.25763
218784320	chr2:218784320:G:A	5.92915e-08	-1.87103e-10	-1.2979	7.21561e-05	-1.87103e-10	-1.30045	7.23421e-05	-1.87103e-10	-1.30044
218784562	chr2:218784562:T:C	5.8891e-08	-1.87103e-10	-1.30468	7.18419e-05	-1.87103e-10	-1.30481	7.20263e-05	-1.87103e-10	-1.30481
218784815	chr2:218784815:G:T	5.889e-08	-1.87103e-10	-1.3047	7.18411e-05	-1.87103e-10	-1.30482	7.20255e-05	-1.87103e-10	-1.30482
218785573	chr2:218785573:A:C	5.88869e-08	-1.87103e-10	-1.30475	7.1842e-05	-1.87103e-10	-1.30481	7.20263e-05	-1.87103e-10	-1.30481
218786117	chr2:218786117:C:T	1.84963e-08	-1.15885	-1.30395	1.83747e-05	-1.3635	-1.30481	1.8444e-05	-1.3623	-1.30481
218786272	chr2:218786272:CCT:C	6.09768e-08	-1.87103e-10	-1.26988	7.49242e-05	-1.87103e-10	-1.26281	7.51164e-05	-1.87103e-10	-1.26281
218786342	chr2:218786342:A:G	8.22622e-08	-1.87103e-10	-0.970457	9.81386e-05	-1.87103e-10	-0.992902	9.83894e-05	-1.87103e-10	-0.992911
218786626	chr2:218786626:G:T	1.6771e-08	-1.36757	-1.19314	1.7457e-05	-1.54993	-1.16961	1.75102e-05	-1.54955	-1.16951
218786859	chr2:218786859:A:C	7.43872e-08	-1.87103e-10	-1.07108	8.98872e-05	-1.87103e-10	-1.08073	9.01188e-05	-1.87103e-10	-1.08072
218787049	chr2:218787049:C:A	6.39388e-08	-1.87103e-10	-1.22244	7.8191e-05	-1.87103e-10	-1.22013	7.83996e-05	-1.87103e-10	-1.22002
218787096	chr2:218787096:G:A	1.4121e-08	-1.42836	-1.30434	1.45215e-05	-1.60098	-1.30267	1.45634e-05	-1.60067	-1.30266
218787418	chr2:218787418:T:A	1.66546e-07	0.534204	-0.799304	5.14524e-05	-0.910713	-0.727911	5.19264e-05	-0.904447	-0.72757
218787430	chr2:218787430:T:C	1.80974e-07	0.596327	-0.778345	5.47351e-05	-0.871336	-0.705441	5.52481e-05	-0.864918	-0.705093
218787563	chr2:218787563:A:G	1.75895e-07	0.599984	-0.810465	5.29139e-05	-0.870509	-0.740108	5.34086e-05	-0.864102	-0.739771
218787650	chr2:218787650:G:A	1.42573e-07	0.472525	-0.893041	4.01606e-05	-1.05764	-0.828758	4.05059e-05	-1.05195	-0.828442
218787809	chr2:218787809:T:C	1.70367e-07	0.450371	-0.692786	5.48064e-05	-0.96433	-0.611145	5.53007e-05	-0.958258	-0.610801
218788977	chr2:218788977:T:C	4.72254e-08	-1.52544	-3.15521e-10	7.50453e-05	-1.26119	-3.15521e-10	7.5108e-05	-1.26292	-3.15521e-10
218789428	chr2:218789428:G:A	5.89093e-08	-1.87103e-10	-1.30437	7.18897e-05	-1.87103e-10	-1.30415	7.20736e-05	-1.87103e-10	-1.30416
218789529	chr2:218789529:T:C	5.89304e-08	-1.87103e-10	-1.30401	7.19202e-05	-1.87103e-10	-1.30373	7.2104e-05	-1.87103e-10	-1.30373
218789537	chr2:218789537:C:T	3.23232e-08	-0.633924	-1.27066	2.94468e-05	-0.921386	-1.27531	2.95764e-05	-0.919703	-1.27517
218789804	chr2:218789804:C:A	3.2219e-08	-0.646546	-1.26127	2.93707e-05	-0.932737	-1.26655	2.95002e-05	-0.931066	-1.26638
218789966	chr2:218789966:G:C	6.5049e-08	-1.87103e-10	-1.20523	7.95845e-05	-1.87103e-10	-1.20246	7.9798e-05	-1.87103e-10	-1.20235
218789975	chr2:218789975:A:T	1.78187e-08	-1.20524	-1.29488	1.76377e-05	-1.41976	-1.28949	1.76909e-05	-1.41933	-1.28946
218790209	chr2:218790209:T:C	6.90338e-08	0.0872055	-1.23298	2.45701e-05	-1.16896	-1.20879	2.47618e-05	-1.1638	-1.20874
218790488	chr2:218790488:T:G	1.64507e-07	0.368258	-0.645671	5.48506e-05	-1.0133	-0.561365	5.53369e-05	-1.00739	-0.561011
218790891	chr2:218790891:C:T	6.67347e-08	-1.87103e-10	-1.17964	8.16696e-05	-1.87103e-10	-1.1766	8.18899e-05	-1.87103e-10	-1.17647
218790943	chr2:218790943:TGCCTGCCTCA:T	8.92428e-08	-1.87103e-10	-0.889008	0.000111222	-1.87103e-10	-0.867757	0.000111503	-1.87103e-10	-0.867791
218791110	chr2:218791110:A:G	8.16037e-08	-1.87103e-10	-0.978494	0.00010266	-1.87103e-10	-0.947855	0.00010293	-1.87103e-10	-0.947794
218791400	chr2:218791400:A:G	8.27031e-08	-1.87103e-10	-0.965111	0.000104102	-1.87103e-10	-0.933915	0.000104375	-1.87103e-10	-0.933852
218791990	chr2:218791990:T:G	1.91073e-07	0.42911	-0.556824	6.25462e-05	-0.976487	-0.466889	6.31093e-05	-0.970463	-0.466513
218792022	chr2:218792022:C:CA	5.93093e-07	-1.87103e-10	1.00498	0.000813837	-1.87103e-10	1.12248	0.000816172	-1.87103e-10	1.12278
218792230	chr2:218792230:T:C	8.20052e-08	-1.87103e-10	-0.973585	0.000103189	-1.87103e-10	-0.942722	0.00010346	-1.87103e-10	-0.94266
218792290	chr2:218792290:A:T	1.56388e-07	0.238843	-0.566872	5.54007e-05	-1.08673	-0.477958	5.58769e-05	-1.08111	-0.477583
218793156	chr2:218793156:A:G	6.10694e-08	-1.87103e-10	-1.26836	7.50896e-05	-1.87103e-10	-1.2606	7.52891e-05	-1.87103e-10	-1.26051
218793447	chr2:218793447:A:T	8.83753e-08	-0.173137	-0.72564	3.83159e-05	-1.28618	-0.647239	3.86101e-05	-1.28141	-0.646925
218793568	chr2:218793568:A:G	7.57303e-08	-1.87103e-10	-1.05319	9.06565e-05	-1.87103e-10	-1.0722	9.089e-05	-1.87103e-10	-1.07219
218793701	chr2:218793701:C:T	4.55838e-08	-1.56082	-3.15521e-10	5.47483e-05	-1.57654	-3.15521e-10	5.4914e-05	-1.57607	-3.15521e-10
218793886	chr2:218793886:C:T	1.24222e-06	2.74995	-1.00566	0.000189071	0.647368	-0.984529	0.000191785	0.658332	-0.983801
218793894	chr2:218793894:A:T	2.7164e-07	0.999112	-0.775004	8.73313e-05	-0.393502	-0.716072	8.82408e-05	-0.386226	-0.715549
218794143	chr2:218794143:T:C	5.88779e-08	-1.87103e-10	-1.3049	7.18873e-05	-1.87103e-10	-1.30418	7.20723e-05	-1.87103e-10	-1.30417
218794383	chr2:218794383:C:T	6.54656e-08	-1.87103e-10	-1.19884	7.94104e-05	-1.87103e-10	-1.20465	7.96145e-05	-1.87103e-10	-1.20465
218795064	chr2:218795064:C:G	9.2225e-07	1.61446	-0.168008	0.000212334	-0.136656	-0.084468	0.000214721	-0.128802	-0.0837037
218795076	chr2:218795076:A:G	9.82336e-07	1.66021	-0.150646	0.000223094	-0.105555	-0.0661355	0.000225618	-0.0976353	-0.0653643
218795188	chr2:218795188:A:G	2.0662e-06	1.91047	0.342626	0.000438605	0.0546316	0.449685	0.000444309	0.0633279	0.451349
218795252	chr2:218795252:T:C	1.18156e-07	-1.87103e-10	-0.60836	0.000151416	-1.87103e-10	-0.559251	0.000151846	-1.87103e-10	-0.558975
218795332	chr2:218795332:G:A	9.08311e-08	-1.87103e-10	-0.871367	0.000114551	-1.87103e-10	-0.838258	0.000114852	-1.87103e-10	-0.838196
218795341	chr2:218795341:T:C	1.89049e-06	1.81584	0.348386	0.000412017	-0.0135739	0.455357	0.000417309	-0.00503671	0.457019
218795379	chr2:218795379:T:C	5.89831e-08	-1.87103e-10	-1.30312	7.19786e-05	-1.87103e-10	-1.30291	7.21652e-05	-1.87103e-10	-1.30289
218795523	chr2:218795523:A:G	6.40522e-08	-1.87103e-10	-1.22067	7.83693e-05	-1.87103e-10	-1.21785	7.8579e-05	-1.87103e-10	-1.21774
218795623	chr2:218795623:A:G	9.87141e-07	1.72793	-0.213486	0.000218883	-0.0582151	-0.132528	0.000221381	-0.0501791	-0.131781
218795651	chr2:218795651:T:C	1.9241e-06	1.8555	0.32634	0.000414349	0.0148944	0.432531	0.000419695	0.0235016	0.434182
218795695	chr2:218795695:A:G	6.43948e-08	-1.87103e-10	-1.21534	7.87077e-05	-1.87103e-10	-1.21354	7.89283e-05	-1.87103e-10	-1.2133
218796141	chr2:218796141:G:A	6.14446e-08	-1.87103e-10	-1.26223	7.50468e-05	-1.87103e-10	-1.26117	7.52503e-05	-1.87103e-10	-1.26102
218796332	chr2:218796332:C:A	6.81152e-07	1.60856	-0.465139	0.000155164	-0.141754	-0.393045	0.000156889	-0.133912	-0.392392
218798025	chr2:218798025:CAG:C	1.00994e-07	-1.87103e-10	-0.765304	0.000122237	-1.87103e-10	-0.773318	0.000122529	-1.87103e-10	-0.773499
218798166	chr2:218798166:C:A	4.70785e-07	1.233	-0.458969	0.000117834	-0.403579	-0.406428	0.000118971	-0.396634	-0.406331
218798430	chr2:218798430:G:A	5.95837e-07	1.53441	-0.524808	0.00013912	-0.187316	-0.456629	0.000140647	-0.179589	-0.456005
218798644	chr2:218798644:A:G	3.74825e-08	-1.75649	-3.15521e-10	4.30169e-05	-1.81769	-3.15521e-10	4.31274e-05	-1.81769	-3.15521e-10
218799009	chr2:218799009:A:G	6.32316e-08	-1.87103e-10	-1.23356	7.72531e-05	-1.87103e-10	-1.2322	7.74675e-05	-1.87103e-10	-1.23199
218799210	chr2:218799210:C:T	6.83096e-08	-1.87103e-10	-1.15632	8.33351e-05	-1.87103e-10	-1.15641	8.35298e-05	-1.87103e-10	-1.15664
218799316	chr2:218799316:T:C	2.82203e-07	-1.87103e-10	0.262259	0.00037906	-1.87103e-10	0.358412	0.000380132	-1.87103e-10	0.358674
218799796	chr2:218799796:A:G	5.61958e-07	1.31837	-0.36731	0.000147892	-0.290581	-0.292217	0.000149494	-0.283043	-0.291542
218800122	chr2:218800122:G:A	6.73173e-08	-1.87103e-10	-1.17095	8.28499e-05	-1.87103e-10	-1.16225	8.30739e-05	-1.87103e-10	-1.16211
218800254	chr2:218800254:G:T	5.7751e-07	1.42324	-0.444885	0.000146966	-0.216504	-0.372578	0.000148581	-0.208787	-0.371927
218800612	chr2:218800612:T:C	8.62593e-07	1.4864	-0.10683	0.000217286	-0.176405	-0.021664	0.000219723	-0.168583	-0.0208928
218800992	chr2:218800992:T:A	5.32802e-07	1.9239	-1.02612	0.000109207	0.105714	-0.991747	0.000110592	0.114992	-0.990992
218801240	chr2:218801240:G:A	5.23008e-07	1.34709	-0.467859	0.000136065	-0.269748	-0.396402	0.000137541	-0.262159	-0.395761
218801459	chr2:218801459:T:C	7.62901e-07	1.34145	-0.0846894	0.000201576	-0.27392	0.000802298	0.000203787	-0.266348	0.00158166
218801654	chr2:218801654:T:C	7.0062e-07	1.02185	0.14975	0.000198635	-0.505306	0.217493	0.000200507	-0.498583	0.217589
218801786	chr2:218801786:T:G	7.40153e-07	1.39272	-0.166235	0.000191923	-0.238594	-0.0835941	0.00019404	-0.230936	-0.082842
218802394	chr2:218802394:C:T	6.18393e-08	-1.87103e-10	-1.25583	7.54294e-05	-1.87103e-10	-1.25608	7.56301e-05	-1.87103e-10	-1.25599
218802504	chr2:218802504:A:G	1.26596e-06	1.58712	0.176101	0.000305616	-0.11722	0.260268	0.000309439	-0.108821	0.261738
218802690	chr2:218802690:T:C	8.81261e-07	1.5757	-0.174716	0.000211084	-0.125999	-0.101029	0.000213677	-0.117625	-0.0997518
218802740	chr2:218802740:T:A	8.97816e-07	1.56984	-0.150243	0.000215768	-0.130126	-0.0749539	0.000218419	-0.121763	-0.0736646
218802787	chr2:218802787:T:A	8.87925e-07	1.56421	-0.155688	0.000213524	-0.134194	-0.0813372	0.000216146	-0.125842	-0.0800497
218803059	chr2:218803059:C:T	6.72429e-08	-1.87103e-10	-1.17206	8.27564e-05	-1.87103e-10	-1.16338	8.29801e-05	-1.87103e-10	-1.16324
218803500	chr2:218803500:T:C	1.00482e-07	-1.87103e-10	-0.770393	0.000125575	-1.87103e-10	-0.746381	0.000125885	-1.87103e-10	-0.746478
218804029	chr2:218804029:G:A	5.36669e-07	1.43488	-0.529865	0.000133591	-0.215378	-0.469121	0.000135181	-0.207154	-0.468072
218804090	chr2:218804090:A:G	6.3283e-07	1.32358	-0.253747	0.000164322	-0.294108	-0.183347	0.000166273	-0.28609	-0.182121
218804278	chr2:218804278:C:T	6.04541e-08	-1.87103e-10	-1.27848	7.46585e-05	-1.87103e-10	-1.26636	7.48656e-05	-1.87103e-10	-1.26615
218804279	chr2:218804279:A:G	4.38625e-07	1.21542	-0.512148	0.000119177	-0.35462	-0.444052	0.00012045	-0.347178	-0.443428
218804418	chr2:218804418:T:C	4.93635e-07	1.37382	-0.552389	0.000124839	-0.259782	-0.492477	0.000126308	-0.251678	-0.491443
218804420	chr2:218804420:G:A	6.49623e-08	-1.87103e-10	-1.20656	8.02142e-05	-1.87103e-10	-1.19458	8.04137e-05	-1.87103e-10	-1.19466
218804425	chr2:218804425:T:A	5.117e-07	1.40976	-0.552389	0.000127989	-0.234861	-0.492477	0.000129503	-0.226694	-0.491443
218804566	chr2:218804566:C:T	4.33705e-08	-1.61059	-3.15521e-10	4.81284e-05	-1.70541	-3.15521e-10	4.82189e-05	-1.70609	-3.15521e-10
218804652	chr2:218804652:T:G	5.31597e-08	-1.40707	-3.15521e-10	5.13333e-05	-1.64094	-3.15521e-10	5.1536e-05	-1.63956	-3.15521e-10
218804765	chr2:218804765:A:T	5.02012e-07	1.36272	-0.524463	0.000127599	-0.266889	-0.463497	0.000129101	-0.258803	-0.462445
218804982	chr2:218804982:C:A	5.90743e-08	-1.87103e-10	-1.30157	7.21295e-05	-1.87103e-10	-1.30082	7.23116e-05	-1.87103e-10	-1.30086
218805152	chr2:218805152:A:T	6.07094e-07	1.47165	-0.443339	0.000150168	-0.190403	-0.377123	0.000151989	-0.182099	-0.375938
218805182	chr2:218805182:T:C	5.94606e-08	-1.87103e-10	-1.29505	7.28572e-05	-1.87103e-10	-1.29078	7.30461e-05	-1.87103e-10	-1.29075
218805284	chr2:218805284:C:T	5.90311e-08	-1.87103e-10	-1.3023	7.20703e-05	-1.87103e-10	-1.30164	7.22526e-05	-1.87103e-10	-1.30168
218805539	chr2:218805539:G:A	4.7421e-07	-1.87103e-10	0.781282	0.000623043	-1.87103e-10	0.855333	0.000625092	-1.87103e-10	0.856055
218806044	chr2:218806044:A:G	6.42317e-08	-1.87103e-10	-1.21787	7.90939e-05	-1.87103e-10	-1.20865	7.92829e-05	-1.87103e-10	-1.20882
218806242	chr2:218806242:A:G	6.8178e-08	-1.87103e-10	-1.15825	8.2535e-05	-1.87103e-10	-1.16606	8.27483e-05	-1.87103e-10	-1.16604
218806306	chr2:218806306:G:A	3.5701e-08	-1.80519	-3.15521e-10	4.99791e-05	-1.66768	-3.15521e-10	5.00556e-05	-1.66871	-3.15521e-10
218806875	chr2:218806875:A:G	3.28718e-07	0.97283	-0.557997	9.54411e-05	-0.5299	-0.490873	9.64086e-05	-0.522982	-0.490267
218807105	chr2:218807105:G:A	6.36137e-08	-1.87103e-10	-1.22754	7.83329e-05	-1.87103e-10	-1.21831	7.85226e-05	-1.87103e-10	-1.21846
218808114	chr2:218808114:T:G	3.65519e-08	-1.78163	-3.15521e-10	4.40987e-05	-1.79285	-3.15521e-10	4.41921e-05	-1.7933	-3.15521e-10
218808526	chr2:218808526:C:T	1.1359e-07	-1.87103e-10	-0.647777	0.000143885	-1.87103e-10	-0.610266	0.00014428	-1.87103e-10	-0.610091
218808839	chr2:218808839:A:T	6.2859e-08	-1.87103e-10	-1.23948	7.73062e-05	-1.87103e-10	-1.23151	7.74925e-05	-1.87103e-10	-1.23166
218809056	chr2:218809056:C:T	5.9152e-08	-1.87103e-10	-1.30026	7.21625e-05	-1.87103e-10	-1.30036	7.23476e-05	-1.87103e-10	-1.30036
218809427	chr2:218809427:A:C	3.43859e-08	-1.19295	-0.649767	4.07335e-05	-1.27106	-0.601176	4.09174e-05	-1.26882	-0.601473
218809452	chr2:218809452:T:TAC	6.34775e-08	-1.87103e-10	-1.22968	7.7606e-05	-1.87103e-10	-1.22764	7.78066e-05	-1.87103e-10	-1.22762
218809966	chr2:218809966:G:T	5.90025e-08	-1.87103e-10	-1.30279	7.21445e-05	-1.87103e-10	-1.30061	7.23306e-05	-1.87103e-10	-1.3006
218809990	chr2:218809990:A:G	4.85073e-08	-1.49865	-3.15521e-10	5.73448e-05	-1.5302	-3.15521e-10	5.75333e-05	-1.52948	-3.15521e-10
218810395	chr2:218810395:G:A	6.09965e-08	-1.87103e-10	-1.26955	7.45561e-05	-1.87103e-10	-1.26773	7.47529e-05	-1.87103e-10	-1.26766
218810464	chr2:218810464:T:C	6.12711e-08	-1.87103e-10	-1.26506	7.41288e-05	-1.87103e-10	-1.27348	7.43062e-05	-1.87103e-10	-1.27365
218810522	chr2:218810522:C:T	1.40291e-08	-1.81562	-0.923622	1.74705e-05	-1.8162	-0.902572	1.75102e-05	-1.8163	-0.902764
218810840	chr2:218810840:G:T	1.13314e-08	-1.81103	-1.14176	1.39387e-05	-1.81753	-1.12708	1.39736e-05	-1.8175	-1.12718
218810922	chr2:218810922:C:T	1.13254e-08	-1.78395	-1.16937	1.38959e-05	-1.80288	-1.14481	1.39361e-05	-1.80254	-1.14483
218811728	chr2:218811728:C:T	5.98039e-08	-1.87103e-10	-1.2893	7.28517e-05	-1.87103e-10	-1.29086	7.30376e-05	-1.87103e-10	-1.29087
218812081	chr2:218812081:T:G	5.91344e-08	-1.87103e-10	-1.30056	7.23772e-05	-1.87103e-10	-1.29739	7.25631e-05	-1.87103e-10	-1.29739
218812578	chr2:218812578:C:T	7.37462e-08	-1.87103e-10	-1.07974	9.44103e-05	-1.87103e-10	-1.03163	9.47034e-05	-1.87103e-10	-1.03109
218812967	chr2:218812967:A:G	3.76903e-08	-1.75097	-3.15521e-10	4.50989e-05	-1.77043	-3.15521e-10	4.52094e-05	-1.77054	-3.15521e-10
218813000	chr2:218813000:G:A	8.97415e-07	-1.87103e-10	1.41915	0.00135924	-1.87103e-10	1.6354	0.00136358	-1.87103e-10	1.63602
218813133	chr2:218813133:G:C	5.98564e-08	-1.87103e-10	-1.28842	7.29156e-05	-1.87103e-10	-1.28998	7.31017e-05	-1.87103e-10	-1.28999
218813698	chr2:218813698:C:T	1.17512e-06	2.31623	-0.627482	0.000253581	0.581068	-0.624669	0.000256003	0.588717	-0.625373
218813770	chr2:218813770:C:T	5.9011e-08	-1.87103e-10	-1.30265	7.21859e-05	-1.87103e-10	-1.30004	7.23712e-05	-1.87103e-10	-1.30004
218813835	chr2:218813835:C:T	6.09501e-08	-1.87103e-10	-1.27031	7.35846e-05	-1.87103e-10	-1.28085	7.37686e-05	-1.87103e-10	-1.28091
218814154	chr2:218814154:C:T	3.61986e-08	-1.79135	-3.15521e-10	4.91567e-05	-1.68427	-3.15521e-10	4.92366e-05	-1.68521	-3.15521e-10
218814242	chr2:218814242:A:C	1.1109e-08	-1.68985	-1.28277	1.38512e-05	-1.66278	-1.28813	1.38749e-05	-1.66367	-1.2881
218814829	chr2:218814829:G:A	6.25975e-08	-1.87103e-10	-1.24364	7.528e-05	-1.87103e-10	-1.25807	7.54663e-05	-1.87103e-10	-1.25816
218815440	chr2:218815440:C:T	1.09809e-08	-1.70684	-1.27737	1.36581e-05	-1.68172	-1.28323	1.36827e-05	-1.68251	-1.2832
218815523	chr2:218815523:A:G	6.06735e-08	-1.87103e-10	-1.27486	7.43393e-05	-1.87103e-10	-1.27064	7.45351e-05	-1.87103e-10	-1.27057
218815567	chr2:218815567:G:A	4.30904e-08	-1.61707	-3.15521e-10	6.00392e-05	-1.48428	-3.15521e-10	6.01615e-05	-1.48481	-3.15521e-10
218815849	chr2:218815849:G:A	7.6476e-08	-1.87103e-10	-1.04339	9.79184e-05	-1.87103e-10	-0.995148	9.8196e-05	-1.87103e-10	-0.994878
218816439	chr2:218816439:C:T	7.54996e-08	-1.87103e-10	-1.05624	9.21918e-05	-1.87103e-10	-1.05541	9.24185e-05	-1.87103e-10	-1.05552
218816814	chr2:218816814:C:T	7.06812e-08	-1.87103e-10	-1.12219	8.72385e-05	-1.87103e-10	-1.11064	8.74668e-05	-1.87103e-10	-1.11058
218816959	chr2:218816959:A:G	5.88779e-08	-1.87103e-10	-1.3049	7.18613e-05	-1.87103e-10	-1.30454	7.20457e-05	-1.87103e-10	-1.30454
218817469	chr2:218817469:T:A	1.27007e-07	-1.87103e-10	-0.536124	0.000150295	-1.87103e-10	-0.566682	0.000150618	-1.87103e-10	-0.567094
218817529	chr2:218817529:G:C	1.02437e-08	-1.76477	-1.28894	1.26216e-05	-1.75523	-1.28864	1.26541e-05	-1.75517	-1.28869
218817534	chr2:218817534:C:T	1.98536e-08	-1.75332	-0.638659	2.45984e-05	-1.74296	-0.633635	2.46657e-05	-1.743	-0.633433
218817956	chr2:218817956:T:C	7.31041e-08	-1.87103e-10	-1.08848	8.7715e-05	-1.87103e-10	-1.10519	8.79197e-05	-1.87103e-10	-1.10542
218818089	chr2:218818089:C:T	1.50944e-07	-1.87103e-10	-0.36346	0.000182256	-1.87103e-10	-0.373869	0.000182661	-1.87103e-10	-0.374213
218818441	chr2:218818441:G:A	7.96204e-08	-1.87103e-10	-1.0031	9.60367e-05	-1.87103e-10	-1.01455	9.62637e-05	-1.87103e-10	-1.01475
218819074	chr2:218819074:G:A	6.07556e-08	-1.87103e-10	-1.27351	7.41834e-05	-1.87103e-10	-1.27274	7.43733e-05	-1.87103e-10	-1.27275
218819157	chr2:218819157:G:A	6.56997e-08	-1.87103e-10	-1.19528	8.32429e-05	-1.87103e-10	-1.15752	8.34644e-05	-1.87103e-10	-1.15742
218819301	chr2:218819301:T:C	5.91822e-08	-1.87103e-10	-1.29975	7.28735e-05	-1.87103e-10	-1.29056	7.30555e-05	-1.87103e-10	-1.29062
218819550	chr2:218819550:G:A	5.9667e-08	-1.87103e-10	-1.29159	7.26623e-05	-1.87103e-10	-1.29346	7.28529e-05	-1.87103e-10	-1.2934
218820013	chr2:218820013:C:T	6.76374e-08	-1.87103e-10	-1.16621	8.15723e-05	-1.87103e-10	-1.17779	8.17806e-05	-1.87103e-10	-1.1778
218820201	chr2:218820201:T:C	6.16744e-08	-1.87103e-10	-1.2585	7.60199e-05	-1.87103e-10	-1.24829	7.62148e-05	-1.87103e-10	-1.24829
218821023	chr2:218821023:C:A	5.89283e-08	-1.87103e-10	-1.30405	7.18657e-05	-1.87103e-10	-1.30448	7.20509e-05	-1.87103e-10	-1.30447
218821030	chr2:218821030:C:G	5.98126e-08	-1.87103e-10	-1.28915	7.32856e-05	-1.87103e-10	-1.28492	7.34719e-05	-1.87103e-10	-1.28494
218821314	chr2:218821314:T:G	5.91505e-08	-1.87103e-10	-1.30028	7.21417e-05	-1.87103e-10	-1.30065	7.23275e-05	-1.87103e-10	-1.30064
218822874	chr2:218822874:A:G	1.04218e-08	-1.81718	-1.21929	1.36446e-05	-1.73612	-1.22982	1.36749e-05	-1.7368	-1.22948
218823583	chr2:218823583:A:G	6.21837e-08	-1.87103e-10	-1.25028	7.51177e-05	-1.87103e-10	-1.26023	7.53097e-05	-1.87103e-10	-1.26023
218823787	chr2:218823787:G:A	1.40278e-07	-1.87103e-10	-0.436742	0.000185651	-1.87103e-10	-0.355412	0.000186284	-1.87103e-10	-0.35457
218824009	chr2:218824009:G:A	6.06873e-08	-1.87103e-10	-1.27463	7.38276e-05	-1.87103e-10	-1.27755	7.40235e-05	-1.87103e-10	-1.27746
218824198	chr2:218824198:G:A	6.82155e-08	-1.87103e-10	-1.1577	8.20291e-05	-1.87103e-10	-1.17221	8.22377e-05	-1.87103e-10	-1.17223
218824243	chr2:218824243:G:A	5.90743e-08	-1.87103e-10	-1.30157	7.22756e-05	-1.87103e-10	-1.2988	7.24611e-05	-1.87103e-10	-1.29879
218824456	chr2:218824456:G:T	6.09764e-08	-1.87103e-10	-1.26988	7.44554e-05	-1.87103e-10	-1.26908	7.46461e-05	-1.87103e-10	-1.26909
218824848	chr2:218824848:C:T	8.8108e-08	-1.87103e-10	-0.901806	0.000105889	-1.87103e-10	-0.916888	0.000106158	-1.87103e-10	-0.916919
218824867	chr2:218824867:G:C	1.04408e-07	-1.87103e-10	-0.732065	0.000136419	-1.87103e-10	-0.663551	0.000136785	-1.87103e-10	-0.663434
218824879	chr2:218824879:G:A	6.3612e-08	-1.87103e-10	-1.22757	7.72669e-05	-1.87103e-10	-1.23202	7.7476e-05	-1.87103e-10	-1.23188
218825121	chr2:218825121:G:A	9.91013e-08	-1.87103e-10	-0.784226	0.000128998	-1.87103e-10	-0.719483	0.000129342	-1.87103e-10	-0.719381
218825169	chr2:218825169:T:C	6.10513e-08	-1.87103e-10	-1.26865	7.5003e-05	-1.87103e-10	-1.26175	7.5207e-05	-1.87103e-10	-1.2616
218825434	chr2:218825434:G:GGA	8.36049e-08	-1.87103e-10	-0.954266	0.000104405	-1.87103e-10	-0.931001	0.000104676	-1.87103e-10	-0.930976
218825455	chr2:218825455:C:T	1.76056e-08	-1.81761	-0.694541	2.22006e-05	-1.81524	-0.663919	2.2257e-05	-1.81533	-0.663855
218825509	chr2:218825509:G:A	6.31998e-08	-1.87103e-10	-1.23407	7.63432e-05	-1.87103e-10	-1.24404	7.65376e-05	-1.87103e-10	-1.24406
218825605	chr2:218825605:A:G	5.96053e-08	-1.87103e-10	-1.29262	7.2436e-05	-1.87103e-10	-1.29658	7.26213e-05	-1.87103e-10	-1.29659
218825617	chr2:218825617:T:C	5.96376e-08	-1.87103e-10	-1.29208	7.27974e-05	-1.87103e-10	-1.2916	7.29839e-05	-1.87103e-10	-1.2916
218825650	chr2:218825650:A:G	6.25549e-08	-1.87103e-10	-1.24432	7.56229e-05	-1.87103e-10	-1.25352	7.58157e-05	-1.87103e-10	-1.25354
218826483	chr2:218826483:G:T	6.04832e-08	-1.87103e-10	-1.278	7.38409e-05	-1.87103e-10	-1.27737	7.40301e-05	-1.87103e-10	-1.27737
218826667	chr2:218826667:A:G	1.56134e-08	-1.58796	-1.04428	1.93299e-05	-1.56515	-1.05248	1.93576e-05	-1.56662	-1.05214
218826745	chr2:218826745:A:G	6.51624e-08	-1.87103e-10	-1.20349	7.85606e-05	-1.87103e-10	-1.21541	7.87606e-05	-1.87103e-10	-1.21543
218826772	chr2:218826772:T:G	5.97294e-08	-1.87103e-10	-1.29054	7.23533e-05	-1.87103e-10	-1.29772	7.25425e-05	-1.87103e-10	-1.29767
218826794	chr2:218826794:G:A	5.92092e-08	-1.87103e-10	-1.29929	7.21239e-05	-1.87103e-10	-1.3009	7.23101e-05	-1.87103e-10	-1.30088
218826843	chr2:218826843:A:G	1.78794e-08	-1.52837	-0.968355	2.09021e-05	-1.57667	-0.962764	2.09693e-05	-1.57624	-0.962546
218827078	chr2:218827078:G:A	3.53967e-08	-1.81375	-3.15521e-10	4.30388e-05	-1.81718	-3.15521e-10	4.31468e-05	-1.81724	-3.15521e-10
218827399	chr2:218827399:C:T	5.88897e-08	-1.87103e-10	-1.3047	7.19108e-05	-1.87103e-10	-1.30386	7.20954e-05	-1.87103e-10	-1.30385
218827410	chr2:218827410:A:G	5.93754e-08	-1.87103e-10	-1.29649	7.20689e-05	-1.87103e-10	-1.30166	7.22562e-05	-1.87103e-10	-1.30163
218827464	chr2:218827464:C:T	6.45218e-08	-1.87103e-10	-1.21337	7.78339e-05	-1.87103e-10	-1.22471	7.80321e-05	-1.87103e-10	-1.22472
218827540	chr2:218827540:G:A	5.89857e-08	-1.87103e-10	-1.30307	7.2159e-05	-1.87103e-10	-1.30041	7.23461e-05	-1.87103e-10	-1.30038
218828761	chr2:218828761:C:T	3.06973e-07	-1.87103e-10	0.346391	0.00043313	-1.87103e-10	0.491755	0.000434343	-1.87103e-10	0.491991
218828855	chr2:218828855:C:T	5.99345e-08	-1.87103e-10	-1.28712	7.27335e-05	-1.87103e-10	-1.29248	7.29221e-05	-1.87103e-10	-1.29245
218829031	chr2:218829031:C:T	3.81023e-08	-1.74009	-3.15521e-10	4.41444e-05	-1.79182	-3.15521e-10	4.42636e-05	-1.79168	-3.15521e-10
218829068	chr2:218829068:A:AT	5.88783e-08	-1.87103e-10	-1.3049	7.18645e-05	-1.87103e-10	-1.3045	7.20489e-05	-1.87103e-10	-1.3045
218829133	chr2:218829133:T:C	6.93876e-08	-1.87103e-10	-1.14066	8.30732e-05	-1.87103e-10	-1.15956	8.33113e-05	-1.87103e-10	-1.15926
218829993	chr2:218829993:G:A	2.20147e-07	-1.87103e-10	0.0139259	0.000277181	-1.87103e-10	0.0453878	0.000277842	-1.87103e-10	0.0452093
218830194	chr2:218830194:G:A	7.22237e-08	-1.87103e-10	-1.1006	8.78911e-05	-1.87103e-10	-1.10318	8.81318e-05	-1.87103e-10	-1.10301
218830602	chr2:218830602:T:C	1.03584e-08	-1.76759	-1.27498	1.24333e-05	-1.77287	-1.28604	1.24736e-05	-1.77223	-1.286
218830620	chr2:218830620:C:T	7.22664e-08	-1.87103e-10	-1.10001	9.1727e-05	-1.87103e-10	-1.06047	9.19663e-05	-1.87103e-10	-1.06042
218830764	chr2:218830764:G:C	1.52422e-08	-1.63618	-1.02012	1.7483e-05	-1.69794	-1.02011	1.75321e-05	-1.69781	-1.02001
218831118	chr2:218831118:T:C	6.19314e-08	-1.87103e-10	-1.25434	7.50116e-05	-1.87103e-10	-1.26164	7.52036e-05	-1.87103e-10	-1.26165
218831581	chr2:218831581:A:G	6.11435e-08	-1.87103e-10	-1.26715	7.41418e-05	-1.87103e-10	-1.2733	7.43316e-05	-1.87103e-10	-1.27331
218831708	chr2:218831708:C:A	7.34463e-07	-1.87103e-10	1.21877	0.00109571	-1.87103e-10	1.41988	0.00109916	-1.87103e-10	1.42045
218831762	chr2:218831762:G:A	7.042e-08	-1.87103e-10	-1.12589	8.76605e-05	-1.87103e-10	-1.10581	8.78987e-05	-1.87103e-10	-1.10566
218831838	chr2:218831838:C:T	2.01503e-07	-1.87103e-10	-0.0745648	0.000243754	-1.87103e-10	-0.0831228	0.000244353	-1.87103e-10	-0.0832309
218832532	chr2:218832532:C:T	5.89259e-08	-1.87103e-10	-1.30409	7.19013e-05	-1.87103e-10	-1.30399	7.20856e-05	-1.87103e-10	-1.30399
218832645	chr2:218832645:G:A	4.11711e-08	-1.66263	-3.15521e-10	5.81499e-05	-1.51626	-3.15521e-10	5.82083e-05	-1.51782	-3.15521e-10
218833420	chr2:218833420:A:G	9.36221e-08	-1.87103e-10	-0.841103	0.000112126	-1.87103e-10	-0.859661	0.000112503	-1.87103e-10	-0.858863
218833722	chr2:218833722:C:T	8.84396e-07	-1.87103e-10	1.40454	0.00132947	-1.87103e-10	1.61325	0.00133365	-1.87103e-10	1.61383
218834254	chr2:218834254:C:T	6.15295e-08	-1.87103e-10	-1.26085	7.44549e-05	-1.87103e-10	-1.26909	7.46493e-05	-1.87103e-10	-1.26904
218834454	chr2:218834454:T:C	2.31479e-07	0.0641222	-3.15521e-10	0.000194006	-0.311396	-3.15521e-10	0.000194328	-0.312297	-3.15521e-10
218834467	chr2:218834467:A:G	1.61749e-07	-1.87103e-10	-0.294322	0.000201431	-1.87103e-10	-0.273835	0.000201935	-1.87103e-10	-0.273899
218834571	chr2:218834571:C:T	6.12098e-08	-1.87103e-10	-1.26606	7.41402e-05	-1.87103e-10	-1.27332	7.43295e-05	-1.87103e-10	-1.27334
218834715	chr2:218834715:G:T	6.08224e-08	-1.87103e-10	-1.27241	7.47077e-05	-1.87103e-10	-1.2657	7.49035e-05	-1.87103e-10	-1.26564
218834851	chr2:218834851:G:T	7.16257e-08	-1.87103e-10	-1.10891	8.92428e-05	-1.87103e-10	-1.08792	8.94863e-05	-1.87103e-10	-1.08776
218835276	chr2:218835276:G:A	9.35463e-08	-0.841912	-3.15521e-10	9.58754e-05	-1.01623	-3.15521e-10	9.6188e-05	-1.01554	-3.15521e-10
218836672	chr2:218836672:A:C	6.11555e-08	-1.87103e-10	-1.26695	7.40372e-05	-1.87103e-10	-1.27472	7.42271e-05	-1.87103e-10	-1.27472
218837788	chr2:218837788:A:G	6.06092e-08	-1.87103e-10	-1.27592	7.4421e-05	-1.87103e-10	-1.26954	7.46154e-05	-1.87103e-10	-1.2695
218838174	chr2:218838174:T:C	2.08876e-08	-1.03971	-1.3015	2.50456e-05	-1.05371	-1.30488	2.50517e-05	-1.05603	-1.30487
218838208	chr2:218838208:C:T	8.70769e-08	-1.87103e-10	-0.913577	0.000104677	-1.87103e-10	-0.928403	0.000105018	-1.87103e-10	-0.927708
218838269	chr2:218838269:A:C	6.13367e-08	-1.87103e-10	-1.26399	7.42396e-05	-1.87103e-10	-1.27198	7.44333e-05	-1.87103e-10	-1.27194
218838575	chr2:218838575:A:C	1.92683e-08	-1.24595	-1.17596	1.93278e-05	-1.44201	-1.17572	1.93935e-05	-1.44138	-1.17552
218838667	chr2:218838667:G:A	8.7843e-08	-1.87103e-10	-0.904818	0.000112538	-1.87103e-10	-0.855987	0.000112909	-1.87103e-10	-0.855266
218838714	chr2:218838714:TG:T	5.92902e-08	-1.87103e-10	-1.29792	7.21139e-05	-1.87103e-10	-1.30104	7.22989e-05	-1.87103e-10	-1.30104
218838717	chr2:218838717:G:T	5.92937e-08	-1.87103e-10	-1.29787	7.2117e-05	-1.87103e-10	-1.30099	7.2302e-05	-1.87103e-10	-1.30099
218838961	chr2:218838961:C:A	1.06151e-07	-1.87103e-10	-0.715505	0.000135963	-1.87103e-10	-0.6669	0.000136429	-1.87103e-10	-0.666041
218838979	chr2:218838979:T:G	1.91117e-08	-1.58349	-0.846576	2.30252e-05	-1.64686	-0.795837	2.31258e-05	-1.64582	-0.795076
218839717	chr2:218839717:GAA:G	5.89141e-08	-1.87103e-10	-1.30429	7.18363e-05	-1.87103e-10	-1.30489	7.20205e-05	-1.87103e-10	-1.30489
218840227	chr2:218840227:T:C	5.92952e-08	-1.87103e-10	-1.29784	7.21188e-05	-1.87103e-10	-1.30097	7.23038e-05	-1.87103e-10	-1.30097
218840308	chr2:218840308:C:T	5.89805e-08	-1.87103e-10	-1.30316	7.18639e-05	-1.87103e-10	-1.30451	7.20482e-05	-1.87103e-10	-1.30451
218840334	chr2:218840334:C:A	8.66144e-08	-1.87103e-10	-0.918903	0.000110871	-1.87103e-10	-0.870919	0.000111233	-1.87103e-10	-0.870213
218840378	chr2:218840378:C:T	1.81088e-08	-1.79127	-0.692702	2.31497e-05	-1.77541	-0.661892	2.3202e-05	-1.77578	-0.661825
218840410	chr2:218840410:T:C	8.8115e-08	-1.87103e-10	-0.901726	0.000105888	-1.87103e-10	-0.916902	0.000106234	-1.87103e-10	-0.916197
218840716	chr2:218840716:C:T	6.03264e-08	-1.87103e-10	-1.2806	7.40384e-05	-1.87103e-10	-1.2747	7.42315e-05	-1.87103e-10	-1.27466
218840895	chr2:218840895:C:T	6.07082e-08	-1.87103e-10	-1.27429	7.45576e-05	-1.87103e-10	-1.26771	7.47524e-05	-1.87103e-10	-1.26766
218841110	chr2:218841110:C:T	3.52881e-08	-1.81682	-3.15521e-10	5.29724e-05	-1.60951	-3.15521e-10	5.30731e-05	-1.61017	-3.15521e-10
218841547	chr2:218841547:A:G	5.91445e-08	-1.87103e-10	-1.30038	7.19872e-05	-1.87103e-10	-1.30279	7.21719e-05	-1.87103e-10	-1.30279
218841720	chr2:218841720:C:T	7.04716e-08	-1.87103e-10	-1.12516	8.5926e-05	-1.87103e-10	-1.1258	8.61372e-05	-1.87103e-10	-1.1259
218841812	chr2:218841812:C:T	2.7954e-08	-0.902364	-1.14744	2.21409e-05	-1.31553	-1.16632	2.219e-05	-1.31624	-1.16596
218841925	chr2:218841925:C:T	6.10278e-08	-1.87103e-10	-1.26904	7.42139e-05	-1.87103e-10	-1.27233	7.44034e-05	-1.87103e-10	-1.27234
218841971	chr2:218841971:C:T	1.38718e-08	-1.44922	-1.30129	1.55444e-05	-1.53491	-1.30067	1.55872e-05	-1.53474	-1.30065
218843175	chr2:218843175:A:G	6.48188e-08	-1.87103e-10	-1.20877	7.85536e-05	-1.87103e-10	-1.2155	7.87837e-05	-1.87103e-10	-1.21514
218843406	chr2:218843406:A:T	6.09251e-08	-1.87103e-10	-1.27072	7.38117e-05	-1.87103e-10	-1.27776	7.40038e-05	-1.87103e-10	-1.27773
218843427	chr2:218843427:A:G	6.05422e-08	-1.87103e-10	-1.27703	7.34007e-05	-1.87103e-10	-1.28335	7.35914e-05	-1.87103e-10	-1.28332
218843632	chr2:218843632:T:C	6.59245e-08	-1.87103e-10	-1.19186	8.14544e-05	-1.87103e-10	-1.17924	8.16834e-05	-1.87103e-10	-1.17899
218843661	chr2:218843661:A:C	3.63126e-08	-1.7882	-3.15521e-10	4.50239e-05	-1.77209	-3.15521e-10	4.51214e-05	-1.77249	-3.15521e-10
218844043	chr2:218844043:T:C	1.47992e-08	-1.62819	-1.05761	1.62892e-05	-1.78818	-1.0006	1.63391e-05	-1.78768	-1.0006
218844057	chr2:218844057:T:C	6.59668e-08	-1.87103e-10	-1.19122	7.99015e-05	-1.87103e-10	-1.19849	8.01384e-05	-1.87103e-10	-1.19809
218844316	chr2:218844316:A:G	5.95744e-08	-1.87103e-10	-1.29314	7.29567e-05	-1.87103e-10	-1.28942	7.31461e-05	-1.87103e-10	-1.28938
218844427	chr2:218844427:G:A	2.06289e-08	-1.2748	-1.07888	2.76146e-05	-1.22468	-1.03625	2.76546e-05	-1.22578	-1.03627
218844524	chr2:218844524:G:A	6.60333e-08	-1.87103e-10	-1.19021	8.18019e-05	-1.87103e-10	-1.17498	8.20211e-05	-1.87103e-10	-1.17487
218844544	chr2:218844544:C:T	8.29474e-08	-1.87103e-10	-0.962162	0.000103477	-1.87103e-10	-0.939931	0.000103776	-1.87103e-10	-0.93961
218844555	chr2:218844555:A:G	3.52586e-08	-1.81766	-3.15521e-10	5.19595e-05	-1.62882	-3.15521e-10	5.20602e-05	-1.62944	-3.15521e-10
218844594	chr2:218844594:G:A	6.95886e-08	-1.87103e-10	-1.13777	8.48542e-05	-1.87103e-10	-1.13835	8.50602e-05	-1.87103e-10	-1.13848
218845022	chr2:218845022:C:T	1.28337e-08	-1.63464	-1.19365	1.50331e-05	-1.69628	-1.17274	1.50729e-05	-1.69628	-1.17267
218845421	chr2:218845421:C:T	1.191e-07	-1.87103e-10	-0.600409	0.000148555	-1.87103e-10	-0.578326	0.00014903	-1.87103e-10	-0.577696
218845756	chr2:218845756:A:T	1.39389e-07	-1.87103e-10	-0.443103	0.000174361	-1.87103e-10	-0.418152	0.000174923	-1.87103e-10	-0.417497
218846046	chr2:218846046:G:A	1.26982e-07	-1.87103e-10	-0.536326	0.000160038	-1.87103e-10	-0.503872	0.000160488	-1.87103e-10	-0.503628
218848115	chr2:218848115:T:C	1.5211e-08	-1.48939	-1.16896	1.92853e-05	-1.43356	-1.18638	1.93197e-05	-1.43455	-1.18617
218848292	chr2:218848292:C:T	1.86823e-08	-1.56699	-0.885797	2.2017e-05	-1.63836	-0.849108	2.20765e-05	-1.63836	-0.84897
218850063	chr2:218850063:C:T	3.30693e-07	-1.87103e-10	0.420822	0.000469706	-1.87103e-10	0.572825	0.00047124	-1.87103e-10	0.573523
218850593	chr2:218850593:A:G	1.45223e-08	-1.80508	-0.899606	2.00285e-05	-1.69599	-0.886134	2.00707e-05	-1.69647	-0.886112
218850607	chr2:218850607:C:T	1.4297e-08	-1.79355	-0.926774	2.01298e-05	-1.66337	-0.913715	2.0171e-05	-1.66391	-0.913692
218850637	chr2:218850637:GA:G	1.86783e-08	-1.79698	-0.65603	2.61123e-05	-1.67251	-0.644368	2.61655e-05	-1.67304	-0.644366
218851399	chr2:218851399:C:T	1.48448e-08	-1.78959	-0.893129	2.10199e-05	-1.65441	-0.8794	2.10626e-05	-1.65497	-0.879377
218851400	chr2:218851400:T:C	1.49023e-08	-1.53457	-1.14429	1.87045e-05	-1.48589	-1.16463	1.87395e-05	-1.48683	-1.16439
218851767	chr2:218851767:T:A	7.95372e-08	-1.00414	-3.15521e-10	8.01399e-05	-1.19551	-3.15521e-10	8.0399e-05	-1.19484	-3.15521e-10
218851768	chr2:218851768:T:A	1.5005e-07	-1.87103e-10	-0.369397	0.000182161	-1.87103e-10	-0.374391	0.000182632	-1.87103e-10	-0.374371
218851774	chr2:218851774:T:A	5.95292e-08	-1.87103e-10	-1.2939	7.26205e-05	-1.87103e-10	-1.29404	7.28054e-05	-1.87103e-10	-1.29405
218851966	chr2:218851966:T:C	1.58503e-08	-1.61457	-1.00261	1.87035e-05	-1.68071	-0.969861	1.87543e-05	-1.68071	-0.969714
218852022	chr2:218852022:T:A	1.67424e-08	-1.48639	-1.07604	2.1079e-05	-1.43159	-1.09942	2.11175e-05	-1.43259	-1.09915
218852728	chr2:218852728:A:G	3.99191e-08	-1.69351	-3.15521e-10	6.86887e-05	-1.3497	-3.15521e-10	6.8801e-05	-1.35063	-3.15521e-10
218853058	chr2:218853058:G:A	6.78737e-08	-1.87103e-10	-1.16272	8.47512e-05	-1.87103e-10	-1.13956	8.5002e-05	-1.87103e-10	-1.13917
218854142	chr2:218854142:G:A	7.42314e-08	-1.87103e-10	-1.07318	9.07485e-05	-1.87103e-10	-1.07119	9.0973e-05	-1.87103e-10	-1.07128
218854234	chr2:218854234:C:T	2.63203e-08	-1.14999	-0.960037	2.80485e-05	-1.28848	-0.956863	2.81144e-05	-1.28834	-0.957222
218854348	chr2:218854348:C:T	3.64294e-08	-1.78499	-3.15521e-10	4.44651e-05	-1.78458	-3.15521e-10	4.45732e-05	-1.78471	-3.15521e-10
218854570	chr2:218854570:T:C	6.50701e-08	-1.87103e-10	-1.2049	7.95027e-05	-1.87103e-10	-1.20349	7.97017e-05	-1.87103e-10	-1.20355
218855565	chr2:218855565:C:T	6.03889e-08	-1.27956	-3.15521e-10	5.42979e-05	-1.5848	-3.15521e-10	5.44409e-05	-1.58473	-3.15521e-10
218855626	chr2:218855626:T:C	1.8287e-08	-1.56859	-0.90559	2.17308e-05	-1.56346	-0.93709	2.17842e-05	-1.5639	-0.936757
218855879	chr2:218855879:A:G	6.89899e-08	-1.87103e-10	-1.14641	8.62426e-05	-1.87103e-10	-1.12212	8.64996e-05	-1.87103e-10	-1.1217
218856229	chr2:218856229:TAGG:T	9.4902e-08	-0.827524	-3.15521e-10	9.49975e-05	-1.02543	-3.15521e-10	9.53197e-05	-1.02461	-3.15521e-10
218856467	chr2:218856467:C:T	1.84572e-08	-1.64007	-0.824847	2.13168e-05	-1.72985	-0.789938	2.1379e-05	-1.7296	-0.789834
218857519	chr2:218857519:G:A	7.26712e-08	-1.87103e-10	-1.09442	8.85775e-05	-1.87103e-10	-1.0954	8.88039e-05	-1.87103e-10	-1.09541
218857941	chr2:218857941:T:C	1.6433e-08	-1.81437	-0.766701	1.97453e-05	-1.80939	-0.786971	1.98089e-05	-1.80927	-0.786436
218858656	chr2:218858656:A:G	9.2061e-08	-1.87103e-10	-0.857917	0.000115597	-1.87103e-10	-0.829168	0.000115941	-1.87103e-10	-0.82876
218858708	chr2:218858708:C:T	7.22e-08	-1.87103e-10	-1.10093	8.80161e-05	-1.87103e-10	-1.10176	8.82416e-05	-1.87103e-10	-1.10177
218859314	chr2:218859314:C:A	8.20897e-08	-1.87103e-10	-0.972556	0.000102014	-1.87103e-10	-0.954171	0.000102279	-1.87103e-10	-0.954136
218860143	chr2:218860143:T:C	1.09431e-08	-1.75575	-1.2319	1.40516e-05	-1.71675	-1.2198	1.40761e-05	-1.7175	-1.21987
218860595	chr2:218860595:C:G	5.07442e-08	-1.78981	0.336242	6.32962e-05	-1.7228	0.291343	6.34559e-05	-1.72363	0.292132
218860829	chr2:218860829:G:A	7.86192e-08	-1.87103e-10	-1.01575	9.5887e-05	-1.87103e-10	-1.01611	9.6133e-05	-1.87103e-10	-1.01611
218860999	chr2:218860999:G:A	6.22799e-08	-1.87103e-10	-1.24873	7.67343e-05	-1.87103e-10	-1.23893	7.69333e-05	-1.87103e-10	-1.23891
218861348	chr2:218861348:T:C	7.39062e-08	-1.87103e-10	-1.07757	9.19777e-05	-1.87103e-10	-1.05774	9.22183e-05	-1.87103e-10	-1.05769
218861775	chr2:218861775:T:C	4.15262e-08	-1.69211	0.0380635	4.83537e-05	-1.72806	0.0273206	4.85295e-05	-1.7277	0.0280285
218861939	chr2:218861939:C:G	3.20069e-07	-1.87103e-10	0.388168	0.000405049	-1.87103e-10	0.424726	0.000406467	-1.87103e-10	0.425658
218861950	chr2:218861950:A:C	1.60172e-07	-1.87103e-10	-0.304122	0.000197698	-1.87103e-10	-0.292543	0.000198225	-1.87103e-10	-0.292441
218862196	chr2:218862196:G:A	3.61387e-08	-1.79301	-3.15521e-10	4.53802e-05	-1.76421	-3.15521e-10	4.54609e-05	-1.76499	-3.15521e-10
218862582	chr2:218862582:C:T	9.15322e-08	-1.87103e-10	-0.863678	0.000112426	-1.87103e-10	-0.856986	0.000112735	-1.87103e-10	-0.856808
218862590	chr2:218862590:T:C	3.34685e-08	-1.73804	-0.131722	3.9532e-05	-1.76657	-0.135602	3.96715e-05	-1.7663	-0.134913
218862599	chr2:218862599:T:A	4.03118e-08	-1.68372	-3.15521e-10	5.06452e-05	-1.65444	-3.15521e-10	5.07364e-05	-1.6552	-3.15521e-10
218862745	chr2:218862745:G:A	8.34198e-08	-1.87103e-10	-0.956483	9.99952e-05	-1.87103e-10	-0.97416	0.000100243	-1.87103e-10	-0.974243
218862982	chr2:218862982:G:A	6.18793e-08	-1.87103e-10	-1.25518	7.60052e-05	-1.87103e-10	-1.24848	7.62081e-05	-1.87103e-10	-1.24838
218863082	chr2:218863082:C:T	5.12666e-07	-1.87103e-10	0.859257	0.000750144	-1.87103e-10	1.04098	0.000752696	-1.87103e-10	1.04182
218863795	chr2:218863795:A:G	1.29575e-08	-1.81759	-1.00111	1.61826e-05	-1.77374	-1.0216	1.62158e-05	-1.7744	-1.02146
218864093	chr2:218864093:C:T	4.48079e-07	-1.87103e-10	0.724602	0.000651724	-1.87103e-10	0.90034	0.000653925	-1.87103e-10	0.901149
218864353	chr2:218864353:G:A	1.50466e-08	-1.75212	-0.917092	2.01537e-05	-1.69713	-0.878761	2.02092e-05	-1.6974	-0.878308
218864426	chr2:218864426:T:C	8.19282e-08	-1.87103e-10	-0.974526	0.000103588	-1.87103e-10	-0.938864	0.000103901	-1.87103e-10	-0.938407
218864904	chr2:218864904:A:G	3.12788e-08	-1.70207	-0.235361	3.7022e-05	-1.73339	-0.234381	3.71701e-05	-1.73302	-0.23332
218865769	chr2:218865769:A:G	8.11069e-08	-1.87103e-10	-0.984601	0.000102579	-1.87103e-10	-0.948653	0.000102889	-1.87103e-10	-0.948195
218866001	chr2:218866001:G:T	8.3226e-08	-0.958809	-3.15521e-10	7.83444e-05	-1.21817	-3.15521e-10	7.84733e-05	-1.21909	-3.15521e-10
218866138	chr2:218866138:C:T	1.80761e-07	-1.87103e-10	-0.183192	0.000235647	-1.87103e-10	-0.116947	0.000236508	-1.87103e-10	-0.115862
218866295	chr2:218866295:T:C	2.02443e-08	-1.70502	-0.667473	2.29187e-05	-1.78267	-0.66466	2.30077e-05	-1.78223	-0.663788
218866837	chr2:218866837:T:C	1.01511e-07	-1.87103e-10	-0.760205	0.000130012	-1.87103e-10	-0.711652	0.000130442	-1.87103e-10	-0.710917
218867121	chr2:218867121:G:C	5.61312e-06	-1.87103e-10	3.25249	0.00896145	-1.87103e-10	3.52141	0.00899128	-1.87103e-10	3.52217
218867420	chr2:218867420:C:G	1.61783e-08	-1.76979	-0.826906	1.85202e-05	-1.81302	-0.847398	1.85802e-05	-1.81286	-0.846888
218867522	chr2:218867522:C:T	1.37607e-06	1.84662	-3.15521e-10	0.00184381	1.94031	-3.15521e-10	0.00184117	1.93631	-3.15521e-10
218867739	chr2:218867739:C:T	1.07397e-08	-1.76	-1.24642	1.3633e-05	-1.70208	-1.26471	1.36598e-05	-1.70256	-1.26483
218867769	chr2:218867769:C:T	3.52577e-08	-1.81768	-3.15521e-10	4.3131e-05	-1.81504	-3.15521e-10	4.32467e-05	-1.81492	-3.15521e-10
218867797	chr2:218867797:G:T	3.53364e-08	-1.81546	-3.15521e-10	4.31839e-05	-1.81381	-3.15521e-10	4.3296e-05	-1.81378	-3.15521e-10
218868044	chr2:218868044:G:A	1.02718e-07	-1.87103e-10	-0.748386	0.000131623	-1.87103e-10	-0.699341	0.000132065	-1.87103e-10	-0.698547
218869251	chr2:218869251:T:C	1.74885e-08	-1.75412	-0.764703	2.04567e-05	-1.79932	-0.76165	2.05313e-05	-1.79905	-0.760849
218869713	chr2:218869713:C:T	9.94302e-08	-1.87103e-10	-0.780913	0.000122196	-1.87103e-10	-0.773656	0.000122533	-1.87103e-10	-0.773461
218869917	chr2:218869917:C:T	7.78125e-08	-1.87103e-10	-1.02607	9.48053e-05	-1.87103e-10	-1.02746	9.50271e-05	-1.87103e-10	-1.02768
218871329	chr2:218871329:T:C	9.56372e-08	-0.819806	-3.15521e-10	8.68219e-05	-1.11542	-3.15521e-10	8.7036e-05	-1.11552	-3.15521e-10
218871432	chr2:218871432:G:GGCCCCAGCTGACC	5.93998e-08	-1.87103e-10	-1.29608	7.27677e-05	-1.87103e-10	-1.29201	7.29579e-05	-1.87103e-10	-1.29196
218871647	chr2:218871647:C:G	1.62012e-07	-1.07024	0.777544	9.73843e-05	-1.70482	0.704199	9.76894e-05	-1.70464	0.704589
218871750	chr2:218871750:G:A	3.81293e-07	0.563199	-3.15521e-10	0.00046571	0.564281	-3.15521e-10	0.000465795	0.561902	-3.15521e-10
218872206	chr2:218872206:A:G	6.59799e-08	-1.87103e-10	-1.19102	8.04221e-05	-1.87103e-10	-1.19199	8.06117e-05	-1.87103e-10	-1.1922
218872604	chr2:218872604:T:C	8.12768e-08	-1.87103e-10	-0.982508	0.000101607	-1.87103e-10	-0.958168	0.000101875	-1.87103e-10	-0.958101
218872781	chr2:218872781:G:A	6.97147e-08	-1.87103e-10	-1.13596	8.4188e-05	-1.87103e-10	-1.14623	8.44084e-05	-1.87103e-10	-1.14618
218872840	chr2:218872840:G:A	8.51017e-08	-1.87103e-10	-0.936522	0.000106586	-1.87103e-10	-0.910331	0.000106867	-1.87103e-10	-0.910258
218872859	chr2:218872859:G:C	8.12962e-08	-1.87103e-10	-0.982269	0.000101633	-1.87103e-10	-0.957911	0.000101901	-1.87103e-10	-0.957844
218873290	chr2:218873290:C:T	5.99796e-08	-1.87103e-10	-1.28636	7.27336e-05	-1.87103e-10	-1.29248	7.29125e-05	-1.87103e-10	-1.29258
218873584	chr2:218873584:G:A	5.22455e-07	-1.87103e-10	0.878169	0.000626586	-1.87103e-10	0.861004	0.000628231	-1.87103e-10	0.861064
218873736	chr2:218873736:G:A	5.88804e-08	-1.87103e-10	-1.30486	7.18852e-05	-1.87103e-10	-1.30421	7.20692e-05	-1.87103e-10	-1.30422
218873849	chr2:218873849:G:A	6.00146e-08	-1.87103e-10	-1.28578	7.3557e-05	-1.87103e-10	-1.28122	7.37532e-05	-1.87103e-10	-1.28112
218874332	chr2:218874332:G:C	6.79484e-08	-1.87103e-10	-1.16162	8.18593e-05	-1.87103e-10	-1.17428	8.20633e-05	-1.87103e-10	-1.17435
218874443	chr2:218874443:G:A	8.08453e-08	-1.87103e-10	-0.987831	0.000100874	-1.87103e-10	-0.965412	0.000101177	-1.87103e-10	-0.964968
218874877	chr2:218874877:C:T	7.72065e-08	-1.87103e-10	-1.03389	9.76319e-05	-1.87103e-10	-0.998078	9.79191e-05	-1.87103e-10	-0.997703
218874881	chr2:218874881:C:T	5.94926e-08	-1.87103e-10	-1.29452	7.28261e-05	-1.87103e-10	-1.29121	7.30194e-05	-1.87103e-10	-1.29112
218874911	chr2:218874911:G:A	8.88364e-08	-1.87103e-10	-0.893572	0.000111427	-1.87103e-10	-0.865914	0.000111721	-1.87103e-10	-0.865839
218875020	chr2:218875020:A:G	6.51247e-08	-1.87103e-10	-1.20406	8.02301e-05	-1.87103e-10	-1.19438	8.0433e-05	-1.87103e-10	-1.19442
218875485	chr2:218875485:C:T	2.5015e-07	-1.87103e-10	0.141691	0.000315126	-1.87103e-10	0.173689	0.000315843	-1.87103e-10	0.173402
218876299	chr2:218876299:C:A	8.73572e-08	-1.87103e-10	-0.910364	0.00010951	-1.87103e-10	-0.883267	0.000109799	-1.87103e-10	-0.883193
218877482	chr2:218877482:C:A	8.61592e-08	-1.87103e-10	-0.924172	0.000108034	-1.87103e-10	-0.896835	0.000108319	-1.87103e-10	-0.896761
218878130	chr2:218878130:G:A	1.94938e-07	-1.87103e-10	-0.107686	0.000241361	-1.87103e-10	-0.0929869	0.000241995	-1.87103e-10	-0.0929267
218878304	chr2:218878304:C:A	1.25694e-07	-1.87103e-10	-0.546519	0.000162144	-1.87103e-10	-0.490799	0.000162708	-1.87103e-10	-0.489884
218879152	chr2:218879152:G:A	1.52095e-08	-1.51967	-1.13878	1.77642e-05	-1.55026	-1.15184	1.77921e-05	-1.55135	-1.15174
218879319	chr2:218879319:T:A	3.65831e-08	-1.78078	-3.15521e-10	4.49365e-05	-1.77403	-3.15521e-10	4.50313e-05	-1.77449	-3.15521e-10
218879588	chr2:218879588:A:T	7.54421e-08	-1.87103e-10	-1.057	9.23625e-05	-1.87103e-10	-1.05356	9.2612e-05	-1.87103e-10	-1.05342
218879636	chr2:218879636:T:C	7.62373e-08	-1.87103e-10	-1.04652	9.34367e-05	-1.87103e-10	-1.042	9.3679e-05	-1.87103e-10	-1.04197
218880596	chr2:218880596:T:G	1.32992e-07	-1.87103e-10	-0.49008	0.000164715	-1.87103e-10	-0.475066	0.000165131	-1.87103e-10	-0.475103
218881080	chr2:218881080:C:T	7.44263e-08	-1.87103e-10	-1.07056	8.97488e-05	-1.87103e-10	-1.08227	8.99848e-05	-1.87103e-10	-1.0822
218881393	chr2:218881393:C:T	1.75125e-08	-1.48596	-1.0315	2.06434e-05	-1.5352	-1.01669	2.06916e-05	-1.53554	-1.01657
218881450	chr2:218881450:C:T	3.85581e-08	-1.7282	-3.15521e-10	4.50419e-05	-1.77169	-3.15521e-10	4.51719e-05	-1.77137	-3.15521e-10
218881904	chr2:218881904:A:G	8.49567e-08	-1.87103e-10	-0.938227	0.000107596	-1.87103e-10	-0.900895	0.00010794	-1.87103e-10	-0.900264
218882105	chr2:218882105:T:C	1.29526e-08	-1.57829	-1.24078	1.41434e-05	-1.67351	-1.25653	1.41843e-05	-1.67307	-1.25664
218883490	chr2:218883490:G:A	3.46966e-07	0.468857	-3.15521e-10	0.000475858	0.585838	-3.15521e-10	0.00047616	0.58391	-3.15521e-10
218883665	chr2:218883665:C:A	2.38233e-08	-1.81004	-0.399664	2.86226e-05	-1.80297	-0.422115	2.86952e-05	-1.80316	-0.421953
218883809	chr2:218883809:C:T	5.89261e-08	-1.87103e-10	-1.30408	7.19468e-05	-1.87103e-10	-1.30336	7.21324e-05	-1.87103e-10	-1.30334
218884658	chr2:218884658:A:G	8.06694e-08	-1.87103e-10	-0.990009	9.89784e-05	-1.87103e-10	-0.98438	9.9247e-05	-1.87103e-10	-0.984232
218884873	chr2:218884873:T:C	6.03816e-08	-1.87103e-10	-1.27968	7.40325e-05	-1.87103e-10	-1.27478	7.42319e-05	-1.87103e-10	-1.27465
218885201	chr2:218885201:G:A	5.92839e-08	-1.29803	-3.15521e-10	9.15946e-05	-1.06191	-3.15521e-10	9.15999e-05	-1.06441	-3.15521e-10
218885492	chr2:218885492:G:A	6.66072e-08	-1.87103e-10	-1.18156	8.05432e-05	-1.87103e-10	-1.19049	8.07311e-05	-1.87103e-10	-1.19072
218885569	chr2:218885569:C:G	6.94666e-08	-1.87103e-10	-1.13952	8.45949e-05	-1.87103e-10	-1.14141	8.47993e-05	-1.87103e-10	-1.14156
218885827	chr2:218885827:ATCACCTAAGGT:A	6.04126e-08	-1.87103e-10	-1.27917	7.40736e-05	-1.87103e-10	-1.27422	7.42732e-05	-1.87103e-10	-1.27409
218886024	chr2:218886024:A:G	1.7714e-08	-1.74572	-0.760291	2.11804e-05	-1.73193	-0.794274	2.12212e-05	-1.7323	-0.794544
218887363	chr2:218887363:C:T	7.69546e-08	-1.87103e-10	-1.03715	9.57716e-05	-1.87103e-10	-1.01732	9.60194e-05	-1.87103e-10	-1.01729
218888198	chr2:218888198:C:T	8.74497e-08	-1.87103e-10	-0.909305	0.000107191	-1.87103e-10	-0.90467	0.000107483	-1.87103e-10	-0.904514
218888414	chr2:218888414:C:T	1.68649e-08	-1.74533	-0.809801	2.02289e-05	-1.73076	-0.841412	2.02684e-05	-1.73112	-0.841662
218888425	chr2:218888425:C:T	9.73547e-08	-1.87103e-10	-0.802007	0.000119567	-1.87103e-10	-0.795405	0.000119896	-1.87103e-10	-0.795218
218890289	chr2:218890289:T:A	1.88681e-07	-0.140309	-3.15521e-10	0.000213888	-0.213829	-3.15521e-10	0.000214236	-0.214766	-3.15521e-10
218892491	chr2:218892491:G:GC	1.28114e-07	-0.527446	-3.15521e-10	0.000135531	-0.670083	-3.15521e-10	0.000136153	-0.668067	-3.15521e-10
218892557	chr2:218892557:G:C	8.02754e-08	-1.87103e-10	-0.994905	0.000101359	-1.87103e-10	-0.960611	0.000101678	-1.87103e-10	-0.960031
218892834	chr2:218892834:C:A	7.50413e-08	-1.87103e-10	-1.06233	9.04092e-05	-1.87103e-10	-1.07494	9.06479e-05	-1.87103e-10	-1.07486
218893487	chr2:218893487:G:C	1.06702e-07	-1.87103e-10	-0.710331	0.00013138	-1.87103e-10	-0.701189	0.000131709	-1.87103e-10	-0.701251
218893702	chr2:218893702:C:T	7.36735e-08	-1.08072	-3.15521e-10	6.53792e-05	-1.39908	-3.15521e-10	6.57053e-05	-1.39666	-3.15521e-10
218894029	chr2:218894029:C:T	5.90525e-08	-1.87103e-10	-1.30194	7.21782e-05	-1.87103e-10	-1.30014	7.23671e-05	-1.87103e-10	-1.30009
218894507	chr2:218894507:C:T	3.96434e-08	-1.70044	-3.15521e-10	5.92084e-05	-1.49822	-3.15521e-10	5.9253e-05	-1.50003	-3.15521e-10
218894922	chr2:218894922:G:A	3.68807e-08	-1.77268	-3.15521e-10	4.89607e-05	-1.68827	-3.15521e-10	4.90427e-05	-1.68915	-3.15521e-10
218895348	chr2:218895348:G:A	5.95453e-08	-1.87103e-10	-1.29363	7.24228e-05	-1.87103e-10	-1.29676	7.26052e-05	-1.87103e-10	-1.29681
218895568	chr2:218895568:A:G	6.78384e-08	-1.87103e-10	-1.16324	8.18628e-05	-1.87103e-10	-1.17424	8.20564e-05	-1.87103e-10	-1.17444
218895929	chr2:218895929:T:G	6.50496e-08	-1.87103e-10	-1.20522	7.85907e-05	-1.87103e-10	-1.21503	7.87792e-05	-1.87103e-10	-1.21519
218896222	chr2:218896222:A:G	7.52899e-08	-1.87103e-10	-1.05902	9.12044e-05	-1.87103e-10	-1.06618	9.14433e-05	-1.87103e-10	-1.06612
218896781	chr2:218896781:G:A	7.18844e-08	-1.87103e-10	-1.10531	8.80707e-05	-1.87103e-10	-1.10114	8.82915e-05	-1.87103e-10	-1.1012
218897839	chr2:218897839:A:G	1.06446e-08	-1.76303	-1.25228	1.32489e-05	-1.74288	-1.25248	1.32761e-05	-1.7436	-1.25228
218897940	chr2:218897940:A:G	1.10856e-08	-1.7607	-1.21403	1.37711e-05	-1.74117	-1.21554	1.37998e-05	-1.74191	-1.21528
218898578	chr2:218898578:C:T	6.33213e-08	-1.87103e-10	-1.23215	7.85295e-05	-1.87103e-10	-1.21581	7.87413e-05	-1.87103e-10	-1.21568
218898743	chr2:218898743:T:C	6.56699e-08	-1.87103e-10	-1.19573	8.11894e-05	-1.87103e-10	-1.1825	8.14025e-05	-1.87103e-10	-1.18244
218900252	chr2:218900252:C:T	6.1248e-08	-1.87103e-10	-1.26544	7.56295e-05	-1.87103e-10	-1.25344	7.58317e-05	-1.87103e-10	-1.25333
218900281	chr2:218900281:A:G	5.88959e-08	-1.87103e-10	-1.3046	7.18385e-05	-1.87103e-10	-1.30486	7.20229e-05	-1.87103e-10	-1.30486
218900526	chr2:218900526:A:G	6.6961e-08	-1.87103e-10	-1.17626	8.17563e-05	-1.87103e-10	-1.17554	8.19592e-05	-1.87103e-10	-1.17562
218900872	chr2:218900872:C:T	6.22298e-08	-1.87103e-10	-1.24953	7.50493e-05	-1.87103e-10	-1.26114	7.52359e-05	-1.87103e-10	-1.26122
218901721	chr2:218901721:AAC:A	7.0992e-08	-1.87103e-10	-1.1178	8.88014e-05	-1.87103e-10	-1.09288	8.9047e-05	-1.87103e-10	-1.09268
218901905	chr2:218901905:G:A	1.1729e-08	-1.77098	-1.14733	1.45534e-05	-1.75224	-1.14922	1.45857e-05	-1.75291	-1.14889
218901910	chr2:218901910:G:A	1.18018e-08	-1.7692	-1.14291	1.46486e-05	-1.75011	-1.14483	1.4681e-05	-1.7508	-1.1445
218901920	chr2:218901920:A:T	1.17868e-08	-1.76843	-1.14496	1.46309e-05	-1.74928	-1.14687	1.46632e-05	-1.74997	-1.14653
218901922	chr2:218901922:C:T	1.17655e-08	-1.77289	-1.1423	1.45923e-05	-1.75456	-1.14423	1.4625e-05	-1.75522	-1.14389
218901936	chr2:218901936:A:G	1.17963e-08	-1.77219	-1.14039	1.46317e-05	-1.75377	-1.14232	1.46644e-05	-1.75444	-1.14198
218902031	chr2:218902031:G:A	6.56074e-08	-1.87103e-10	-1.19668	8.11062e-05	-1.87103e-10	-1.18352	8.1319e-05	-1.87103e-10	-1.18346
218902482	chr2:218902482:G:A	8.58492e-08	-1.87103e-10	-0.927776	0.00010393	-1.87103e-10	-0.935562	0.000104209	-1.87103e-10	-0.935444
218902710	chr2:218902710:A:T	7.12234e-08	-1.87103e-10	-1.11455	8.91091e-05	-1.87103e-10	-1.08942	8.93556e-05	-1.87103e-10	-1.08922
218902816	chr2:218902816:G:A	1.07433e-07	-1.87103e-10	-0.7035	0.000130467	-1.87103e-10	-0.708163	0.000130809	-1.87103e-10	-0.708105
218903884	chr2:218903884:G:T	7.82564e-08	-1.87103e-10	-1.02038	9.80239e-05	-1.87103e-10	-0.994071	9.82793e-05	-1.87103e-10	-0.99403
218904277	chr2:218904277:A:G	6.22354e-08	-1.87103e-10	-1.24945	7.69952e-05	-1.87103e-10	-1.23554	7.72023e-05	-1.87103e-10	-1.23542
218905235	chr2:218905235:G:A	7.35135e-08	-1.87103e-10	-1.0829	9.14109e-05	-1.87103e-10	-1.06392	9.16529e-05	-1.87103e-10	-1.06384
218905256	chr2:218905256:A:T	1.69589e-08	-1.80569	-0.743891	2.11165e-05	-1.79586	-0.733366	2.1173e-05	-1.79623	-0.732889
218905361	chr2:218905361:G:T	6.05882e-08	-1.87103e-10	-1.27627	7.35022e-05	-1.87103e-10	-1.28197	7.36929e-05	-1.87103e-10	-1.28194
218905948	chr2:218905948:T:C	5.88844e-08	-1.87103e-10	-1.30479	7.18465e-05	-1.87103e-10	-1.30475	7.20311e-05	-1.87103e-10	-1.30475
218906061	chr2:218906061:T:C	3.52617e-08	-1.81757	-3.15521e-10	4.36867e-05	-1.80224	-3.15521e-10	4.37875e-05	-1.80249	-3.15521e-10
218906430	chr2:218906430:C:T	6.73671e-08	-1.87103e-10	-1.17021	8.39266e-05	-1.87103e-10	-1.14934	8.41744e-05	-1.87103e-10	-1.14895
218906756	chr2:218906756:G:A	7.35774e-08	-1.87103e-10	-1.08203	9.13798e-05	-1.87103e-10	-1.06426	9.16201e-05	-1.87103e-10	-1.06419
218906817	chr2:218906817:G:A	4.16056e-08	-1.65213	-3.15521e-10	5.93819e-05	-1.49529	-3.15521e-10	5.94543e-05	-1.49664	-3.15521e-10
218907595	chr2:218907595:G:T	7.40296e-08	-1.87103e-10	-1.0759	9.19602e-05	-1.87103e-10	-1.05793	9.2202e-05	-1.87103e-10	-1.05786
218908593	chr2:218908593:G:C	6.32413e-08	-1.87103e-10	-1.23341	7.83103e-05	-1.87103e-10	-1.2186	7.85226e-05	-1.87103e-10	-1.21846
218908618	chr2:218908618:T:A	7.23039e-08	-1.87103e-10	-1.09949	9.07867e-05	-1.87103e-10	-1.07077	9.10394e-05	-1.87103e-10	-1.07055
218909527	chr2:218909527:A:G	7.41531e-08	-1.87103e-10	-1.07424	9.09092e-05	-1.87103e-10	-1.06942	9.11376e-05	-1.87103e-10	-1.06947
218909978	chr2:218909978:T:C	1.12285e-08	-1.79795	-1.16396	1.38723e-05	-1.78332	-1.16606	1.39054e-05	-1.78382	-1.16575
218910087	chr2:218910087:T:C	1.11942e-08	-1.7955	-1.16947	1.3843e-05	-1.78	-1.1715	1.38756e-05	-1.78052	-1.1712
218910550	chr2:218910550:C:T	6.44518e-08	-1.87103e-10	-1.21445	8.0137e-05	-1.87103e-10	-1.19555	8.03686e-05	-1.87103e-10	-1.19522
218910636	chr2:218910636:TGAA:T	1.38694e-08	-1.68898	-1.06171	1.72322e-05	-1.67993	-1.05257	1.72633e-05	-1.68047	-1.05279
218910991	chr2:218910991:T:C	1.32936e-07	-1.87103e-10	-0.490504	0.000162078	-1.87103e-10	-0.491204	0.000162459	-1.87103e-10	-0.491416
218911224	chr2:218911224:A:G	6.01999e-08	-1.87103e-10	-1.2827	7.35048e-05	-1.87103e-10	-1.28193	7.36974e-05	-1.87103e-10	-1.28188
218911397	chr2:218911397:C:T	1.06645e-07	-1.87103e-10	-0.710864	0.000130904	-1.87103e-10	-0.704821	0.000131267	-1.87103e-10	-0.704614
218911477	chr2:218911477:A:G	7.35086e-08	-1.87103e-10	-1.08297	9.01419e-05	-1.87103e-10	-1.0779	9.03716e-05	-1.87103e-10	-1.07791
218911631	chr2:218911631:T:G	1.14482e-08	-1.79111	-1.15142	1.41683e-05	-1.77454	-1.15373	1.42015e-05	-1.77509	-1.1534
218911735	chr2:218911735:C:T	6.05666e-08	-1.87103e-10	-1.27662	7.34789e-05	-1.87103e-10	-1.28228	7.36694e-05	-1.87103e-10	-1.28226
218911829	chr2:218911829:GATTT:G	6.49331e-08	-1.87103e-10	-1.20701	8.08014e-05	-1.87103e-10	-1.18729	8.1036e-05	-1.87103e-10	-1.18695
218912162	chr2:218912162:G:A	1.07105e-07	-1.87103e-10	-0.70656	0.000131491	-1.87103e-10	-0.700346	0.000131855	-1.87103e-10	-0.70014
218912434	chr2:218912434:CAT:C	1.14177e-07	-1.87103e-10	-0.64262	0.000140222	-1.87103e-10	-0.636056	0.000140613	-1.87103e-10	-0.635835
218912769	chr2:218912769:A:G	6.09396e-08	-1.87103e-10	-1.27049	7.51369e-05	-1.87103e-10	-1.25997	7.53359e-05	-1.87103e-10	-1.25989
218913125	chr2:218913125:G:A	1.03412e-07	-1.87103e-10	-0.741643	0.000127047	-1.87103e-10	-0.734724	0.000127398	-1.87103e-10	-0.734525
218913504	chr2:218913504:T:C	5.9538e-08	-1.87103e-10	-1.29375	7.26806e-05	-1.87103e-10	-1.29321	7.28699e-05	-1.87103e-10	-1.29317
218913980	chr2:218913980:A:T	5.9864e-08	-1.87103e-10	-1.28829	7.30956e-05	-1.87103e-10	-1.28751	7.32866e-05	-1.87103e-10	-1.28747
218914170	chr2:218914170:C:T	5.95304e-08	-1.87103e-10	-1.29388	7.26783e-05	-1.87103e-10	-1.29324	7.28676e-05	-1.87103e-10	-1.2932
218914382	chr2:218914382:A:G	6.12665e-08	-1.87103e-10	-1.26514	7.57129e-05	-1.87103e-10	-1.25233	7.59246e-05	-1.87103e-10	-1.2521
218914478	chr2:218914478:G:A	7.41335e-08	-1.87103e-10	-1.0745	9.22497e-05	-1.87103e-10	-1.05478	9.24946e-05	-1.87103e-10	-1.05469
218914980	chr2:218914980:G:A	1.13144e-08	-1.79273	-1.16156	1.39999e-05	-1.77659	-1.16364	1.40326e-05	-1.77713	-1.16333
218915195	chr2:218915195:A:G	1.06559e-07	-1.87103e-10	-0.711667	0.000130799	-1.87103e-10	-0.705624	0.000131161	-1.87103e-10	-0.705418
218915333	chr2:218915333:T:C	7.54257e-08	-1.87103e-10	-1.05722	9.37512e-05	-1.87103e-10	-1.03864	9.39979e-05	-1.87103e-10	-1.03857
218915569	chr2:218915569:T:C	1.13344e-08	-1.79972	-1.15281	1.39922e-05	-1.78581	-1.15497	1.40261e-05	-1.78628	-1.15464
218915712	chr2:218915712:T:C	5.99015e-08	-1.87103e-10	-1.28767	7.31424e-05	-1.87103e-10	-1.28687	7.33335e-05	-1.87103e-10	-1.28683
218915809	chr2:218915809:T:C	6.26472e-08	-1.87103e-10	-1.24285	7.74646e-05	-1.87103e-10	-1.22946	7.76716e-05	-1.87103e-10	-1.22935
218916020	chr2:218916020:C:T	7.32518e-08	-1.87103e-10	-1.08647	9.1106e-05	-1.87103e-10	-1.06726	9.13477e-05	-1.87103e-10	-1.06717
218916208	chr2:218916208:T:C	6.46923e-08	-1.87103e-10	-1.21073	8.04624e-05	-1.87103e-10	-1.19149	8.06954e-05	-1.87103e-10	-1.19116
218916488	chr2:218916488:G:A	1.48927e-08	-1.80724	-0.872261	1.84074e-05	-1.80573	-0.860803	1.84524e-05	-1.80573	-0.860923
218916763	chr2:218916763:T:C	7.33166e-08	-1.87103e-10	-1.08558	9.11902e-05	-1.87103e-10	-1.06633	9.14321e-05	-1.87103e-10	-1.06625
218916768	chr2:218916768:G:T	7.01301e-08	-1.87103e-10	-1.13002	8.59513e-05	-1.87103e-10	-1.1255	8.61706e-05	-1.87103e-10	-1.12552
218916780	chr2:218916780:G:A	1.1388e-08	-1.79698	-1.15083	1.40757e-05	-1.78191	-1.15293	1.41093e-05	-1.78241	-1.1526
218917094	chr2:218917094:G:A	6.88344e-08	-1.87103e-10	-1.14866	8.60588e-05	-1.87103e-10	-1.12425	8.63154e-05	-1.87103e-10	-1.12384
218917195	chr2:218917195:T:C	1.27706e-07	-0.530636	-3.15521e-10	0.000112639	-0.85509	-3.15521e-10	0.000113332	-0.851519	-3.15521e-10
218917636	chr2:218917636:T:C	1.95436e-08	-1.29696	-1.11076	2.49315e-05	-1.26327	-1.09988	2.49788e-05	-1.26373	-1.10009
218918467	chr2:218918467:T:C	1.15444e-08	-1.73685	-1.19731	1.38431e-05	-1.73592	-1.21558	1.38738e-05	-1.73621	-1.21563
218918648	chr2:218918648:T:A	6.50258e-08	-1.87103e-10	-1.20558	8.09148e-05	-1.87103e-10	-1.18589	8.11497e-05	-1.87103e-10	-1.18555
218919534	chr2:218919534:C:T	2.54541e-07	0.159093	-3.15521e-10	0.000349321	0.276709	-3.15521e-10	0.000349571	0.274863	-3.15521e-10
218920132	chr2:218920132:C:T	2.19837e-08	-1.79228	-0.497786	2.91658e-05	-1.78644	-0.419844	2.92595e-05	-1.78639	-0.419252
218920177	chr2:218920177:G:A	6.01029e-08	-1.87103e-10	-1.28431	7.33795e-05	-1.87103e-10	-1.28364	7.35717e-05	-1.87103e-10	-1.28358
218920268	chr2:218920268:T:C	5.9702e-08	-1.87103e-10	-1.291	7.28829e-05	-1.87103e-10	-1.29043	7.30731e-05	-1.87103e-10	-1.29038
218920970	chr2:218920970:A:G	5.91028e-08	-1.87103e-10	-1.30109	7.23868e-05	-1.87103e-10	-1.29726	7.25752e-05	-1.87103e-10	-1.29722
218921028	chr2:218921028:T:G	6.39902e-08	-1.87103e-10	-1.22164	7.92881e-05	-1.87103e-10	-1.20619	7.95012e-05	-1.87103e-10	-1.20607
218921051	chr2:218921051:C:T	6.55359e-08	-1.87103e-10	-1.19777	8.16076e-05	-1.87103e-10	-1.17736	8.18454e-05	-1.87103e-10	-1.17701
218921480	chr2:218921480:ATTC:A	9.01362e-08	-1.87103e-10	-0.879047	0.000110297	-1.87103e-10	-0.876107	0.000110603	-1.87103e-10	-0.875895
218921939	chr2:218921939:C:T	5.99262e-08	-1.87103e-10	-1.28725	7.31612e-05	-1.87103e-10	-1.28662	7.33525e-05	-1.87103e-10	-1.28657
218922703	chr2:218922703:C:T	7.15608e-08	-1.87103e-10	-1.10982	8.97157e-05	-1.87103e-10	-1.08264	8.99873e-05	-1.87103e-10	-1.08217
218923081	chr2:218923081:C:T	8.07897e-08	-1.87103e-10	-0.988519	0.000100861	-1.87103e-10	-0.965538	0.00010113	-1.87103e-10	-0.965441
218924229	chr2:218924229:C:T	1.19894e-08	-1.64362	-1.25272	1.48313e-05	-1.63264	-1.24989	1.48598e-05	-1.63331	-1.24987
218924520	chr2:218924520:C:T	9.40941e-08	-1.87103e-10	-0.836073	0.000119925	-1.87103e-10	-0.792416	0.000120293	-1.87103e-10	-0.791916
218924654	chr2:218924654:G:A	7.50499e-08	-1.87103e-10	-1.06222	9.35152e-05	-1.87103e-10	-1.04116	9.37627e-05	-1.87103e-10	-1.04108
218925260	chr2:218925260:G:C	1.07998e-07	-1.87103e-10	-0.698254	0.000132535	-1.87103e-10	-0.692437	0.000132903	-1.87103e-10	-0.692228
218926059	chr2:218926059:C:T	5.91601e-08	-1.87103e-10	-1.30012	7.20785e-05	-1.87103e-10	-1.30153	7.22618e-05	-1.87103e-10	-1.30155
218927754	chr2:218927754:G:A	9.12432e-08	-1.87103e-10	-0.86684	0.000111008	-1.87103e-10	-0.869679	0.000111262	-1.87103e-10	-0.869959
218928141	chr2:218928141:C:T	1.12456e-07	-1.87103e-10	-0.657806	0.000137064	-1.87103e-10	-0.658833	0.000137389	-1.87103e-10	-0.659025
218928325	chr2:218928325:T:G	5.9652e-08	-1.87103e-10	-1.29184	7.26733e-05	-1.87103e-10	-1.29331	7.28604e-05	-1.87103e-10	-1.2933
218928516	chr2:218928516:T:A	7.46008e-08	-1.87103e-10	-1.06822	8.9635e-05	-1.87103e-10	-1.08354	8.98447e-05	-1.87103e-10	-1.08376
218929699	chr2:218929699:A:G	7.65407e-08	-1.87103e-10	-1.04255	9.18766e-05	-1.87103e-10	-1.05884	9.20906e-05	-1.87103e-10	-1.05907
218929862	chr2:218929862:G:A	5.98348e-08	-1.87103e-10	-1.28878	7.30365e-05	-1.87103e-10	-1.28832	7.32272e-05	-1.87103e-10	-1.28828
218929869	chr2:218929869:G:A	7.29064e-08	-1.87103e-10	-1.09119	9.15158e-05	-1.87103e-10	-1.06277	9.17948e-05	-1.87103e-10	-1.06229
218929880	chr2:218929880:A:T	7.89148e-08	-1.87103e-10	-1.012	9.46514e-05	-1.87103e-10	-1.02908	9.48745e-05	-1.87103e-10	-1.02929
218930067	chr2:218930067:T:A	7.5665e-08	-1.87103e-10	-1.05405	9.08585e-05	-1.87103e-10	-1.06998	9.10705e-05	-1.87103e-10	-1.07021
218930420	chr2:218930420:G:A	1.19596e-08	-1.81465	-1.08418	1.42106e-05	-1.81512	-1.11017	1.4245e-05	-1.81517	-1.11027
218930464	chr2:218930464:G:A	9.67908e-08	-1.87103e-10	-0.807817	0.000118782	-1.87103e-10	-0.801994	0.000119109	-1.87103e-10	-0.801801
218930615	chr2:218930615:CA:C	9.88252e-08	-1.87103e-10	-0.787016	0.000118197	-1.87103e-10	-0.806931	0.000118465	-1.87103e-10	-0.807229
218930768	chr2:218930768:TCCC:T	5.96889e-08	-1.87103e-10	-1.29122	7.2854e-05	-1.87103e-10	-1.29082	7.30439e-05	-1.87103e-10	-1.29078
218930948	chr2:218930948:G:A	6.68723e-08	-1.87103e-10	-1.17758	8.3433e-05	-1.87103e-10	-1.15524	8.36784e-05	-1.87103e-10	-1.15486
218931621	chr2:218931621:A:G	4.77999e-08	-1.51335	-3.15521e-10	5.11906e-05	-1.64373	-3.15521e-10	5.14019e-05	-1.64217	-3.15521e-10
218932087	chr2:218932087:C:T	5.8941e-08	-1.87103e-10	-1.30383	7.19068e-05	-1.87103e-10	-1.30391	7.20905e-05	-1.87103e-10	-1.30392
218932884	chr2:218932884:C:T	7.68164e-08	-1.87103e-10	-1.03895	9.2196e-05	-1.87103e-10	-1.05537	9.24105e-05	-1.87103e-10	-1.0556
218933157	chr2:218933157:G:A	5.98371e-08	-1.87103e-10	-1.28874	7.3031e-05	-1.87103e-10	-1.2884	7.32217e-05	-1.87103e-10	-1.28835
218933247	chr2:218933247:T:A	1.03773e-07	-1.87103e-10	-0.73816	0.000127322	-1.87103e-10	-0.732566	0.000127674	-1.87103e-10	-0.732364
218933357	chr2:218933357:C:T	1.91004e-07	-1.87103e-10	-0.128073	0.000242198	-1.87103e-10	-0.0895284	0.000242834	-1.87103e-10	-0.0894641
218933715	chr2:218933715:T:C	5.89237e-08	-1.87103e-10	-1.30413	7.20365e-05	-1.87103e-10	-1.30211	7.22229e-05	-1.87103e-10	-1.30209
218933778	chr2:218933778:G:A	6.06257e-08	-1.87103e-10	-1.27565	7.40158e-05	-1.87103e-10	-1.275	7.42103e-05	-1.87103e-10	-1.27494
218933865	chr2:218933865:A:G	1.00219e-08	-1.80672	-1.26888	1.22668e-05	-1.79633	-1.27606	1.2294e-05	-1.79671	-1.27602
218934058	chr2:218934058:C:T	8.70269e-08	-1.87103e-10	-0.914151	0.00010867	-1.87103e-10	-0.890963	0.000108958	-1.87103e-10	-0.890885
218934177	chr2:218934177:G:A	3.5506e-08	-1.81067	-3.15521e-10	4.33288e-05	-1.81046	-3.15521e-10	4.34412e-05	-1.81044	-3.15521e-10
218935260	chr2:218935260:G:T	1.65393e-08	-1.81721	-0.757416	2.13913e-05	-1.81767	-0.698633	2.14548e-05	-1.81767	-0.698226
218935339	chr2:218935339:G:A	7.43609e-08	-1.87103e-10	-1.07144	9.34742e-05	-1.87103e-10	-1.0416	9.37613e-05	-1.87103e-10	-1.04109
218935421	chr2:218935421:G:A	1.27235e-08	-1.79873	-1.03819	1.50614e-05	-1.80001	-1.06713	1.50965e-05	-1.80014	-1.06724
218935472	chr2:218935472:G:A	1.87494e-07	-1.87103e-10	-0.146621	0.000236876	-1.87103e-10	-0.111744	0.000237488	-1.87103e-10	-0.111727
218936198	chr2:218936198:G:A	8.22657e-08	-1.87103e-10	-0.970414	9.8557e-05	-1.87103e-10	-0.988648	9.87879e-05	-1.87103e-10	-0.988869
218937002	chr2:218937002:A:G	1.60933e-08	-1.46666	-1.13531	1.95692e-05	-1.44402	-1.1613	1.95922e-05	-1.44532	-1.16139
218937444	chr2:218937444:T:C	6.02392e-08	-1.87103e-10	-1.28205	7.35365e-05	-1.87103e-10	-1.2815	7.37291e-05	-1.87103e-10	-1.28145
218937572	chr2:218937572:A:G	7.38832e-08	-1.87103e-10	-1.07788	9.28231e-05	-1.87103e-10	-1.04859	9.31074e-05	-1.87103e-10	-1.04809
218937578	chr2:218937578:G:T	8.41505e-08	-1.87103e-10	-0.947762	0.000104979	-1.87103e-10	-0.925517	0.000105257	-1.87103e-10	-0.925443
218937738	chr2:218937738:T:C	6.02464e-08	-1.87103e-10	-1.28193	7.35454e-05	-1.87103e-10	-1.28138	7.37381e-05	-1.87103e-10	-1.28132
218938345	chr2:218938345:C:T	8.39624e-08	-1.87103e-10	-0.95	0.000104738	-1.87103e-10	-0.927819	0.000105015	-1.87103e-10	-0.927745
218938733	chr2:218938733:A:T	6.5367e-08	-1.87103e-10	-1.20035	7.85537e-05	-1.87103e-10	-1.2155	7.87423e-05	-1.87103e-10	-1.21566
218938822	chr2:218938822:C:T	1.08313e-07	-1.87103e-10	-0.695342	0.00013293	-1.87103e-10	-0.689459	0.000133299	-1.87103e-10	-0.689249
218938892	chr2:218938892:A:G	1.62874e-08	-1.45616	-1.13382	1.98574e-05	-1.43082	-1.15988	1.98803e-05	-1.43215	-1.15997
218939180	chr2:218939180:C:T	8.20169e-08	-0.973444	-3.15521e-10	0.000132824	-0.690254	-3.15521e-10	0.000132748	-0.693388	-3.15521e-10
218939356	chr2:218939356:G:A	7.42579e-08	-1.87103e-10	-1.07282	9.33193e-05	-1.87103e-10	-1.04326	9.36057e-05	-1.87103e-10	-1.04275
218939851	chr2:218939851:A:T	1.26537e-08	-1.76467	-1.07775	1.57875e-05	-1.73924	-1.08082	1.58219e-05	-1.74002	-1.08043
218939916	chr2:218939916:G:A	6.67555e-08	-1.87103e-10	-1.17933	8.00966e-05	-1.87103e-10	-1.19605	8.02897e-05	-1.87103e-10	-1.1962
218940140	chr2:218940140:A:C	6.53378e-08	-1.87103e-10	-1.2008	7.85199e-05	-1.87103e-10	-1.21593	7.87085e-05	-1.87103e-10	-1.21609
218941368	chr2:218941368:G:C	5.95214e-08	-1.87103e-10	-1.29403	7.2642e-05	-1.87103e-10	-1.29374	7.2831e-05	-1.87103e-10	-1.2937
218941863	chr2:218941863:A:G	5.98377e-08	-1.87103e-10	-1.28873	7.30411e-05	-1.87103e-10	-1.28826	7.32318e-05	-1.87103e-10	-1.28821
218942054	chr2:218942054:C:A	1.01055e-07	-1.87103e-10	-0.764704	0.00012283	-1.87103e-10	-0.768477	0.000123125	-1.87103e-10	-0.768644
218942089	chr2:218942089:A:G	5.98482e-08	-1.87103e-10	-1.28856	7.3054e-05	-1.87103e-10	-1.28808	7.32447e-05	-1.87103e-10	-1.28804
218942116	chr2:218942116:C:G	1.65727e-08	-1.43441	-1.1382	2.02037e-05	-1.40955	-1.16387	2.02262e-05	-1.41091	-1.16396
218942126	chr2:218942126:T:C	1.32432e-08	-1.73574	-1.06114	1.66256e-05	-1.70401	-1.06433	1.66592e-05	-1.70496	-1.06392
218942127	chr2:218942127:G:A	6.80345e-08	-1.87103e-10	-1.16035	8.18694e-05	-1.87103e-10	-1.17416	8.20858e-05	-1.87103e-10	-1.17408
218942247	chr2:218942247:C:T	1.62851e-08	-1.44211	-1.14801	1.99145e-05	-1.41484	-1.173	1.99371e-05	-1.41619	-1.17307
218942689	chr2:218942689:G:C	8.17217e-08	-1.87103e-10	-0.977049	0.000102083	-1.87103e-10	-0.953499	0.000102355	-1.87103e-10	-0.953398
218943391	chr2:218943391:A:G	1.66537e-08	-1.81698	-0.75076	2.15405e-05	-1.81759	-0.691754	2.16044e-05	-1.8176	-0.691345
218943406	chr2:218943406:A:G	1.08574e-07	-1.87103e-10	-0.692941	0.000133249	-1.87103e-10	-0.687059	0.000133619	-1.87103e-10	-0.686849
218943473	chr2:218943473:T:C	7.46236e-08	-1.87103e-10	-1.06791	9.37995e-05	-1.87103e-10	-1.03812	9.40876e-05	-1.87103e-10	-1.03762
218944013	chr2:218944013:C:T	9.11373e-08	-1.87103e-10	-0.868002	0.000110842	-1.87103e-10	-0.871174	0.000111096	-1.87103e-10	-0.871452
218944032	chr2:218944032:T:C	6.71449e-08	-1.87103e-10	-1.17352	8.05255e-05	-1.87103e-10	-1.19071	8.07193e-05	-1.87103e-10	-1.19087
218944149	chr2:218944149:T:C	6.02532e-08	-1.87103e-10	-1.28181	7.35539e-05	-1.87103e-10	-1.28126	7.37466e-05	-1.87103e-10	-1.28121
218944519	chr2:218944519:G:A	3.91061e-08	-1.71409	-3.15521e-10	5.41833e-05	-1.58691	-3.15521e-10	5.42565e-05	-1.58812	-3.15521e-10
218945025	chr2:218945025:A:G	6.55332e-08	-1.87103e-10	-1.19781	7.87483e-05	-1.87103e-10	-1.21303	7.89374e-05	-1.87103e-10	-1.21319
218945038	chr2:218945038:C:T	1.96907e-08	-1.2291	-1.17112	2.29918e-05	-1.26245	-1.18169	2.30522e-05	-1.26258	-1.1815
218945152	chr2:218945152:AAAAAG:A	5.90303e-08	-1.87103e-10	-1.30232	7.21254e-05	-1.87103e-10	-1.30088	7.23092e-05	-1.87103e-10	-1.30089
218945806	chr2:218945806:A:G	5.98519e-08	-1.87103e-10	-1.2885	7.30585e-05	-1.87103e-10	-1.28802	7.32493e-05	-1.87103e-10	-1.28798
218945885	chr2:218945885:G:A	5.98506e-08	-1.87103e-10	-1.28852	7.30569e-05	-1.87103e-10	-1.28804	7.32477e-05	-1.87103e-10	-1.288
218946211	chr2:218946211:T:A	7.33639e-08	-1.87103e-10	-1.08494	9.20549e-05	-1.87103e-10	-1.0569	9.23211e-05	-1.87103e-10	-1.05657
218946276	chr2:218946276:T:C	7.48443e-08	-1.87103e-10	-1.06496	8.99609e-05	-1.87103e-10	-1.07991	9.01712e-05	-1.87103e-10	-1.08013
218946284	chr2:218946284:G:A	7.54907e-08	-1.87103e-10	-1.05636	9.41896e-05	-1.87103e-10	-1.03397	9.44365e-05	-1.87103e-10	-1.03392
218947056	chr2:218947056:G:A	6.87508e-08	-1.87103e-10	-1.14988	8.2323e-05	-1.87103e-10	-1.16863	8.25199e-05	-1.87103e-10	-1.1688
218947192	chr2:218947192:G:A	6.85875e-08	-1.87103e-10	-1.15226	8.21401e-05	-1.87103e-10	-1.17086	8.23367e-05	-1.87103e-10	-1.17103
218947378	chr2:218947378:T:C	3.5746e-08	-1.80393	-3.15521e-10	4.80502e-05	-1.70704	-3.15521e-10	4.81248e-05	-1.70805	-3.15521e-10
218947509	chr2:218947509:G:A	5.98473e-08	-1.87103e-10	-1.28857	7.30528e-05	-1.87103e-10	-1.2881	7.32436e-05	-1.87103e-10	-1.28805
218947980	chr2:218947980:T:C	5.98563e-08	-1.87103e-10	-1.28842	7.30642e-05	-1.87103e-10	-1.28794	7.32549e-05	-1.87103e-10	-1.2879
218948013	chr2:218948013:C:G	8.73052e-08	-1.87103e-10	-0.910959	0.000112739	-1.87103e-10	-0.854208	0.000113094	-1.87103e-10	-0.853623
218948192	chr2:218948192:A:C	6.75509e-08	-1.87103e-10	-1.16749	8.09637e-05	-1.87103e-10	-1.18528	8.11558e-05	-1.87103e-10	-1.18547
218948481	chr2:218948481:C:T	7.8943e-08	-1.87103e-10	-1.01164	9.82939e-05	-1.87103e-10	-0.99132	9.85529e-05	-1.87103e-10	-0.991251
218949191	chr2:218949191:C:T	6.79251e-08	-1.87103e-10	-1.16196	8.13983e-05	-1.87103e-10	-1.17993	8.15936e-05	-1.87103e-10	-1.18009
218949283	chr2:218949283:T:C	7.72003e-08	-1.87103e-10	-1.03396	9.26376e-05	-1.87103e-10	-1.05059	9.28529e-05	-1.87103e-10	-1.05083
218949332	chr2:218949332:T:C	7.61283e-08	-1.87103e-10	-1.04795	9.57418e-05	-1.87103e-10	-1.01763	9.60341e-05	-1.87103e-10	-1.01714
218949573	chr2:218949573:T:C	6.66341e-08	-1.87103e-10	-1.18115	7.99535e-05	-1.87103e-10	-1.19784	8.01442e-05	-1.87103e-10	-1.19802
218949585	chr2:218949585:T:C	6.59546e-08	-1.87103e-10	-1.1914	7.91986e-05	-1.87103e-10	-1.20732	7.93882e-05	-1.87103e-10	-1.20749
218950012	chr2:218950012:G:A	6.07983e-08	-1.87103e-10	-1.27281	7.42256e-05	-1.87103e-10	-1.27217	7.44207e-05	-1.87103e-10	-1.27211
218950095	chr2:218950095:C:T	7.80418e-08	-1.87103e-10	-1.02312	9.36127e-05	-1.87103e-10	-1.04012	9.38299e-05	-1.87103e-10	-1.04036
218950435	chr2:218950435:T:G	5.94076e-08	-1.87103e-10	-1.29595	7.21905e-05	-1.87103e-10	-1.29997	7.23735e-05	-1.87103e-10	-1.3
218950617	chr2:218950617:G:T	1.0852e-07	-1.87103e-10	-0.693438	0.000133184	-1.87103e-10	-0.68755	0.000133554	-1.87103e-10	-0.687339
218950665	chr2:218950665:A:C	7.62489e-08	-1.87103e-10	-1.04637	9.1569e-05	-1.87103e-10	-1.06219	9.17828e-05	-1.87103e-10	-1.06242
218950990	chr2:218950990:A:AC	7.95258e-08	-1.87103e-10	-1.00429	9.904e-05	-1.87103e-10	-0.983759	9.93006e-05	-1.87103e-10	-0.983692
218951708	chr2:218951708:C:A	8.39213e-07	-1.87103e-10	1.3521	0.00103233	-1.87103e-10	1.36029	0.00103508	-1.87103e-10	1.36039
218951746	chr2:218951746:C:T	5.98565e-08	-1.87103e-10	-1.28842	7.26152e-05	-1.87103e-10	-1.29411	7.27982e-05	-1.87103e-10	-1.29415
218951760	chr2:218951760:A:T	5.94667e-08	-1.87103e-10	-1.29495	7.26069e-05	-1.87103e-10	-1.29422	7.2793e-05	-1.87103e-10	-1.29422
218952347	chr2:218952347:C:T	5.8303e-08	-1.31471	-3.15521e-10	5.85321e-05	-1.50971	-3.15521e-10	5.86156e-05	-1.51084	-3.15521e-10
218952474	chr2:218952474:C:G	1.15136e-07	-1.87103e-10	-0.634256	0.000141344	-1.87103e-10	-0.628088	0.000141737	-1.87103e-10	-0.627868
218952573	chr2:218952573:T:C	6.66208e-08	-1.87103e-10	-1.18135	7.99411e-05	-1.87103e-10	-1.19799	8.01317e-05	-1.87103e-10	-1.19817
218952798	chr2:218952798:T:C	6.07421e-08	-1.87103e-10	-1.27373	7.34984e-05	-1.87103e-10	-1.28202	7.36821e-05	-1.87103e-10	-1.28208
218952803	chr2:218952803:AC:A	5.98742e-08	-1.87103e-10	-1.28812	7.30862e-05	-1.87103e-10	-1.28764	7.32771e-05	-1.87103e-10	-1.2876
218952836	chr2:218952836:C:T	6.81044e-08	-1.87103e-10	-1.15933	8.15988e-05	-1.87103e-10	-1.17747	8.17944e-05	-1.87103e-10	-1.17764
218953399	chr2:218953399:A:G	6.80165e-08	-1.87103e-10	-1.16062	8.15341e-05	-1.87103e-10	-1.17826	8.17274e-05	-1.87103e-10	-1.17845
218953416	chr2:218953416:G:A	7.18444e-08	-1.87103e-10	-1.10587	8.58493e-05	-1.87103e-10	-1.12669	8.60527e-05	-1.87103e-10	-1.12688
218953426	chr2:218953426:T:A	7.15117e-08	-1.87103e-10	-1.11051	8.54707e-05	-1.87103e-10	-1.13111	8.56734e-05	-1.87103e-10	-1.1313
218953443	chr2:218953443:A:G	7.83215e-08	-1.87103e-10	-1.01955	9.75186e-05	-1.87103e-10	-0.999239	9.77754e-05	-1.87103e-10	-0.999171
218953737	chr2:218953737:G:A	7.02349e-08	-1.87103e-10	-1.12852	8.40291e-05	-1.87103e-10	-1.14812	8.42293e-05	-1.87103e-10	-1.1483
218954006	chr2:218954006:A:C	6.65321e-08	-1.87103e-10	-1.18268	8.20429e-05	-1.87103e-10	-1.17204	8.22507e-05	-1.87103e-10	-1.17207
218954052	chr2:218954052:T:G	8.1789e-08	-1.87103e-10	-0.976225	9.80464e-05	-1.87103e-10	-0.993841	9.8272e-05	-1.87103e-10	-0.994104
218954099	chr2:218954099:A:G	6.94808e-08	-1.87103e-10	-1.13932	8.32107e-05	-1.87103e-10	-1.15791	8.34097e-05	-1.87103e-10	-1.15808
218955722	chr2:218955722:C:T	4.91711e-08	-0.919255	-0.565807	6.36762e-05	-0.843775	-0.581696	6.37705e-05	-0.845	-0.581554
218956164	chr2:218956164:A:C	1.37029e-08	-1.81769	-0.945067	1.73511e-05	-1.81736	-0.908267	1.74049e-05	-1.81736	-0.907736
218956447	chr2:218956447:G:A	4.63801e-08	-1.3935	-0.149997	5.77296e-05	-1.34334	-0.180173	5.7812e-05	-1.34491	-0.179733
218956819	chr2:218956819:A:T	3.50629e-08	-1.35407	-0.469155	4.33509e-05	-1.30523	-0.504726	4.34047e-05	-1.30688	-0.504398
218956875	chr2:218956875:ACTGGC:A	7.31122e-08	-1.87103e-10	-1.08837	9.02912e-05	-1.87103e-10	-1.07624	9.05266e-05	-1.87103e-10	-1.0762
218956937	chr2:218956937:C:T	2.13519e-08	-1.09998	-1.21925	2.69462e-05	-1.04823	-1.23721	2.69585e-05	-1.05029	-1.23726
218956952	chr2:218956952:G:C	3.30077e-08	-1.36294	-0.520684	4.09054e-05	-1.31278	-0.555235	4.0956e-05	-1.31443	-0.554916
218957003	chr2:218957003:A:T	6.80486e-08	-1.87103e-10	-1.16015	8.23881e-05	-1.87103e-10	-1.16784	8.26061e-05	-1.87103e-10	-1.16776
218957407	chr2:218957407:G:A	1.27367e-08	-1.79097	-1.04491	1.54411e-05	-1.79483	-1.04742	1.54799e-05	-1.79487	-1.04743
218957617	chr2:218957617:C:A	6.49385e-08	-1.87103e-10	-1.20693	7.80307e-05	-1.87103e-10	-1.22218	7.82161e-05	-1.87103e-10	-1.22237
218957816	chr2:218957816:G:A	3.93579e-08	-1.70767	-3.15521e-10	4.62939e-05	-1.74427	-3.15521e-10	4.64364e-05	-1.74376	-3.15521e-10
218958362	chr2:218958362:A:T	9.05563e-08	-1.87103e-10	-0.874397	0.000112911	-1.87103e-10	-0.852684	0.000113218	-1.87103e-10	-0.852533
218958775	chr2:218958775:G:A	1.2362e-08	-1.77641	-1.08933	1.50603e-05	-1.77585	-1.09137	1.51056e-05	-1.77566	-1.09112
218958953	chr2:218958953:A:C	1.35559e-07	-1.87103e-10	-0.470964	0.000163936	-1.87103e-10	-0.479803	0.000164364	-1.87103e-10	-0.47976
218959212	chr2:218959212:C:T	3.53102e-08	-1.8162	-3.15521e-10	4.30803e-05	-1.81622	-3.15521e-10	4.31902e-05	-1.81623	-3.15521e-10
218959682	chr2:218959682:C:T	8.9836e-08	-1.87103e-10	-0.882383	0.000110047	-1.87103e-10	-0.878373	0.000110314	-1.87103e-10	-0.878515
218959925	chr2:218959925:G:C	6.01355e-08	-1.87103e-10	-1.28377	7.36594e-05	-1.87103e-10	-1.27983	7.38493e-05	-1.87103e-10	-1.27982
218960009	chr2:218960009:G:C	3.54369e-08	-1.81261	-3.15521e-10	4.32386e-05	-1.81255	-3.15521e-10	4.33482e-05	-1.81258	-3.15521e-10
218960489	chr2:218960489:G:A	1.46518e-07	-0.393224	-3.15521e-10	0.000200006	-0.280937	-3.15521e-10	0.000200163	-0.28271	-3.15521e-10
218960939	chr2:218960939:C:T	3.53451e-08	-1.81521	-3.15521e-10	4.3124e-05	-1.8152	-3.15521e-10	4.32338e-05	-1.81522	-3.15521e-10
218961815	chr2:218961815:G:A	3.53984e-08	-1.8137	-3.15521e-10	4.31882e-05	-1.81372	-3.15521e-10	4.32979e-05	-1.81374	-3.15521e-10
218962039	chr2:218962039:T:G	3.54556e-08	-1.81209	-3.15521e-10	4.32578e-05	-1.8121	-3.15521e-10	4.33675e-05	-1.81213	-3.15521e-10
218962212	chr2:218962212:A:G	1.19905e-08	-1.60638	-1.28988	1.61146e-05	-1.50711	-1.29245	1.61791e-05	-1.50558	-1.29255
218962451	chr2:218962451:G:C	1.35891e-08	-1.79538	-0.975726	1.6543e-05	-1.79449	-0.978826	1.65953e-05	-1.79424	-0.978484
218962683	chr2:218962683:A:T	1.0673e-08	-1.72566	-1.287	1.39519e-05	-1.66026	-1.28341	1.40043e-05	-1.65921	-1.28328
218963203	chr2:218963203:C:A	3.53206e-08	-1.8159	-3.15521e-10	4.30929e-05	-1.81592	-3.15521e-10	4.32027e-05	-1.81594	-3.15521e-10
218963396	chr2:218963396:T:C	1.21412e-08	-1.79632	-1.08744	1.47893e-05	-1.79565	-1.08973	1.48329e-05	-1.79551	-1.08948
218963732	chr2:218963732:T:C	6.21616e-08	-1.87103e-10	-1.25063	7.58792e-05	-1.87103e-10	-1.25014	7.60749e-05	-1.87103e-10	-1.25013
218964026	chr2:218964026:C:T	9.2597e-08	-1.87103e-10	-0.852112	0.000112538	-1.87103e-10	-0.855994	0.00011281	-1.87103e-10	-0.85614
218964278	chr2:218964278:G:A	9.39126e-08	-1.87103e-10	-0.838004	0.000111763	-1.87103e-10	-0.862902	0.000112003	-1.87103e-10	-0.863319
218964484	chr2:218964484:T:C	1.00329e-08	-1.79037	-1.28413	1.22598e-05	-1.7885	-1.28445	1.22938e-05	-1.78836	-1.28439
218964568	chr2:218964568:G:A	5.90865e-08	-1.87103e-10	-1.30137	7.19219e-05	-1.87103e-10	-1.3037	7.21065e-05	-1.87103e-10	-1.3037
218964752	chr2:218964752:G:A	3.54982e-08	-1.81089	-3.15521e-10	4.33019e-05	-1.81109	-3.15521e-10	4.34116e-05	-1.81112	-3.15521e-10
218965673	chr2:218965673:C:T	6.12009e-08	-1.87103e-10	-1.26621	7.61493e-05	-1.87103e-10	-1.24659	7.63617e-05	-1.87103e-10	-1.24636
218966107	chr2:218966107:T:C	9.93959e-09	-1.77942	-1.30442	1.21612e-05	-1.77671	-1.30432	1.21944e-05	-1.77654	-1.30433
218966883	chr2:218966883:T:C	1.21025e-08	-1.61839	-1.26856	1.50965e-05	-1.59735	-1.26746	1.51373e-05	-1.59713	-1.26755
218966948	chr2:218966948:A:G	1.54622e-08	-1.3396	-1.30237	2.04598e-05	-1.25767	-1.30315	2.05065e-05	-1.25794	-1.30316
218967118	chr2:218967118:A:G	2.27515e-08	-1.23203	-1.02371	2.80546e-05	-1.20847	-1.03666	2.81363e-05	-1.2077	-1.03708
218967126	chr2:218967126:G:A	1.1521e-08	-1.67417	-1.26202	1.42679e-05	-1.65869	-1.26258	1.43083e-05	-1.65852	-1.26249
218967793	chr2:218967793:C:A	1.29208e-07	-1.87103e-10	-0.518946	0.000151276	-1.87103e-10	-0.560173	0.00015153	-1.87103e-10	-0.561057
218967834	chr2:218967834:CCTT:C	6.20042e-08	-1.87103e-10	-1.25317	7.56496e-05	-1.87103e-10	-1.25317	7.58448e-05	-1.87103e-10	-1.25315
218967846	chr2:218967846:T:C	1.354e-08	-1.55287	-1.22185	1.70338e-05	-1.52123	-1.22285	1.70889e-05	-1.5207	-1.22271
218968166	chr2:218968166:C:G	5.95962e-08	-1.87103e-10	-1.29278	7.27407e-05	-1.87103e-10	-1.29238	7.29297e-05	-1.87103e-10	-1.29235
218968749	chr2:218968749:A:G	1.29491e-08	-1.59372	-1.22562	1.62438e-05	-1.56493	-1.22664	1.62957e-05	-1.56444	-1.2265
218968968	chr2:218968968:T:C	1.14163e-08	-1.65813	-1.2872	1.41446e-05	-1.64233	-1.28762	1.41843e-05	-1.64214	-1.28757
218969077	chr2:218969077:A:G	2.32501e-08	-1.23953	-0.994533	2.86259e-05	-1.21719	-1.00778	2.87089e-05	-1.21642	-1.00822
218969352	chr2:218969352:T:C	6.59952e-08	-1.87103e-10	-1.19079	8.19326e-05	-1.87103e-10	-1.17339	8.2142e-05	-1.87103e-10	-1.17339
218969611	chr2:218969611:T:C	3.52593e-08	-1.81764	-3.15521e-10	4.30224e-05	-1.81756	-3.15521e-10	4.31329e-05	-1.81756	-3.15521e-10
218969708	chr2:218969708:T:C	6.1038e-08	-1.87103e-10	-1.26887	7.37486e-05	-1.87103e-10	-1.27862	7.39298e-05	-1.87103e-10	-1.27873
218970317	chr2:218970317:C:A	3.53049e-08	-1.81635	-3.15521e-10	4.30609e-05	-1.81667	-3.15521e-10	4.31708e-05	-1.81668	-3.15521e-10
218970371	chr2:218970371:T:C	1.62897e-08	-1.34163	-1.24821	2.06599e-05	-1.31065	-1.24044	2.07206e-05	-1.31017	-1.24054
218970659	chr2:218970659:T:C	5.88815e-08	-1.87103e-10	-1.30484	7.18466e-05	-1.87103e-10	-1.30475	7.20307e-05	-1.87103e-10	-1.30475
218970673	chr2:218970673:C:T	6.55554e-08	-1.87103e-10	-1.19747	7.88603e-05	-1.87103e-10	-1.2116	7.90466e-05	-1.87103e-10	-1.21181
218970737	chr2:218970737:CTA:C	3.74217e-08	-1.75812	-3.15521e-10	5.10375e-05	-1.64672	-3.15521e-10	5.11146e-05	-1.64777	-3.15521e-10
218970767	chr2:218970767:A:G	1.30826e-08	-1.69074	-1.11835	1.41418e-05	-1.78989	-1.14026	1.41735e-05	-1.79032	-1.14016
218970768	chr2:218970768:C:T	6.57382e-08	-1.87103e-10	-1.19469	7.91675e-05	-1.87103e-10	-1.20772	7.93565e-05	-1.87103e-10	-1.20789
218970893	chr2:218970893:T:C	5.90168e-08	-1.87103e-10	-1.30255	7.20905e-05	-1.87103e-10	-1.30136	7.22745e-05	-1.87103e-10	-1.30137
218971512	chr2:218971512:A:T	2.52319e-08	-0.912308	-1.23995	2.98604e-05	-0.942383	-1.24037	3.00065e-05	-0.939849	-1.24058
218971613	chr2:218971613:A:G	4.52146e-08	-1.56895	-3.15521e-10	4.30503e-05	-1.81691	-3.15521e-10	4.31575e-05	-1.81699	-3.15521e-10
218971715	chr2:218971715:C:T	2.38495e-08	-1.76453	-0.44407	2.82976e-05	-1.79676	-0.439747	2.83759e-05	-1.79662	-0.439687
218971740	chr2:218971740:T:C	1.18973e-08	-1.78856	-1.11549	1.44557e-05	-1.79074	-1.11745	1.45003e-05	-1.79044	-1.11724
218972127	chr2:218972127:T:TG	6.67193e-08	-1.87103e-10	-1.17987	8.27884e-05	-1.87103e-10	-1.16299	8.30013e-05	-1.87103e-10	-1.16299
218972158	chr2:218972158:A:G	6.35882e-08	-1.87103e-10	-1.22794	7.87574e-05	-1.87103e-10	-1.21291	7.89589e-05	-1.87103e-10	-1.21292
218972289	chr2:218972289:G:A	1.57397e-07	-1.87103e-10	-0.321599	0.000196203	-1.87103e-10	-0.300134	0.000196678	-1.87103e-10	-0.300278
218972353	chr2:218972353:C:T	6.23064e-08	-1.87103e-10	-1.2483	7.70145e-05	-1.87103e-10	-1.23529	7.72117e-05	-1.87103e-10	-1.23529
218972514	chr2:218972514:T:C	6.56723e-08	-1.87103e-10	-1.19569	7.89939e-05	-1.87103e-10	-1.20991	7.91804e-05	-1.87103e-10	-1.21012
218972841	chr2:218972841:G:A	8.25897e-08	-1.87103e-10	-0.966483	0.000101158	-1.87103e-10	-0.962601	0.000101405	-1.87103e-10	-0.962724
218973334	chr2:218973334:C:T	6.20295e-08	-1.87103e-10	-1.25276	7.66333e-05	-1.87103e-10	-1.24025	7.68295e-05	-1.87103e-10	-1.24026
218973656	chr2:218973656:C:T	6.86584e-08	-1.87103e-10	-1.15122	8.24782e-05	-1.87103e-10	-1.16675	8.26721e-05	-1.87103e-10	-1.16696
218973841	chr2:218973841:C:A	9.911e-09	-1.79336	-1.29336	1.20628e-05	-1.79596	-1.29319	1.20963e-05	-1.7957	-1.29324
218973982	chr2:218973982:G:A	1.04864e-08	-1.79861	-1.23168	1.27558e-05	-1.80048	-1.23282	1.27934e-05	-1.80023	-1.23268
218974080	chr2:218974080:C:T	1.02568e-08	-1.80145	-1.25098	1.24813e-05	-1.80332	-1.25173	1.25176e-05	-1.80309	-1.25161
218974518	chr2:218974518:A:G	6.14257e-08	-1.87103e-10	-1.26254	7.57951e-05	-1.87103e-10	-1.25125	7.59891e-05	-1.87103e-10	-1.25125
218974616	chr2:218974616:T:C	6.76749e-08	-1.87103e-10	-1.16565	8.13633e-05	-1.87103e-10	-1.18036	8.15555e-05	-1.87103e-10	-1.18056
218974672	chr2:218974672:G:T	6.10699e-08	-1.87103e-10	-1.26835	7.52974e-05	-1.87103e-10	-1.25784	7.54901e-05	-1.87103e-10	-1.25784
218974703	chr2:218974703:C:G	1.08338e-08	-1.79364	-1.20406	1.31723e-05	-1.79576	-1.20541	1.32119e-05	-1.79548	-1.20525
218974957	chr2:218974957:G:A	8.63093e-08	-1.87103e-10	-0.922431	0.000102978	-1.87103e-10	-0.944766	0.000103204	-1.87103e-10	-0.945135
218975025	chr2:218975025:A:G	1.53459e-08	-1.39928	-1.25024	1.83812e-05	-1.41026	-1.2577	1.84556e-05	-1.40888	-1.2576
218975095	chr2:218975095:A:G	8.11201e-08	-1.87103e-10	-0.984438	9.72519e-05	-1.87103e-10	-1.00198	9.75174e-05	-1.87103e-10	-1.00181
218975141	chr2:218975141:T:A	5.77161e-08	-1.32483	-3.15521e-10	5.85458e-05	-1.50947	-3.15521e-10	5.86271e-05	-1.51065	-3.15521e-10
218975594	chr2:218975594:C:G	1.56777e-07	-1.87103e-10	-0.325546	0.000198022	-1.87103e-10	-0.290903	0.000198568	-1.87103e-10	-0.290712
218975847	chr2:218975847:G:C	7.8864e-08	-1.87103e-10	-1.01264	9.43533e-05	-1.87103e-10	-1.03224	9.45647e-05	-1.87103e-10	-1.03256
218976169	chr2:218976169:G:A	1.07244e-08	-1.79003	-1.21782	1.30301e-05	-1.79291	-1.21911	1.30693e-05	-1.79262	-1.21896
218976610	chr2:218976610:G:A	6.15848e-08	-1.87103e-10	-1.25995	7.56001e-05	-1.87103e-10	-1.25383	7.58033e-05	-1.87103e-10	-1.2537
218977396	chr2:218977396:TA:T	5.91151e-08	-1.87103e-10	-1.30088	7.20316e-05	-1.87103e-10	-1.30218	7.22171e-05	-1.87103e-10	-1.30217
218977481	chr2:218977481:G:A	3.69081e-08	-0.502752	-1.26919	4.30543e-05	-0.548668	-1.26815	4.32881e-05	-0.545688	-1.26828
218978260	chr2:218978260:C:T	9.74131e-09	-1.80692	-1.29708	1.24006e-05	-1.76407	-1.29747	1.24283e-05	-1.76444	-1.29743
218978824	chr2:218978824:C:T	6.51552e-08	-1.87103e-10	-1.2036	7.86691e-05	-1.87103e-10	-1.21403	7.88617e-05	-1.87103e-10	-1.21415
218978935	chr2:218978935:A:T	6.48453e-08	-1.87103e-10	-1.20836	7.83164e-05	-1.87103e-10	-1.21853	7.85084e-05	-1.87103e-10	-1.21864
218979400	chr2:218979400:A:G	6.34563e-08	-1.87103e-10	-1.23002	7.69471e-05	-1.87103e-10	-1.23616	7.71475e-05	-1.87103e-10	-1.23612
218979429	chr2:218979429:A:G	6.29199e-08	-1.87103e-10	-1.23851	7.78619e-05	-1.87103e-10	-1.22435	7.80825e-05	-1.87103e-10	-1.22408
218979471	chr2:218979471:G:A	3.5274e-08	-1.81722	-3.15521e-10	4.35887e-05	-1.80448	-3.15521e-10	4.369e-05	-1.80472	-3.15521e-10
218980419	chr2:218980419:C:T	7.33084e-08	-1.87103e-10	-1.08569	8.7207e-05	-1.87103e-10	-1.111	8.74502e-05	-1.87103e-10	-1.11077
218980424	chr2:218980424:C:T	7.12545e-08	-1.87103e-10	-1.11411	8.47112e-05	-1.87103e-10	-1.14003	8.49586e-05	-1.87103e-10	-1.13968
218980947	chr2:218980947:C:A	5.91557e-08	-1.87103e-10	-1.3002	7.23893e-05	-1.87103e-10	-1.29722	7.25751e-05	-1.87103e-10	-1.29722
218981351	chr2:218981351:G:A	7.44718e-08	-1.87103e-10	-1.06995	9.06861e-05	-1.87103e-10	-1.07188	9.09291e-05	-1.87103e-10	-1.07176
218981578	chr2:218981578:G:A	6.72458e-08	-1.87103e-10	-1.17201	8.22632e-05	-1.87103e-10	-1.16936	8.24721e-05	-1.87103e-10	-1.16938
218981586	chr2:218981586:C:T	5.90915e-08	-1.87103e-10	-1.30128	7.19884e-05	-1.87103e-10	-1.30278	7.21727e-05	-1.87103e-10	-1.30278
218982027	chr2:218982027:G:A	1.5966e-08	-1.57844	-1.03147	1.88125e-05	-1.59685	-1.04791	1.88732e-05	-1.59572	-1.04838
218982446	chr2:218982446:C:CT	6.94977e-08	-1.87103e-10	-1.13908	8.47182e-05	-1.87103e-10	-1.13995	8.49139e-05	-1.87103e-10	-1.14021
218983107	chr2:218983107:T:C	6.03706e-08	-1.87103e-10	-1.27987	7.4316e-05	-1.87103e-10	-1.27096	7.45064e-05	-1.87103e-10	-1.27096
218983219	chr2:218983219:A:T	6.07234e-08	-1.87103e-10	-1.27404	7.48172e-05	-1.87103e-10	-1.26424	7.50088e-05	-1.87103e-10	-1.26424
218984369	chr2:218984369:G:A	1.85509e-07	-1.87103e-10	-0.157266	0.000222789	-1.87103e-10	-0.173058	0.000223412	-1.87103e-10	-0.172827
218985877	chr2:218985877:C:T	6.03052e-08	-1.87103e-10	-1.28095	7.39019e-05	-1.87103e-10	-1.27654	7.4097e-05	-1.87103e-10	-1.27647
218985970	chr2:218985970:G:A	5.8878e-08	-1.87103e-10	-1.3049	7.18786e-05	-1.87103e-10	-1.3043	7.20637e-05	-1.87103e-10	-1.30429
218986544	chr2:218986544:A:G	1.38176e-07	-1.87103e-10	-0.451842	0.000174101	-1.87103e-10	-0.419647	0.000174569	-1.87103e-10	-0.419523
218987218	chr2:218987218:G:A	5.95985e-08	-1.87103e-10	-1.29274	7.26209e-05	-1.87103e-10	-1.29403	7.28012e-05	-1.87103e-10	-1.29411
218987739	chr2:218987739:C:T	6.46607e-08	-1.87103e-10	-1.21122	7.88552e-05	-1.87103e-10	-1.21167	7.90617e-05	-1.87103e-10	-1.21162
218988144	chr2:218988144:T:A	6.82308e-08	-1.87103e-10	-1.15747	8.35145e-05	-1.87103e-10	-1.15426	8.37216e-05	-1.87103e-10	-1.15435
218988245	chr2:218988245:A:G	8.47032e-08	-1.87103e-10	-0.941215	0.000102985	-1.87103e-10	-0.944702	0.000103236	-1.87103e-10	-0.944824
218988258	chr2:218988258:T:C	6.81936e-08	-1.87103e-10	-1.15802	8.34679e-05	-1.87103e-10	-1.15482	8.36748e-05	-1.87103e-10	-1.15491
218988731	chr2:218988731:C:T	8.26242e-08	-1.87103e-10	-0.966066	0.000100988	-1.87103e-10	-0.964278	0.000101252	-1.87103e-10	-0.964228
218988804	chr2:218988804:C:T	9.53431e-08	-1.87103e-10	-0.822887	0.000116555	-1.87103e-10	-0.820922	0.00011686	-1.87103e-10	-0.820865
218989440	chr2:218989440:G:A	9.71692e-08	-1.87103e-10	-0.803915	0.000118806	-1.87103e-10	-0.801791	0.000119117	-1.87103e-10	-0.801735
218989695	chr2:218989695:G:T	1.90202e-07	-1.87103e-10	-0.132282	0.000231506	-1.87103e-10	-0.134676	0.000232125	-1.87103e-10	-0.134567
218989729	chr2:218989729:AG:A	3.56768e-08	-1.80587	-3.15521e-10	4.35954e-05	-1.80433	-3.15521e-10	4.3705e-05	-1.80438	-3.15521e-10
218989759	chr2:218989759:C:G	6.74168e-08	-1.87103e-10	-1.16947	8.20532e-05	-1.87103e-10	-1.17191	8.22695e-05	-1.87103e-10	-1.17184
218991010	chr2:218991010:A:G	5.985e-08	-1.87103e-10	-1.28853	7.26978e-05	-1.87103e-10	-1.29297	7.2886e-05	-1.87103e-10	-1.29295
218991086	chr2:218991086:T:A	7.08709e-08	-1.87103e-10	-1.11951	8.68454e-05	-1.87103e-10	-1.11515	8.70623e-05	-1.87103e-10	-1.11522
218991275	chr2:218991275:T:C	7.50377e-08	-1.87103e-10	-1.06238	9.17126e-05	-1.87103e-10	-1.06062	9.19511e-05	-1.87103e-10	-1.06059
218991633	chr2:218991633:G:A	9.4986e-08	-1.87103e-10	-0.826639	0.000121139	-1.87103e-10	-0.78234	0.000121535	-1.87103e-10	-0.781645
218992283	chr2:218992283:G:A	9.80126e-08	-1.87103e-10	-0.795273	0.000120115	-1.87103e-10	-0.790829	0.000120406	-1.87103e-10	-0.790977
218992936	chr2:218992936:G:C	2.13545e-07	-1.87103e-10	-0.0165219	0.000264463	-1.87103e-10	-0.00157929	0.000265099	-1.87103e-10	-0.00174076
218993228	chr2:218993228:C:G	1.40587e-07	-1.87103e-10	-0.43454	0.00017495	-1.87103e-10	-0.414782	0.000175374	-1.87103e-10	-0.414924
218993399	chr2:218993399:G:A	9.07636e-08	-1.87103e-10	-0.872111	0.000111107	-1.87103e-10	-0.868785	0.000111421	-1.87103e-10	-0.868531
218994063	chr2:218994063:G:A	9.9069e-08	-1.87103e-10	-0.784553	0.000121402	-1.87103e-10	-0.780173	0.000121695	-1.87103e-10	-0.780323
218994105	chr2:218994105:T:G	1.08578e-07	-1.87103e-10	-0.692898	0.000131672	-1.87103e-10	-0.698966	0.000132022	-1.87103e-10	-0.698875
218994126	chr2:218994126:T:C	6.62242e-08	-1.87103e-10	-1.18732	8.06598e-05	-1.87103e-10	-1.18904	8.08726e-05	-1.87103e-10	-1.18897
218994352	chr2:218994352:T:C	5.88918e-08	-1.87103e-10	-1.30467	7.19004e-05	-1.87103e-10	-1.304	7.20847e-05	-1.87103e-10	-1.304
218994847	chr2:218994847:T:G	1.00032e-06	-1.87103e-10	1.52771	0.00135037	-1.87103e-10	1.62885	0.00135374	-1.87103e-10	1.62879
218995182	chr2:218995182:G:A	1.59082e-07	-1.87103e-10	-0.310948	0.000193071	-1.87103e-10	-0.316222	0.000193609	-1.87103e-10	-0.316003
218995373	chr2:218995373:A:G	6.58447e-08	-1.87103e-10	-1.19307	8.0396e-05	-1.87103e-10	-1.19232	8.0598e-05	-1.87103e-10	-1.19237
218995463	chr2:218995463:C:T	3.76929e-08	-1.7509	-3.15521e-10	4.34903e-05	-1.80675	-3.15521e-10	4.36123e-05	-1.80651	-3.15521e-10
218995533	chr2:218995533:C:G	6.48474e-08	-1.87103e-10	-1.20833	7.90603e-05	-1.87103e-10	-1.20907	7.9269e-05	-1.87103e-10	-1.209
218995781	chr2:218995781:G:T	8.42271e-08	-1.87103e-10	-0.946851	0.00010338	-1.87103e-10	-0.940872	0.00010367	-1.87103e-10	-0.940634
218995796	chr2:218995796:C:T	1.77657e-07	-1.87103e-10	-0.200516	0.000222849	-1.87103e-10	-0.172787	0.000223389	-1.87103e-10	-0.172929
218997152	chr2:218997152:C:T	6.40368e-08	-1.87103e-10	-1.22091	7.90043e-05	-1.87103e-10	-1.20978	7.92014e-05	-1.87103e-10	-1.20985
218997492	chr2:218997492:T:A	1.09058e-08	-1.76482	-1.22625	1.28505e-05	-1.80563	-1.22027	1.28835e-05	-1.80583	-1.22007
218997510	chr2:218997510:C:T	6.16155e-08	-1.87103e-10	-1.25945	7.58602e-05	-1.87103e-10	-1.25039	7.6056e-05	-1.87103e-10	-1.25037
218998576	chr2:218998576:G:A	1.60473e-07	-1.87103e-10	-0.302245	0.000197325	-1.87103e-10	-0.294431	0.000197812	-1.87103e-10	-0.294527
218998813	chr2:218998813:A:G	5.99033e-08	-1.87103e-10	-1.28764	7.35148e-05	-1.87103e-10	-1.2818	7.37032e-05	-1.87103e-10	-1.2818
218998867	chr2:218998867:C:T	1.916e-08	-1.41863	-1.00891	2.12166e-05	-1.53	-0.994499	2.12579e-05	-1.53086	-0.994262
218998934	chr2:218998934:A:G	1.06137e-08	-1.8045	-1.21372	1.32907e-05	-1.78796	-1.20426	1.33294e-05	-1.78733	-1.20454
218998962	chr2:218998962:C:T	3.56254e-08	-1.80731	-3.15521e-10	4.30287e-05	-1.81742	-3.15521e-10	4.31401e-05	-1.81739	-3.15521e-10
218999172	chr2:218999172:C:T	5.97908e-08	-1.87103e-10	-1.28952	7.2479e-05	-1.87103e-10	-1.29599	7.26662e-05	-1.87103e-10	-1.29597
218999680	chr2:218999680:A:C	1.08772e-08	-1.73064	-1.26306	1.24801e-05	-1.79338	-1.26176	1.2522e-05	-1.79234	-1.26202
218999863	chr2:218999863:A:G	6.62039e-08	-1.87103e-10	-1.18763	8.04225e-05	-1.87103e-10	-1.19199	8.06161e-05	-1.87103e-10	-1.19215
219000200	chr2:219000200:A:AG	3.07195e-07	-1.87103e-10	0.347113	0.000367386	-1.87103e-10	0.32713	0.000368312	-1.87103e-10	0.327086
219000580	chr2:219000580:G:T	1.03729e-07	-1.87103e-10	-0.738591	0.000127107	-1.87103e-10	-0.73425	0.000127412	-1.87103e-10	-0.734414
219000839	chr2:219000839:G:A	6.17462e-08	-1.87103e-10	-1.25734	7.52026e-05	-1.87103e-10	-1.2591	7.53856e-05	-1.87103e-10	-1.25923
219000902	chr2:219000902:C:T	6.12793e-08	-1.87103e-10	-1.26493	7.46466e-05	-1.87103e-10	-1.26652	7.48291e-05	-1.87103e-10	-1.26664
219001024	chr2:219001024:T:G	6.31901e-08	-1.87103e-10	-1.23422	7.69302e-05	-1.87103e-10	-1.23638	7.71152e-05	-1.87103e-10	-1.23654
219001025	chr2:219001025:T:G	6.33074e-08	-1.87103e-10	-1.23237	7.70711e-05	-1.87103e-10	-1.23455	7.72563e-05	-1.87103e-10	-1.23472
219001558	chr2:219001558:C:T	6.25251e-08	-1.87103e-10	-1.2448	7.61953e-05	-1.87103e-10	-1.24598	7.638e-05	-1.87103e-10	-1.24612
219001577	chr2:219001577:G:A	8.6008e-08	-1.87103e-10	-0.925928	0.000106632	-1.87103e-10	-0.9099	0.000106946	-1.87103e-10	-0.909524
219001807	chr2:219001807:C:A	7.43268e-08	-1.87103e-10	-1.0719	9.08997e-05	-1.87103e-10	-1.06953	9.11493e-05	-1.87103e-10	-1.06935
219001876	chr2:219001876:C:T	7.45581e-08	-1.87103e-10	-1.06879	9.11859e-05	-1.87103e-10	-1.06638	9.14364e-05	-1.87103e-10	-1.0662
219002032	chr2:219002032:A:C	4.86303e-08	-1.49612	-3.15521e-10	6.15597e-05	-1.45927	-3.15521e-10	6.15998e-05	-1.46119	-3.15521e-10
219002899	chr2:219002899:ACC:A	6.25276e-08	-1.87103e-10	-1.24476	7.61252e-05	-1.87103e-10	-1.2469	7.63091e-05	-1.87103e-10	-1.24705
219002940	chr2:219002940:C:T	7.45581e-08	-1.87103e-10	-1.06879	9.11859e-05	-1.87103e-10	-1.06638	9.14364e-05	-1.87103e-10	-1.0662
219002997	chr2:219002997:C:T	8.0945e-08	-1.87103e-10	-0.986599	9.96446e-05	-1.87103e-10	-0.977672	9.99121e-05	-1.87103e-10	-0.977554
219003120	chr2:219003120:T:C	6.31336e-08	-1.87103e-10	-1.23512	7.68602e-05	-1.87103e-10	-1.23729	7.70449e-05	-1.87103e-10	-1.23746
219003332	chr2:219003332:G:T	6.33357e-08	-1.87103e-10	-1.23192	7.73971e-05	-1.87103e-10	-1.23033	7.7603e-05	-1.87103e-10	-1.23024
219003901	chr2:219003901:A:C	6.14417e-08	-1.87103e-10	-1.26228	7.48407e-05	-1.87103e-10	-1.26392	7.50233e-05	-1.87103e-10	-1.26405
219004065	chr2:219004065:G:A	6.24916e-08	-1.87103e-10	-1.24534	7.63501e-05	-1.87103e-10	-1.24395	7.65525e-05	-1.87103e-10	-1.24387
219004269	chr2:219004269:C:T	7.31925e-08	-1.87103e-10	-1.08728	9.03582e-05	-1.87103e-10	-1.0755	9.06242e-05	-1.87103e-10	-1.07512
219005136	chr2:219005136:G:A	6.14263e-08	-1.87103e-10	-1.26253	7.48245e-05	-1.87103e-10	-1.26414	7.5007e-05	-1.87103e-10	-1.26426
219005137	chr2:219005137:C:A	6.10255e-08	-1.87103e-10	-1.26908	7.43455e-05	-1.87103e-10	-1.27056	7.45277e-05	-1.87103e-10	-1.27067
219005148	chr2:219005148:C:T	6.13918e-08	-1.26309	-3.15521e-10	9.03225e-05	-1.0759	-3.15521e-10	9.0274e-05	-1.07899	-3.15521e-10
219005225	chr2:219005225:T:C	5.9097e-08	-1.87103e-10	-1.30119	7.20715e-05	-1.87103e-10	-1.30162	7.22537e-05	-1.87103e-10	-1.30166
219005519	chr2:219005519:A:G	6.20501e-08	-1.87103e-10	-1.25243	7.58041e-05	-1.87103e-10	-1.25113	7.60047e-05	-1.87103e-10	-1.25105
219005753	chr2:219005753:G:T	5.90169e-08	-1.87103e-10	-1.30255	7.19801e-05	-1.87103e-10	-1.30289	7.21627e-05	-1.87103e-10	-1.30292
219005854	chr2:219005854:C:T	6.08207e-08	-1.87103e-10	-1.27244	7.36943e-05	-1.87103e-10	-1.27936	7.38904e-05	-1.87103e-10	-1.27926
219005904	chr2:219005904:C:T	5.90701e-08	-1.87103e-10	-1.30164	7.20406e-05	-1.87103e-10	-1.30205	7.2223e-05	-1.87103e-10	-1.30209
219006241	chr2:219006241:C:T	9.82066e-08	-1.87103e-10	-0.793295	0.000123116	-1.87103e-10	-0.766154	0.00012342	-1.87103e-10	-0.766251
219006307	chr2:219006307:A:AT	5.91452e-08	-1.87103e-10	-1.30037	7.21268e-05	-1.87103e-10	-1.30086	7.23088e-05	-1.87103e-10	-1.3009
219006382	chr2:219006382:C:T	5.90395e-08	-1.87103e-10	-1.30216	7.20059e-05	-1.87103e-10	-1.30253	7.21884e-05	-1.87103e-10	-1.30256
219006567	chr2:219006567:T:C	5.89374e-08	-1.87103e-10	-1.30389	7.18927e-05	-1.87103e-10	-1.30411	7.20758e-05	-1.87103e-10	-1.30413
219006799	chr2:219006799:A:G	6.06461e-08	-1.87103e-10	-1.27531	7.3889e-05	-1.87103e-10	-1.27672	7.40708e-05	-1.87103e-10	-1.27682
219006812	chr2:219006812:T:C	6.00543e-08	-1.87103e-10	-1.28512	7.31915e-05	-1.87103e-10	-1.2862	7.33728e-05	-1.87103e-10	-1.28629
219007020	chr2:219007020:G:A	1.10581e-07	-1.87103e-10	-0.674624	0.000138983	-1.87103e-10	-0.644933	0.000139323	-1.87103e-10	-0.645051
219007084	chr2:219007084:A:G	1.60294e-08	-1.44148	-1.16447	2.08027e-05	-1.38144	-1.16276	2.08189e-05	-1.38367	-1.16232
219007098	chr2:219007098:A:C	1.03913e-07	-1.87103e-10	-0.736815	0.00013043	-1.87103e-10	-0.708447	0.00013075	-1.87103e-10	-0.708561
219007225	chr2:219007225:G:C	2.94694e-08	-0.692198	-1.30482	3.768e-05	-0.64534	-1.30481	3.76577e-05	-0.648484	-1.30482
219007374	chr2:219007374:T:G	1.01846e-07	-1.87103e-10	-0.756902	0.000125233	-1.87103e-10	-0.749104	0.000125536	-1.87103e-10	-0.749252
219007405	chr2:219007405:C:T	6.48793e-08	-1.87103e-10	-1.20784	8.01243e-05	-1.87103e-10	-1.1957	8.03528e-05	-1.87103e-10	-1.19542
219007415	chr2:219007415:A:G	3.97042e-08	-0.405876	-1.29304	5.06837e-05	-0.357155	-1.29652	5.06438e-05	-0.360586	-1.29644
219007764	chr2:219007764:A:G	6.17513e-08	-1.87103e-10	-1.25725	7.52126e-05	-1.87103e-10	-1.25896	7.53957e-05	-1.87103e-10	-1.25909
219007800	chr2:219007800:G:A	2.65127e-08	-0.888311	-1.21443	3.34292e-05	-0.845765	-1.22409	3.34295e-05	-0.848602	-1.2238
219007804	chr2:219007804:T:C	4.23367e-08	-0.370538	-1.26418	5.39137e-05	-0.321084	-1.27081	5.38728e-05	-0.324574	-1.27064
219008354	chr2:219008354:C:T	6.11101e-08	-1.87103e-10	-1.26769	7.39918e-05	-1.87103e-10	-1.27533	7.41891e-05	-1.87103e-10	-1.27523
219008467	chr2:219008467:G:T	5.90423e-08	-1.87103e-10	-1.30211	7.20099e-05	-1.87103e-10	-1.30248	7.21924e-05	-1.87103e-10	-1.30251
219008577	chr2:219008577:C:T	3.5361e-08	-0.520278	-1.29448	4.58652e-05	-0.455838	-1.29774	4.58335e-05	-0.459167	-1.29766
219008677	chr2:219008677:G:A	7.57452e-08	-1.87103e-10	-1.05299	9.36596e-05	-1.87103e-10	-1.03961	9.39279e-05	-1.87103e-10	-1.03932
219008760	chr2:219008760:T:A	9.13684e-08	-0.865469	-3.15521e-10	7.16759e-05	-1.30713	-3.15521e-10	7.2094e-05	-1.30387	-3.15521e-10
219008918	chr2:219008918:G:C	6.19633e-08	-1.87103e-10	-1.25383	7.5697e-05	-1.87103e-10	-1.25254	7.58972e-05	-1.87103e-10	-1.25246
219009087	chr2:219009087:C:T	9.12831e-07	-1.87103e-10	1.43618	0.00121838	-1.87103e-10	1.52599	0.00122124	-1.87103e-10	1.52578
219009283	chr2:219009283:A:G	5.95696e-08	-1.87103e-10	-1.29322	7.27351e-05	-1.87103e-10	-1.29246	7.29269e-05	-1.87103e-10	-1.29239
219009566	chr2:219009566:C:T	6.23042e-08	-1.87103e-10	-1.24834	7.53035e-05	-1.87103e-10	-1.25776	7.55063e-05	-1.87103e-10	-1.25763
219010167	chr2:219010167:G:C	6.31585e-08	-1.87103e-10	-1.23472	7.71648e-05	-1.87103e-10	-1.23334	7.73699e-05	-1.87103e-10	-1.23325
219010219	chr2:219010219:C:T	6.82026e-08	-1.87103e-10	-1.15789	8.22023e-05	-1.87103e-10	-1.1701	8.23953e-05	-1.87103e-10	-1.17032
219010330	chr2:219010330:C:T	1.30455e-07	0.777139	-1.28648	0.000126363	0.547425	-1.28755	0.000125817	0.540519	-1.28753
219011216	chr2:219011216:G:A	3.61421e-08	-1.79291	-3.15521e-10	4.3029e-05	-1.81741	-3.15521e-10	4.3138e-05	-1.81744	-3.15521e-10
219011359	chr2:219011359:T:C	6.58016e-08	-1.87103e-10	-1.19372	8.03632e-05	-1.87103e-10	-1.19273	8.05501e-05	-1.87103e-10	-1.19296
219011410	chr2:219011410:G:A	3.92822e-07	0.592988	-3.15521e-10	0.000344494	0.262793	-3.15521e-10	0.000344579	0.260479	-3.15521e-10
219011474	chr2:219011474:T:G	6.0126e-08	-1.87103e-10	-1.28393	7.32916e-05	-1.87103e-10	-1.28484	7.34825e-05	-1.87103e-10	-1.2848
219011535	chr2:219011535:G:A	6.32019e-08	-1.87103e-10	-1.23403	7.69578e-05	-1.87103e-10	-1.23603	7.71427e-05	-1.87103e-10	-1.23619
219012132	chr2:219012132:T:C	4.00988e-08	-1.68902	-3.15521e-10	4.99007e-05	-1.66925	-3.15521e-10	4.99661e-05	-1.6705	-3.15521e-10
219012288	chr2:219012288:T:G	5.53251e-08	-1.36714	-3.15521e-10	6.58873e-05	-1.39134	-3.15521e-10	6.59702e-05	-1.39264	-3.15521e-10
219012623	chr2:219012623:C:T	1.20451e-07	-1.87103e-10	-0.589127	0.000149088	-1.87103e-10	-0.574747	0.00014948	-1.87103e-10	-0.57468
219012798	chr2:219012798:A:T	3.80655e-08	-1.74106	-3.15521e-10	5.03322e-05	-1.66064	-3.15521e-10	5.04139e-05	-1.66158	-3.15521e-10
219012933	chr2:219012933:C:G	3.66325e-08	-1.4525	-0.326929	6.37147e-05	-1.13908	-0.285791	6.32902e-05	-1.1493	-0.284812
219013448	chr2:219013448:C:T	8.9033e-08	-1.87103e-10	-0.891362	0.000105947	-1.87103e-10	-0.916344	0.000106149	-1.87103e-10	-0.917003
219013632	chr2:219013632:A:G	5.93644e-08	-1.87103e-10	-1.29667	7.22528e-05	-1.87103e-10	-1.29911	7.24391e-05	-1.87103e-10	-1.2991
219013954	chr2:219013954:G:A	6.13865e-08	-1.87103e-10	-1.26318	7.50091e-05	-1.87103e-10	-1.26167	7.52054e-05	-1.87103e-10	-1.26162
219014034	chr2:219014034:G:A	1.56756e-08	-1.79692	-0.831341	2.03962e-05	-1.77538	-0.788551	2.04448e-05	-1.77554	-0.788576
219014781	chr2:219014781:G:A	1.50624e-08	-1.81364	-0.854526	1.93185e-05	-1.80212	-0.816101	1.93666e-05	-1.80222	-0.816074
219015064	chr2:219015064:G:A	1.09479e-07	-1.87103e-10	-0.684632	0.00013514	-1.87103e-10	-0.672974	0.000135533	-1.87103e-10	-0.672631
219015306	chr2:219015306:G:A	1.19556e-08	-1.80823	-1.09094	1.52752e-05	-1.78935	-1.0637	1.53138e-05	-1.78958	-1.06351
219015509	chr2:219015509:T:C	1.90216e-07	-1.87103e-10	-0.132209	0.000235268	-1.87103e-10	-0.118557	0.000235732	-1.87103e-10	-0.119149
219015538	chr2:219015538:T:C	6.96936e-08	-1.87103e-10	-1.13626	8.53787e-05	-1.87103e-10	-1.13219	8.56138e-05	-1.87103e-10	-1.132
219015618	chr2:219015618:G:A	6.69178e-08	-1.87103e-10	-1.1769	8.1545e-05	-1.87103e-10	-1.17813	8.17402e-05	-1.87103e-10	-1.1783
219016877	chr2:219016877:G:A	2.63889e-08	-1.69898	-0.408446	3.3392e-05	-1.70196	-0.369008	3.34184e-05	-1.70304	-0.369697
219016880	chr2:219016880:C:T	1.88731e-08	-1.72902	-0.713614	2.36788e-05	-1.73171	-0.682991	2.37034e-05	-1.73265	-0.68358
219017389	chr2:219017389:G:A	6.00392e-08	-1.87103e-10	-1.28537	7.38401e-05	-1.87103e-10	-1.27738	7.40267e-05	-1.87103e-10	-1.27742
219017809	chr2:219017809:C:T	5.89053e-08	-1.87103e-10	-1.30444	7.18709e-05	-1.87103e-10	-1.30441	7.20559e-05	-1.87103e-10	-1.3044
219019128	chr2:219019128:G:A	6.12545e-08	-1.87103e-10	-1.26533	7.47923e-05	-1.87103e-10	-1.26457	7.4986e-05	-1.87103e-10	-1.26454
219019598	chr2:219019598:C:G	6.51769e-08	-1.87103e-10	-1.20326	7.969e-05	-1.87103e-10	-1.20114	7.9905e-05	-1.87103e-10	-1.20101
219020180	chr2:219020180:G:A	3.73464e-08	-1.5957	-0.164432	3.85162e-05	-1.78584	-0.142369	3.86937e-05	-1.78385	-0.142315
219020434	chr2:219020434:C:T	7.36706e-08	-0.135862	-0.944903	6.7547e-05	-0.415108	-0.951351	6.80345e-05	-0.410319	-0.951511
219020626	chr2:219020626:C:G	5.92018e-08	-1.87103e-10	-1.29942	7.21721e-05	-1.87103e-10	-1.30023	7.23595e-05	-1.87103e-10	-1.3002
219021009	chr2:219021009:C:T	7.87559e-08	-1.87103e-10	-1.01402	9.63903e-05	-1.87103e-10	-1.01088	9.66526e-05	-1.87103e-10	-1.01072
219022449	chr2:219022449:A:G	6.11702e-08	-1.87103e-10	-1.26671	7.48551e-05	-1.87103e-10	-1.26373	7.50371e-05	-1.87103e-10	-1.26386
219022618	chr2:219022618:G:A	7.9143e-08	-1.87103e-10	-1.00911	9.83556e-05	-1.87103e-10	-0.990693	9.86393e-05	-1.87103e-10	-0.990375
219022845	chr2:219022845:T:C	3.54343e-08	-1.81269	-3.15521e-10	4.46314e-05	-1.78085	-3.15521e-10	4.47106e-05	-1.78163	-3.15521e-10
219022917	chr2:219022917:TG:T	7.74763e-08	-1.87103e-10	-1.0304	9.48074e-05	-1.87103e-10	-1.02743	9.50281e-05	-1.87103e-10	-1.02767
219022959	chr2:219022959:G:C	5.13635e-08	-0.463786	-0.977656	5.35578e-05	-0.616105	-0.982415	5.38983e-05	-0.61294	-0.981804
219023013	chr2:219023013:C:T	6.0785e-08	-1.87103e-10	-1.27303	7.47048e-05	-1.87103e-10	-1.26574	7.48961e-05	-1.87103e-10	-1.26574
219023537	chr2:219023537:A:G	2.24807e-08	-1.81737	-0.450338	3.09849e-05	-1.72183	-0.42395	3.09362e-05	-1.72547	-0.424445
219023571	chr2:219023571:G:A	4.42011e-08	-0.633411	-0.958208	4.661e-05	-0.77475	-0.962718	4.68966e-05	-0.771813	-0.962086
219023787	chr2:219023787:C:T	1.02599e-07	-1.87103e-10	-0.749545	0.000123173	-1.87103e-10	-0.765689	0.000123352	-1.87103e-10	-0.766802
219024193	chr2:219024193:T:A	6.07556e-08	-1.87103e-10	-1.27351	7.43218e-05	-1.87103e-10	-1.27088	7.45035e-05	-1.87103e-10	-1.271
219024300	chr2:219024300:C:G	2.13692e-08	-1.81662	-0.5018	2.97004e-05	-1.71201	-0.47611	2.96487e-05	-1.71584	-0.476587
219024320	chr2:219024320:C:T	8.31833e-08	-1.87103e-10	-0.959323	0.000102001	-1.87103e-10	-0.954297	0.000102301	-1.87103e-10	-0.953929
219024556	chr2:219024556:G:A	1.77136e-07	-0.203451	-3.15521e-10	0.000318755	0.185141	-3.15521e-10	0.000318123	0.180595	-3.15521e-10
219024636	chr2:219024636:G:A	1.19677e-07	-1.87103e-10	-0.595572	0.000149193	-1.87103e-10	-0.574043	0.000149677	-1.87103e-10	-0.573365
219024691	chr2:219024691:C:T	1.21569e-08	-1.81181	-1.07066	1.50647e-05	-1.79855	-1.06837	1.50893e-05	-1.79901	-1.06885
219024711	chr2:219024711:T:C	2.12765e-08	-1.81662	-0.506141	2.95612e-05	-1.71285	-0.479976	2.95098e-05	-1.71666	-0.480456
219024931	chr2:219024931:A:G	7.86798e-08	-1.87103e-10	-1.01498	9.5767e-05	-1.87103e-10	-1.01736	9.60344e-05	-1.87103e-10	-1.01714
219024987	chr2:219024987:A:G	1.18508e-07	-1.87103e-10	-0.60539	0.000145792	-1.87103e-10	-0.597104	0.000146249	-1.87103e-10	-0.596534
219025293	chr2:219025293:T:C	6.05289e-08	-1.87103e-10	-1.27725	7.40325e-05	-1.87103e-10	-1.27478	7.4214e-05	-1.87103e-10	-1.27489
219025317	chr2:219025317:T:G	6.01604e-08	-1.87103e-10	-1.28335	7.35612e-05	-1.87103e-10	-1.28116	7.37424e-05	-1.87103e-10	-1.28127
219025433	chr2:219025433:C:T	6.46345e-08	-1.87103e-10	-1.21162	7.8616e-05	-1.87103e-10	-1.21471	7.88297e-05	-1.87103e-10	-1.21455
219025880	chr2:219025880:G:T	1.07421e-07	-1.87103e-10	-0.703615	0.000131778	-1.87103e-10	-0.698166	0.000132088	-1.87103e-10	-0.698376
219025941	chr2:219025941:G:T	7.46719e-08	-1.87103e-10	-1.06726	9.04174e-05	-1.87103e-10	-1.07485	9.06538e-05	-1.87103e-10	-1.0748
219025968	chr2:219025968:GCA:G	1.18792e-08	-1.79548	-1.11011	1.48563e-05	-1.77257	-1.10828	1.48775e-05	-1.77327	-1.10872
219025971	chr2:219025971:GA:G	1.19381e-08	-1.79743	-1.1032	1.4918e-05	-1.77536	-1.10135	1.49395e-05	-1.77604	-1.10179
219026092	chr2:219026092:C:T	9.25882e-08	-1.87103e-10	-0.852207	0.000116307	-1.87103e-10	-0.823051	0.000116645	-1.87103e-10	-0.822707
219026233	chr2:219026233:C:T	6.97007e-08	-1.87103e-10	-1.13616	8.44996e-05	-1.87103e-10	-1.14254	8.47198e-05	-1.87103e-10	-1.14249
219026257	chr2:219026257:T:C	1.58756e-08	-1.77574	-0.839843	1.87898e-05	-1.81672	-0.829241	1.88414e-05	-1.81698	-0.82881
219026661	chr2:219026661:C:CT	1.28457e-08	-1.81276	-1.0146	1.78612e-05	-1.69334	-1.00331	1.78314e-05	-1.69736	-1.00352
219026893	chr2:219026893:C:T	2.83175e-07	-1.87103e-10	0.265698	0.000350174	-1.87103e-10	0.279147	0.000351296	-1.87103e-10	0.279786
219027083	chr2:219027083:G:A	7.24669e-08	-1.87103e-10	-1.09724	8.81969e-05	-1.87103e-10	-1.09971	8.84421e-05	-1.87103e-10	-1.0995
219027511	chr2:219027511:T:A	2.38934e-08	-0.961312	-1.24545	2.40459e-05	-1.14709	-1.25222	2.39928e-05	-1.15206	-1.25203
219027541	chr2:219027541:G:A	3.23679e-07	-1.87103e-10	0.399383	0.000400436	-1.87103e-10	0.413272	0.000401733	-1.87103e-10	0.413944
219027568	chr2:219027568:C:T	7.09618e-08	-1.87103e-10	-1.11823	8.63779e-05	-1.87103e-10	-1.12055	8.66174e-05	-1.87103e-10	-1.12034
219027847	chr2:219027847:C:T	5.97106e-08	-1.87103e-10	-1.29086	7.28725e-05	-1.87103e-10	-1.29057	7.30544e-05	-1.87103e-10	-1.29064
219027904	chr2:219027904:C:T	2.81825e-07	-1.87103e-10	0.260917	0.000348498	-1.87103e-10	0.274349	0.000349615	-1.87103e-10	0.274987
219028070	chr2:219028070:C:T	6.40089e-08	-1.87103e-10	-1.22135	7.80359e-05	-1.87103e-10	-1.22211	7.82305e-05	-1.87103e-10	-1.22218
219028459	chr2:219028459:G:A	2.82417e-07	-1.87103e-10	0.263014	0.000349412	-1.87103e-10	0.27697	0.000350527	-1.87103e-10	0.277593
219028668	chr2:219028668:A:G	1.2911e-08	-1.74006	-1.08223	1.49775e-05	-1.77686	-1.09587	1.50143e-05	-1.7761	-1.09674
219028699	chr2:219028699:G:A	1.53346e-08	-1.69348	-0.956772	1.7536e-05	-1.74099	-0.974038	1.75802e-05	-1.73994	-0.975136
219029068	chr2:219029068:G:A	5.90061e-08	-1.87103e-10	-1.30273	7.21055e-05	-1.87103e-10	-1.30115	7.22941e-05	-1.87103e-10	-1.3011
219029274	chr2:219029274:T:A	7.10249e-08	-1.87103e-10	-1.11734	8.62796e-05	-1.87103e-10	-1.12169	8.65236e-05	-1.87103e-10	-1.12143
219029850	chr2:219029850:C:T	1.37819e-08	-1.74142	-1.01559	2.18925e-05	-1.49074	-1.0024	2.17887e-05	-1.49761	-1.00284
219029863	chr2:219029863:G:A	3.02258e-07	-1.87103e-10	0.330913	0.000374216	-1.87103e-10	0.345552	0.000375425	-1.87103e-10	0.346215
219030258	chr2:219030258:T:C	1.30224e-07	-1.87103e-10	-0.511116	0.000160442	-1.87103e-10	-0.501351	0.00016091	-1.87103e-10	-0.500998
219030302	chr2:219030302:AG:A	2.22426e-07	-1.87103e-10	0.0242241	0.000279486	-1.87103e-10	0.053669	0.000280098	-1.87103e-10	0.0532949
219030593	chr2:219030593:A:G	1.22012e-08	-1.73808	-1.14075	1.94823e-05	-1.47675	-1.13303	1.93884e-05	-1.48379	-1.13338
219030624	chr2:219030624:G:A	5.91802e-08	-1.87103e-10	-1.29978	7.20188e-05	-1.87103e-10	-1.30236	7.2204e-05	-1.87103e-10	-1.30235
219030866	chr2:219030866:C:T	1.89492e-08	-1.62554	-0.813064	3.23752e-05	-1.3145	-0.787387	3.21652e-05	-1.32321	-0.787748
219031031	chr2:219031031:G:C	5.93548e-08	-1.87103e-10	-1.29684	7.24859e-05	-1.87103e-10	-1.29589	7.26697e-05	-1.87103e-10	-1.29592
219031401	chr2:219031401:C:T	5.94619e-08	-1.87103e-10	-1.29503	7.25954e-05	-1.87103e-10	-1.29438	7.27798e-05	-1.87103e-10	-1.2944
219031772	chr2:219031772:G:A	8.15451e-08	-1.87103e-10	-0.979213	9.92409e-05	-1.87103e-10	-0.981732	9.95247e-05	-1.87103e-10	-0.981439
219031828	chr2:219031828:C:G	1.20145e-08	-1.62926	-1.265	1.92464e-05	-1.36444	-1.25752	1.9173e-05	-1.37082	-1.25752
219031953	chr2:219031953:C:T	2.98603e-08	-1.81763	-0.166204	3.79518e-05	-1.73318	-0.209781	3.79361e-05	-1.73654	-0.2094
219032259	chr2:219032259:C:A	1.28912e-08	-1.66795	-1.15587	2.01254e-05	-1.44052	-1.13678	2.00704e-05	-1.44617	-1.13642
219033004	chr2:219033004:C:G	1.72319e-08	-1.78228	-0.751325	2.59916e-05	-1.59372	-0.727791	2.59041e-05	-1.59935	-0.728088
219033354	chr2:219033354:C:T	1.21142e-08	-1.6184	-1.26759	1.93343e-05	-1.3599	-1.2575	1.92622e-05	-1.36626	-1.25744
219033774	chr2:219033774:T:C	1.898e-08	-1.76174	-0.675244	2.9605e-05	-1.54476	-0.646578	2.94846e-05	-1.55099	-0.646989
219034600	chr2:219034600:T:C	3.06868e-07	-1.87103e-10	0.346049	0.000380075	-1.87103e-10	0.361086	0.000381306	-1.87103e-10	0.361758
219034746	chr2:219034746:T:C	8.03857e-08	-1.87103e-10	-0.993532	9.78176e-05	-1.87103e-10	-0.996178	9.80967e-05	-1.87103e-10	-0.99589
219035010	chr2:219035010:C:T	1.91595e-08	-1.63651	-0.791062	2.20339e-05	-1.68165	-0.805047	2.20989e-05	-1.6806	-0.805719
219035049	chr2:219035049:G:A	1.99753e-08	-1.61518	-0.770697	2.28995e-05	-1.66338	-0.784785	2.29684e-05	-1.66226	-0.78547
219035075	chr2:219035075:G:A	5.93961e-08	-1.87103e-10	-1.29614	7.22162e-05	-1.87103e-10	-1.29962	7.24023e-05	-1.87103e-10	-1.29961
219036547	chr2:219036547:T:C	5.96587e-08	-1.87103e-10	-1.29173	7.25549e-05	-1.87103e-10	-1.29494	7.27369e-05	-1.87103e-10	-1.295
219036548	chr2:219036548:G:C	5.9602e-08	-1.87103e-10	-1.29268	7.24953e-05	-1.87103e-10	-1.29576	7.26772e-05	-1.87103e-10	-1.29582
219036549	chr2:219036549:ATT:A	5.96932e-08	-1.87103e-10	-1.29115	7.25916e-05	-1.87103e-10	-1.29443	7.27735e-05	-1.87103e-10	-1.29449
219036561	chr2:219036561:T:C	5.97535e-08	-1.87103e-10	-1.29014	7.26558e-05	-1.87103e-10	-1.29355	7.28377e-05	-1.87103e-10	-1.29361
219036565	chr2:219036565:T:C	5.97369e-08	-1.87103e-10	-1.29042	7.26377e-05	-1.87103e-10	-1.2938	7.28196e-05	-1.87103e-10	-1.29386
219037757	chr2:219037757:C:T	1.56987e-07	-1.87103e-10	-0.324209	0.000194109	-1.87103e-10	-0.310864	0.000194493	-1.87103e-10	-0.311447
219037765	chr2:219037765:C:T	3.86511e-08	-1.72579	-3.15521e-10	5.19113e-05	-1.62975	-3.15521e-10	5.19743e-05	-1.63109	-3.15521e-10
219037931	chr2:219037931:T:C	5.89104e-08	-1.87103e-10	-1.30435	7.1876e-05	-1.87103e-10	-1.30434	7.20581e-05	-1.87103e-10	-1.30437
219037971	chr2:219037971:G:A	7.35836e-08	-1.87103e-10	-1.08195	9.01592e-05	-1.87103e-10	-1.07771	9.03813e-05	-1.87103e-10	-1.07781
219038536	chr2:219038536:T:G	2.58317e-08	-0.824997	-1.30377	4.05234e-05	-0.572979	-1.30442	4.00398e-05	-0.587507	-1.30446
219038653	chr2:219038653:C:T	5.90094e-08	-1.87103e-10	-1.30267	7.1963e-05	-1.87103e-10	-1.30313	7.21462e-05	-1.87103e-10	-1.30315
219038814	chr2:219038814:C:T	6.30561e-08	-1.87103e-10	-1.23634	7.68025e-05	-1.87103e-10	-1.23805	7.7006e-05	-1.87103e-10	-1.23796
219039001	chr2:219039001:C:T	2.50713e-08	-0.914047	-1.2446	3.86742e-05	-0.674423	-1.24969	3.82226e-05	-0.68833	-1.25009
219039065	chr2:219039065:T:C	3.60429e-08	-0.49498	-1.30068	9.34789e-05	0.260093	-1.30164	9.11202e-05	0.231809	-1.30147
219040186	chr2:219040186:G:A	1.10653e-08	-1.79885	-1.17771	1.59891e-05	-1.62418	-1.18319	1.5951e-05	-1.62951	-1.18281
219040525	chr2:219040525:T:C	9.97252e-09	-1.79969	-1.28085	1.43659e-05	-1.62959	-1.28484	1.43292e-05	-1.63478	-1.28476
219041344	chr2:219041344:C:A	3.85576e-08	-0.448527	-1.27969	0.000100967	0.317643	-1.28213	9.84027e-05	0.28891	-1.28169
219041600	chr2:219041600:G:T	5.89105e-08	-1.87103e-10	-1.30435	7.18484e-05	-1.87103e-10	-1.30472	7.20321e-05	-1.87103e-10	-1.30473
219041645	chr2:219041645:C:T	3.57741e-08	-1.80315	-3.15521e-10	4.37479e-05	-1.80084	-3.15521e-10	4.38532e-05	-1.801	-3.15521e-10
219041843	chr2:219041843:C:T	3.83576e-08	-0.443156	-1.29026	0.000100687	0.324757	-1.29202	9.81148e-05	0.295981	-1.29169
219041979	chr2:219041979:A:G	3.98082e-08	-0.411832	-1.28446	0.000105217	0.363407	-1.28666	0.000102508	0.334367	-1.28627
219041992	chr2:219041992:T:C	2.72241e-08	-0.800101	-1.27617	4.2222e-05	-0.561319	-1.27502	4.17356e-05	-0.575672	-1.27482
219042188	chr2:219042188:G:A	7.02157e-08	-1.87103e-10	-1.1288	8.71037e-05	-1.87103e-10	-1.11218	8.73138e-05	-1.87103e-10	-1.11234
219042371	chr2:219042371:C:T	1.07051e-08	-1.81281	-1.19684	1.50894e-05	-1.66889	-1.1964	1.5065e-05	-1.67342	-1.19605
219042709	chr2:219042709:C:A	2.61266e-08	-0.812556	-1.30486	4.37674e-05	-0.495506	-1.30489	4.33817e-05	-0.506919	-1.30489
219043279	chr2:219043279:G:A	6.6678e-08	-1.87103e-10	-1.18049	8.24942e-05	-1.87103e-10	-1.16655	8.26964e-05	-1.87103e-10	-1.16667
219043528	chr2:219043528:G:A	8.25126e-08	-1.87103e-10	-0.967418	0.000102242	-1.87103e-10	-0.951938	0.000102556	-1.87103e-10	-0.951431
219043573	chr2:219043573:G:C	5.88878e-08	-1.87103e-10	-1.30474	7.18766e-05	-1.87103e-10	-1.30433	7.2062e-05	-1.87103e-10	-1.30432
219043936	chr2:219043936:C:T	1.65164e-08	-1.40873	-1.16728	3.03544e-05	-1.00242	-1.16392	3.01962e-05	-1.0104	-1.16372
219043938	chr2:219043938:C:T	6.27883e-08	-1.87103e-10	-1.2406	7.65632e-05	-1.87103e-10	-1.24117	7.67655e-05	-1.87103e-10	-1.24109
219043944	chr2:219043944:C:T	6.67303e-08	-1.87103e-10	-1.17971	8.25327e-05	-1.87103e-10	-1.16609	8.27348e-05	-1.87103e-10	-1.1662
219044011	chr2:219044011:CCTTCTGCGCA:C	4.10272e-08	-0.368203	-1.29793	0.000109318	0.414162	-1.29918	0.000106454	0.384825	-1.29896
219044306	chr2:219044306:G:A	7.43625e-08	-1.87103e-10	-1.07142	9.20474e-05	-1.87103e-10	-1.05698	9.22703e-05	-1.87103e-10	-1.05712
219044699	chr2:219044699:T:C	2.16863e-07	-1.87103e-10	-0.00110149	0.000268355	-1.87103e-10	0.0130279	0.000269208	-1.87103e-10	0.0136402
219044749	chr2:219044749:TC:T	6.0359e-08	-1.87103e-10	-1.28006	7.33218e-05	-1.87103e-10	-1.28442	7.35038e-05	-1.87103e-10	-1.28451
219044786	chr2:219044786:C:A	6.46901e-08	-1.87103e-10	-1.21076	7.99039e-05	-1.87103e-10	-1.19846	8.01008e-05	-1.87103e-10	-1.19856
219045042	chr2:219045042:TCTG:T	1.22621e-08	-1.77458	-1.09928	1.87535e-05	-1.56545	-1.08245	1.86802e-05	-1.57143	-1.08295
219045058	chr2:219045058:C:T	1.20591e-08	-1.77603	-1.11452	1.83978e-05	-1.56873	-1.09832	1.83269e-05	-1.57467	-1.0988
219045442	chr2:219045442:T:C	1.22727e-08	-1.77257	-1.10042	1.87981e-05	-1.55605	-1.08947	1.87194e-05	-1.5622	-1.09008
219045732	chr2:219045732:T:G	1.25628e-08	-1.78757	-1.06206	1.88366e-05	-1.59337	-1.05012	1.87653e-05	-1.59905	-1.05078
219045946	chr2:219045946:G:T	6.01621e-08	-1.87103e-10	-1.28333	7.33971e-05	-1.87103e-10	-1.2834	7.35888e-05	-1.87103e-10	-1.28335
219046129	chr2:219046129:A:G	6.07728e-08	-1.87103e-10	-1.27323	7.44395e-05	-1.87103e-10	-1.2693	7.46389e-05	-1.87103e-10	-1.26918
219046266	chr2:219046266:T:C	1.00438e-08	-1.81508	-1.25834	1.39242e-05	-1.68589	-1.25976	1.38964e-05	-1.69019	-1.26003
219046300	chr2:219046300:A:G	1.34359e-08	-1.81341	-0.96903	1.88495e-05	-1.68411	-0.958686	1.88138e-05	-1.68834	-0.95891
219046349	chr2:219046349:G:A	5.93713e-08	-1.87103e-10	-1.29656	7.25773e-05	-1.87103e-10	-1.29463	7.27605e-05	-1.87103e-10	-1.29467
219046550	chr2:219046550:T:C	6.90341e-08	-1.87103e-10	-1.14577	8.40147e-05	-1.87103e-10	-1.14829	8.42471e-05	-1.87103e-10	-1.14809
219046697	chr2:219046697:T:G	5.9013e-08	-1.87103e-10	-1.30261	7.21128e-05	-1.87103e-10	-1.30105	7.23005e-05	-1.87103e-10	-1.30101
219046710	chr2:219046710:T:C	6.05412e-08	-1.87103e-10	-1.27704	7.41382e-05	-1.87103e-10	-1.27335	7.43362e-05	-1.87103e-10	-1.27325
219047381	chr2:219047381:C:T	3.5469e-08	-0.591647	-1.22006	5.62864e-05	-0.332561	-1.21627	5.55556e-05	-0.348562	-1.2159
219047391	chr2:219047391:A:G	7.30724e-08	-1.87103e-10	-1.08892	9.07504e-05	-1.87103e-10	-1.07117	9.09824e-05	-1.87103e-10	-1.07118
219047506	chr2:219047506:C:A	3.55148e-08	-1.81042	-3.15521e-10	4.34094e-05	-1.80861	-3.15521e-10	4.35157e-05	-1.80872	-3.15521e-10
219047573	chr2:219047573:T:C	4.54749e-08	-0.542046	-1.02116	7.27516e-05	-0.27766	-1.01457	7.18066e-05	-0.293959	-1.01391
219047907	chr2:219047907:A:G	4.64132e-08	-0.330625	-1.21216	7.42414e-05	-0.0541808	-1.21778	7.31487e-05	-0.0719935	-1.21736
219048011	chr2:219048011:C:T	3.59418e-08	-1.79847	-3.15521e-10	4.57515e-05	-1.75606	-3.15521e-10	4.58339e-05	-1.75682	-3.15521e-10
219048036	chr2:219048036:A:G	4.00514e-08	-0.397635	-1.29257	0.000105642	0.375042	-1.29427	0.000102898	0.345861	-1.29396
219048144	chr2:219048144:T:G	5.39168e-08	-0.231206	-1.16172	8.84266e-05	0.0676405	-1.16475	8.70771e-05	0.0490446	-1.16409
219048340	chr2:219048340:T:A	3.90138e-08	-1.71645	-3.15521e-10	4.97699e-05	-1.67187	-3.15521e-10	4.98369e-05	-1.67309	-3.15521e-10
219048790	chr2:219048790:C:T	1.08002e-08	-1.81301	-1.1878	1.50946e-05	-1.6792	-1.18574	1.50622e-05	-1.68357	-1.18609
219049012	chr2:219049012:C:T	6.02649e-08	-1.87103e-10	-1.28162	7.37715e-05	-1.87103e-10	-1.27831	7.39679e-05	-1.87103e-10	-1.27821
219049092	chr2:219049092:G:T	1.31653e-08	-1.81039	-0.992394	1.86816e-05	-1.66928	-0.982463	1.86421e-05	-1.67374	-0.98268
219049115	chr2:219049115:T:C	1.00071e-08	-1.81154	-1.26554	1.40622e-05	-1.66898	-1.26682	1.40305e-05	-1.67355	-1.26706
219049216	chr2:219049216:G:C	2.35691e-07	-1.87103e-10	0.0821538	0.000291646	-1.87103e-10	0.096259	0.000292583	-1.87103e-10	0.0969055
219049276	chr2:219049276:A:G	5.93697e-08	-1.87103e-10	-1.29658	7.26997e-05	-1.87103e-10	-1.29295	7.28825e-05	-1.87103e-10	-1.293
219049422	chr2:219049422:G:A	1.32945e-08	-1.8154	-0.977616	1.83857e-05	-1.69369	-0.97402	1.83478e-05	-1.69781	-0.97452
219049716	chr2:219049716:C:A	6.02156e-08	-1.87103e-10	-1.28244	7.37064e-05	-1.87103e-10	-1.27919	7.39025e-05	-1.87103e-10	-1.2791
219049736	chr2:219049736:G:A	5.99493e-08	-1.87103e-10	-1.28687	7.33549e-05	-1.87103e-10	-1.28397	7.35494e-05	-1.87103e-10	-1.28389
219049911	chr2:219049911:A:C	4.65036e-08	-0.514737	-1.0261	7.38797e-05	-0.25723	-1.01961	7.29129e-05	-0.273623	-1.01896
219050293	chr2:219050293:T:C	2.50695e-07	0.143867	-3.15521e-10	0.000232531	-0.130257	-3.15521e-10	0.000234347	-0.125041	-3.15521e-10
219050877	chr2:219050877:G:T	3.80557e-08	-0.449159	-1.29216	9.861e-05	0.305781	-1.29389	9.6092e-05	0.277043	-1.29358
219051045	chr2:219051045:A:G	4.54443e-08	-0.579559	-0.984323	7.19889e-05	-0.325483	-0.977287	7.10735e-05	-0.341548	-0.976581
219051149	chr2:219051149:G:T	1.04459e-08	-1.80612	-1.22804	1.4936e-05	-1.64916	-1.22635	1.48981e-05	-1.65398	-1.22663
219051546	chr2:219051546:T:C	5.89761e-08	-1.87103e-10	-1.30324	7.20864e-05	-1.87103e-10	-1.30142	7.22692e-05	-1.87103e-10	-1.30145
219051564	chr2:219051564:T:C	6.78758e-08	-1.87103e-10	-1.16269	8.26265e-05	-1.87103e-10	-1.16495	8.28542e-05	-1.87103e-10	-1.16476
219051980	chr2:219051980:C:T	5.90598e-08	-1.87103e-10	-1.30182	7.19227e-05	-1.87103e-10	-1.30369	7.21076e-05	-1.87103e-10	-1.30368
219052563	chr2:219052563:C:T	4.5654e-08	-1.55928	-3.15521e-10	4.6545e-05	-1.73886	-3.15521e-10	4.67293e-05	-1.73747	-3.15521e-10
219052581	chr2:219052581:A:G	1.13541e-08	-1.80191	-1.14888	1.64155e-05	-1.62992	-1.15113	1.63654e-05	-1.63506	-1.15161
219052800	chr2:219052800:A:G	1.1999e-08	-1.80722	-1.08833	1.70675e-05	-1.65052	-1.09159	1.7018e-05	-1.6554	-1.09218
219052910	chr2:219052910:C:T	4.18261e-08	-0.724662	-0.922185	6.50654e-05	-0.48845	-0.91544	6.4296e-05	-0.503674	-0.914673
219053055	chr2:219053055:T:A	9.88008e-08	-1.87103e-10	-0.787263	0.000124716	-1.87103e-10	-0.753247	0.000125121	-1.87103e-10	-0.75256
219053257	chr2:219053257:C:A	2.22377e-08	-1.78595	-0.492627	3.34168e-05	-1.59067	-0.479552	3.33038e-05	-1.59624	-0.479935
219053854	chr2:219053854:T:C	3.76606e-08	-1.75175	-3.15521e-10	4.42375e-05	-1.78971	-3.15521e-10	4.43216e-05	-1.79037	-3.15521e-10
219055315	chr2:219055315:A:G	2.40914e-08	-0.985139	-1.21338	3.93535e-05	-0.699205	-1.20749	3.9036e-05	-0.709793	-1.20757
219055624	chr2:219055624:G:A	5.88868e-08	-1.87103e-10	-1.30475	7.1841e-05	-1.87103e-10	-1.30483	7.20252e-05	-1.87103e-10	-1.30483
219055688	chr2:219055688:T:C	5.89089e-08	-1.87103e-10	-1.30438	7.19178e-05	-1.87103e-10	-1.30376	7.21038e-05	-1.87103e-10	-1.30374
219055690	chr2:219055690:A:G	2.71262e-08	-0.841259	-1.23861	6.36112e-05	-0.183639	-1.24285	6.21664e-05	-0.208631	-1.2434
219056100	chr2:219056100:C:T	1.21187e-06	1.71955	-3.15521e-10	0.00122988	1.53539	-3.15521e-10	0.00122394	1.52799	-3.15521e-10
219056380	chr2:219056380:CA:C	4.61249e-08	-1.54902	-3.15521e-10	5.98683e-05	-1.48714	-3.15521e-10	6.00912e-05	-1.48598	-3.15521e-10
219056478	chr2:219056478:T:C	6.29088e-08	-1.87103e-10	-1.23868	7.68496e-05	-1.87103e-10	-1.23743	7.70744e-05	-1.87103e-10	-1.23707
219057334	chr2:219057334:C:A	5.89875e-08	-1.87103e-10	-1.30304	7.19123e-05	-1.87103e-10	-1.30383	7.20974e-05	-1.87103e-10	-1.30383
219057920	chr2:219057920:A:G	1.26884e-07	-1.87103e-10	-0.537097	0.00015312	-1.87103e-10	-0.548063	0.000153258	-1.87103e-10	-0.549719
219058113	chr2:219058113:A:G	2.17705e-08	-1.08103	-1.21878	3.29183e-05	-0.869435	-1.21582	3.25808e-05	-0.882676	-1.21544
219058132	chr2:219058132:C:G	2.14863e-08	-1.09349	-1.21947	4.7344e-05	-0.497627	-1.22422	4.63624e-05	-0.52052	-1.22483
219058139	chr2:219058139:C:A	9.36786e-08	-1.87103e-10	-0.840499	0.00011454	-1.87103e-10	-0.838356	0.000114873	-1.87103e-10	-0.838019
219058317	chr2:219058317:C:T	2.56854e-08	-1.10049	-1.03396	5.61672e-05	-0.510205	-1.04074	5.49862e-05	-0.532949	-1.04181
219058463	chr2:219058463:C:A	5.89622e-08	-1.87103e-10	-1.30347	7.18559e-05	-1.87103e-10	-1.30462	7.20404e-05	-1.87103e-10	-1.30462
219058777	chr2:219058777:C:A	1.91071e-07	-1.87103e-10	-0.127722	0.000236249	-1.87103e-10	-0.114397	0.000236996	-1.87103e-10	-0.113801
219058903	chr2:219058903:G:T	6.29726e-08	-1.87103e-10	-1.23767	7.78682e-05	-1.87103e-10	-1.22426	7.80894e-05	-1.87103e-10	-1.22399
219058969	chr2:219058969:T:C	6.07347e-08	-1.87103e-10	-1.27385	7.40188e-05	-1.87103e-10	-1.27496	7.42154e-05	-1.87103e-10	-1.27487
219060718	chr2:219060718:G:T	4.44357e-08	-1.58633	-3.15521e-10	4.58033e-05	-1.75493	-3.15521e-10	4.59777e-05	-1.75369	-3.15521e-10
219061063	chr2:219061063:T:C	9.503e-08	-1.87103e-10	-0.826176	0.000118497	-1.87103e-10	-0.804391	0.00011881	-1.87103e-10	-0.804316
219061090	chr2:219061090:C:T	1.29335e-08	-1.55556	-1.26499	1.25464e-05	-1.78322	-1.26663	1.26036e-05	-1.78088	-1.26699
219061499	chr2:219061499:A:G	2.31073e-08	-1.01696	-1.22326	5.21676e-05	-0.39703	-1.22779	5.10416e-05	-0.420806	-1.2284
219061585	chr2:219061585:T:C	6.07685e-08	-1.87103e-10	-1.2733	7.40591e-05	-1.87103e-10	-1.27442	7.42558e-05	-1.87103e-10	-1.27433
219061766	chr2:219061766:G:C	2.3575e-08	-0.986496	-1.23369	5.38176e-05	-0.355769	-1.23791	5.26401e-05	-0.379887	-1.23848
219061943	chr2:219061943:A:C	5.89647e-08	-1.87103e-10	-1.30343	7.18573e-05	-1.87103e-10	-1.3046	7.20418e-05	-1.87103e-10	-1.3046
219062191	chr2:219062191:C:T	1.99462e-08	-1.81594	-0.571394	2.7711e-05	-1.70074	-0.556714	2.76523e-05	-1.70476	-0.557381
219062416	chr2:219062416:G:A	5.89604e-08	-1.87103e-10	-1.3035	7.18902e-05	-1.87103e-10	-1.30414	7.20755e-05	-1.87103e-10	-1.30413
219062496	chr2:219062496:A:C	1.97548e-08	-1.81763	-0.579341	2.66894e-05	-1.73013	-0.564883	2.66474e-05	-1.73361	-0.565546
219062516	chr2:219062516:C:T	3.77295e-08	-1.74993	-3.15521e-10	4.30763e-05	-1.81631	-3.15521e-10	4.31976e-05	-1.81606	-3.15521e-10
219062560	chr2:219062560:A:G	2.53129e-08	-1.02576	-1.12329	5.67408e-05	-0.414432	-1.12636	5.55204e-05	-0.437954	-1.12714
219062697	chr2:219062697:C:T	2.24336e-08	-1.02612	-1.24369	5.03853e-05	-0.414028	-1.24556	4.93152e-05	-0.437573	-1.24604
219063025	chr2:219063025:A:C	1.584e-08	-1.81719	-0.80064	2.17221e-05	-1.71243	-0.788523	2.16837e-05	-1.71624	-0.789042
219063065	chr2:219063065:T:C	5.9131e-08	-1.87103e-10	-1.30061	7.21999e-05	-1.87103e-10	-1.29984	7.23873e-05	-1.87103e-10	-1.29981
219063262	chr2:219063262:C:T	2.26736e-08	-1.02323	-1.23594	5.09744e-05	-0.410038	-1.23792	4.98885e-05	-0.43362	-1.23843
219064672	chr2:219064672:C:T	4.33798e-08	-1.61038	-3.15521e-10	4.52503e-05	-1.76707	-3.15521e-10	4.54168e-05	-1.76596	-3.15521e-10
219065358	chr2:219065358:G:T	6.38386e-08	-1.87103e-10	-1.22401	7.8312e-05	-1.87103e-10	-1.21858	7.85286e-05	-1.87103e-10	-1.21838
219065395	chr2:219065395:C:A	1.66887e-07	-1.87103e-10	-0.263053	0.000205975	-1.87103e-10	-0.251529	0.000206618	-1.87103e-10	-0.25097
219065469	chr2:219065469:C:T	2.42214e-08	-0.891299	-1.30183	4.08272e-05	-0.5693	-1.30063	4.04531e-05	-0.581053	-1.30065
219065555	chr2:219065555:T:G	5.92875e-08	-1.87103e-10	-1.29797	7.24604e-05	-1.87103e-10	-1.29624	7.26504e-05	-1.87103e-10	-1.29618
219065558	chr2:219065558:GC:G	5.88794e-08	-1.87103e-10	-1.30488	7.18523e-05	-1.87103e-10	-1.30467	7.20372e-05	-1.87103e-10	-1.30466
219065759	chr2:219065759:C:T	3.57015e-08	-1.81738	0.0122089	4.92188e-05	-1.71682	0.0338174	4.91266e-05	-1.72055	0.0331032
219066061	chr2:219066061:G:A	6.37587e-08	-1.87103e-10	-1.22526	7.82102e-05	-1.87103e-10	-1.21988	7.84264e-05	-1.87103e-10	-1.21968
219066116	chr2:219066116:G:A	6.38377e-08	-1.87103e-10	-1.22402	7.79956e-05	-1.87103e-10	-1.22263	7.82268e-05	-1.87103e-10	-1.22223
219066755	chr2:219066755:A:T	6.57479e-08	-1.87103e-10	-1.19454	8.07318e-05	-1.87103e-10	-1.18815	8.09577e-05	-1.87103e-10	-1.18792
219067067	chr2:219067067:TATCCA:T	1.0893e-08	-1.78455	-1.20771	1.3994e-05	-1.7337	-1.20696	1.40108e-05	-1.73497	-1.20704
219067339	chr2:219067339:T:C	1.78717e-08	-1.81039	-0.686757	2.30766e-05	-1.76895	-0.671509	2.30618e-05	-1.77153	-0.672132
219067340	chr2:219067340:G:A	3.16607e-08	-1.7687	-0.156589	3.77818e-05	-1.8117	-0.135755	3.78206e-05	-1.81258	-0.136413
219067366	chr2:219067366:C:T	5.94307e-08	-1.87103e-10	-1.29556	7.22463e-05	-1.87103e-10	-1.2992	7.24325e-05	-1.87103e-10	-1.29919
219068179	chr2:219068179:T:C	9.69873e-08	-1.87103e-10	-0.805788	0.000120998	-1.87103e-10	-0.783505	0.000121318	-1.87103e-10	-0.783429
219068241	chr2:219068241:C:T	5.89622e-08	-1.87103e-10	-1.30347	7.18559e-05	-1.87103e-10	-1.30462	7.20404e-05	-1.87103e-10	-1.30462
219068359	chr2:219068359:C:T	9.56477e-08	-1.87103e-10	-0.819697	0.000117368	-1.87103e-10	-0.813967	0.000117721	-1.87103e-10	-0.813524
219068712	chr2:219068712:AAAGTGCTGG:A	8.91983e-07	-1.87103e-10	1.41308	0.00108444	-1.87103e-10	1.40954	0.00108607	-1.87103e-10	1.40848
219069626	chr2:219069626:G:T	1.45736e-08	-1.81702	-0.884134	1.98442e-05	-1.70831	-0.883065	1.9804e-05	-1.71223	-0.883734
219069868	chr2:219069868:G:A	6.37587e-08	-1.87103e-10	-1.22526	7.82102e-05	-1.87103e-10	-1.21988	7.84264e-05	-1.87103e-10	-1.21968
219070331	chr2:219070331:A:G	6.29459e-08	-1.87103e-10	-1.23809	7.71765e-05	-1.87103e-10	-1.23319	7.73886e-05	-1.87103e-10	-1.233
219070400	chr2:219070400:C:G	6.28983e-08	-1.87103e-10	-1.23885	7.71161e-05	-1.87103e-10	-1.23397	7.73279e-05	-1.87103e-10	-1.23379
219070817	chr2:219070817:C:T	6.21917e-08	-1.87103e-10	-1.25015	7.62174e-05	-1.87103e-10	-1.24569	7.64256e-05	-1.87103e-10	-1.24553
219070997	chr2:219070997:C:T	5.97494e-08	-1.87103e-10	-1.29021	7.25675e-05	-1.87103e-10	-1.29476	7.27549e-05	-1.87103e-10	-1.29475
219071112	chr2:219071112:C:A	6.28983e-08	-1.87103e-10	-1.23885	7.71161e-05	-1.87103e-10	-1.23397	7.73279e-05	-1.87103e-10	-1.23379
219071748	chr2:219071748:C:T	1.43903e-07	-1.87103e-10	-0.411227	0.00017745	-1.87103e-10	-0.400593	0.000178002	-1.87103e-10	-0.400048
219071867	chr2:219071867:T:C	2.83491e-08	-0.893351	-1.14242	6.69272e-05	-0.239675	-1.136	6.53367e-05	-0.265056	-1.13723
219071908	chr2:219071908:T:A	5.93524e-08	-1.87103e-10	-1.29688	7.25535e-05	-1.87103e-10	-1.29496	7.27439e-05	-1.87103e-10	-1.2949
219072149	chr2:219072149:C:T	5.59805e-08	-1.81769	0.462326	7.6669e-05	-1.72647	0.486688	7.65333e-05	-1.73001	0.485887
219072579	chr2:219072579:T:C	6.3247e-08	-1.87103e-10	-1.23332	7.75633e-05	-1.87103e-10	-1.22819	7.7777e-05	-1.87103e-10	-1.228
219072869	chr2:219072869:T:C	5.92415e-08	-1.87103e-10	-1.29875	7.20739e-05	-1.87103e-10	-1.30159	7.22594e-05	-1.87103e-10	-1.30158
219073282	chr2:219073282:G:A	3.46883e-08	-0.53533	-1.29864	4.20627e-05	-0.539012	-1.30111	4.16989e-05	-0.550338	-1.30103
219073334	chr2:219073334:T:C	6.36221e-08	-1.87103e-10	-1.22741	7.78972e-05	-1.87103e-10	-1.22389	7.80812e-05	-1.87103e-10	-1.22409
219074296	chr2:219074296:T:C	5.90433e-08	-1.87103e-10	-1.3021	7.21207e-05	-1.87103e-10	-1.30094	7.23037e-05	-1.87103e-10	-1.30097
219074613	chr2:219074613:A:G	6.20104e-08	-1.87103e-10	-1.25307	7.59873e-05	-1.87103e-10	-1.24872	7.61946e-05	-1.87103e-10	-1.24855
219074759	chr2:219074759:C:A	3.52581e-08	-1.81767	-3.15521e-10	4.31647e-05	-1.81426	-3.15521e-10	4.328e-05	-1.81415	-3.15521e-10
219074885	chr2:219074885:A:C	2.90323e-07	-1.87103e-10	0.290627	0.000365528	-1.87103e-10	0.32206	0.000366592	-1.87103e-10	0.322405
219075762	chr2:219075762:C:T	2.04415e-07	-0.0602166	-3.15521e-10	0.000262676	-0.00835972	-3.15521e-10	0.000261513	-0.0153597	-3.15521e-10
219076052	chr2:219076052:C:T	5.90748e-08	-1.87103e-10	-1.30156	7.19331e-05	-1.87103e-10	-1.30355	7.2118e-05	-1.87103e-10	-1.30354
219076224	chr2:219076224:G:A	5.89032e-08	-1.87103e-10	-1.30447	7.19042e-05	-1.87103e-10	-1.30395	7.20899e-05	-1.87103e-10	-1.30393
219076341	chr2:219076341:G:A	2.60454e-08	-0.907433	-1.2131	4.03324e-05	-0.672128	-1.21	3.98654e-05	-0.686722	-1.20961
219076919	chr2:219076919:T:C	2.67793e-07	-1.87103e-10	0.209845	0.000333103	-1.87103e-10	0.22917	0.000333719	-1.87103e-10	0.228455
219076956	chr2:219076956:T:C	3.86272e-08	-1.72641	-3.15521e-10	4.95908e-05	-1.67548	-3.15521e-10	4.96216e-05	-1.67742	-3.15521e-10
219077145	chr2:219077145:T:C	6.36351e-08	-1.87103e-10	-1.2272	7.8052e-05	-1.87103e-10	-1.22191	7.82677e-05	-1.87103e-10	-1.22171
219077217	chr2:219077217:C:T	4.77151e-08	-1.51512	-3.15521e-10	6.04355e-05	-1.47771	-3.15521e-10	6.04834e-05	-1.47948	-3.15521e-10
219077304	chr2:219077304:T:A	6.09618e-08	-1.87103e-10	-1.27012	7.42614e-05	-1.87103e-10	-1.27169	7.44435e-05	-1.87103e-10	-1.2718
219077626	chr2:219077626:C:G	6.32993e-08	-1.87103e-10	-1.2325	7.76282e-05	-1.87103e-10	-1.22735	7.78422e-05	-1.87103e-10	-1.22716
219078082	chr2:219078082:G:T	6.35763e-08	-1.87103e-10	-1.22813	7.79794e-05	-1.87103e-10	-1.22284	7.81948e-05	-1.87103e-10	-1.22264
219078410	chr2:219078410:A:G	6.3498e-08	-1.87103e-10	-1.22936	7.78801e-05	-1.87103e-10	-1.22411	7.80951e-05	-1.87103e-10	-1.22392
219078836	chr2:219078836:G:GT	1.1032e-08	-1.81764	-1.16193	1.45951e-05	-1.72914	-1.16946	1.45822e-05	-1.73256	-1.16948
219078846	chr2:219078846:C:G	6.30323e-08	-1.87103e-10	-1.23672	7.72886e-05	-1.87103e-10	-1.23174	7.75013e-05	-1.87103e-10	-1.23155
219079079	chr2:219079079:A:G	1.93651e-08	-1.81489	-0.602008	2.54394e-05	-1.75506	-0.58792	2.5413e-05	-1.758	-0.588584
219079124	chr2:219079124:G:A	1.64286e-08	-1.81623	-0.765111	2.17611e-05	-1.7476	-0.751561	2.17368e-05	-1.7507	-0.752136
219079251	chr2:219079251:CCTAGGCGTGCAAATCACCATG:C	6.30356e-08	-1.87103e-10	-1.23667	7.72925e-05	-1.87103e-10	-1.23169	7.75052e-05	-1.87103e-10	-1.2315
219079413	chr2:219079413:C:T	1.3988e-08	-1.81739	-0.924778	1.87253e-05	-1.73596	-0.913449	1.87022e-05	-1.73931	-0.913895
219079540	chr2:219079540:T:C	3.64974e-08	-1.78313	-3.15521e-10	4.70896e-05	-1.72723	-3.15521e-10	4.71766e-05	-1.72795	-3.15521e-10
219079751	chr2:219079751:C:A	7.14714e-08	-1.87103e-10	-1.11107	8.67346e-05	-1.87103e-10	-1.11643	8.69624e-05	-1.87103e-10	-1.11637
219079890	chr2:219079890:T:A	6.34894e-08	-1.87103e-10	-1.2295	7.7869e-05	-1.87103e-10	-1.22425	7.8084e-05	-1.87103e-10	-1.22406
219080185	chr2:219080185:A:ACTAT	6.34553e-08	-1.87103e-10	-1.23003	7.78257e-05	-1.87103e-10	-1.22481	7.80405e-05	-1.87103e-10	-1.22462
219080333	chr2:219080333:G:A	6.44574e-08	-1.87103e-10	-1.21436	7.90996e-05	-1.87103e-10	-1.20857	7.93194e-05	-1.87103e-10	-1.20836
219080350	chr2:219080350:G:A	6.34325e-08	-1.87103e-10	-1.23039	7.77974e-05	-1.87103e-10	-1.22517	7.80121e-05	-1.87103e-10	-1.22498
219080534	chr2:219080534:T:A	6.76868e-08	-1.87103e-10	-1.16548	8.2713e-05	-1.87103e-10	-1.1639	8.29166e-05	-1.87103e-10	-1.16401
219080554	chr2:219080554:T:A	3.24627e-08	-0.653856	-1.24642	4.02345e-05	-0.631439	-1.25312	3.99133e-05	-0.642085	-1.25305
219080924	chr2:219080924:A:G	6.06618e-08	-1.87103e-10	-1.27505	7.43916e-05	-1.87103e-10	-1.26994	7.45955e-05	-1.87103e-10	-1.26976
219080996	chr2:219080996:A:G	2.85449e-08	-0.820532	-1.20836	6.85753e-05	-0.147833	-1.20352	6.69155e-05	-0.173942	-1.20447
219081294	chr2:219081294:G:C	6.00129e-08	-1.87103e-10	-1.28581	7.36114e-05	-1.87103e-10	-1.28048	7.38099e-05	-1.87103e-10	-1.28035
219081383	chr2:219081383:G:A	1.386e-07	-1.87103e-10	-0.448775	0.000176184	-1.87103e-10	-0.407751	0.000176776	-1.87103e-10	-0.40696
219081397	chr2:219081397:G:C	8.38273e-08	-1.87103e-10	-0.95161	0.000104123	-1.87103e-10	-0.933709	0.000104423	-1.87103e-10	-0.933391
219081459	chr2:219081459:A:C	5.98146e-08	-1.87103e-10	-1.28912	7.26284e-05	-1.87103e-10	-1.29393	7.2816e-05	-1.87103e-10	-1.29391
219081639	chr2:219081639:T:C	7.85165e-08	-1.87103e-10	-1.01706	9.7602e-05	-1.87103e-10	-0.998385	9.79004e-05	-1.87103e-10	-0.997894
219082252	chr2:219082252:A:G	6.87942e-08	-1.87103e-10	-1.14925	8.3812e-05	-1.87103e-10	-1.15071	8.40191e-05	-1.87103e-10	-1.1508
219082280	chr2:219082280:G:A	6.32174e-08	-1.87103e-10	-1.23379	7.67852e-05	-1.87103e-10	-1.23827	7.6985e-05	-1.87103e-10	-1.23823
219082395	chr2:219082395:A:C	6.39244e-08	-1.87103e-10	-1.22267	7.84205e-05	-1.87103e-10	-1.2172	7.86376e-05	-1.87103e-10	-1.21699
219082458	chr2:219082458:T:G	6.31513e-08	-1.87103e-10	-1.23484	7.74414e-05	-1.87103e-10	-1.22976	7.76547e-05	-1.87103e-10	-1.22957
219082462	chr2:219082462:A:G	2.84013e-08	-0.823661	-1.21027	6.80953e-05	-0.152888	-1.20549	6.64504e-05	-0.178956	-1.20643
219082730	chr2:219082730:C:A	6.07501e-08	-1.87103e-10	-1.2736	7.45098e-05	-1.87103e-10	-1.26835	7.47143e-05	-1.87103e-10	-1.26817
219082747	chr2:219082747:C:T	6.34894e-08	-1.87103e-10	-1.2295	7.7869e-05	-1.87103e-10	-1.22425	7.8084e-05	-1.87103e-10	-1.22406
219082963	chr2:219082963:G:A	1.08742e-08	-1.81748	-1.1765	1.45886e-05	-1.71545	-1.18359	1.45719e-05	-1.71913	-1.18362
219083049	chr2:219083049:T:C	2.73326e-08	-0.827025	-1.24526	4.24626e-05	-0.588528	-1.24213	4.19468e-05	-0.603624	-1.24182
219083370	chr2:219083370:A:G	2.79186e-08	-0.833965	-1.21711	4.32032e-05	-0.599808	-1.21356	4.26845e-05	-0.614824	-1.21318
219083377	chr2:219083377:G:T	9.28456e-08	-1.87103e-10	-0.849431	0.000113734	-1.87103e-10	-0.845419	0.000114071	-1.87103e-10	-0.845021
219083897	chr2:219083897:A:G	5.92675e-08	-1.87103e-10	-1.29831	7.22043e-05	-1.87103e-10	-1.29978	7.23864e-05	-1.87103e-10	-1.29983
219084462	chr2:219084462:C:T	6.59562e-08	-1.87103e-10	-1.19138	8.00251e-05	-1.87103e-10	-1.19694	8.02341e-05	-1.87103e-10	-1.1969
219084664	chr2:219084664:T:C	6.77123e-08	-1.87103e-10	-1.1651	8.41696e-05	-1.87103e-10	-1.14645	8.44187e-05	-1.87103e-10	-1.14606
219084866	chr2:219084866:G:A	5.90095e-08	-1.87103e-10	-1.30267	7.19367e-05	-1.87103e-10	-1.3035	7.21196e-05	-1.87103e-10	-1.30352
219084871	chr2:219084871:G:A	2.87267e-08	-0.85276	-1.16978	6.85488e-05	-0.187851	-1.16389	6.68987e-05	-0.213652	-1.16501
219085085	chr2:219085085:G:A	7.32589e-07	1.21622	-3.15521e-10	0.00098512	1.31348	-3.15521e-10	0.000980898	1.30662	-3.15521e-10
219085191	chr2:219085191:A:T	3.07166e-08	-0.693439	-1.26213	7.31644e-05	-0.0171648	-1.26941	7.14691e-05	-0.0435219	-1.26906
219085262	chr2:219085262:C:T	6.01961e-08	-1.87103e-10	-1.28276	7.37659e-05	-1.87103e-10	-1.27839	7.39664e-05	-1.87103e-10	-1.27823
219085270	chr2:219085270:T:C	6.39277e-08	-1.87103e-10	-1.22262	7.84251e-05	-1.87103e-10	-1.21714	7.86423e-05	-1.87103e-10	-1.21693
219085388	chr2:219085388:G:C	2.65023e-08	-0.867204	-1.23593	4.09259e-05	-0.634741	-1.23278	4.04411e-05	-0.649553	-1.23244
219085582	chr2:219085582:G:A	6.69712e-08	-1.87103e-10	-1.17611	8.22517e-05	-1.87103e-10	-1.1695	8.24845e-05	-1.87103e-10	-1.16923
219085647	chr2:219085647:AAC:A	6.42453e-08	-1.87103e-10	-1.21766	7.8827e-05	-1.87103e-10	-1.21203	7.90457e-05	-1.87103e-10	-1.21182
219085779	chr2:219085779:T:C	6.08822e-08	-1.87103e-10	-1.27143	7.46796e-05	-1.87103e-10	-1.26607	7.48851e-05	-1.87103e-10	-1.26589
219085938	chr2:219085938:G:A	2.66803e-07	-1.87103e-10	0.206144	0.000311911	-1.87103e-10	0.163436	0.000312928	-1.87103e-10	0.16413
219085945	chr2:219085945:A:G	6.03456e-08	-1.87103e-10	-1.28028	7.39658e-05	-1.87103e-10	-1.27568	7.41674e-05	-1.87103e-10	-1.27552
219085947	chr2:219085947:A:G	2.75338e-08	-0.864483	-1.20047	6.53526e-05	-0.204197	-1.19529	6.37963e-05	-0.229867	-1.19628
219086176	chr2:219086176:T:C	1.01871e-07	-1.87103e-10	-0.756663	0.000125053	-1.87103e-10	-0.750546	0.000125433	-1.87103e-10	-0.750074
219086484	chr2:219086484:C:T	6.34894e-08	-1.87103e-10	-1.2295	7.7869e-05	-1.87103e-10	-1.22425	7.8084e-05	-1.87103e-10	-1.22406
219087174	chr2:219087174:A:G	6.34419e-08	-1.87103e-10	-1.23024	7.78088e-05	-1.87103e-10	-1.22503	7.80235e-05	-1.87103e-10	-1.22483
219087606	chr2:219087606:G:T	6.32479e-08	-1.87103e-10	-1.23331	7.75631e-05	-1.87103e-10	-1.22819	7.77769e-05	-1.87103e-10	-1.228
219088020	chr2:219088020:C:T	5.95909e-08	-1.87103e-10	-1.29287	7.25555e-05	-1.87103e-10	-1.29493	7.27373e-05	-1.87103e-10	-1.29499
219088479	chr2:219088479:T:C	6.65042e-08	-1.87103e-10	-1.1831	8.0878e-05	-1.87103e-10	-1.18634	8.11038e-05	-1.87103e-10	-1.18611
219088867	chr2:219088867:C:T	5.95098e-08	-1.87103e-10	-1.29423	7.25212e-05	-1.87103e-10	-1.2954	7.2708e-05	-1.87103e-10	-1.29539
219088874	chr2:219088874:G:A	7.11545e-08	0.169956	-1.28547	0.000111703	0.421312	-1.28475	0.000109824	0.401788	-1.28476
219090251	chr2:219090251:G:T	6.09948e-08	-1.87103e-10	-1.26958	7.38654e-05	-1.87103e-10	-1.27704	7.40569e-05	-1.87103e-10	-1.27701
219090371	chr2:219090371:G:A	2.27011e-08	-0.969441	-1.28851	5.24795e-05	-0.330002	-1.28886	5.13274e-05	-0.354458	-1.28916
219090587	chr2:219090587:C:T	6.2026e-08	-1.87103e-10	-1.25281	7.57792e-05	-1.87103e-10	-1.25146	7.59898e-05	-1.87103e-10	-1.25124
219090649	chr2:219090649:T:C	6.20374e-08	-1.87103e-10	-1.25263	7.57941e-05	-1.87103e-10	-1.25126	7.60048e-05	-1.87103e-10	-1.25105
219090655	chr2:219090655:A:G	4.29622e-08	-1.62005	-3.15521e-10	5.51946e-05	-1.56842	-3.15521e-10	5.53905e-05	-1.56744	-3.15521e-10
219090711	chr2:219090711:C:A	9.00001e-08	-1.87103e-10	-0.880558	0.000111673	-1.87103e-10	-0.863706	0.000112023	-1.87103e-10	-0.863142
219090713	chr2:219090713:G:A	8.00947e-08	-1.87103e-10	-0.997159	9.71804e-05	-1.87103e-10	-1.00271	9.74657e-05	-1.87103e-10	-1.00234
219091198	chr2:219091198:C:T	7.46745e-08	-1.87103e-10	-1.06723	9.12231e-05	-1.87103e-10	-1.06597	9.14443e-05	-1.87103e-10	-1.06611
219091214	chr2:219091214:C:G	1.33607e-08	-1.81767	-0.970388	1.79829e-05	-1.72891	-0.96095	1.79583e-05	-1.73241	-0.961378
219091290	chr2:219091290:G:A	2.31836e-08	-0.945772	-1.29115	5.41246e-05	-0.296532	-1.29146	5.29231e-05	-0.321265	-1.29174
219091507	chr2:219091507:T:C	5.97681e-08	-1.87103e-10	-1.2899	7.27544e-05	-1.87103e-10	-1.29219	7.29361e-05	-1.87103e-10	-1.29226
219091962	chr2:219091962:T:G	6.15606e-08	-1.87103e-10	-1.26035	7.52034e-05	-1.87103e-10	-1.25909	7.54112e-05	-1.87103e-10	-1.25889
219092521	chr2:219092521:T:C	5.9406e-08	-1.87103e-10	-1.29597	7.23528e-05	-1.87103e-10	-1.29773	7.25347e-05	-1.87103e-10	-1.29778
219092967	chr2:219092967:G:A	5.98169e-08	-1.87103e-10	-1.28908	7.28081e-05	-1.87103e-10	-1.29146	7.29898e-05	-1.87103e-10	-1.29152
219092968	chr2:219092968:C:T	6.10293e-08	-1.87103e-10	-1.26901	7.39025e-05	-1.87103e-10	-1.27654	7.40941e-05	-1.87103e-10	-1.27651
219093141	chr2:219093141:T:C	5.91968e-08	-1.87103e-10	-1.2995	7.2098e-05	-1.87103e-10	-1.30126	7.22803e-05	-1.87103e-10	-1.30129
219093494	chr2:219093494:G:A	5.92494e-08	-1.87103e-10	-1.29861	7.21792e-05	-1.87103e-10	-1.30013	7.23614e-05	-1.87103e-10	-1.30017
219093732	chr2:219093732:AGT:A	4.77487e-08	-1.51442	-3.15521e-10	6.22256e-05	-1.44852	-3.15521e-10	6.24637e-05	-1.44726	-3.15521e-10
219093740	chr2:219093740:C:T	6.37197e-08	-1.87103e-10	-1.22587	7.7858e-05	-1.87103e-10	-1.2244	7.80886e-05	-1.87103e-10	-1.224
219093756	chr2:219093756:A:T	6.93809e-08	-1.87103e-10	-1.14076	8.4321e-05	-1.87103e-10	-1.14465	8.45595e-05	-1.87103e-10	-1.14439
219093798	chr2:219093798:G:T	6.60754e-08	-1.87103e-10	-1.18957	8.11153e-05	-1.87103e-10	-1.18341	8.13424e-05	-1.87103e-10	-1.18318
219094344	chr2:219094344:G:A	4.23833e-08	-1.63361	-3.15521e-10	5.56183e-05	-1.56077	-3.15521e-10	5.59103e-05	-1.55809	-3.15521e-10
219094657	chr2:219094657:G:C	1.40389e-07	-1.87103e-10	-0.435955	0.000173108	-1.87103e-10	-0.425364	0.00017364	-1.87103e-10	-0.42486
219094736	chr2:219094736:C:T	6.86868e-08	-1.87103e-10	-1.15081	8.37294e-05	-1.87103e-10	-1.15169	8.39614e-05	-1.87103e-10	-1.15149
219094823	chr2:219094823:A:G	6.93354e-08	-1.87103e-10	-1.14141	8.45217e-05	-1.87103e-10	-1.14227	8.47564e-05	-1.87103e-10	-1.14206
219095830	chr2:219095830:A:G	7.46545e-08	-1.87103e-10	-1.0675	9.11988e-05	-1.87103e-10	-1.06624	9.142e-05	-1.87103e-10	-1.06638
219095921	chr2:219095921:G:A	6.8046e-08	-1.87103e-10	-1.16019	8.27185e-05	-1.87103e-10	-1.16384	8.29511e-05	-1.87103e-10	-1.16359
219096295	chr2:219096295:T:C	6.61978e-08	-1.87103e-10	-1.18772	8.12695e-05	-1.87103e-10	-1.18151	8.14973e-05	-1.87103e-10	-1.18127
219096351	chr2:219096351:G:A	1.46115e-07	-1.87103e-10	-0.395978	0.000180189	-1.87103e-10	-0.385279	0.000180744	-1.87103e-10	-0.384762
219096354	chr2:219096354:A:G	6.60262e-08	-1.87103e-10	-1.19032	8.10533e-05	-1.87103e-10	-1.18417	8.12803e-05	-1.87103e-10	-1.18394
219096569	chr2:219096569:G:A	6.78647e-08	-1.87103e-10	-1.16285	8.25004e-05	-1.87103e-10	-1.16648	8.27322e-05	-1.87103e-10	-1.16624
219096938	chr2:219096938:G:C	2.81839e-08	-0.836271	-1.20535	4.3681e-05	-0.600302	-1.20207	4.31567e-05	-0.615347	-1.20166
219098828	chr2:219098828:C:T	3.2045e-08	-0.621841	-1.29139	7.6314e-05	0.050858	-1.29528	7.46178e-05	0.0256396	-1.2951
219099132	chr2:219099132:GT:G	1.86576e-08	-1.80812	-0.645995	2.67852e-05	-1.65662	-0.634819	2.67185e-05	-1.6613	-0.635183
219099588	chr2:219099588:T:C	6.88709e-08	-1.87103e-10	-1.14813	8.37091e-05	-1.87103e-10	-1.15193	8.39453e-05	-1.87103e-10	-1.15168
219099698	chr2:219099698:G:GT	6.87975e-08	-1.87103e-10	-1.1492	8.36212e-05	-1.87103e-10	-1.15299	8.38571e-05	-1.87103e-10	-1.15273
219099721	chr2:219099721:A:G	5.9436e-08	-1.87103e-10	-1.29547	7.23984e-05	-1.87103e-10	-1.2971	7.25802e-05	-1.87103e-10	-1.29715
219099802	chr2:219099802:G:C	6.08397e-08	-1.87103e-10	-1.27213	7.39928e-05	-1.87103e-10	-1.27531	7.41748e-05	-1.87103e-10	-1.27542
219099883	chr2:219099883:T:C	5.93074e-08	-1.87103e-10	-1.29763	7.22411e-05	-1.87103e-10	-1.29927	7.24288e-05	-1.87103e-10	-1.29924
219100527	chr2:219100527:T:C	7.03414e-08	-1.87103e-10	-1.12701	8.54748e-05	-1.87103e-10	-1.13106	8.57175e-05	-1.87103e-10	-1.13079
219101098	chr2:219101098:T:C	6.86298e-08	-1.87103e-10	-1.15164	8.34185e-05	-1.87103e-10	-1.15541	8.36536e-05	-1.87103e-10	-1.15516
219101175	chr2:219101175:T:C	6.95631e-08	-1.87103e-10	-1.13813	8.4538e-05	-1.87103e-10	-1.14208	8.47773e-05	-1.87103e-10	-1.14182
219101261	chr2:219101261:C:T	2.48698e-08	-0.887527	-1.27919	5.89832e-05	-0.222323	-1.27971	5.76369e-05	-0.24759	-1.28009
219101407	chr2:219101407:G:A	7.08919e-08	-1.87103e-10	-1.11921	8.61363e-05	-1.87103e-10	-1.12335	8.63815e-05	-1.87103e-10	-1.12307
219101524	chr2:219101524:T:C	6.84392e-08	-1.87103e-10	-1.15442	8.31906e-05	-1.87103e-10	-1.15815	8.34249e-05	-1.87103e-10	-1.1579
219101757	chr2:219101757:C:T	3.71448e-08	-1.76554	-3.15521e-10	4.30173e-05	-1.81768	-3.15521e-10	4.31271e-05	-1.81769	-3.15521e-10
219102020	chr2:219102020:A:G	6.86942e-08	-1.87103e-10	-1.1507	8.3497e-05	-1.87103e-10	-1.15447	8.37324e-05	-1.87103e-10	-1.15422
219102079	chr2:219102079:G:C	1.47843e-08	-1.80354	-0.883262	2.14443e-05	-1.64176	-0.872064	2.13836e-05	-1.64668	-0.872533
219102140	chr2:219102140:T:C	2.34881e-08	-0.930092	-1.29378	3.60883e-05	-0.700622	-1.29269	3.56658e-05	-0.715106	-1.29255
219102526	chr2:219102526:C:T	7.01896e-08	-1.87103e-10	-1.12917	8.52762e-05	-1.87103e-10	-1.13339	8.55181e-05	-1.87103e-10	-1.13312
219102605	chr2:219102605:A:G	6.9544e-08	-1.87103e-10	-1.13841	8.45204e-05	-1.87103e-10	-1.14229	8.47596e-05	-1.87103e-10	-1.14202
219102618	chr2:219102618:A:C	7.00946e-08	-1.87103e-10	-1.13052	8.51768e-05	-1.87103e-10	-1.13455	8.54183e-05	-1.87103e-10	-1.13428
219102658	chr2:219102658:T:C	6.1892e-08	-1.87103e-10	-1.25498	7.56661e-05	-1.87103e-10	-1.25295	7.58418e-05	-1.87103e-10	-1.25319
219102832	chr2:219102832:C:T	8.33883e-08	-1.87103e-10	-0.95686	0.000101117	-1.87103e-10	-0.963006	0.000101415	-1.87103e-10	-0.962627
219102862	chr2:219102862:G:A	6.59598e-08	-1.87103e-10	-1.19132	8.02181e-05	-1.87103e-10	-1.19453	8.04401e-05	-1.87103e-10	-1.19433
219102873	chr2:219102873:C:T	8.1206e-08	-1.87103e-10	-0.983379	9.85112e-05	-1.87103e-10	-0.989112	9.87973e-05	-1.87103e-10	-0.988774
219103700	chr2:219103700:A:G	3.27829e-08	-1.81063	-0.0798372	4.71893e-05	-1.66807	-0.0570433	4.70518e-05	-1.67262	-0.0579746
219103854	chr2:219103854:T:C	1.09994e-08	-1.81768	-1.16485	1.48193e-05	-1.72624	-1.15711	1.47979e-05	-1.72984	-1.15752
219104147	chr2:219104147:G:A	6.28731e-08	-1.87103e-10	-1.23925	7.63719e-05	-1.87103e-10	-1.24367	7.65704e-05	-1.87103e-10	-1.24363
219104363	chr2:219104363:G:C	1.44547e-08	-1.79593	-0.913417	2.13589e-05	-1.61505	-0.902761	2.12912e-05	-1.62034	-0.903214
219104726	chr2:219104726:G:T	6.7831e-08	-1.87103e-10	-1.16335	8.39423e-05	-1.87103e-10	-1.14915	8.4157e-05	-1.87103e-10	-1.14916
219105022	chr2:219105022:C:T	6.97123e-08	-1.87103e-10	-1.13599	8.47202e-05	-1.87103e-10	-1.13993	8.49602e-05	-1.87103e-10	-1.13966
219105076	chr2:219105076:G:A	2.33249e-08	-0.93781	-1.29304	5.44331e-05	-0.289013	-1.2933	5.32225e-05	-0.313809	-1.29355
219105384	chr2:219105384:C:T	3.52604e-08	-1.81761	-3.15521e-10	4.36337e-05	-1.80345	-3.15521e-10	4.37567e-05	-1.8032	-3.15521e-10
219105501	chr2:219105501:C:T	8.17424e-08	-1.87103e-10	-0.976795	9.98292e-05	-1.87103e-10	-0.975821	0.000100113	-1.87103e-10	-0.975543
219106118	chr2:219106118:A:T	7.59959e-08	-1.87103e-10	-1.04969	9.27829e-05	-1.87103e-10	-1.04902	9.30072e-05	-1.87103e-10	-1.04917
219106795	chr2:219106795:A:T	1.86882e-08	-1.80716	-0.645314	2.69756e-05	-1.65284	-0.631509	2.68989e-05	-1.65761	-0.632145
219106796	chr2:219106796:A:T	1.87591e-08	-1.80535	-0.643346	2.7218e-05	-1.64585	-0.629553	2.71377e-05	-1.65073	-0.63019
219106808	chr2:219106808:T:C	2.0036e-08	-1.80108	-0.581755	2.93898e-05	-1.63098	-0.567654	2.92961e-05	-1.63606	-0.568327
219107062	chr2:219107062:T:C	6.74854e-08	-1.87103e-10	-1.16846	8.28928e-05	-1.87103e-10	-1.16173	8.31267e-05	-1.87103e-10	-1.16148
219107241	chr2:219107241:A:G	1.66887e-07	-1.87103e-10	-0.263053	0.000205975	-1.87103e-10	-0.251529	0.000206618	-1.87103e-10	-0.25097
219107278	chr2:219107278:G:A	6.85351e-08	-1.87103e-10	-1.15302	8.42123e-05	-1.87103e-10	-1.14594	8.4451e-05	-1.87103e-10	-1.14567
219107281	chr2:219107281:G:A	6.82961e-08	-1.87103e-10	-1.15652	8.39117e-05	-1.87103e-10	-1.14952	8.41493e-05	-1.87103e-10	-1.14925
219107321	chr2:219107321:T:A	1.17885e-08	-1.80302	-1.11022	1.68408e-05	-1.63665	-1.11882	1.68009e-05	-1.64156	-1.11885
219107653	chr2:219107653:G:C	2.83952e-08	-0.807987	-1.22616	4.44122e-05	-0.562592	-1.22318	4.38649e-05	-0.577918	-1.22281
219108312	chr2:219108312:G:A	6.69059e-08	-1.87103e-10	-1.17708	8.21613e-05	-1.87103e-10	-1.1706	8.23923e-05	-1.87103e-10	-1.17035
219108419	chr2:219108419:C:A	6.50659e-08	-1.87103e-10	-1.20497	7.98424e-05	-1.87103e-10	-1.19923	8.00647e-05	-1.87103e-10	-1.19901
219108513	chr2:219108513:TTAC:T	6.59517e-08	-1.87103e-10	-1.19145	8.09593e-05	-1.87103e-10	-1.18534	8.11858e-05	-1.87103e-10	-1.1851
219109023	chr2:219109023:G:C	1.93354e-08	-1.7933	-0.625131	2.8804e-05	-1.60502	-0.613745	2.87122e-05	-1.61041	-0.614115
219109093	chr2:219109093:C:T	5.90594e-08	-1.87103e-10	-1.30182	7.19816e-05	-1.87103e-10	-1.30287	7.21676e-05	-1.87103e-10	-1.30285
219109121	chr2:219109121:GAAC:G	3.62169e-08	-1.79084	-3.15521e-10	4.32665e-05	-1.8119	-3.15521e-10	4.33888e-05	-1.81164	-3.15521e-10
219109130	chr2:219109130:G:GC	1.04261e-07	-1.87103e-10	-0.733476	0.000131052	-1.87103e-10	-0.703685	0.000131442	-1.87103e-10	-0.703282
219109430	chr2:219109430:G:T	4.9636e-08	-0.305316	-1.17034	0.000134864	0.489453	-1.16447	0.000131049	0.459314	-1.16559
219109460	chr2:219109460:C:T	5.93217e-08	-1.87103e-10	-1.29739	7.22535e-05	-1.87103e-10	-1.2991	7.24412e-05	-1.87103e-10	-1.29907
219109672	chr2:219109672:G:A	6.86347e-08	-1.87103e-10	-1.15157	8.43353e-05	-1.87103e-10	-1.14448	8.45745e-05	-1.87103e-10	-1.14421
219109752	chr2:219109752:C:T	9.25283e-08	-1.87103e-10	-0.852854	0.000113422	-1.87103e-10	-0.848165	0.000113757	-1.87103e-10	-0.847778
219110130	chr2:219110130:T:C	1.91628e-08	-1.80422	-0.623177	2.81127e-05	-1.63523	-0.607828	2.80246e-05	-1.64027	-0.608492
219110160	chr2:219110160:A:G	3.74088e-08	-1.75846	-3.15521e-10	4.44551e-05	-1.7848	-3.15521e-10	4.45876e-05	-1.78439	-3.15521e-10
219110326	chr2:219110326:T:C	1.74594e-08	-1.81266	-0.707833	2.46608e-05	-1.67283	-0.701241	2.45953e-05	-1.67733	-0.701962
219110684	chr2:219110684:C:T	5.89028e-08	-1.87103e-10	-1.30448	7.18431e-05	-1.87103e-10	-1.3048	7.20277e-05	-1.87103e-10	-1.30479
219110705	chr2:219110705:AGT:A	6.51523e-08	-1.87103e-10	-1.20364	7.99505e-05	-1.87103e-10	-1.19787	8.01733e-05	-1.87103e-10	-1.19765
219113082	chr2:219113082:C:T	1.37979e-07	-1.87103e-10	-0.453266	0.000176146	-1.87103e-10	-0.407968	0.000176562	-1.87103e-10	-0.408175
219113916	chr2:219113916:T:C	3.06808e-08	-0.721961	-1.23477	4.78195e-05	-0.480619	-1.23123	4.72076e-05	-0.496402	-1.23089
219114041	chr2:219114041:C:T	6.22668e-08	-1.87103e-10	-1.24894	7.58602e-05	-1.87103e-10	-1.25039	7.60641e-05	-1.87103e-10	-1.25027
219114541	chr2:219114541:T:C	3.52687e-08	-1.81737	-3.15521e-10	4.33872e-05	-1.80912	-3.15521e-10	4.34873e-05	-1.80937	-3.15521e-10
219114619	chr2:219114619:C:T	3.32109e-08	-0.672259	-1.20523	8.32187e-05	0.0423718	-1.20018	8.10865e-05	0.0148206	-1.20115
219115025	chr2:219115025:T:C	2.89575e-07	-1.87103e-10	0.288045	0.000364566	-1.87103e-10	0.319424	0.000365627	-1.87103e-10	0.319769
219115306	chr2:219115306:G:A	1.66887e-07	-1.87103e-10	-0.263053	0.000205975	-1.87103e-10	-0.251529	0.000206618	-1.87103e-10	-0.25097
219115759	chr2:219115759:A:T	3.10426e-08	-0.71189	-1.23312	4.88883e-05	-0.459693	-1.23005	4.82564e-05	-0.475614	-1.2297
219115949	chr2:219115949:G:A	3.7896e-08	-1.74552	-3.15521e-10	4.43153e-05	-1.78795	-3.15521e-10	4.44605e-05	-1.78724	-3.15521e-10
219116015	chr2:219116015:AGG:A	1.19518e-08	-1.81384	-1.08565	1.66635e-05	-1.68233	-1.08373	1.66254e-05	-1.68668	-1.08423
219116019	chr2:219116019:C:T	1.19927e-08	-1.81368	-1.08239	1.67331e-05	-1.68139	-1.0805	1.66945e-05	-1.68576	-1.081
219116231	chr2:219116231:A:C	3.99347e-08	-0.431035	-1.26209	6.41044e-05	-0.155644	-1.26313	6.31448e-05	-0.173593	-1.26282
219116353	chr2:219116353:T:C	3.45574e-08	-0.574588	-1.26316	8.84671e-05	0.166941	-1.26359	8.61553e-05	0.138484	-1.26418
219116355	chr2:219116355:A:G	3.46072e-08	-0.571387	-1.26492	8.87686e-05	0.172064	-1.26531	8.64466e-05	0.143568	-1.26589
219116546	chr2:219116546:T:C	7.72528e-08	-1.87103e-10	-1.03328	9.43088e-05	-1.87103e-10	-1.03271	9.45365e-05	-1.87103e-10	-1.03286
219116787	chr2:219116787:C:T	8.11269e-08	-1.87103e-10	-0.984354	0.000100936	-1.87103e-10	-0.9648	0.000101196	-1.87103e-10	-0.964787
219117378	chr2:219117378:C:T	2.29353e-08	-1.01046	-1.23723	3.89665e-05	-0.684845	-1.23173	3.86323e-05	-0.695957	-1.2318
219117514	chr2:219117514:C:T	6.40317e-08	-1.87103e-10	-1.22099	7.79566e-05	-1.87103e-10	-1.22313	7.81423e-05	-1.87103e-10	-1.22331
219117942	chr2:219117942:G:T	2.44173e-08	-1.81304	-0.372039	3.19953e-05	-1.76169	-0.351999	3.19646e-05	-1.76446	-0.352755
219117970	chr2:219117970:C:T	3.07614e-08	-0.738944	-1.21516	7.56691e-05	-0.0418326	-1.21108	7.37779e-05	-0.068788	-1.212
219118027	chr2:219118027:C:G	7.46745e-08	-1.87103e-10	-1.06723	9.12231e-05	-1.87103e-10	-1.06597	9.14443e-05	-1.87103e-10	-1.06611
219118308	chr2:219118308:C:T	6.43682e-08	-1.87103e-10	-1.21575	7.86539e-05	-1.87103e-10	-1.21422	7.88864e-05	-1.87103e-10	-1.21383
219119206	chr2:219119206:G:A	7.20212e-08	-1.87103e-10	-1.10341	8.85808e-05	-1.87103e-10	-1.09537	8.88353e-05	-1.87103e-10	-1.09506
219121521	chr2:219121521:C:T	1.56484e-08	-1.73988	-0.890122	2.62752e-05	-1.42209	-0.888563	2.61636e-05	-1.42826	-0.889219
219121531	chr2:219121531:T:C	2.02538e-08	-1.80399	-0.568035	3.04006e-05	-1.60672	-0.558098	3.03049e-05	-1.61205	-0.558485
219121816	chr2:219121816:T:C	2.51009e-08	-1.80071	-0.356757	3.1263e-05	-1.80102	-0.33583	3.13213e-05	-1.80119	-0.336361
219122222	chr2:219122222:T:C	3.22063e-08	-0.777132	-1.13108	8.47103e-05	-0.0153877	-1.12466	8.25416e-05	-0.0426117	-1.12593
219122377	chr2:219122377:T:G	2.84682e-08	-0.926378	-1.1052	7.16619e-05	-0.200909	-1.10641	6.99647e-05	-0.226424	-1.10743
219122563	chr2:219122563:C:G	6.07641e-08	-1.87103e-10	-1.27337	7.36222e-05	-1.87103e-10	-1.28034	7.38129e-05	-1.87103e-10	-1.28031
219122663	chr2:219122663:T:C	1.20139e-07	-1.87103e-10	-0.591716	0.000147483	-1.87103e-10	-0.58557	0.000147933	-1.87103e-10	-0.585083
219122820	chr2:219122820:C:T	6.00131e-08	-1.87103e-10	-1.28581	7.36258e-05	-1.87103e-10	-1.28029	7.38246e-05	-1.87103e-10	-1.28015
219122969	chr2:219122969:C:T	6.03524e-08	-1.87103e-10	-1.28017	7.34034e-05	-1.87103e-10	-1.28331	7.35963e-05	-1.87103e-10	-1.28325
219123119	chr2:219123119:C:G	1.13892e-07	-1.87103e-10	-0.645114	0.000144087	-1.87103e-10	-0.608862	0.000144557	-1.87103e-10	-0.608171
219123120	chr2:219123120:T:G	1.3252e-07	-1.87103e-10	-0.493634	0.000168431	-1.87103e-10	-0.452756	0.000168995	-1.87103e-10	-0.451976
219123189	chr2:219123189:A:G	6.58687e-08	-1.87103e-10	-1.19271	8.06957e-05	-1.87103e-10	-1.1886	8.08828e-05	-1.87103e-10	-1.18884
219123489	chr2:219123489:A:G	6.56641e-08	-1.87103e-10	-1.19582	7.90182e-05	-1.87103e-10	-1.2096	7.92248e-05	-1.87103e-10	-1.20955
219123497	chr2:219123497:G:A	6.5478e-08	-1.87103e-10	-1.19865	8.04144e-05	-1.87103e-10	-1.19209	8.06349e-05	-1.87103e-10	-1.19191
219123798	chr2:219123798:G:A	2.71794e-07	-1.87103e-10	0.224677	0.000336775	-1.87103e-10	0.240133	0.000337849	-1.87103e-10	0.240756
219125448	chr2:219125448:G:A	2.15063e-07	-1.87103e-10	-0.0094392	0.000274751	-1.87103e-10	0.0365839	0.000275646	-1.87103e-10	0.0372744
219126275	chr2:219126275:C:A	1.82531e-08	-1.22169	-1.25434	4.68912e-05	-0.47292	-1.25853	4.62813e-05	-0.488427	-1.25868
219126586	chr2:219126586:C:T	6.16077e-08	-1.87103e-10	-1.25958	7.52955e-05	-1.87103e-10	-1.25786	7.54706e-05	-1.87103e-10	-1.2581
219126846	chr2:219126846:G:A	6.41133e-08	-1.87103e-10	-1.21972	7.92188e-05	-1.87103e-10	-1.20707	7.9444e-05	-1.87103e-10	-1.20679
219127334	chr2:219127334:T:C	1.49505e-08	-1.5565	-1.11912	3.00995e-05	-1.04545	-1.12932	2.98329e-05	-1.05689	-1.12934
219127890	chr2:219127890:AACC:A	6.28989e-08	-1.87103e-10	-1.23884	7.70518e-05	-1.87103e-10	-1.2348	7.72631e-05	-1.87103e-10	-1.23463
219129014	chr2:219129014:T:C	1.12187e-07	0.397536	-1.05774	0.000477859	1.63955	-1.04951	0.000459131	1.59826	-1.05077
219129131	chr2:219129131:G:A	1.12273e-07	-1.87103e-10	-0.659436	0.000138381	-1.87103e-10	-0.649275	0.000138705	-1.87103e-10	-0.649491
219129221	chr2:219129221:C:G	2.28199e-08	-0.978533	-1.2742	3.87224e-05	-0.644976	-1.27789	3.83696e-05	-0.656724	-1.27785
219129296	chr2:219129296:T:C	1.15926e-07	0.437494	-1.06491	0.000499041	1.69025	-1.05684	0.000479343	1.64865	-1.05807
219129312	chr2:219129312:T:C	7.63643e-08	-1.87103e-10	-1.04485	9.28077e-05	-1.87103e-10	-1.04875	9.30612e-05	-1.87103e-10	-1.04859
219129523	chr2:219129523:G:A	1.09011e-07	0.530705	-1.21962	0.00048585	1.82305	-1.21643	0.000466365	1.78046	-1.21733
219129545	chr2:219129545:G:A	1.89823e-08	-1.28288	-1.15398	4.60388e-05	-0.58643	-1.16337	4.54804e-05	-0.601174	-1.16339
219130315	chr2:219130315:C:T	1.19225e-07	-1.87103e-10	-0.599358	0.000147165	-1.87103e-10	-0.587726	0.00014751	-1.87103e-10	-0.587949
219130425	chr2:219130425:C:T	1.09923e-07	0.547462	-1.22805	0.000489827	1.83982	-1.22505	0.000470163	1.79715	-1.22591
219130464	chr2:219130464:G:T	9.73085e-08	0.444867	-1.24735	0.00040848	1.67777	-1.24461	0.000392651	1.63643	-1.24536
219130505	chr2:219130505:TA:T	2.51493e-07	1.43246	-1.28542	0.000204503	1.02517	-1.28386	0.000206209	1.03071	-1.28366
219130667	chr2:219130667:G:C	7.8315e-08	-1.87103e-10	-1.01963	9.68959e-05	-1.87103e-10	-1.00565	9.71895e-05	-1.87103e-10	-1.00518
219130763	chr2:219130763:C:T	1.18983e-07	-1.87103e-10	-0.601392	0.000146865	-1.87103e-10	-0.589767	0.000147209	-1.87103e-10	-0.58999
219131171	chr2:219131171:A:G	1.01205e-07	0.366567	-1.12978	0.000433187	1.61554	-1.12365	0.000416154	1.57418	-1.12497
219131851	chr2:219131851:T:C	1.11667e-07	0.450265	-1.11512	0.000488486	1.72078	-1.10875	0.000468957	1.67879	-1.11012
219131894	chr2:219131894:G:C	1.16356e-07	0.435298	-1.05901	0.000499887	1.68591	-1.05081	0.000480166	1.64434	-1.05206
219132157	chr2:219132157:C:A	3.06233e-08	-0.705453	-1.25315	4.99975e-05	-0.417103	-1.25021	4.93162e-05	-0.433725	-1.24987
219132412	chr2:219132412:C:T	1.00218e-07	0.428478	-1.2015	0.000436354	1.69712	-1.19795	0.000419129	1.65528	-1.19894
219132491	chr2:219132491:C:T	4.92303e-08	-1.48386	-3.15521e-10	6.25194e-05	-1.44381	-3.15521e-10	6.25079e-05	-1.44655	-3.15521e-10
219132701	chr2:219132701:A:G	6.29733e-08	-1.87103e-10	-1.23766	7.6548e-05	-1.87103e-10	-1.24136	7.67475e-05	-1.87103e-10	-1.24132
219133156	chr2:219133156:C:A	1.08742e-07	-1.87103e-10	-0.691394	0.000133994	-1.87103e-10	-0.681487	0.000134309	-1.87103e-10	-0.681698
219133405	chr2:219133405:A:G	6.06934e-08	-1.87103e-10	-1.27453	7.44341e-05	-1.87103e-10	-1.26937	7.46369e-05	-1.87103e-10	-1.26921
219133995	chr2:219133995:C:T	6.52281e-08	-1.87103e-10	-1.20248	8.02369e-05	-1.87103e-10	-1.1943	8.04654e-05	-1.87103e-10	-1.19402
219134104	chr2:219134104:T:A	3.6623e-08	-1.77969	-3.15521e-10	4.57737e-05	-1.75557	-3.15521e-10	4.58548e-05	-1.75636	-3.15521e-10
219134670	chr2:219134670:C:T	6.55809e-08	-1.87103e-10	-1.19708	8.03042e-05	-1.87103e-10	-1.19346	8.05281e-05	-1.87103e-10	-1.19324
219135222	chr2:219135222:G:A	1.25131e-07	-1.87103e-10	-0.551011	0.000154533	-1.87103e-10	-0.538872	0.000154894	-1.87103e-10	-0.539103
219135329	chr2:219135329:G:A	6.24151e-08	-1.87103e-10	-1.24656	7.64333e-05	-1.87103e-10	-1.24286	7.66423e-05	-1.87103e-10	-1.2427
219135576	chr2:219135576:T:C	8.99663e-08	-1.87103e-10	-0.880934	0.00011025	-1.87103e-10	-0.876528	0.000110584	-1.87103e-10	-0.876067
219135755	chr2:219135755:T:C	6.85677e-08	-1.87103e-10	-1.15255	8.44721e-05	-1.87103e-10	-1.14286	8.46708e-05	-1.87103e-10	-1.14307
219136119	chr2:219136119:C:T	6.56705e-08	-1.87103e-10	-1.19572	8.04147e-05	-1.87103e-10	-1.19208	8.06391e-05	-1.87103e-10	-1.19186
219136140	chr2:219136140:A:G	6.51309e-08	-1.87103e-10	-1.20397	7.9742e-05	-1.87103e-10	-1.20049	7.99638e-05	-1.87103e-10	-1.20027
219136336	chr2:219136336:T:G	5.17788e-08	-1.43339	-3.15521e-10	6.64477e-05	-1.38287	-3.15521e-10	6.64812e-05	-1.38492	-3.15521e-10
219136596	chr2:219136596:G:A	6.55128e-08	-1.87103e-10	-1.19812	8.0221e-05	-1.87103e-10	-1.1945	8.04446e-05	-1.87103e-10	-1.19428
219136805	chr2:219136805:G:A	6.47281e-08	-1.87103e-10	-1.21017	7.92435e-05	-1.87103e-10	-1.20676	7.94635e-05	-1.87103e-10	-1.20655
219138112	chr2:219138112:T:G	3.05457e-08	-0.657308	-1.30384	5.00416e-05	-0.363069	-1.30336	4.93346e-05	-0.379912	-1.30331
219138519	chr2:219138519:T:A	1.18775e-07	0.525492	-1.12863	0.000471248	1.69751	-1.12141	0.000452737	1.65593	-1.12246
219138780	chr2:219138780:T:C	7.29388e-08	-1.87103e-10	-1.09075	8.9053e-05	-1.87103e-10	-1.09005	8.93014e-05	-1.87103e-10	-1.08983
219139337	chr2:219139337:C:T	1.8984e-07	-1.87103e-10	-0.134187	0.000241626	-1.87103e-10	-0.091893	0.000242406	-1.87103e-10	-0.0912312
219139494	chr2:219139494:A:G	6.68693e-08	-1.87103e-10	-1.17763	8.18929e-05	-1.87103e-10	-1.17387	8.21229e-05	-1.87103e-10	-1.17363
219139521	chr2:219139521:G:A	2.25036e-08	-0.962017	-1.30467	3.5466e-05	-0.705927	-1.30478	3.50335e-05	-0.720774	-1.30476
219139909	chr2:219139909:G:C	6.69174e-08	-1.87103e-10	-1.17691	8.19518e-05	-1.87103e-10	-1.17315	8.2182e-05	-1.87103e-10	-1.17291
219139954	chr2:219139954:C:T	4.71009e-07	0.774509	-3.15521e-10	0.000472231	0.578185	-3.15521e-10	0.000471312	0.573677	-3.15521e-10
219140002	chr2:219140002:TG:T	6.67988e-08	-1.87103e-10	-1.17868	8.18051e-05	-1.87103e-10	-1.17494	8.20348e-05	-1.87103e-10	-1.1747
219140229	chr2:219140229:T:G	1.06453e-07	-1.87103e-10	-0.712662	0.000133261	-1.87103e-10	-0.686971	0.000133608	-1.87103e-10	-0.686933
219140586	chr2:219140586:T:C	7.58815e-08	0.253072	-1.30427	0.000125343	0.5558	-1.30403	0.000123093	0.535125	-1.30403
219140689	chr2:219140689:A:G	1.98019e-08	-1.16015	-1.23444	4.71531e-05	-0.485802	-1.24008	4.65492e-05	-0.501234	-1.2401
219141236	chr2:219141236:T:C	1.38753e-07	0.400797	-0.848469	0.00053892	1.54578	-0.835498	0.000517963	1.50513	-0.837066
219141334	chr2:219141334:T:C	8.2818e-08	-1.87103e-10	-0.963723	0.000101324	-1.87103e-10	-0.960962	0.000101635	-1.87103e-10	-0.960459
219141408	chr2:219141408:G:A	1.72419e-08	-1.28066	-1.25237	3.95209e-05	-0.647313	-1.25514	3.90349e-05	-0.662086	-1.2553
219141450	chr2:219141450:A:G	1.41548e-07	0.573504	-1.00124	0.000569903	1.75532	-0.989136	0.000547116	1.71337	-0.990558
219141861	chr2:219141861:C:T	1.2262e-07	0.470631	-1.04191	0.000481914	1.629	-1.03052	0.000463037	1.5878	-1.03184
219142669	chr2:219142669:A:G	9.76444e-08	-1.87103e-10	-0.799036	0.000120002	-1.87103e-10	-0.791775	0.000120283	-1.87103e-10	-0.791996
219142692	chr2:219142692:C:T	1.04624e-07	0.442647	-1.17264	0.000413444	1.61147	-1.16623	0.00039727	1.57017	-1.1674
219142782	chr2:219142782:T:C	9.53822e-08	-1.87103e-10	-0.822477	0.000117078	-1.87103e-10	-0.816446	0.000117353	-1.87103e-10	-0.816658
219143130	chr2:219143130:C:T	6.8343e-08	-1.87103e-10	-1.15583	8.37206e-05	-1.87103e-10	-1.1518	8.39573e-05	-1.87103e-10	-1.15154
219143383	chr2:219143383:C:A	1.21119e-07	-0.583597	-3.15521e-10	0.000148224	-0.580559	-3.15521e-10	0.000148108	-0.583904	-3.15521e-10
219143391	chr2:219143391:C:T	1.09227e-07	0.506405	-1.19335	0.000437952	1.69028	-1.18746	0.000420659	1.64851	-1.18853
219143452	chr2:219143452:A:G	6.72487e-08	-1.87103e-10	-1.17197	8.23634e-05	-1.87103e-10	-1.16814	8.25951e-05	-1.87103e-10	-1.16789
219143600	chr2:219143600:A:G	6.80084e-08	-1.87103e-10	-1.16074	8.33081e-05	-1.87103e-10	-1.15674	8.35433e-05	-1.87103e-10	-1.15648
219143815	chr2:219143815:G:A	1.09459e-07	0.483111	-1.16793	0.000436883	1.6618	-1.16141	0.000419657	1.6202	-1.1626
219144544	chr2:219144544:G:A	6.79957e-08	-1.87103e-10	-1.16092	8.32894e-05	-1.87103e-10	-1.15696	8.35245e-05	-1.87103e-10	-1.1567
219144656	chr2:219144656:G:A	5.93362e-08	-1.87103e-10	-1.29715	7.26913e-05	-1.87103e-10	-1.29306	7.28753e-05	-1.87103e-10	-1.29309
219144665	chr2:219144665:T:C	7.56001e-08	-1.87103e-10	-1.05491	9.34086e-05	-1.87103e-10	-1.0423	9.36887e-05	-1.87103e-10	-1.04187
219144943	chr2:219144943:G:A	7.2745e-08	0.21125	-1.30466	0.00011934	0.507196	-1.3045	0.000117225	0.486757	-1.30451
219145213	chr2:219145213:C:T	3.54286e-08	-1.81285	-3.15521e-10	4.31679e-05	-1.81419	-3.15521e-10	4.32722e-05	-1.81433	-3.15521e-10
219145492	chr2:219145492:C:T	6.2582e-08	-1.87103e-10	-1.24389	7.64445e-05	-1.87103e-10	-1.24272	7.66537e-05	-1.87103e-10	-1.24255
219146138	chr2:219146138:G:A	6.09374e-08	-1.87103e-10	-1.27052	7.46558e-05	-1.87103e-10	-1.26639	7.48406e-05	-1.87103e-10	-1.26648
219146370	chr2:219146370:A:C	1.61163e-08	-1.30023	-1.30031	3.92587e-05	-0.611245	-1.29787	3.87821e-05	-0.626077	-1.29781
219146625	chr2:219146625:C:A	4.87796e-07	0.809529	-3.15521e-10	0.000662049	0.916057	-3.15521e-10	0.000659487	0.909618	-3.15521e-10
219146815	chr2:219146815:A:T	7.91374e-08	-1.00918	-3.15521e-10	0.000124008	-0.758935	-3.15521e-10	0.000123939	-0.762052	-3.15521e-10
219147395	chr2:219147395:T:A	9.39863e-08	-1.87103e-10	-0.83722	0.000114812	-1.87103e-10	-0.835988	0.000115147	-1.87103e-10	-0.835636
219147408	chr2:219147408:C:T	9.46029e-08	-1.87103e-10	-0.830681	0.000115567	-1.87103e-10	-0.829435	0.000115904	-1.87103e-10	-0.829081
219147854	chr2:219147854:G:C	1.18911e-07	0.634981	-1.23697	0.000490797	1.84996	-1.23321	0.000471056	1.8072	-1.23406
219148054	chr2:219148054:T:C	5.88814e-08	-1.87103e-10	-1.30484	7.18482e-05	-1.87103e-10	-1.30473	7.20322e-05	-1.87103e-10	-1.30473
219148590	chr2:219148590:G:A	1.06437e-07	-0.367086	-0.345731	8.2475e-05	-0.823096	-0.343691	8.32579e-05	-0.815368	-0.344533
219148939	chr2:219148939:A:G	9.54637e-08	-1.87103e-10	-0.821623	0.000117435	-1.87103e-10	-0.813398	0.000117714	-1.87103e-10	-0.813588
219149898	chr2:219149898:A:G	6.50177e-08	-1.87103e-10	-1.20571	7.97235e-05	-1.87103e-10	-1.20072	7.99452e-05	-1.87103e-10	-1.2005
219149953	chr2:219149953:C:T	1.02202e-07	0.464357	-1.21777	0.000445801	1.73451	-1.21392	0.000428091	1.69238	-1.21489
219150495	chr2:219150495:G:A	1.84577e-08	-1.18371	-1.28118	4.40554e-05	-0.517517	-1.27632	4.34941e-05	-0.533016	-1.2762
219150888	chr2:219150888:G:A	5.99e-08	-1.87103e-10	-1.28769	7.3129e-05	-1.87103e-10	-1.28706	7.33137e-05	-1.87103e-10	-1.2871
219151208	chr2:219151208:C:T	2.18018e-08	-1.0535	-1.24487	5.52152e-05	-0.33102	-1.23702	5.44509e-05	-0.347703	-1.23684
219151686	chr2:219151686:A:C	1.67694e-07	-1.87103e-10	-0.25823	0.000209905	-1.87103e-10	-0.232629	0.000210369	-1.87103e-10	-0.232982
219151729	chr2:219151729:A:G	1.20448e-07	0.697076	-1.28623	0.000502127	1.92431	-1.28474	0.000481929	1.88114	-1.28518
219151875	chr2:219151875:C:T	6.13856e-08	-1.87103e-10	-1.26319	7.52344e-05	-1.87103e-10	-1.25867	7.542e-05	-1.87103e-10	-1.25877
219152127	chr2:219152127:A:G	9.09936e-08	-1.87103e-10	-0.869579	0.000111561	-1.87103e-10	-0.864708	0.000111872	-1.87103e-10	-0.864485
219152568	chr2:219152568:C:T	6.4848e-08	-1.87103e-10	-1.20832	7.94752e-05	-1.87103e-10	-1.20384	7.96959e-05	-1.87103e-10	-1.20363
219153368	chr2:219153368:T:G	1.08719e-07	0.58561	-1.27721	0.000442563	1.78872	-1.27542	0.000425048	1.74631	-1.27595
219153369	chr2:219153369:A:C	1.05714e-07	0.559846	-1.27948	0.00042816	1.75798	-1.27776	0.000411298	1.71575	-1.27828
219153567	chr2:219153567:C:T	9.69709e-08	-1.87103e-10	-0.805958	0.000120741	-1.87103e-10	-0.785634	0.000121015	-1.87103e-10	-0.785932
219153568	chr2:219153568:G:A	1.07135e-07	0.564165	-1.27044	0.000478698	1.86047	-1.26868	0.00045951	1.81759	-1.26928
219153778	chr2:219153778:T:C	6.75674e-08	-1.87103e-10	-1.16724	8.24529e-05	-1.87103e-10	-1.16706	8.26571e-05	-1.87103e-10	-1.16714
219154026	chr2:219154026:A:G	5.88814e-08	-1.87103e-10	-1.30484	7.18482e-05	-1.87103e-10	-1.30473	7.20322e-05	-1.87103e-10	-1.30473
219154118	chr2:219154118:A:G	9.44181e-08	-1.87103e-10	-0.832636	0.000116144	-1.87103e-10	-0.824448	0.000116421	-1.87103e-10	-0.824632
219154124	chr2:219154124:A:T	6.25577e-08	-1.87103e-10	-1.24428	7.67439e-05	-1.87103e-10	-1.23881	7.69318e-05	-1.87103e-10	-1.23892
219154186	chr2:219154186:G:A	6.61069e-08	-1.87103e-10	-1.1891	8.10566e-05	-1.87103e-10	-1.18413	8.12833e-05	-1.87103e-10	-1.1839
219154306	chr2:219154306:A:G	1.70746e-08	-1.26581	-1.27697	4.2411e-05	-0.560595	-1.27128	4.18856e-05	-0.575745	-1.27116
219154400	chr2:219154400:C:T	3.53222e-08	-1.81586	-3.15521e-10	4.33769e-05	-1.80936	-3.15521e-10	4.34732e-05	-1.8097	-3.15521e-10
219154655	chr2:219154655:A:G	1.04307e-07	-1.87103e-10	-0.733033	0.000128461	-1.87103e-10	-0.723655	0.000128765	-1.87103e-10	-0.723858
219154707	chr2:219154707:G:A	4.18853e-08	-1.64543	-3.15521e-10	4.78758e-05	-1.71067	-3.15521e-10	4.7936e-05	-1.71198	-3.15521e-10
219154759	chr2:219154759:C:G	6.47376e-08	-1.87103e-10	-1.21003	7.93353e-05	-1.87103e-10	-1.2056	7.95554e-05	-1.87103e-10	-1.20539
219154762	chr2:219154762:T:C	2.99603e-08	-0.675619	-1.30488	4.92627e-05	-0.377219	-1.3049	4.85595e-05	-0.394154	-1.3049
219154831	chr2:219154831:T:C	2.00369e-07	-0.0802058	-3.15521e-10	0.000254659	-0.0393562	-3.15521e-10	0.0002535	-0.0464805	-3.15521e-10
219155863	chr2:219155863:T:C	3.73372e-08	-1.76038	-3.15521e-10	4.34187e-05	-1.80839	-3.15521e-10	4.35198e-05	-1.80863	-3.15521e-10
219156009	chr2:219156009:G:A	5.26705e-08	-1.41631	-3.15521e-10	6.90529e-05	-1.34441	-3.15521e-10	6.93311e-05	-1.34295	-3.15521e-10
219156296	chr2:219156296:C:T	6.72731e-08	-1.87103e-10	-1.17161	8.29166e-05	-1.87103e-10	-1.16145	8.31562e-05	-1.87103e-10	-1.16112
219156568	chr2:219156568:T:C	1.00239e-07	-1.87103e-10	-0.77281	0.000123438	-1.87103e-10	-0.763547	0.00012373	-1.87103e-10	-0.763746
219156766	chr2:219156766:A:G	8.56039e-08	-1.87103e-10	-0.930638	0.000107185	-1.87103e-10	-0.904725	0.000107491	-1.87103e-10	-0.90444
219156790	chr2:219156790:T:C	3.17181e-08	-0.678088	-1.24539	5.19369e-05	-0.382614	-1.24664	5.11806e-05	-0.399494	-1.24699
219157074	chr2:219157074:A:G	2.39751e-08	-1.14148	-1.06188	5.9021e-05	-0.45626	-1.04513	5.82604e-05	-0.47211	-1.04481
219157136	chr2:219157136:T:C	6.61869e-08	-1.87103e-10	-1.18789	8.11291e-05	-1.87103e-10	-1.18324	8.13559e-05	-1.87103e-10	-1.18301
219157454	chr2:219157454:C:T	1.86193e-07	1.1059	-1.25948	0.000155439	0.723735	-1.25676	0.000156705	0.72897	-1.25645
219158003	chr2:219158003:A:T	6.01915e-08	-1.87103e-10	-1.28284	7.39335e-05	-1.87103e-10	-1.27612	7.41203e-05	-1.87103e-10	-1.27616
219158100	chr2:219158100:G:A	1.27518e-07	-1.87103e-10	-0.532108	0.000159437	-1.87103e-10	-0.507632	0.000159782	-1.87103e-10	-0.508032
219158323	chr2:219158323:C:T	6.131e-08	-1.87103e-10	-1.26443	7.51337e-05	-1.87103e-10	-1.26001	7.53191e-05	-1.87103e-10	-1.26011
219158474	chr2:219158474:A:C	1.10343e-07	0.554425	-1.2312	0.000446746	1.75005	-1.22734	0.000428999	1.70784	-1.22823
219158882	chr2:219158882:A:T	2.41752e-08	-0.929707	-1.26533	3.87109e-05	-0.660675	-1.26249	3.82091e-05	-0.675956	-1.26281
219159222	chr2:219159222:G:C	7.72983e-08	-1.87103e-10	-1.0327	9.22831e-05	-1.87103e-10	-1.05442	9.25268e-05	-1.87103e-10	-1.05435
219159335	chr2:219159335:T:C	7.45458e-08	-1.06895	-3.15521e-10	0.000115636	-0.828833	-3.15521e-10	0.000115584	-0.831844	-3.15521e-10
219159928	chr2:219159928:G:T	1.09737e-07	0.554656	-1.23694	0.000443858	1.74944	-1.23322	0.000426251	1.70726	-1.23408
219160400	chr2:219160400:T:C	1.19326e-07	0.687184	-1.28569	0.000495275	1.91002	-1.28419	0.000475384	1.86692	-1.28464
219160488	chr2:219160488:C:T	6.00074e-08	-1.87103e-10	-1.2859	7.32569e-05	-1.87103e-10	-1.28531	7.34417e-05	-1.87103e-10	-1.28535
219160830	chr2:219160830:G:C	1.50178e-07	-1.87103e-10	-0.368549	0.000191831	-1.87103e-10	-0.322666	0.000192488	-1.87103e-10	-0.321811
219161085	chr2:219161085:C:G	1.03313e-07	-1.87103e-10	-0.742602	0.000128775	-1.87103e-10	-0.721218	0.000129064	-1.87103e-10	-0.721533
219161478	chr2:219161478:C:T	3.60707e-08	-1.79489	-3.15521e-10	4.65586e-05	-1.73857	-3.15521e-10	4.67064e-05	-1.73796	-3.15521e-10
219161648	chr2:219161648:G:T	1.33248e-08	-1.61617	-1.17457	2.43582e-05	-1.20308	-1.18334	2.42176e-05	-1.21139	-1.18337
219162677	chr2:219162677:T:C	4.8557e-08	-0.355314	-1.14232	8.28666e-05	-0.025404	-1.13665	8.14689e-05	-0.0443678	-1.13725
219163041	chr2:219163041:CCTT:C	8.81311e-08	-1.87103e-10	-0.901543	0.000107961	-1.87103e-10	-0.897513	0.000108287	-1.87103e-10	-0.897062
219163985	chr2:219163985:G:A	3.06183e-08	-0.88355	-1.07522	4.76222e-05	-0.652677	-1.06331	4.69689e-05	-0.66826	-1.0641
219164659	chr2:219164659:A:T	6.77314e-08	-1.87103e-10	-1.16482	8.23373e-05	-1.87103e-10	-1.16846	8.25374e-05	-1.87103e-10	-1.16859
219164662	chr2:219164662:C:T	6.74531e-08	-1.87103e-10	-1.16894	8.20029e-05	-1.87103e-10	-1.17253	8.22022e-05	-1.87103e-10	-1.17266
219165040	chr2:219165040:G:C	6.77314e-08	-1.87103e-10	-1.16482	8.23373e-05	-1.87103e-10	-1.16846	8.25374e-05	-1.87103e-10	-1.16859
219165095	chr2:219165095:A:G	7.46165e-08	-1.87103e-10	-1.06801	9.16411e-05	-1.87103e-10	-1.0614	9.18636e-05	-1.87103e-10	-1.06154
219166486	chr2:219166486:G:C	6.46055e-08	-1.87103e-10	-1.21207	7.97123e-05	-1.87103e-10	-1.20086	7.9916e-05	-1.87103e-10	-1.20087
219166533	chr2:219166533:T:C	8.13793e-08	0.163601	-1.14485	0.000295158	1.23858	-1.13036	0.000288598	1.2133	-1.13011
219166879	chr2:219166879:C:T	5.89854e-08	-1.87103e-10	-1.30308	7.18794e-05	-1.87103e-10	-1.30429	7.2064e-05	-1.87103e-10	-1.30429
219167078	chr2:219167078:C:T	4.3286e-07	0.690046	-3.15521e-10	0.00044299	0.514264	-3.15521e-10	0.000442284	0.510109	-3.15521e-10
219167745	chr2:219167745:A:G	7.90707e-08	-1.87103e-10	-1.01003	9.79155e-05	-1.87103e-10	-0.995177	9.81261e-05	-1.87103e-10	-0.99559
219167874	chr2:219167874:G:C	3.41225e-07	-1.87103e-10	0.452173	0.000397795	-1.87103e-10	0.406653	0.000398172	-1.87103e-10	0.405041
219168092	chr2:219168092:G:A	6.40457e-08	-1.87103e-10	-1.22077	7.8524e-05	-1.87103e-10	-1.21588	7.86954e-05	-1.87103e-10	-1.21626
219169108	chr2:219169108:A:G	1.33597e-06	3.01522	-1.19818	0.00797886	4.59754	-1.19227	0.00746387	4.52947	-1.19349
219169156	chr2:219169156:T:C	7.78307e-08	-1.87103e-10	-1.02583	9.55535e-05	-1.87103e-10	-1.0196	9.58419e-05	-1.87103e-10	-1.01914
219169234	chr2:219169234:T:C	9.9405e-07	2.72969	-1.20827	0.00562311	4.25801	-1.20265	0.0052703	4.19181	-1.20381
219170324	chr2:219170324:A:G	7.6588e-08	-1.87103e-10	-1.04193	9.41184e-05	-1.87103e-10	-1.03473	9.43469e-05	-1.87103e-10	-1.03487
219170383	chr2:219170383:C:T	3.69821e-08	-0.531604	-1.23833	0.000114091	0.401889	-1.24418	0.000111955	0.380446	-1.24419
219170396	chr2:219170396:C:A	1.03232e-06	2.80359	-1.2444	0.0084474	4.70047	-1.23814	0.00797074	4.6398	-1.23811
219170437	chr2:219170437:G:C	8.30493e-08	-1.87103e-10	-0.960934	0.000101359	-1.87103e-10	-0.960609	0.000101649	-1.87103e-10	-0.960319
219171103	chr2:219171103:T:C	2.36265e-07	-1.87103e-10	0.0845843	0.000300156	-1.87103e-10	0.125019	0.000300616	-1.87103e-10	0.12399
219171353	chr2:219171353:G:A	6.8113e-08	-1.87103e-10	-1.1592	8.35558e-05	-1.87103e-10	-1.15377	8.37614e-05	-1.87103e-10	-1.15387
219172097	chr2:219172097:G:A	7.63517e-08	-1.87103e-10	-1.04502	9.37393e-05	-1.87103e-10	-1.03876	9.40207e-05	-1.87103e-10	-1.03833
219172252	chr2:219172252:AC:A	1.2139e-07	-1.87103e-10	-0.58136	0.000153987	-1.87103e-10	-0.542415	0.000154497	-1.87103e-10	-0.54167
219172375	chr2:219172375:C:T	7.29101e-07	2.42279	-1.21135	0.00391235	3.89852	-1.20591	0.00366535	3.83188	-1.20705
219172671	chr2:219172671:A:G	6.44364e-08	-1.87103e-10	-1.21469	7.85866e-05	-1.87103e-10	-1.21508	7.87949e-05	-1.87103e-10	-1.215
219172722	chr2:219172722:G:A	3.85161e-08	-0.472737	-1.25655	0.000120406	0.473036	-1.26145	0.000118109	0.451231	-1.26146
219172835	chr2:219172835:G:A	8.91098e-08	-0.890499	-3.15521e-10	0.000111849	-0.862136	-3.15521e-10	0.000111764	-0.865451	-3.15521e-10
219172878	chr2:219172878:G:A	6.8122e-08	-1.87103e-10	-1.15907	8.35701e-05	-1.87103e-10	-1.1536	8.37757e-05	-1.87103e-10	-1.1537
219172944	chr2:219172944:A:G	7.81608e-07	2.39489	-1.11391	0.00467697	3.97793	-1.1068	0.00437726	3.91075	-1.10841
219173160	chr2:219173160:T:C	6.81446e-08	-1.87103e-10	-1.15874	8.35986e-05	-1.87103e-10	-1.15326	8.38043e-05	-1.87103e-10	-1.15336
219173489	chr2:219173489:C:T	6.27841e-08	-1.87103e-10	-1.24067	7.65543e-05	-1.87103e-10	-1.24128	7.67634e-05	-1.87103e-10	-1.24112
219174550	chr2:219174550:G:C	7.68828e-07	2.37472	-1.11022	0.00456573	3.95002	-1.10297	0.00427387	3.88303	-1.1046
219174654	chr2:219174654:C:T	9.69235e-08	-1.87103e-10	-0.806447	0.000119782	-1.87103e-10	-0.793612	0.000120075	-1.87103e-10	-0.793725
219175217	chr2:219175217:C:T	6.65802e-08	-1.87103e-10	-1.18196	8.15865e-05	-1.87103e-10	-1.17762	8.18211e-05	-1.87103e-10	-1.17731
219175274	chr2:219175274:G:A	6.33071e-08	-1.18506	-0.0473119	8.46807e-05	-1.13642	-0.00397838	8.51544e-05	-1.13407	-0.00330715
219175495	chr2:219175495:A:C	7.00646e-08	-1.87103e-10	-1.13095	8.60039e-05	-1.87103e-10	-1.12489	8.62146e-05	-1.87103e-10	-1.125
219175608	chr2:219175608:A:G	7.15489e-07	2.35683	-1.16423	0.00425427	3.93433	-1.15793	0.00398352	3.8674	-1.15932
219175696	chr2:219175696:G:A	1.38814e-06	-1.87103e-10	1.85535	0.0018101	-1.87103e-10	1.92186	0.00181398	-1.87103e-10	1.92144
219176209	chr2:219176209:C:T	7.09256e-08	-1.87103e-10	-1.11874	8.70843e-05	-1.87103e-10	-1.11241	8.72974e-05	-1.87103e-10	-1.11252
219176344	chr2:219176344:A:G	7.12423e-08	-1.87103e-10	-1.11428	8.74708e-05	-1.87103e-10	-1.10798	8.76847e-05	-1.87103e-10	-1.1081
219176349	chr2:219176349:C:A	6.91559e-08	-1.87103e-10	-1.14401	8.48739e-05	-1.87103e-10	-1.13812	8.50823e-05	-1.87103e-10	-1.13823
219176369	chr2:219176369:G:A	6.8133e-07	2.29025	-1.14657	0.00399983	3.85461	-1.13988	0.00374672	3.78814	-1.14135
219176500	chr2:219176500:CAT:C	7.08676e-07	2.33021	-1.14718	0.00419074	3.90182	-1.14047	0.00392447	3.83507	-1.14193
219176932	chr2:219176932:C:G	3.96472e-08	-1.70035	-3.15521e-10	5.02208e-05	-1.66285	-3.15521e-10	5.02794e-05	-1.66425	-3.15521e-10
219177063	chr2:219177063:G:A	7.24071e-08	-1.87103e-10	-1.09806	8.67262e-05	-1.87103e-10	-1.11653	8.69549e-05	-1.87103e-10	-1.11645
219177206	chr2:219177206:C:T	8.8991e-07	2.70233	-1.29158	0.00804515	4.70195	-1.28841	0.0075917	4.64136	-1.28839
219177236	chr2:219177236:G:A	8.32905e-08	-1.87103e-10	-0.958034	0.000101105	-1.87103e-10	-0.963127	0.000101387	-1.87103e-10	-0.962896
219177636	chr2:219177636:C:T	6.25672e-08	-1.22098	-0.0231504	8.36247e-05	-1.17369	0.0207418	8.40882e-05	-1.1714	0.021426
219177806	chr2:219177806:T:C	7.27027e-08	-1.87103e-10	-1.09399	8.70626e-05	-1.87103e-10	-1.11265	8.72922e-05	-1.87103e-10	-1.11258
219177810	chr2:219177810:G:C	6.43956e-08	-1.87103e-10	-1.21532	7.88433e-05	-1.87103e-10	-1.21182	7.90664e-05	-1.87103e-10	-1.21156
219177821	chr2:219177821:T:C	3.66918e-08	-1.77781	-3.15521e-10	4.58214e-05	-1.75453	-3.15521e-10	4.59576e-05	-1.75412	-3.15521e-10
219177905	chr2:219177905:A:C	6.78983e-07	2.23958	-1.09936	0.00394241	3.79196	-1.0917	0.00369362	3.72589	-1.09337
219177953	chr2:219177953:G:A	7.49284e-07	2.42212	-1.18337	0.00450256	4.01061	-1.17749	0.00421467	3.94326	-1.17878
219178096	chr2:219178096:G:A	7.18286e-08	-1.87103e-10	-1.10609	8.82059e-05	-1.87103e-10	-1.09961	8.84583e-05	-1.87103e-10	-1.09931
```
