## Supplementary material for "Characterization of shared and ancestry-specific signals driving complex traits using multi-ancestry fine-mapping": susiex_nc3.cs80.summary

```
# chr2:217729210-219178709
CS_ID	CS_LENGTH	CS_PURITY	MAX_PIP_SNP	BP	REF_ALLELE	ALT_ALLELE	REF_FRQ	BETA	SE	-LOG10P	MAX_PIP	POST-HOC_PROB_POP1	POST-HOC_PROB_POP2
1	4	0.871191	chr2:218337761:G:A	218337761	A,A	G,G	1,1	-inf,inf	inf,inf	8.90991,0.0983938	0.36516	0.999526	0.228496
2	2149	0	chr2:218176089:C:T	218176089	NA,T	NA,C	NA,1	NA,inf	NA,inf	NA,3.19269	0.00997072	0.493261	0.409022
3	2154	0	chr2:218176089:C:T	218176089	NA,T	NA,C	NA,1	NA,inf	NA,inf	NA,3.19269	0.0100503	0.491769	0.409781
```
