## Supplementary material for "Characterization of shared and ancestry-specific signals driving complex traits using multi-ancestry fine-mapping": s1.afreq

```
#CHROM	ID	REF	ALT	ALT_FREQS	OBS_CT
2	rs2396040	A	G	0.911531	1006
2	rs1866154	G	T	0.936382	1006
2	rs2118410	T	C	0.285288	1006
2	rs2118411	T	A	0.126243	1006
2	rs114213968	A	T	0.0178926	1006
2	rs893359	A	C	0.911531	1006
2	rs745345	T	C	0.147117	1006
2	rs145446738	G	A	0.0168986	1006
2	rs77883969	C	A	0.0248509	1006
2	rs111727119	T	C	0.0139165	1006
2	rs1031463	G	T	0.911531	1006
2	rs67548687	C	T	0.144135	1006
2	rs67618230	A	C	0.148111	1006
2	rs1901880	T	A	0.27833	1006
2	rs10933033	G	A	0.908549	1006
2	rs58134402	A	T	0.148111	1006
2	rs67151575	G	C	0.148111	1006
2	rs1437780	G	A	0.761431	1006
2	rs10205418	T	C	0.636183	1006
2	rs6743424	T	C	0.148111	1006
2	rs55817679	C	T	0.148111	1006
2	rs57205775	T	C	0.148111	1006
2	rs55875015	G	A	0.148111	1006
2	rs60074182	T	A	0.148111	1006
2	rs2123714	C	T	0.761431	1006
2	rs3997614	C	A	0.909543	1006
2	rs143705926	G	A	0.0109344	1006
2	rs3997615	T	C	0.761431	1006
2	rs6752318	T	C	0.148111	1006
2	rs6752560	T	C	0.149105	1006
2	rs4674865	G	C	0.909543	1006
2	rs6740660	G	A	0.148111	1006
2	rs10933034	C	A	0.761431	1006
2	rs142956597	G	A	0.00795229	1006
2	rs1020613	T	G	0.909543	1006
2	rs1453661	G	C	0.947316	1006
2	rs16865540	A	C	0.16998	1006
2	rs1377609	A	G	0.947316	1006
2	rs11888165	A	G	0.975149	1006
2	rs16865545	A	G	0.141153	1006
2	rs16865548	T	C	0.166004	1006
2	rs60561582	T	G	0.16501	1006
2	rs116599907	G	A	0.0248509	1006
2	rs10184775	A	G	0.947316	1006
2	rs115133866	T	C	0.0178926	1006
2	rs10498157	C	T	0.947316	1006
2	rs10498158	C	G	0.645129	1006
2	rs10933035	A	G	0.947316	1006
2	rs113146027	G	A	0.0188867	1006
2	rs1901881	G	A	0.28827	1006
2	rs112497193	T	C	0.0188867	1006
2	rs6436464	T	C	0.810139	1006
2	rs149789134	C	T	0.00795229	1006
2	rs60554969	G	A	0.166004	1006
2	rs73080546	G	T	0.137177	1006
2	rs6725706	T	C	0.644135	1006
2	rs112235394	G	A	0.137177	1006
2	rs12465224	G	A	0.0477137	1006
2	rs143520821	C	G	0.027833	1006
2	rs6719432	G	A	0.642147	1006
2	rs1453662	T	C	0.810139	1006
2	rs10197404	A	T	0.810139	1006
2	rs7574130	G	A	0.810139	1006
2	rs2167939	T	C	0.808151	1006
2	rs998708	T	G	0.643141	1006
2	rs56095162	C	T	0.137177	1006
2	rs1078556	C	A	0.150099	1006
2	rs72958564	A	T	0.0159046	1006
2	rs1000520	C	T	0.947316	1006
2	rs2014546	C	T	0.644135	1006
2	rs896897	C	T	0.810139	1006
2	rs896898	A	G	0.810139	1006
2	rs896899	T	C	0.810139	1006
2	rs12989146	A	G	0.808151	1006
2	rs13016085	T	C	0.644135	1006
2	rs73080553	C	T	0.137177	1006
2	rs12990055	G	A	0.975149	1006
2	rs11885477	G	C	0.808151	1006
2	rs16865577	G	A	0.149105	1006
2	rs6746295	A	T	0.810139	1006
2	rs79318105	G	C	0.0536779	1006
2	rs56301219	T	G	0.164016	1006
2	rs116164552	T	A	0.0178926	1006
2	rs3901902	T	A	0.644135	1006
2	rs1453663	A	G	0.137177	1006
2	rs1453664	A	G	0.947316	1006
2	rs72958576	G	A	0.00695825	1006
2	rs6754790	A	G	0.808151	1006
2	rs147808525	C	T	0.0119284	1006
2	rs6745242	T	C	0.810139	1006
2	rs6758957	A	T	0.644135	1006
2	rs77979878	G	A	0.00894632	1006
2	rs1453670	T	C	0.947316	1006
2	rs6753396	T	C	0.808151	1006
2	rs72958579	C	T	0.0308151	1006
2	rs1453669	C	T	0.137177	1006
2	rs2396056	G	C	0.810139	1006
2	rs67795853	C	G	0.164016	1006
2	rs12477352	T	G	0.808151	1006
2	rs148977370	A	G	0.00596421	1006
2	rs67180281	T	C	0.149105	1006
2	rs10933037	C	G	0.808151	1006
2	rs3855574	T	G	0.644135	1006
2	rs71423768	C	T	0.0447316	1006
2	rs68043049	A	G	0.164016	1006
2	rs6716165	A	G	0.808151	1006
2	rs67454492	A	C	0.180915	1006
2	rs74656685	G	C	0.0387674	1006
2	rs146209210	G	T	0.0318091	1006
2	rs145886212	C	T	0.00994036	1006
2	rs6436465	A	G	0.585487	1006
2	rs73082431	T	C	0.114314	1006
2	rs2396057	G	C	0.0815109	1006
2	rs7605547	C	T	0.587475	1006
2	rs11676268	T	C	0.587475	1006
2	rs2198485	A	T	0.849901	1006
2	rs73082435	G	T	0.114314	1006
2	rs1118527	T	C	0.973161	1006
2	rs13392357	T	C	0.586481	1006
2	rs1303998	A	G	0.849901	1006
2	rs7599948	C	T	0.587475	1006
2	rs1598021	C	T	0.587475	1006
2	rs12988980	T	G	0.587475	1006
2	rs12467537	A	G	0.587475	1006
2	rs12475666	C	T	0.587475	1006
2	rs4674870	G	A	0.584493	1006
2	rs7581227	A	G	0.848907	1006
2	rs9710834	T	C	0.584493	1006
2	rs1079883	T	C	0.261431	1006
2	rs1989639	C	T	0.587475	1006
2	rs1079885	A	G	0.587475	1006
2	rs1453674	A	G	0.555666	1006
2	rs73082445	A	G	0.116302	1006
2	rs1377611	A	C	0.261431	1006
2	rs12991598	G	T	0.584493	1006
2	rs4389328	A	C	0.584493	1006
2	rs12328487	T	C	0.261431	1006
2	rs6436467	T	G	0.849901	1006
2	rs10193151	G	A	0.584493	1006
2	rs12473247	G	A	0.584493	1006
2	rs13416450	C	T	0.145129	1006
2	rs1453666	A	G	0.584493	1006
2	rs1453667	T	A	0.584493	1006
2	rs2396041	G	A	0.145129	1006
2	rs988321	C	T	0.866799	1006
2	rs1901882	A	T	0.848907	1006
2	rs13382937	T	C	0.145129	1006
2	rs4102100	G	A	0.849901	1006
2	rs7586193	T	C	0.260437	1006
2	rs10168863	T	C	0.145129	1006
2	rs143400359	G	A	0.0188867	1006
2	rs10182474	A	G	0.145129	1006
2	rs11902689	C	T	0.261431	1006
2	rs10933042	A	T	0.584493	1006
2	rs4673088	A	G	0.848907	1006
2	rs10192864	A	G	0.584493	1006
2	rs10169530	C	T	0.848907	1006
2	rs12998024	G	A	0.584493	1006
2	rs12466233	G	A	0.584493	1006
2	rs958380	C	T	0.848907	1006
2	rs79319203	G	A	0.027833	1006
2	rs62186100	T	G	0.145129	1006
2	rs10933043	T	G	0.837972	1006
2	rs10177259	T	C	0.584493	1006
2	rs10165501	G	A	0.848907	1006
2	rs79880683	T	C	0.114314	1006
2	rs6707927	A	C	0.584493	1006
2	rs6752059	T	C	0.848907	1006
2	rs6737059	C	T	0.848907	1006
2	rs2894521	G	T	0.848907	1006
2	rs17265444	T	C	0.145129	1006
2	rs7607972	T	C	0.264414	1006
2	rs4673089	C	T	0.584493	1006
2	rs6436468	C	T	0.261431	1006
2	rs4257392	T	C	0.848907	1006
2	rs2123717	T	C	0.145129	1006
2	rs4264554	T	C	0.584493	1006
2	rs6711302	T	G	0.264414	1006
2	rs7605285	G	C	0.848907	1006
2	rs7605202	C	A	0.866799	1006
2	rs13430129	A	G	0.584493	1006
2	rs73082462	G	T	0.116302	1006
2	rs79263851	G	T	0.116302	1006
2	rs4674871	C	T	0.84493	1006
2	rs16865620	T	G	0.264414	1006
2	rs9288586	G	C	0.848907	1006
2	rs59867184	G	C	0.257455	1006
2	rs6760263	C	T	0.146123	1006
2	rs13384674	A	G	0.263419	1006
2	rs13410385	C	T	0.249503	1006
2	rs13019329	T	C	0.511928	1006
2	rs115203516	G	A	0.0188867	1006
2	rs147069159	T	C	0.0168986	1006
2	rs12619528	G	A	0.704771	1006
2	rs138931541	A	G	0.00894632	1006
2	rs6436469	T	C	0.849901	1006
2	rs6743478	A	G	0.176938	1006
2	rs10197980	C	T	0.140159	1006
2	rs79017028	T	C	0.868787	1006
2	rs78224482	C	T	0.868787	1006
2	rs112822164	G	T	0.142147	1006
2	rs10933044	C	T	0.867793	1006
2	rs146175405	G	A	0.0159046	1006
2	rs7573097	G	A	0.867793	1006
2	rs10206948	C	T	0.703777	1006
2	rs6727070	C	T	0.140159	1006
2	rs10498159	A	G	0.641153	1006
2	rs7560630	C	A	0.702783	1006
2	rs10439358	C	A	0.702783	1006
2	rs11689046	G	T	0.867793	1006
2	rs11690142	C	T	0.703777	1006
2	rs1453671	G	T	0.266402	1006
2	rs75295808	A	G	0.0616302	1006
2	rs7569163	G	A	0.694831	1006
2	rs1349792	T	C	0.914513	1006
2	rs75110800	T	C	0.0626243	1006
2	rs6721729	C	T	0.134195	1006
2	rs1476205	G	A	0.831014	1006
2	rs12612540	T	C	0.696819	1006
2	rs10933045	C	A	0.695825	1006
2	rs1453672	A	G	0.833996	1006
2	rs1453673	C	A	0.914513	1006
2	rs4673090	C	T	0.914513	1006
2	rs17200398	A	G	0.142147	1006
2	rs113892695	C	T	0.0168986	1006
2	rs13409627	A	G	0.104374	1006
2	rs34439826	C	A	0.11829	1006
2	rs6756793	T	C	0.415507	1006
2	rs13004289	G	A	0.418489	1006
2	rs11893055	T	C	0.418489	1006
2	rs6760783	T	A	0.0646123	1006
2	rs6761041	T	C	0.417495	1006
2	rs11888035	T	A	0.417495	1006
2	rs77435993	G	A	0.0646123	1006
2	rs148538377	C	G	0.0188867	1006
2	rs150636101	A	G	0.0139165	1006
2	rs77033874	C	T	0.0168986	1006
2	rs6759617	T	C	0.419483	1006
2	rs72962484	T	G	0.055666	1006
2	rs77579713	G	A	0.0298211	1006
2	rs2602676	A	G	0.195825	1006
2	rs2602675	T	C	0.420477	1006
2	rs79397693	G	A	0.0149105	1006
2	rs2629045	G	A	0.595427	1006
2	rs2396058	G	A	0.0646123	1006
2	rs35907202	C	T	0.117296	1006
2	rs138979775	G	A	0.0258449	1006
2	rs12474553	G	A	0.423459	1006
2	rs2629046	T	C	0.424453	1006
2	rs2629047	T	A	0.357853	1006
2	rs80232274	G	T	0.00894632	1006
2	rs17479351	C	G	0.0168986	1006
2	rs139141063	G	C	0.00994036	1006
2	rs72962490	C	T	0.0596421	1006
2	rs16865655	G	A	0.106362	1006
2	rs74779651	C	T	0.0139165	1006
2	rs115207490	A	C	0.028827	1006
2	rs182528787	G	A	0.0139165	1006
2	rs80209121	G	C	0.0646123	1006
2	rs116233997	G	A	0.0168986	1006
2	rs140923233	A	T	0.0159046	1006
2	rs62186127	C	A	0.0785288	1006
2	rs2444592	G	T	0.95825	1006
2	rs79398300	G	A	0.0447316	1006
2	rs115969417	G	C	0.0685885	1006
2	rs35540394	T	C	0.238569	1006
2	rs12469314	T	A	0.0437376	1006
2	rs2602674	A	G	0.422465	1006
2	rs75006656	G	A	0.0646123	1006
2	rs140063845	C	T	0.0139165	1006
2	rs11894264	T	C	0.0407555	1006
2	rs34549725	C	T	0.116302	1006
2	rs2602673	A	G	0.422465	1006
2	rs2602680	T	G	0.421471	1006
2	rs34261112	G	C	0.117296	1006
2	rs138514450	A	G	0.0218688	1006
2	rs2219088	T	C	0.420477	1006
2	rs12472634	C	T	0.117296	1006
2	rs2602681	C	T	0.420477	1006
2	rs138562451	A	T	0.0218688	1006
2	rs1377608	T	C	0.420477	1006
2	rs1453660	G	A	0.420477	1006
2	rs72962501	T	G	0.00795229	1006
2	rs1563127	A	G	0.420477	1006
2	rs68036120	A	G	0.117296	1006
2	rs751795	C	T	0.421471	1006
2	rs751794	T	C	0.240557	1006
2	rs978887	A	G	0.421471	1006
2	rs978888	T	C	0.558648	1006
2	rs1823823	C	T	0.380716	1006
2	rs1823824	A	G	0.198807	1006
2	rs1823825	A	G	0.380716	1006
2	rs1823826	C	G	0.380716	1006
2	rs2256738	T	G	0.380716	1006
2	rs2256727	G	A	0.380716	1006
2	rs2629043	T	C	0.380716	1006
2	rs78087345	G	T	0.0407555	1006
2	rs146085785	G	A	0.0318091	1006
2	rs2450039	C	T	0.38171	1006
2	rs73995521	G	C	0.0656064	1006
2	rs921661	G	A	0.199801	1006
2	rs140491245	C	G	0.00795229	1006
2	rs144336057	T	C	0.0298211	1006
2	rs13402798	A	C	0.0497018	1006
2	rs2004026	C	T	0.61829	1006
2	rs13022608	T	G	0.116302	1006
2	rs73995522	A	G	0.0646123	1006
2	rs55907988	C	T	0.116302	1006
2	rs11899283	C	T	0.799205	1006
2	rs62186132	G	T	0.682903	1006
2	rs16865681	T	G	0.0646123	1006
2	rs12477529	G	A	0.116302	1006
2	rs73995529	C	A	0.0646123	1006
2	rs12694632	C	T	0.800199	1006
2	rs79074603	G	A	0.0397614	1006
2	rs4637103	A	C	0.800199	1006
2	rs11888331	T	C	0.800199	1006
2	rs6717510	G	A	0.682903	1006
2	rs6732868	T	G	0.800199	1006
2	rs10171985	C	T	0.61829	1006
2	rs13390955	C	T	0.61829	1006
2	rs34341019	C	T	0.117296	1006
2	rs12473769	C	T	0.681909	1006
2	rs13001823	A	G	0.117296	1006
2	rs192921436	C	A	0.00894632	1006
2	rs11690154	G	A	0.61829	1006
2	rs11678926	A	G	0.612326	1006
2	rs140540270	T	C	0.0616302	1006
2	rs13016405	A	T	0.116302	1006
2	rs4461248	G	A	0.116302	1006
2	rs111353817	C	A	0.619284	1006
2	rs138419372	C	T	0.116302	1006
2	rs10211657	C	T	0.800199	1006
2	rs62187786	T	C	0.0775348	1006
2	rs113932098	G	A	0.0646123	1006
2	rs66786725	C	G	0.116302	1006
2	rs11677148	G	A	0.61829	1006
2	rs66519549	G	T	0.117296	1006
2	rs2396062	T	C	0.61829	1006
2	rs7593889	G	A	0.0646123	1006
2	rs7608114	T	G	0.0646123	1006
2	rs72964547	A	G	0.117296	1006
2	rs2396063	C	T	0.619284	1006
2	rs80204381	G	A	0.0238569	1006
2	rs12991644	G	C	0.116302	1006
2	rs62184662	A	C	0.026839	1006
2	rs7584864	G	A	0.0646123	1006
2	rs16825654	G	T	0.116302	1006
2	rs4673092	T	C	0.0656064	1006
2	rs11687569	A	G	0.132207	1006
2	rs10933049	A	C	0.619284	1006
2	rs13000676	G	C	0.117296	1006
2	rs2396060	A	G	0.801193	1006
2	rs13005716	C	T	0.116302	1006
2	rs10933050	C	T	0.619284	1006
2	rs73995534	G	A	0.0646123	1006
2	rs10174392	G	T	0.61829	1006
2	rs13007047	A	G	0.116302	1006
2	rs35354182	T	C	0.116302	1006
2	rs34223947	C	T	0.116302	1006
2	rs114339222	C	T	0.0178926	1006
2	rs10204224	A	G	0.362823	1006
2	rs75752751	T	C	0.120278	1006
2	rs13026307	A	G	0.11829	1006
2	rs4673093	C	T	0.0646123	1006
2	rs35064675	G	A	0.115308	1006
2	rs995846	A	G	0.684891	1006
2	rs148189118	C	G	0.0298211	1006
2	rs2894529	G	A	0.801193	1006
2	rs7556741	T	C	0.0646123	1006
2	rs34051616	C	T	0.117296	1006
2	rs974685	T	C	0.801193	1006
2	rs4674872	T	C	0.0646123	1006
2	rs1155752	T	C	0.801193	1006
2	rs62184664	A	G	0.801193	1006
2	rs11675759	A	G	0.028827	1006
2	rs72964560	T	C	0.0675944	1006
2	rs67514262	A	G	0.111332	1006
2	rs35598108	C	G	0.11332	1006
2	rs13430120	T	A	0.800199	1006
2	rs55749739	C	T	0.110338	1006
2	rs7591352	A	G	0.619284	1006
2	rs11674046	T	C	0.61829	1006
2	rs7571975	G	C	0.801193	1006
2	rs114996163	G	A	0.0258449	1006
2	rs35148192	A	G	0.11332	1006
2	rs2098534	A	G	0.0675944	1006
2	rs1075040	C	T	0.616302	1006
2	rs77566572	C	T	0.0675944	1006
2	rs12694634	T	A	0.800199	1006
2	rs7563570	G	C	0.801193	1006
2	rs7578029	T	A	0.112326	1006
2	rs16865691	G	C	0.111332	1006
2	rs148842142	G	C	0.0168986	1006
2	rs66528240	T	C	0.11332	1006
2	rs141959312	G	T	0.0149105	1006
2	rs151105922	G	T	0.0387674	1006
2	rs6752447	A	G	0.11332	1006
2	rs13029443	C	T	0.111332	1006
2	rs10174003	T	C	0.689861	1006
2	rs13029926	A	T	0.112326	1006
2	rs10174215	T	C	0.802187	1006
2	rs114652940	T	C	0.0139165	1006
2	rs34131731	A	T	0.0516899	1006
2	rs2396064	G	A	0.0705765	1006
2	rs6751126	T	C	0.816103	1006
2	rs61451220	G	A	0.0705765	1006
2	rs71423776	C	T	0.112326	1006
2	rs55637230	G	A	0.171968	1006
2	rs12468892	T	G	0.111332	1006
2	rs2042089	C	A	0.633201	1006
2	rs12472746	A	G	0.111332	1006
2	rs17177265	T	C	0.0159046	1006
2	rs2042088	A	G	0.633201	1006
2	rs2287528	T	C	0.817097	1006
2	rs72964584	G	A	0.0506958	1006
2	rs10210729	G	A	0.815109	1006
2	rs56046948	G	A	0.111332	1006
2	rs16865705	G	C	0.114314	1006
2	rs6706618	A	C	0.817097	1006
2	rs112182198	G	T	0.0457256	1006
2	rs6436470	A	G	0.752485	1006
2	rs12466430	G	C	0.824056	1006
2	rs60826878	A	G	0.0685885	1006
2	rs10933051	C	T	0.824056	1006
2	rs2287527	C	A	0.0685885	1006
2	rs2287526	A	G	0.826044	1006
2	rs2287525	G	A	0.0685885	1006
2	rs2287524	G	A	0.756461	1006
2	rs17177518	A	G	0.131213	1006
2	rs2052408	T	C	0.82505	1006
2	rs13034388	G	A	0.373757	1006
2	rs35600699	A	G	0.235586	1006
2	rs36007176	A	G	0.256461	1006
2	rs17781719	A	G	0.129225	1006
2	rs1035316	T	C	0.196819	1006
2	rs62184715	T	C	0.197813	1006
2	rs16865721	T	C	0.194831	1006
2	rs113754773	A	G	0.0188867	1006
2	rs10490514	C	G	0.196819	1006
2	rs13001652	T	C	0.402584	1006
2	rs13001690	T	A	0.196819	1006
2	rs145949416	G	C	0.0308151	1006
2	rs112369553	T	C	0.0188867	1006
2	rs17177784	A	G	0.0685885	1006
2	rs2216459	C	A	0.0685885	1006
2	rs13015588	T	C	0.402584	1006
2	rs35541772	C	T	0.129225	1006
2	rs61303139	A	G	0.129225	1006
2	rs113080727	C	T	0.0178926	1006
2	rs11902001	T	C	0.196819	1006
2	rs11885731	A	G	0.197813	1006
2	rs16865728	A	G	0.197813	1006
2	rs17782007	T	C	0.0685885	1006
2	rs6750090	C	T	0.201789	1006
2	rs16865730	G	A	0.195825	1006
2	rs74329486	C	T	0.0685885	1006
2	rs6708567	T	C	0.399602	1006
2	rs10933052	G	A	0.399602	1006
2	rs12620979	G	A	0.198807	1006
2	rs12614522	A	C	0.197813	1006
2	rs16865735	G	A	0.196819	1006
2	rs16865736	C	G	0.194831	1006
2	rs13019001	G	A	0.00795229	1006
2	rs183277704	T	C	0.0178926	1006
2	rs56098073	A	C	0.0705765	1006
2	rs16865738	C	A	0.192843	1006
2	rs115973106	C	T	0.00894632	1006
2	rs151225467	C	A	0.0308151	1006
2	rs1008415	T	C	0.263419	1006
2	rs181006783	C	T	0.00894632	1006
2	rs918286	G	A	0.402584	1006
2	rs1861985	T	C	0.207753	1006
2	rs1002998	G	C	0.207753	1006
2	rs2080726	T	C	0.131213	1006
2	rs6715165	T	C	0.207753	1006
2	rs56065923	T	G	0.0705765	1006
2	rs66495228	G	A	0.194831	1006
2	rs56217520	A	G	0.207753	1006
2	rs13022066	G	A	0.193837	1006
2	rs16865745	C	T	0.207753	1006
2	rs17793362	G	A	0.0705765	1006
2	rs16865747	G	A	0.207753	1006
2	rs2193716	T	G	0.40159	1006
2	rs4674875	G	A	0.207753	1006
2	rs4674876	G	T	0.402584	1006
2	rs2396065	T	A	0.131213	1006
2	rs36032501	G	T	0.131213	1006
2	rs2894530	T	G	0.40159	1006
2	rs12993258	A	G	0.207753	1006
2	rs11890907	T	G	0.207753	1006
2	rs66781651	A	G	0.131213	1006
2	rs4673094	G	T	0.207753	1006
2	rs4674877	A	C	0.0765408	1006
2	rs4673096	G	A	0.207753	1006
2	rs4674878	T	G	0.0765408	1006
2	rs77877841	T	G	0.0695825	1006
2	rs17178608	T	C	0.11332	1006
2	rs150848245	G	A	0.0129225	1006
2	rs17178685	G	A	0.0705765	1006
2	rs4674879	A	G	0.207753	1006
2	rs4674880	G	A	0.207753	1006
2	rs79698152	A	T	0.0218688	1006
2	rs35626414	G	A	0.131213	1006
2	rs56957750	G	A	0.209742	1006
2	rs113418519	A	G	0.207753	1006
2	rs189618599	G	A	0.0149105	1006
2	rs34779891	G	T	0.133201	1006
2	rs35231425	C	A	0.403579	1006
2	rs34540657	A	G	0.208748	1006
2	rs11890220	T	C	0.138171	1006
2	rs34291357	T	G	0.194831	1006
2	rs11895274	A	G	0.208748	1006
2	rs11884554	C	T	0.208748	1006
2	rs55843955	C	A	0.208748	1006
2	rs147191590	C	T	0.194831	1006
2	rs146279369	T	G	0.0705765	1006
2	rs4674881	T	C	0.138171	1006
2	rs184796930	A	G	0.0139165	1006
2	rs139566119	G	T	0.135189	1006
2	rs35548968	G	A	0.269384	1006
2	rs149016715	C	G	0.134195	1006
2	rs111424048	C	T	0.193837	1006
2	rs35286141	G	A	0.403579	1006
2	rs79041781	T	C	0.193837	1006
2	rs7603595	A	G	0.0675944	1006
2	rs185568001	C	T	0.0149105	1006
2	rs143762567	G	A	0.0675944	1006
2	rs4638789	A	C	0.193837	1006
2	rs34614140	G	T	0.193837	1006
2	rs6746401	T	C	0.40159	1006
2	rs17793645	A	G	0.40159	1006
2	rs34724373	G	A	0.196819	1006
2	rs35180993	G	A	0.193837	1006
2	rs35920131	A	C	0.196819	1006
2	rs7565472	A	T	0.40159	1006
2	rs72966521	G	A	0.193837	1006
2	rs34870637	T	C	0.261431	1006
2	rs115452688	A	G	0.00894632	1006
2	rs113772771	G	C	0.0178926	1006
2	rs1035315	A	T	0.399602	1006
2	rs1035314	C	A	0.399602	1006
2	rs1035313	T	G	0.395626	1006
2	rs1035312	G	A	0.395626	1006
2	rs1035311	C	T	0.395626	1006
2	rs2013796	T	A	0.393638	1006
2	rs13033017	C	T	0.394632	1006
2	rs13032829	A	G	0.394632	1006
2	rs12988427	C	T	0.394632	1006
2	rs79865400	G	A	0.101392	1006
2	rs114314400	C	A	0.0149105	1006
2	rs66998333	T	G	0.393638	1006
2	rs35707987	T	G	0.260437	1006
2	rs34187375	T	C	0.393638	1006
2	rs13002926	G	C	0.393638	1006
2	rs13003704	A	G	0.393638	1006
2	rs35160719	A	G	0.260437	1006
2	rs41443452	C	T	0.0218688	1006
2	rs6754984	C	T	0.393638	1006
2	rs6755111	C	T	0.393638	1006
2	rs6726411	A	T	0.393638	1006
2	rs875408	T	A	0.393638	1006
2	rs35262016	C	T	0.134195	1006
2	rs11901134	G	T	0.393638	1006
2	rs142372109	C	T	0.0129225	1006
2	rs11886558	T	C	0.393638	1006
2	rs13024765	C	T	0.393638	1006
2	rs139879123	G	A	0.0149105	1006
2	rs12993797	C	T	0.393638	1006
2	rs12994012	C	A	0.393638	1006
2	rs34447019	C	A	0.133201	1006
2	rs71423781	C	T	0.193837	1006
2	rs35933386	C	T	0.422465	1006
2	rs13000697	G	A	0.422465	1006
2	rs67630055	C	A	0.193837	1006
2	rs76434727	A	G	0.261431	1006
2	rs76708314	A	G	0.261431	1006
2	rs2098533	T	C	0.422465	1006
2	rs76241990	T	C	0.0666004	1006
2	rs13002555	G	A	0.162028	1006
2	rs6749821	C	T	0.422465	1006
2	rs6753077	G	A	0.422465	1006
2	rs6724308	A	T	0.422465	1006
2	rs6711330	T	C	0.422465	1006
2	rs73992454	C	T	0.028827	1006
2	rs6753509	C	A	0.260437	1006
2	rs17794132	G	A	0.132207	1006
2	rs17794162	T	C	0.0666004	1006
2	rs729834	G	A	0.161034	1006
2	rs55769268	G	A	0.161034	1006
2	rs17794174	A	G	0.161034	1006
2	rs2042087	C	G	0.161034	1006
2	rs4674883	C	T	0.569583	1006
2	rs6761142	C	T	0.261431	1006
2	rs1468988	C	A	0.161034	1006
2	rs16865770	A	C	0.263419	1006
2	rs6708010	C	T	0.236581	1006
2	rs60000656	A	T	0.05666	1006
2	rs6708271	C	T	0.149105	1006
2	rs76500578	T	C	0.168986	1006
2	rs34114336	A	G	0.128231	1006
2	rs7560118	C	T	0.05666	1006
2	rs35265283	A	G	0.141153	1006
2	rs34150072	A	G	0.184891	1006
2	rs34354143	G	A	0.184891	1006
2	rs34933365	A	G	0.184891	1006
2	rs35649034	G	A	0.151093	1006
2	rs16865773	A	G	0.136183	1006
2	rs16865774	A	G	0.0506958	1006
2	rs12993060	C	T	0.2167	1006
2	rs12993632	G	C	0.287276	1006
2	rs56048903	C	T	0.0666004	1006
2	rs16865778	T	C	0.0487078	1006
2	rs16865781	C	T	0.0477137	1006
2	rs16865783	C	T	0.0506958	1006
2	rs16865784	T	C	0.0477137	1006
2	rs10432452	G	A	0.2167	1006
2	rs4560103	A	G	0.285288	1006
2	rs16865787	T	C	0.0308151	1006
2	rs11886265	A	G	0.170974	1006
2	rs11897160	C	A	0.167992	1006
2	rs11886353	A	G	0.167992	1006
2	rs35474828	G	C	0.168986	1006
2	rs35062701	C	T	0.168986	1006
2	rs16865794	A	G	0.168986	1006
2	rs16865795	C	T	0.0198807	1006
2	rs16865796	T	G	0.162028	1006
2	rs7583482	T	C	0.0318091	1006
2	rs7595839	A	G	0.0318091	1006
2	rs16865798	A	G	0.0318091	1006
2	rs62184724	G	T	0.122266	1006
2	rs67203333	C	G	0.0318091	1006
2	rs114082356	T	C	0.0109344	1006
2	rs58788719	G	A	0.0318091	1006
2	rs79589421	C	T	0.0526839	1006
2	rs114448184	C	T	0.0328032	1006
2	rs16865799	G	A	0.280318	1006
2	rs10490513	C	A	0.0328032	1006
2	rs16865801	G	A	0.0328032	1006
2	rs60521608	A	G	0.0328032	1006
2	rs57132360	T	A	0.0328032	1006
2	rs115507827	G	A	0.0109344	1006
2	rs13034213	A	G	0.281312	1006
2	rs1966462	G	A	0.0318091	1006
2	rs61331103	A	G	0.0318091	1006
2	rs60121154	A	G	0.0318091	1006
2	rs11893974	A	C	0.0328032	1006
2	rs10933053	A	G	0.0347913	1006
2	rs67528710	G	A	0.195825	1006
2	rs67752145	G	A	0.195825	1006
2	rs72966566	C	A	0.0318091	1006
2	rs79059051	G	A	0.0487078	1006
2	rs140435392	C	T	0.0119284	1006
2	rs56301327	C	T	0.0328032	1006
2	rs72966568	T	C	0.0328032	1006
2	rs34235573	G	A	0.195825	1006
2	rs34161477	G	A	0.130219	1006
2	rs34256146	C	T	0.0477137	1006
2	rs138067318	C	T	0.0487078	1006
2	rs79198965	A	T	0.130219	1006
2	rs149532214	C	T	0.0129225	1006
2	rs11885897	G	A	0.0318091	1006
2	rs142772716	G	A	0.0218688	1006
2	rs56393470	G	A	0.279324	1006
2	rs12613657	C	T	0.0805169	1006
2	rs12619961	A	T	0.0805169	1006
2	rs116701332	T	C	0.0139165	1006
2	rs7605268	T	C	0.0347913	1006
2	rs35767750	T	A	0.196819	1006
2	rs990993	T	A	0.282306	1006
2	rs34692498	T	A	0.196819	1006
2	rs16865812	G	A	0.0477137	1006
2	rs143695600	C	G	0.0139165	1006
2	rs16865813	T	C	0.282306	1006
2	rs16865814	C	A	0.0487078	1006
2	rs12987923	T	C	0.246521	1006
2	rs3815651	G	A	0.0477137	1006
2	rs72966575	T	C	0.0427435	1006
2	rs2287523	T	C	0.282306	1006
2	rs2287521	G	A	0.0487078	1006
2	rs2287520	C	A	0.0487078	1006
2	rs2287519	G	T	0.0487078	1006
2	rs7602940	G	A	0.0357853	1006
2	rs75404084	T	A	0.0487078	1006
2	rs76409202	G	A	0.0477137	1006
2	rs2894537	T	C	0.246521	1006
2	rs58424114	G	T	0.197813	1006
2	rs714054	G	A	0.246521	1006
2	rs714057	T	C	0.247515	1006
2	rs714056	G	A	0.247515	1006
2	rs714055	T	A	0.247515	1006
2	rs34084252	C	T	0.246521	1006
2	rs1120738	G	A	0.246521	1006
2	rs3900282	G	A	0.246521	1006
2	rs35014062	G	A	0.246521	1006
2	rs113451519	C	T	0.0109344	1006
2	rs34717363	T	G	0.197813	1006
2	rs75499849	A	T	0.0487078	1006
2	rs58534999	A	G	0.246521	1006
2	rs11900599	T	A	0.282306	1006
2	rs4453685	G	A	0.246521	1006
2	rs4522593	C	T	0.0477137	1006
2	rs2396090	C	T	0.246521	1006
2	rs4332917	A	G	0.246521	1006
2	rs59268097	T	A	0.246521	1006
2	rs58406420	T	C	0.246521	1006
2	rs6745530	G	A	0.0328032	1006
2	rs78074549	A	G	0.0198807	1006
2	rs888524	C	T	0.246521	1006
2	rs6745579	C	A	0.0337972	1006
2	rs888523	T	G	0.246521	1006
2	rs16865830	G	T	0.197813	1006
2	rs16865831	T	C	0.0487078	1006
2	rs12105326	T	G	0.282306	1006
2	rs16865834	A	C	0.246521	1006
2	rs10933054	C	T	0.282306	1006
2	rs72966586	G	A	0.197813	1006
2	rs4673097	C	G	0.246521	1006
2	rs4674885	A	G	0.0487078	1006
2	rs4673098	G	A	0.246521	1006
2	rs4674886	C	T	0.246521	1006
2	rs7425379	G	C	0.196819	1006
2	rs4674887	C	T	0.246521	1006
2	rs11892862	G	A	0.282306	1006
2	rs77034003	A	G	0.0487078	1006
2	rs12623539	A	G	0.0477137	1006
2	rs57696582	C	A	0.0318091	1006
2	rs10933055	T	C	0.282306	1006
2	rs12617232	G	A	0.0487078	1006
2	rs35438142	G	A	0.130219	1006
2	rs79484458	T	A	0.0129225	1006
2	rs4674888	A	G	0.0487078	1006
2	rs11883612	A	G	0.0328032	1006
2	rs77898531	T	C	0.0477137	1006
2	rs12612283	A	G	0.0487078	1006
2	rs7559648	G	A	0.0328032	1006
2	rs72966596	T	C	0.0854871	1006
2	rs76351365	T	C	0.0487078	1006
2	rs75931412	A	G	0.0487078	1006
2	rs11886905	A	G	0.0328032	1006
2	rs7590372	A	G	0.280318	1006
2	rs16865841	A	G	0.0477137	1006
2	rs7580889	T	G	0.0815109	1006
2	rs7593363	A	G	0.0815109	1006
2	rs16865842	C	G	0.199801	1006
2	rs7567307	G	A	0.0815109	1006
2	rs35504832	C	A	0.197813	1006
2	rs35826861	G	A	0.199801	1006
2	rs7567246	C	G	0.0815109	1006
2	rs7567567	C	T	0.2833	1006
2	rs7570521	C	A	0.0805169	1006
2	rs2543661	C	A	0.0516899	1006
2	rs115854692	T	C	0.0248509	1006
2	rs62184726	C	T	0.120278	1006
2	rs77113493	C	T	0.0337972	1006
2	rs72968505	C	T	0.0318091	1006
2	rs60665468	C	G	0.16998	1006
2	rs72968509	A	T	0.0666004	1006
2	rs61224813	G	A	0.0695825	1006
2	rs146445300	A	G	0.0129225	1006
2	rs2042086	T	C	0.240557	1006
2	rs145449672	G	A	0.0675944	1006
2	rs16865859	T	C	0.16998	1006
2	rs13033720	T	C	0.337972	1006
2	rs16865860	G	T	0.16998	1006
2	rs67451592	T	C	0.16998	1006
2	rs1963349	T	C	0.170974	1006
2	rs35684737	A	G	0.170974	1006
2	rs72968520	T	C	0.0695825	1006
2	rs16865861	G	A	0.168986	1006
2	rs35723252	G	C	0.171968	1006
2	rs13021301	G	A	0.0954274	1006
2	rs35546675	G	A	0.168986	1006
2	rs16865863	G	A	0.239563	1006
2	rs72968524	A	T	0.0705765	1006
2	rs72968525	A	T	0.0705765	1006
2	rs72968527	A	G	0.0705765	1006
2	rs9679506	C	T	0.336978	1006
2	rs72968528	C	T	0.0685885	1006
2	rs72968530	A	G	0.0685885	1006
2	rs35837071	G	A	0.170974	1006
2	rs918290	T	A	0.0725646	1006
2	rs918289	T	G	0.238569	1006
2	rs146481824	G	A	0.0129225	1006
2	rs4673100	A	C	0.238569	1006
2	rs151154207	C	T	0.0109344	1006
2	rs714863	G	C	0.167992	1006
2	rs2543660	C	G	0.0506958	1006
2	rs16865873	A	C	0.171968	1006
2	rs67295573	T	G	0.171968	1006
2	rs16865874	C	T	0.171968	1006
2	rs113257663	C	T	0.0198807	1006
2	rs16865875	T	C	0.171968	1006
2	rs1861988	G	A	0.171968	1006
2	rs16865881	G	A	0.0964215	1006
2	rs1861987	A	G	0.171968	1006
2	rs36052264	T	G	0.171968	1006
2	rs35354782	G	A	0.171968	1006
2	rs7593551	T	C	0.340954	1006
2	rs34922794	G	A	0.171968	1006
2	rs36108048	T	G	0.171968	1006
2	rs72968543	A	C	0.0884692	1006
2	rs35723408	G	A	0.171968	1006
2	rs35671560	T	C	0.170974	1006
2	rs2075351	C	A	0.170974	1006
2	rs67638499	G	C	0.170974	1006
2	rs2075350	C	T	0.170974	1006
2	rs2075349	G	A	0.172962	1006
2	rs2075348	A	G	0.172962	1006
2	rs2075347	C	T	0.171968	1006
2	rs72968552	G	A	0.171968	1006
2	rs2075346	T	C	0.33996	1006
2	rs2075345	C	T	0.171968	1006
2	rs2075344	C	G	0.16998	1006
2	rs2075343	G	T	0.171968	1006
2	rs2075342	C	T	0.171968	1006
2	rs16865882	T	G	0.170974	1006
2	rs16865886	A	C	0.171968	1006
2	rs16865888	G	A	0.16998	1006
2	rs16865889	A	G	0.170974	1006
2	rs12694635	G	A	0.164016	1006
2	rs12466081	C	A	0.335984	1006
2	rs62184727	G	A	0.116302	1006
2	rs77794735	T	A	0.0328032	1006
2	rs34904674	A	G	0.170974	1006
2	rs71423782	C	T	0.0477137	1006
2	rs13004745	C	G	0.170974	1006
2	rs759725	T	C	0.170974	1006
2	rs13005364	G	A	0.134195	1006
2	rs759724	A	G	0.170974	1006
2	rs759723	C	G	0.170974	1006
2	rs759722	C	T	0.170974	1006
2	rs56087588	C	T	0.16998	1006
2	rs55926125	T	C	0.170974	1006
2	rs35685462	A	G	0.170974	1006
2	rs16865895	T	C	0.16998	1006
2	rs66527612	T	C	0.237575	1006
2	rs66588183	C	G	0.170974	1006
2	rs7575253	C	T	0.170974	1006
2	rs7575615	C	A	0.170974	1006
2	rs78590908	G	T	0.0337972	1006
2	rs6757109	A	T	0.170974	1006
2	rs62184729	C	T	0.0497018	1006
2	rs16865897	G	T	0.0685885	1006
2	rs16865898	C	T	0.16998	1006
2	rs16865899	T	A	0.0675944	1006
2	rs72968568	A	G	0.0685885	1006
2	rs16865902	C	T	0.16998	1006
2	rs16865904	T	C	0.16998	1006
2	rs16865905	A	C	0.16998	1006
2	rs61732371	G	A	0.0675944	1006
2	rs3738954	A	G	0.168986	1006
2	rs3738953	A	G	0.168986	1006
2	rs16865908	A	G	0.0685885	1006
2	rs7604287	T	C	0.167992	1006
2	rs7564006	A	G	0.167992	1006
2	rs7564016	A	G	0.167992	1006
2	rs7564132	A	G	0.167992	1006
2	rs7590857	C	A	0.167992	1006
2	rs6741742	C	G	0.168986	1006
2	rs7593617	C	G	0.167992	1006
2	rs7607772	T	G	0.167992	1006
2	rs66767914	C	T	0.168986	1006
2	rs7567326	A	G	0.337972	1006
2	rs55650784	C	A	0.0636183	1006
2	rs2216460	C	A	0.333002	1006
2	rs72968578	T	C	0.05666	1006
2	rs116198056	T	C	0.0109344	1006
2	rs72968580	G	A	0.0646123	1006
2	rs16865930	C	T	0.132207	1006
2	rs35241779	A	C	0.111332	1006
2	rs4674891	T	C	0.172962	1006
2	rs55977314	C	A	0.0646123	1006
2	rs76413714	C	T	0.0149105	1006
2	rs187920854	A	G	0.0159046	1006
2	rs35500370	A	G	0.110338	1006
2	rs57046992	G	A	0.167992	1006
2	rs7600162	G	A	0.232604	1006
2	rs147999685	C	A	0.0477137	1006
2	rs10203813	C	G	0.121272	1006
2	rs2543659	T	C	0.199801	1006
2	rs4673101	C	G	0.361829	1006
2	rs77914435	G	A	0.0586481	1006
2	rs6710802	C	T	0.0367793	1006
2	rs72968586	C	T	0.0228628	1006
2	rs6743177	A	C	0.172962	1006
2	rs11680828	T	C	0.0149105	1006
2	rs12992690	C	T	0.148111	1006
2	rs66965636	G	C	0.0347913	1006
2	rs10170836	G	A	0.355865	1006
2	rs10170775	C	T	0.170974	1006
2	rs16865942	G	T	0.171968	1006
2	rs741534	G	T	0.170974	1006
2	rs741533	C	T	0.170974	1006
2	rs17189108	A	G	0.0168986	1006
2	rs146836921	C	T	0.0337972	1006
2	rs111806360	C	G	0.154076	1006
2	rs6729257	T	G	0.153082	1006
2	rs6729290	T	C	0.153082	1006
2	rs6714462	C	T	0.153082	1006
2	rs112591929	C	G	0.0248509	1006
2	rs16865947	T	C	0.16501	1006
2	rs7569568	G	A	0.153082	1006
2	rs7569573	G	A	0.153082	1006
2	rs74855027	C	T	0.0646123	1006
2	rs13010329	G	A	0.16501	1006
2	rs3845837	G	A	0.157058	1006
2	rs3845838	C	T	0.154076	1006
2	rs3845839	G	A	0.15507	1006
2	rs4674892	C	T	0.241551	1006
2	rs138811502	A	G	0.0208748	1006
2	rs10192135	T	A	0.154076	1006
2	rs145517242	G	A	0.0228628	1006
2	rs10182715	G	C	0.154076	1006
2	rs6734306	C	T	0.154076	1006
2	rs71353871	G	A	0.16501	1006
2	rs6734416	C	T	0.154076	1006
2	rs13402429	G	A	0.154076	1006
2	rs6734850	G	A	0.154076	1006
2	rs6709360	A	T	0.154076	1006
2	rs72968596	C	G	0.054672	1006
2	rs6738439	C	T	0.154076	1006
2	rs6738675	G	C	0.154076	1006
2	rs10199081	T	C	0.154076	1006
2	rs75013968	C	T	0.0228628	1006
2	rs10201440	T	G	0.154076	1006
2	rs879934	C	T	0.560636	1006
2	rs2003075	T	C	0.16501	1006
2	rs13393364	G	T	0.154076	1006
2	rs13393606	G	A	0.152087	1006
2	rs13393523	C	A	0.154076	1006
2	rs114336823	A	G	0.0228628	1006
2	rs13393825	G	A	0.154076	1006
2	rs55662272	G	T	0.0228628	1006
2	rs10175515	C	T	0.153082	1006
2	rs2075341	A	G	0.241551	1006
2	rs10178116	C	T	0.153082	1006
2	rs10178292	G	A	0.153082	1006
2	rs9288588	C	T	0.153082	1006
2	rs6757752	A	G	0.154076	1006
2	rs147136895	G	A	0.0149105	1006
2	rs61029882	C	T	0.0407555	1006
2	rs116623054	G	A	0.0129225	1006
2	rs4493251	A	G	0.154076	1006
2	rs7582479	C	T	0.153082	1006
2	rs146808121	C	T	0.0109344	1006
2	rs6761856	A	C	0.153082	1006
2	rs6748380	T	C	0.176938	1006
2	rs6733815	G	C	0.151093	1006
2	rs72970812	G	A	0.176938	1006
2	rs72970814	A	C	0.175944	1006
2	rs13430183	A	G	0.151093	1006
2	rs13418375	T	C	0.175944	1006
2	rs13420981	T	C	0.175944	1006
2	rs13421102	T	G	0.175944	1006
2	rs150154145	G	A	0.0228628	1006
2	rs6740916	C	T	0.175944	1006
2	rs77474291	C	T	0.0228628	1006
2	rs77373236	A	G	0.175944	1006
2	rs6436474	G	A	0.151093	1006
2	rs6436475	C	A	0.153082	1006
2	rs2052409	T	C	0.175944	1006
2	rs6436476	A	T	0.176938	1006
2	rs6748928	C	G	0.177932	1006
2	rs72970821	A	G	0.0328032	1006
2	rs13418502	C	T	0.193837	1006
2	rs72970822	C	T	0.149105	1006
2	rs13419263	G	A	0.193837	1006
2	rs13432739	T	C	0.193837	1006
2	rs13419482	G	T	0.194831	1006
2	rs55704993	C	T	0.0337972	1006
2	rs72970825	C	T	0.0337972	1006
2	rs13422368	G	T	0.193837	1006
2	rs13396659	A	C	0.193837	1006
2	rs10933057	G	C	0.567594	1006
2	rs7605583	C	T	0.193837	1006
2	rs74634134	G	A	0.0238569	1006
2	rs144431294	C	T	0.0168986	1006
2	rs11891429	A	G	0.0606362	1006
2	rs11886392	T	C	0.422465	1006
2	rs115384503	T	C	0.0238569	1006
2	rs16865958	G	A	0.0149105	1006
2	rs7565929	A	G	0.579523	1006
2	rs146378205	G	C	0.0238569	1006
2	rs57134723	C	T	0.0367793	1006
2	rs60191161	G	A	0.0377734	1006
2	rs58115379	C	A	0.0367793	1006
2	rs918288	C	A	0.16501	1006
2	rs60955636	T	C	0.0367793	1006
2	rs16865962	T	C	0.0367793	1006
2	rs61044060	A	G	0.0367793	1006
2	rs77226758	A	T	0.0238569	1006
2	rs58816762	G	A	0.0367793	1006
2	rs918287	G	T	0.422465	1006
2	rs16865967	T	C	0.0367793	1006
2	rs16865969	T	C	0.0367793	1006
2	rs56766804	T	C	0.0367793	1006
2	rs57103185	T	C	0.0367793	1006
2	rs59249189	C	T	0.0367793	1006
2	rs13388791	A	T	0.195825	1006
2	rs115409995	C	T	0.0238569	1006
2	rs72970839	C	T	0.0337972	1006
2	rs7596864	C	T	0.385686	1006
2	rs6436480	C	T	0.384692	1006
2	rs6436481	T	C	0.384692	1006
2	rs6723297	A	G	0.385686	1006
2	rs6436482	T	C	0.385686	1006
2	rs6723420	A	G	0.195825	1006
2	rs72970840	A	G	0.195825	1006
2	rs34188713	T	G	0.384692	1006
2	rs78983680	G	A	0.0954274	1006
2	rs35210873	C	T	0.384692	1006
2	rs7420424	T	C	0.422465	1006
2	rs1861986	A	G	0.384692	1006
2	rs56410650	A	G	0.0347913	1006
2	rs76418735	C	T	0.0238569	1006
2	rs4674893	A	T	0.384692	1006
2	rs4673104	C	G	0.16501	1006
2	rs13027426	G	A	0.384692	1006
2	rs13004354	T	C	0.164016	1006
2	rs6436483	A	G	0.422465	1006
2	rs4674894	G	C	0.421471	1006
2	rs4674895	T	C	0.385686	1006
2	rs78888378	G	A	0.0139165	1006
2	rs4673105	A	T	0.360835	1006
2	rs4674896	C	T	0.384692	1006
2	rs190783205	G	A	0.0139165	1006
2	rs6726641	T	C	0.384692	1006
2	rs6726645	T	C	0.419483	1006
2	rs6711468	C	A	0.384692	1006
2	rs6730016	T	A	0.384692	1006
2	rs10179411	T	C	0.384692	1006
2	rs10166898	C	T	0.384692	1006
2	rs10167081	G	T	0.384692	1006
2	rs7566363	G	C	0.419483	1006
2	rs12694636	T	C	0.384692	1006
2	rs6719005	G	A	0.384692	1006
2	rs6733996	T	C	0.384692	1006
2	rs74461850	T	C	0.0586481	1006
2	rs4674897	C	A	0.384692	1006
2	rs1523924	A	G	0.385686	1006
2	rs1523923	A	G	0.385686	1006
2	rs10933058	T	G	0.0407555	1006
2	rs10933059	T	C	0.383698	1006
2	rs11887658	G	A	0.384692	1006
2	rs2396091	C	T	0.384692	1006
2	rs1916763	A	T	0.385686	1006
2	rs764407	C	G	0.385686	1006
2	rs60167872	C	T	0.0437376	1006
2	rs764406	G	A	0.407555	1006
2	rs764405	C	T	0.353877	1006
2	rs1916762	G	A	0.184891	1006
2	rs57140102	T	G	0.0437376	1006
2	rs147257696	T	C	0.0129225	1006
2	rs10190507	G	T	0.382704	1006
2	rs10166620	A	G	0.416501	1006
2	rs10190542	C	G	0.159046	1006
2	rs10192954	C	T	0.159046	1006
2	rs72970871	C	G	0.0337972	1006
2	rs940319	G	A	0.422465	1006
2	rs6738312	A	G	0.159046	1006
2	rs10933060	A	G	0.0447316	1006
2	rs6710450	G	T	0.382704	1006
2	rs72970874	C	T	0.0337972	1006
2	rs72970875	G	C	0.0308151	1006
2	rs112600740	C	T	0.027833	1006
2	rs4674898	A	G	0.416501	1006
2	rs11898198	C	T	0.410537	1006
2	rs6733222	T	C	0.382704	1006
2	rs62186943	C	T	0.0447316	1006
2	rs6718446	C	T	0.382704	1006
2	rs61253444	C	T	0.0447316	1006
2	rs6721570	C	T	0.16004	1006
2	rs11692033	C	T	0.0447316	1006
2	rs72970879	C	A	0.0337972	1006
2	rs4674899	T	C	0.418489	1006
2	rs4674900	A	G	0.416501	1006
2	rs9784048	A	G	0.415507	1006
2	rs11902604	G	A	0.0447316	1006
2	rs9784050	A	T	0.38171	1006
2	rs72970881	T	C	0.0337972	1006
2	rs72970883	G	C	0.0337972	1006
2	rs72970885	C	A	0.0337972	1006
2	rs11904082	G	T	0.417495	1006
2	rs6730250	C	T	0.0337972	1006
2	rs62186945	C	A	0.0695825	1006
2	rs181196201	C	T	0.0139165	1006
2	rs6734149	G	T	0.427435	1006
2	rs6705004	A	T	0.427435	1006
2	rs6734283	G	A	0.175944	1006
2	rs114487312	C	T	0.0248509	1006
2	rs10804321	C	A	0.405567	1006
2	rs10804322	T	C	0.405567	1006
2	rs1265559	G	A	0.389662	1006
2	rs41437249	G	C	0.0337972	1006
2	rs6737609	C	T	0.430417	1006
2	rs1265558	T	C	0.387674	1006
2	rs6709124	A	G	0.463221	1006
2	rs184994572	T	C	0.0149105	1006
2	rs6709143	A	G	0.182903	1006
2	rs12997147	C	T	0.463221	1006
2	rs74917102	A	T	0.0149105	1006
2	rs62186947	A	C	0.0397614	1006
2	rs13024213	T	C	0.463221	1006
2	rs74782569	G	A	0.0337972	1006
2	rs12998332	G	A	0.176938	1006
2	rs112279907	C	T	0.0337972	1006
2	rs72970889	C	T	0.0337972	1006
2	rs142500890	T	C	0.0337972	1006
2	rs150224869	G	A	0.0337972	1006
2	rs55993642	T	C	0.0238569	1006
2	rs10933061	G	A	0.429423	1006
2	rs148950269	G	A	0.0337972	1006
2	rs10933062	T	C	0.463221	1006
2	rs10933063	A	C	0.429423	1006
2	rs72970891	C	T	0.0337972	1006
2	rs13004290	A	G	0.22167	1006
2	rs10933064	G	C	0.463221	1006
2	rs12694637	A	G	0.462227	1006
2	rs13426338	G	A	0.182903	1006
2	rs733668	C	A	0.22664	1006
2	rs13400680	A	G	0.251491	1006
2	rs12694638	A	G	0.462227	1006
2	rs4674901	C	T	0.0337972	1006
2	rs1468987	A	G	0.463221	1006
2	rs13023758	G	A	0.176938	1006
2	rs1642912	C	G	0.853877	1006
2	rs79830015	C	A	0.0238569	1006
2	rs7575261	C	G	0.176938	1006
2	rs4674902	C	T	0.0337972	1006
2	rs114818048	T	C	0.0238569	1006
2	rs6743369	T	A	0.182903	1006
2	rs13392400	T	C	0.0497018	1006
2	rs6743392	T	G	0.463221	1006
2	rs6757101	A	G	0.463221	1006
2	rs72970897	A	G	0.0337972	1006
2	rs12694639	A	T	0.464215	1006
2	rs143873820	C	A	0.0238569	1006
2	rs140254664	C	A	0.0238569	1006
2	rs12694640	T	C	0.463221	1006
2	rs12328241	T	C	0.463221	1006
2	rs7596143	T	C	0.449304	1006
2	rs75661463	C	G	0.0238569	1006
2	rs7608792	A	G	0.0337972	1006
2	rs11674099	G	A	0.0457256	1006
2	rs140996898	C	A	0.00994036	1006
2	rs12694641	G	A	0.463221	1006
2	rs7587019	G	A	0.177932	1006
2	rs7600902	T	C	0.462227	1006
2	rs56002744	G	A	0.0238569	1006
2	rs7560213	A	C	0.177932	1006
2	rs11677015	G	A	0.0447316	1006
2	rs7603562	T	C	0.462227	1006
2	rs7589608	C	T	0.462227	1006
2	rs7603569	T	C	0.0258449	1006
2	rs55838352	A	G	0.0238569	1006
2	rs144967295	A	C	0.0119284	1006
2	rs62189062	C	G	0.0447316	1006
2	rs6741164	C	T	0.286282	1006
2	rs1721282	A	G	0.387674	1006
2	rs1642922	C	T	0.853877	1006
2	rs1523925	C	T	0.176938	1006
2	rs6744802	G	A	0.183897	1006
2	rs1642921	C	T	0.38668	1006
2	rs1642920	G	A	0.350895	1006
2	rs1721281	A	G	0.612326	1006
2	rs13009789	C	T	0.223658	1006
2	rs1721280	C	A	0.351889	1006
2	rs34274417	A	G	0.225646	1006
2	rs72970899	G	C	0.0347913	1006
2	rs62189063	A	G	0.249503	1006
2	rs7597422	C	T	0.0328032	1006
2	rs2462137	G	C	0.353877	1006
2	rs78901465	C	T	0.0238569	1006
2	rs2430961	C	T	0.353877	1006
2	rs75388693	G	A	0.0248509	1006
2	rs2430960	G	A	0.351889	1006
2	rs2462139	T	C	0.353877	1006
2	rs1523920	C	G	0.353877	1006
2	rs6756788	C	T	0.17992	1006
2	rs1523921	T	C	0.821074	1006
2	rs114196825	C	T	0.0168986	1006
2	rs2710598	A	G	0.353877	1006
2	rs12987432	C	T	0.251491	1006
2	rs7609339	G	C	0.22664	1006
2	rs72972303	C	A	0.0328032	1006
2	rs2462140	A	G	0.353877	1006
2	rs150365278	G	A	0.0109344	1006
2	rs2543656	C	T	0.353877	1006
2	rs2543655	T	C	0.353877	1006
2	rs13007923	C	T	0.00795229	1006
2	rs2710603	T	C	0.353877	1006
2	rs111410118	T	C	0.353877	1006
2	rs55697548	T	C	0.214712	1006
2	rs186153502	G	A	0.0328032	1006
2	rs4674905	A	C	0.22664	1006
2	rs1721278	T	C	0.353877	1006
2	rs4674906	C	T	0.251491	1006
2	rs1642917	A	G	0.82008	1006
2	rs1642916	C	A	0.353877	1006
2	rs13020897	A	G	0.225646	1006
2	rs150897808	A	G	0.0178926	1006
2	rs1642914	T	C	0.353877	1006
2	rs13021474	C	T	0.22664	1006
2	rs72972307	A	G	0.0328032	1006
2	rs75662479	A	G	0.0248509	1006
2	rs1611796	C	A	0.605368	1006
2	rs6756193	C	A	0.181909	1006
2	rs75269103	C	G	0.0248509	1006
2	rs13403816	C	A	0.181909	1006
2	rs1721279	A	G	0.353877	1006
2	rs6731405	A	C	0.214712	1006
2	rs142712312	G	A	0.0228628	1006
2	rs6436486	A	G	0.929423	1006
2	rs12991844	G	A	0.180915	1006
2	rs6436487	G	A	0.648111	1006
2	rs13018619	T	C	0.648111	1006
2	rs12992597	C	T	0.648111	1006
2	rs112703582	G	A	0.178926	1006
2	rs12992829	A	G	0.648111	1006
2	rs12993029	C	G	0.648111	1006
2	rs76653747	T	C	0.102386	1006
2	rs62189066	C	T	0.0467197	1006
2	rs6436488	A	G	0.648111	1006
2	rs193267686	C	A	0.0248509	1006
2	rs183683177	C	A	0.0248509	1006
2	rs146324024	T	C	0.00994036	1006
2	rs6733771	T	G	0.648111	1006
2	rs12611811	T	C	0.178926	1006
2	rs13014021	C	T	0.253479	1006
2	rs10180298	A	T	0.394632	1006
2	rs114985458	C	T	0.0139165	1006
2	rs11901496	C	T	0.648111	1006
2	rs16865977	T	G	0.177932	1006
2	rs17407777	G	A	0.183897	1006
2	rs11691454	T	G	0.648111	1006
2	rs12990481	G	C	0.253479	1006
2	rs10192950	C	T	0.394632	1006
2	rs112176960	G	T	0.0298211	1006
2	rs34361629	C	T	0.253479	1006
2	rs34338001	G	A	0.253479	1006
2	rs62189069	G	A	0.0447316	1006
2	rs6436489	C	T	0.647117	1006
2	rs7564678	G	A	0.227634	1006
2	rs12613725	A	G	0.394632	1006
2	rs11677844	A	T	0.648111	1006
2	rs11695098	T	A	0.227634	1006
2	rs16865990	A	G	0.0109344	1006
2	rs1568751	G	T	0.39662	1006
2	rs2177447	G	A	0.648111	1006
2	rs72972329	T	A	0.0337972	1006
2	rs1568752	G	C	0.648111	1006
2	rs72972331	A	C	0.0328032	1006
2	rs62189070	G	T	0.0387674	1006
2	rs10432548	T	G	0.177932	1006
2	rs6436490	A	C	0.648111	1006
2	rs58246201	G	C	0.177932	1006
2	rs7605993	A	T	0.177932	1006
2	rs16865992	C	T	0.17992	1006
2	rs2140509	G	C	0.170974	1006
2	rs13022176	T	C	0.228628	1006
2	rs12469264	T	C	0.647117	1006
2	rs12997153	C	T	0.132207	1006
2	rs13003746	G	A	0.084493	1006
2	rs13029735	T	C	0.133201	1006
2	rs13003273	A	G	0.133201	1006
2	rs116133018	G	A	0.0168986	1006
2	rs7605197	T	C	0.650099	1006
2	rs12694642	T	G	0.132207	1006
2	rs6742451	C	T	0.672962	1006
2	rs13022214	A	T	0.084493	1006
2	rs4673106	A	G	0.0864811	1006
2	rs4673107	G	T	0.131213	1006
2	rs6728763	G	A	0.195825	1006
2	rs11673880	G	A	0.0427435	1006
2	rs17407839	A	C	0.195825	1006
2	rs1965506	G	A	0.131213	1006
2	rs12994599	C	T	0.131213	1006
2	rs11686590	A	G	0.332008	1006
2	rs11681451	T	C	0.332008	1006
2	rs12994891	A	G	0.131213	1006
2	rs41371744	T	C	0.0656064	1006
2	rs12470077	T	C	0.332008	1006
2	rs2396092	A	G	0.131213	1006
2	rs4674908	A	G	0.478131	1006
2	rs17479770	T	C	0.298211	1006
2	rs3768899	C	T	0.131213	1006
2	rs10498160	C	A	0.131213	1006
2	rs3768898	A	G	0.131213	1006
2	rs10498161	T	C	0.131213	1006
2	rs140669610	C	G	0.00695825	1006
2	rs13016316	C	A	0.084493	1006
2	rs3768897	G	A	0.131213	1006
2	rs12986955	G	A	0.131213	1006
2	rs12986433	A	G	0.131213	1006
2	rs12986662	C	T	0.131213	1006
2	rs10933065	G	A	0.195825	1006
2	rs145960548	C	T	0.0109344	1006
2	rs142083785	T	C	0.0298211	1006
2	rs4674909	T	C	0.131213	1006
2	rs7588380	T	A	0.331014	1006
2	rs72972361	G	A	0.331014	1006
2	rs4674910	G	A	0.131213	1006
2	rs1568750	A	T	0.331014	1006
2	rs3768895	T	G	0.131213	1006
2	rs11682828	C	T	0.115308	1006
2	rs10933066	C	T	0.624254	1006
2	rs11893948	G	A	0.131213	1006
2	rs4674911	A	G	0.66004	1006
2	rs13012104	T	C	0.131213	1006
2	rs78473514	G	A	0.0228628	1006
2	rs75276493	T	C	0.0387674	1006
2	rs11884815	A	G	0.131213	1006
2	rs2070127	T	C	0.131213	1006
2	rs3820763	G	A	0.66004	1006
2	rs3754631	C	T	0.131213	1006
2	rs2047134	A	C	0.331014	1006
2	rs62189072	A	G	0.0447316	1006
2	rs13006846	A	G	0.131213	1006
2	rs62186972	T	C	0.0447316	1006
2	rs1466723	G	A	0.131213	1006
2	rs62186973	C	A	0.0447316	1006
2	rs151088552	G	C	0.0119284	1006
2	rs13014175	G	A	0.0864811	1006
2	rs12990758	T	C	0.131213	1006
2	rs10203955	G	C	0.172962	1006
2	rs2396093	T	C	0.652087	1006
2	rs2396094	T	C	0.131213	1006
2	rs12989341	A	G	0.131213	1006
2	rs12990285	G	T	0.132207	1006
2	rs112660319	C	G	0.462227	1006
2	rs111520322	T	C	0.131213	1006
2	rs144833022	G	A	0.0447316	1006
2	rs147137183	T	C	0.296223	1006
2	rs112040555	C	T	0.131213	1006
2	rs34332594	G	A	0.0447316	1006
2	rs13017924	G	A	0.462227	1006
2	rs12994256	T	G	0.131213	1006
2	rs940318	G	A	0.131213	1006
2	rs2140508	G	T	0.659046	1006
2	rs11891923	A	C	0.0447316	1006
2	rs6721309	T	C	0.197813	1006
2	rs11903823	G	C	0.131213	1006
2	rs11903863	G	C	0.132207	1006
2	rs13393601	T	C	0.197813	1006
2	rs10933067	G	A	0.131213	1006
2	rs11674340	C	T	0.131213	1006
2	rs940317	C	T	0.659046	1006
2	rs940316	C	A	0.131213	1006
2	rs3845840	G	A	0.331014	1006
2	rs11688506	A	C	0.131213	1006
2	rs147602120	T	C	0.0129225	1006
2	rs11676571	T	C	0.131213	1006
2	rs34485497	T	C	0.131213	1006
2	rs12999489	T	C	0.131213	1006
2	rs3768894	C	T	0.462227	1006
2	rs75263635	A	C	0.0447316	1006
2	rs3738952	C	T	0.084493	1006
2	rs62186977	G	C	0.026839	1006
2	rs3820762	A	G	0.131213	1006
2	rs3768893	A	G	0.131213	1006
2	rs3768892	G	A	0.131213	1006
2	rs62186978	A	G	0.0168986	1006
2	rs6744597	A	G	0.131213	1006
2	rs3768890	T	C	0.131213	1006
2	rs3768889	A	G	0.131213	1006
2	rs41373148	T	A	0.0168986	1006
2	rs114255299	T	G	0.0139165	1006
2	rs4674916	C	A	0.331014	1006
2	rs13007899	A	G	0.131213	1006
2	rs3768888	A	G	0.131213	1006
2	rs3820761	T	C	0.131213	1006
2	rs7578691	C	T	0.131213	1006
2	rs3754629	C	T	0.132207	1006
2	rs62186979	C	T	0.131213	1006
2	rs41372447	C	G	0.131213	1006
2	rs11891432	G	T	0.131213	1006
2	rs3738951	A	G	0.462227	1006
2	rs62186981	G	C	0.0447316	1006
2	rs1963594	T	C	0.659046	1006
2	rs1963593	C	T	0.131213	1006
2	rs1027340	C	A	0.463221	1006
2	rs41445949	C	T	0.028827	1006
2	rs72972378	A	G	0.331014	1006
2	rs7585047	C	T	0.659046	1006
2	rs13027922	G	T	0.131213	1006
2	rs6743228	C	T	0.197813	1006
2	rs10498162	G	A	0.0974155	1006
2	rs6743816	G	C	0.197813	1006
2	rs11686067	G	A	0.131213	1006
2	rs13024297	T	A	0.131213	1006
2	rs11676311	A	G	0.296223	1006
2	rs6748341	C	G	0.329026	1006
2	rs1523917	T	G	0.139165	1006
2	rs13005895	G	C	0.131213	1006
2	rs13019746	A	G	0.131213	1006
2	rs4673110	T	C	0.131213	1006
2	rs185140733	T	C	0.054672	1006
2	rs6758222	T	C	0.66004	1006
2	rs12991137	G	A	0.131213	1006
2	rs72972387	C	T	0.171968	1006
2	rs35324221	T	C	0.138171	1006
2	rs1523918	A	G	0.469185	1006
2	rs6758702	G	T	0.195825	1006
2	rs6759332	C	T	0.469185	1006
2	rs6720502	T	C	0.138171	1006
2	rs16866027	T	C	0.055666	1006
2	rs1829920	G	A	0.131213	1006
2	rs1829921	A	G	0.131213	1006
2	rs142205708	T	C	0.0178926	1006
2	rs4674917	G	A	0.331014	1006
2	rs62187013	G	A	0.0357853	1006
2	rs767146	C	T	0.137177	1006
2	rs1808013	T	C	0.138171	1006
2	rs7571953	C	T	0.138171	1006
2	rs13003581	G	A	0.0864811	1006
2	rs3912999	G	A	0.659046	1006
2	rs11691054	T	C	0.138171	1006
2	rs11685253	C	T	0.331014	1006
2	rs13001695	A	G	0.131213	1006
2	rs11688371	G	A	0.131213	1006
2	rs11688416	G	T	0.658052	1006
2	rs11688390	C	T	0.131213	1006
2	rs11688397	C	T	0.331014	1006
2	rs62187014	G	A	0.131213	1006
2	rs6744468	A	G	0.195825	1006
2	rs4673111	T	C	0.131213	1006
2	rs6720511	G	A	0.195825	1006
2	rs111260824	C	T	0.0198807	1006
2	rs62187015	G	A	0.131213	1006
2	rs55650048	G	C	0.331014	1006
2	rs13023296	A	T	0.138171	1006
2	rs13023842	C	G	0.131213	1006
2	rs13029167	A	T	0.131213	1006
2	rs13006563	T	C	0.138171	1006
2	rs4674919	T	C	0.469185	1006
2	rs11694987	C	G	0.33002	1006
2	rs116078243	C	T	0.0129225	1006
2	rs62187016	C	T	0.0516899	1006
2	rs12993790	C	T	0.138171	1006
2	rs6751391	T	C	0.197813	1006
2	rs13020511	T	C	0.131213	1006
2	rs16825678	T	C	0.0864811	1006
2	rs6436495	T	C	0.661034	1006
2	rs34086851	A	G	0.131213	1006
2	rs34705085	A	G	0.131213	1006
2	rs17480230	G	A	0.331014	1006
2	rs75505894	T	C	0.00994036	1006
2	rs1540823	C	T	0.138171	1006
2	rs11891006	A	G	0.138171	1006
2	rs113533996	C	A	0.0188867	1006
2	rs13029125	G	A	0.131213	1006
2	rs7595263	T	C	0.138171	1006
2	rs149255977	G	A	0.0129225	1006
2	rs1523919	G	A	0.296223	1006
2	rs12464273	C	T	0.0188867	1006
2	rs13398350	T	C	0.197813	1006
2	rs10167124	C	A	0.195825	1006
2	rs62187017	C	T	0.0447316	1006
2	rs72972401	T	C	0.331014	1006
2	rs13025504	T	C	0.131213	1006
2	rs11687736	A	T	0.331014	1006
2	rs6739735	C	T	0.666998	1006
2	rs13006031	C	T	0.0864811	1006
2	rs13013735	C	T	0.138171	1006
2	rs35260589	G	C	0.0864811	1006
2	rs72974203	G	A	0.332008	1006
2	rs72974205	C	T	0.331014	1006
2	rs72974208	A	G	0.170974	1006
2	rs6713629	A	T	0.66004	1006
2	rs10197090	A	G	0.195825	1006
2	rs13018489	A	T	0.138171	1006
2	rs16866045	G	A	0.331014	1006
2	rs146791442	C	T	0.0248509	1006
2	rs111277591	A	C	0.0119284	1006
2	rs13025710	G	A	0.0864811	1006
2	rs11695326	A	G	0.469185	1006
2	rs143450772	C	A	0.0159046	1006
2	rs10933068	G	A	0.331014	1006
2	rs151201929	C	T	0.0248509	1006
2	rs6717581	G	T	0.139165	1006
2	rs6732903	T	C	0.139165	1006
2	rs12621037	C	T	0.197813	1006
2	rs72617131	A	C	0.0168986	1006
2	rs17271442	T	C	0.028827	1006
2	rs150619545	G	A	0.0159046	1006
2	rs139678548	C	T	0.0188867	1006
2	rs112959208	G	C	0.0964215	1006
2	rs72974219	G	C	0.331014	1006
2	rs72974222	C	T	0.331014	1006
2	rs1523922	T	C	0.138171	1006
2	rs6436496	A	G	0.138171	1006
2	rs6436497	T	C	0.138171	1006
2	rs7575152	G	A	0.172962	1006
2	rs4674923	C	T	0.469185	1006
2	rs11693367	C	A	0.0516899	1006
2	rs56409308	G	A	0.0228628	1006
2	rs11892841	A	C	0.139165	1006
2	rs11887962	T	A	0.139165	1006
2	rs2047135	G	C	0.666998	1006
2	rs6436498	C	T	0.195825	1006
2	rs10168101	C	A	0.197813	1006
2	rs12994058	A	G	0.084493	1006
2	rs7600608	T	C	0.197813	1006
2	rs12465740	C	T	0.0198807	1006
2	rs62187044	C	T	0.0497018	1006
2	rs149713302	C	T	0.00894632	1006
2	rs146410838	G	A	0.0109344	1006
2	rs140725332	G	A	0.0298211	1006
2	rs145869197	G	A	0.0109344	1006
2	rs72974238	C	A	0.331014	1006
2	rs16825685	C	G	0.33002	1006
2	rs10498163	A	G	0.33002	1006
2	rs56004047	G	T	0.0228628	1006
2	rs1851767	C	T	0.929423	1006
2	rs79476590	C	T	0.0168986	1006
2	rs62187045	G	A	0.0308151	1006
2	rs55898315	G	A	0.0904573	1006
2	rs10933069	A	G	0.469185	1006
2	rs10177898	C	T	0.666998	1006
2	rs72974242	C	T	0.195825	1006
2	rs13020268	C	T	0.469185	1006
2	rs13026660	A	G	0.139165	1006
2	rs13027403	C	T	0.0874751	1006
2	rs16866061	A	G	0.33002	1006
2	rs2068244	G	A	0.666998	1006
2	rs114779288	A	C	0.0248509	1006
2	rs1542786	G	A	0.139165	1006
2	rs1542787	A	G	0.139165	1006
2	rs1542788	T	C	0.139165	1006
2	rs1542789	G	A	0.139165	1006
2	rs56075510	A	C	0.0149105	1006
2	rs1494108	A	T	0.139165	1006
2	rs1494109	G	A	0.666998	1006
2	rs80236857	A	G	0.33002	1006
2	rs35632843	A	C	0.139165	1006
2	rs4674925	T	C	0.139165	1006
2	rs62187048	T	C	0.0298211	1006
2	rs146352889	G	A	0.0109344	1006
2	rs11688165	T	C	0.139165	1006
2	rs6749402	T	G	0.666998	1006
2	rs138646050	C	G	0.0119284	1006
2	rs62187049	C	A	0.0168986	1006
2	rs13009793	T	C	0.0874751	1006
2	rs142535760	C	G	0.0178926	1006
2	rs13410021	G	T	0.196819	1006
2	rs12694643	A	G	0.666998	1006
2	rs72974260	A	G	0.33002	1006
2	rs72974263	C	T	0.33002	1006
2	rs184581006	T	C	0.00994036	1006
2	rs6750647	C	A	0.666998	1006
2	rs79393233	A	C	0.0516899	1006
2	rs115286041	A	G	0.00894632	1006
2	rs11690350	G	T	0.468191	1006
2	rs1058360	A	T	0.66998	1006
2	rs3768886	G	C	0.332008	1006
2	rs3768884	G	C	0.142147	1006
2	rs3768883	G	T	0.142147	1006
2	rs62187051	A	G	0.0516899	1006
2	rs62187052	A	T	0.0178926	1006
2	rs62187053	A	T	0.0178926	1006
2	rs76897351	G	A	0.027833	1006
2	rs75869883	G	A	0.0218688	1006
2	rs72974265	T	C	0.194831	1006
2	rs11899070	C	G	0.194831	1006
2	rs72974267	T	C	0.331014	1006
2	rs13009286	C	T	0.142147	1006
2	rs62187054	T	C	0.142147	1006
2	rs72974269	C	T	0.331014	1006
2	rs62187055	C	T	0.142147	1006
2	rs11900637	C	T	0.194831	1006
2	rs4674926	G	A	0.474155	1006
2	rs6436499	T	A	0.670974	1006
2	rs4402747	G	A	0.474155	1006
2	rs186535220	C	T	0.0328032	1006
2	rs56246265	C	G	0.171968	1006
2	rs34345163	A	G	0.331014	1006
2	rs11675595	G	T	0.142147	1006
2	rs144057863	C	T	0.0178926	1006
2	rs72962707	G	A	0.0337972	1006
2	rs11886809	G	A	0.142147	1006
2	rs11694220	C	T	0.154076	1006
2	rs11682897	A	G	0.154076	1006
2	rs115027764	C	T	0.0139165	1006
2	rs13028335	G	A	0.00795229	1006
2	rs72962708	T	C	0.167992	1006
2	rs113820259	C	T	0.166998	1006
2	rs4355095	C	T	0.355865	1006
2	rs4624371	A	G	0.157058	1006
2	rs7578032	G	T	0.190855	1006
2	rs140392340	T	C	0.0178926	1006
2	rs6436500	T	C	0.195825	1006
2	rs111915841	G	C	0.333002	1006
2	rs113831467	C	T	0.139165	1006
2	rs111529253	C	G	0.928429	1006
2	rs35463868	C	A	0.0874751	1006
2	rs6736188	G	A	0.227634	1006
2	rs78841535	A	G	0.0248509	1006
2	rs11684265	G	A	0.228628	1006
2	rs62187056	T	A	0.0188867	1006
2	rs7562397	A	G	0.23161	1006
2	rs7589204	G	T	0.170974	1006
2	rs79468790	T	A	0.082505	1006
2	rs5020311	G	A	0.171968	1006
2	rs6436501	T	C	0.171968	1006
2	rs57002188	C	T	0.264414	1006
2	rs114447676	T	A	0.0159046	1006
2	rs55994232	T	G	0.0168986	1006
2	rs142656468	C	G	0.00894632	1006
2	rs3997602	A	G	0.171968	1006
2	rs7594223	T	C	0.373757	1006
2	rs7580488	C	T	0.374751	1006
2	rs62187057	A	G	0.172962	1006
2	rs6749153	T	C	0.171968	1006
2	rs111258963	T	C	0.171968	1006
2	rs6738693	G	A	0.171968	1006
2	rs6739036	G	T	0.171968	1006
2	rs56337305	T	C	0.37674	1006
2	rs56137017	T	C	0.109344	1006
2	rs11691319	T	C	0.171968	1006
2	rs11685405	C	T	0.171968	1006
2	rs11674439	A	G	0.171968	1006
2	rs11885566	A	G	0.21173	1006
2	rs12622558	T	C	0.127237	1006
2	rs923901	A	T	0.631213	1006
2	rs6747129	G	A	0.112326	1006
2	rs16866077	A	G	0.201789	1006
2	rs79468193	G	T	0.110338	1006
2	rs10498164	C	T	0.109344	1006
2	rs74376934	G	C	0.0168986	1006
2	rs114182074	C	T	0.00994036	1006
2	rs17480503	A	G	0.176938	1006
2	rs16866078	A	G	0.0168986	1006
2	rs12476528	C	T	0.0188867	1006
2	rs7563430	A	G	0.487078	1006
2	rs10498165	T	C	0.17495	1006
2	rs6716600	A	T	0.611332	1006
2	rs151132693	G	A	0.111332	1006
2	rs1908253	T	C	0.487078	1006
2	rs75241590	G	A	0.0168986	1006
2	rs1908252	G	A	0.487078	1006
2	rs4539789	G	A	0.487078	1006
2	rs139625575	T	C	0.0298211	1006
2	rs142973331	T	G	0.109344	1006
2	rs9753296	C	G	0.628231	1006
2	rs1908251	T	C	0.611332	1006
2	rs2172657	T	C	0.611332	1006
2	rs13385853	C	T	0.200795	1006
2	rs140691942	A	G	0.0168986	1006
2	rs142942912	C	A	0.0298211	1006
2	rs141588719	A	G	0.0119284	1006
2	rs138208014	A	G	0.199801	1006
2	rs67347002	C	G	0.11332	1006
2	rs6731785	A	G	0.628231	1006
2	rs56033132	T	C	0.199801	1006
2	rs4673114	C	T	0.11332	1006
2	rs12621327	C	T	0.11332	1006
2	rs77468690	A	T	0.0646123	1006
2	rs16866084	T	C	0.11332	1006
2	rs72962751	C	T	0.0318091	1006
2	rs4673115	A	G	0.611332	1006
2	rs149257871	C	T	0.0168986	1006
2	rs62188668	G	A	0.0387674	1006
2	rs7602654	A	G	0.176938	1006
2	rs7576904	G	A	0.134195	1006
2	rs6436502	A	T	0.487078	1006
2	rs72962758	T	A	0.0298211	1006
2	rs16866087	A	G	0.0168986	1006
2	rs79943310	T	A	0.0129225	1006
2	rs1565074	A	G	0.111332	1006
2	rs4674932	G	T	0.11332	1006
2	rs72962763	G	T	0.102386	1006
2	rs16866089	T	C	0.152087	1006
2	rs2129610	G	A	0.629225	1006
2	rs7601882	T	G	0.110338	1006
2	rs78567532	A	C	0.0347913	1006
2	rs6436503	G	A	0.487078	1006
2	rs151267925	C	T	0.0168986	1006
2	rs112791261	C	T	0.0775348	1006
2	rs116812647	T	C	0.0168986	1006
2	rs77704620	G	A	0.0188867	1006
2	rs112040928	A	T	0.00994036	1006
2	rs112267519	G	A	0.026839	1006
2	rs150672539	G	A	0.026839	1006
2	rs34646084	C	T	0.0337972	1006
2	rs36048994	G	C	0.614314	1006
2	rs55912807	G	A	0.489066	1006
2	rs72962772	G	C	0.109344	1006
2	rs2047136	A	T	0.630219	1006
2	rs16866096	T	G	0.200795	1006
2	rs12105685	A	G	0.629225	1006
2	rs4673119	T	C	0.926441	1006
2	rs4674933	C	T	0.631213	1006
2	rs34218311	G	C	0.10338	1006
2	rs10498166	C	G	0.201789	1006
2	rs72962777	G	A	0.201789	1006
2	rs4674934	T	A	0.62326	1006
2	rs72962778	G	C	0.202783	1006
2	rs62188672	G	A	0.0437376	1006
2	rs6716680	C	T	0.0347913	1006
2	rs2015099	T	C	0.620278	1006
2	rs140604355	C	T	0.0298211	1006
2	rs2015091	A	G	0.620278	1006
2	rs2014887	A	G	0.620278	1006
2	rs71429124	G	C	0.0318091	1006
2	rs186825642	C	T	0.0218688	1006
2	rs151292662	G	A	0.026839	1006
2	rs34524774	G	C	0.0318091	1006
2	rs62188673	T	C	0.0228628	1006
2	rs7569372	T	C	0.61829	1006
2	rs10203159	T	G	0.202783	1006
2	rs150547436	G	A	0.0149105	1006
2	rs75977322	G	T	0.0397614	1006
2	rs13414466	C	T	0.170974	1006
2	rs11903959	T	G	0.412525	1006
2	rs62188674	C	T	0.0228628	1006
2	rs144752015	C	T	0.00994036	1006
2	rs11887386	T	G	0.621272	1006
2	rs72962798	A	G	0.191849	1006
2	rs11887535	T	C	0.621272	1006
2	rs112566752	G	A	0.0238569	1006
2	rs79606904	C	T	0.0149105	1006
2	rs12622216	G	A	0.201789	1006
2	rs7580595	C	A	0.109344	1006
2	rs11884368	C	A	0.303181	1006
2	rs148538883	A	G	0.0298211	1006
2	rs116584333	T	C	0.0168986	1006
2	rs72964806	C	A	0.109344	1006
2	rs111852035	C	T	0.0159046	1006
2	rs36032547	A	T	0.415507	1006
2	rs13019390	G	A	0.0129225	1006
2	rs182328292	A	C	0.0149105	1006
2	rs17199291	A	G	0.135189	1006
2	rs16866114	A	G	0.0168986	1006
2	rs189731734	C	T	0.0119284	1006
2	rs80307422	A	G	0.028827	1006
2	rs113075259	G	A	0.109344	1006
2	rs6752187	T	C	0.636183	1006
2	rs6436505	A	C	0.114314	1006
2	rs1565072	A	G	0.636183	1006
2	rs28432054	C	T	0.617296	1006
2	rs72964813	C	T	0.109344	1006
2	rs35629284	A	C	0.119284	1006
2	rs12995062	A	G	0.112326	1006
2	rs12623191	T	G	0.153082	1006
2	rs34832383	A	G	0.413519	1006
2	rs12623277	T	G	0.619284	1006
2	rs62188681	A	G	0.0437376	1006
2	rs76950464	G	T	0.0337972	1006
2	rs72964817	G	A	0.201789	1006
2	rs10170573	A	G	0.636183	1006
2	rs4624372	A	G	0.636183	1006
2	rs116301486	G	A	0.0178926	1006
2	rs75973942	A	G	0.0258449	1006
2	rs7604556	G	C	0.408549	1006
2	rs74770282	T	C	0.0139165	1006
2	rs114155009	C	T	0.0318091	1006
2	rs116388898	C	G	0.0228628	1006
2	rs1843834	A	G	0.637177	1006
2	rs6436506	T	C	0.620278	1006
2	rs10211257	C	G	0.202783	1006
2	rs56197085	T	G	0.110338	1006
2	rs79115073	G	A	0.05666	1006
2	rs2396109	G	C	0.413519	1006
2	rs2396110	A	G	0.648111	1006
2	rs138159918	G	A	0.0526839	1006
2	rs10168256	T	C	0.170974	1006
2	rs6717108	T	C	0.427435	1006
2	rs16866119	G	A	0.166998	1006
2	rs6718533	C	A	0.617296	1006
2	rs114567650	C	G	0.0159046	1006
2	rs62188709	A	T	0.0815109	1006
2	rs72966951	T	A	0.166998	1006
2	rs10173549	G	T	0.166998	1006
2	rs113266547	A	T	0.0944334	1006
2	rs112768669	C	T	0.0159046	1006
2	rs16866124	A	G	0.166998	1006
2	rs72966956	A	C	0.0318091	1006
2	rs13408687	T	C	0.0417495	1006
2	rs35575677	C	T	0.00795229	1006
2	rs72966959	C	T	0.0318091	1006
2	rs13418804	T	A	0.168986	1006
2	rs77232974	A	G	0.0159046	1006
2	rs116241154	G	A	0.028827	1006
2	rs114810489	C	T	0.0109344	1006
2	rs80238749	A	C	0.0149105	1006
2	rs4674938	A	G	0.0159046	1006
2	rs10205549	A	T	0.166998	1006
2	rs62188713	C	A	0.157058	1006
2	rs10194591	T	A	0.616302	1006
2	rs10197382	T	C	0.616302	1006
2	rs10933072	A	G	0.614314	1006
2	rs11898692	T	C	0.616302	1006
2	rs10192196	G	A	0.616302	1006
2	rs144423070	T	G	0.0149105	1006
2	rs35413825	A	G	0.616302	1006
2	rs16866127	C	T	0.166998	1006
2	rs11688359	C	T	0.0536779	1006
2	rs10198809	C	T	0.166998	1006
2	rs16866130	T	C	0.166998	1006
2	rs111964522	G	C	0.00994036	1006
2	rs6715655	A	G	0.617296	1006
2	rs76022454	A	G	0.0159046	1006
2	rs72966980	A	C	0.166998	1006
2	rs72966984	G	T	0.166998	1006
2	rs16866137	C	T	0.158052	1006
2	rs72966985	C	T	0.180915	1006
2	rs72966987	A	C	0.176938	1006
2	rs62188716	G	C	0.0238569	1006
2	rs139280521	G	A	0.157058	1006
2	rs7585688	A	G	0.262425	1006
2	rs114690762	G	A	0.00994036	1006
2	rs13384654	G	A	0.180915	1006
2	rs6731126	T	C	0.619284	1006
2	rs147779135	G	A	0.176938	1006
2	rs1601730	G	A	0.620278	1006
2	rs116412182	G	A	0.0149105	1006
2	rs62188717	A	G	0.054672	1006
2	rs62188718	A	G	0.054672	1006
2	rs145871849	A	G	0.0109344	1006
2	rs10203544	G	A	0.176938	1006
2	rs13424487	C	G	0.145129	1006
2	rs62188719	T	C	0.158052	1006
2	rs138840542	C	T	0.0129225	1006
2	rs10186154	A	G	0.908549	1006
2	rs7580331	G	T	0.176938	1006
2	rs6436507	T	A	0.61829	1006
2	rs13432141	G	A	0.17992	1006
2	rs13384315	C	T	0.176938	1006
2	rs13409727	A	C	0.176938	1006
2	rs72967002	C	T	0.17495	1006
2	rs2396147	A	C	0.17992	1006
2	rs72968903	A	G	0.157058	1006
2	rs74970490	C	T	0.145129	1006
2	rs78454861	C	T	0.158052	1006
2	rs4356653	T	C	0.17992	1006
2	rs2396149	G	A	0.61829	1006
2	rs142034895	G	T	0.0198807	1006
2	rs13430644	G	T	0.176938	1006
2	rs10189104	A	T	0.176938	1006
2	rs6752847	T	C	0.176938	1006
2	rs10195402	A	G	0.176938	1006
2	rs1434057	T	G	0.61829	1006
2	rs116425461	G	C	0.17992	1006
2	rs62188721	G	A	0.158052	1006
2	rs62188722	A	G	0.158052	1006
2	rs10181622	C	T	0.17992	1006
2	rs138711032	T	A	0.0437376	1006
2	rs13430106	A	G	0.17992	1006
2	rs4380226	C	T	0.264414	1006
2	rs16866155	G	C	0.176938	1006
2	rs11680109	G	A	0.054672	1006
2	rs4674939	G	A	0.619284	1006
2	rs16866157	C	T	0.176938	1006
2	rs77969797	A	G	0.0159046	1006
2	rs7564938	T	A	0.50497	1006
2	rs62188723	A	G	0.0596421	1006
2	rs12162346	C	T	0.353877	1006
2	rs60507277	A	G	0.119284	1006
2	rs56819908	A	G	0.149105	1006
2	rs76080520	C	T	0.0944334	1006
2	rs145376100	T	C	0.0159046	1006
2	rs79812614	G	A	0.0129225	1006
2	rs10191148	C	T	0.147117	1006
2	rs13414489	C	T	0.147117	1006
2	rs7562679	G	C	0.50497	1006
2	rs10207324	T	C	0.147117	1006
2	rs10173714	A	G	0.50497	1006
2	rs55673257	T	G	0.0318091	1006
2	rs75545860	T	G	0.164016	1006
2	rs144310324	G	A	0.0168986	1006
2	rs78247330	G	A	0.0159046	1006
2	rs116393193	T	C	0.166004	1006
2	rs10199780	G	A	0.164016	1006
2	rs80271406	T	C	0.166998	1006
2	rs78815506	C	T	0.0159046	1006
2	rs7583073	T	C	0.166998	1006
2	rs10168745	T	C	0.166998	1006
2	rs10203866	G	A	0.516899	1006
2	rs59555396	A	C	0.164016	1006
2	rs17271491	G	A	0.0328032	1006
2	rs1045654	C	T	0.516899	1006
2	rs77129771	A	G	0.0218688	1006
2	rs1045653	C	T	0.164016	1006
2	rs76039923	C	T	0.0149105	1006
2	rs3768869	A	G	0.164016	1006
2	rs3768870	A	C	0.164016	1006
2	rs10181850	A	C	0.164016	1006
2	rs140385423	T	C	0.0139165	1006
2	rs35919012	C	T	0.0129225	1006
2	rs3754623	G	T	0.163022	1006
2	rs3754624	T	C	0.162028	1006
2	rs35380339	G	T	0.0695825	1006
2	rs3754626	G	A	0.189861	1006
2	rs1565073	T	G	0.499006	1006
2	rs115040038	T	C	0.0159046	1006
2	rs7604021	T	A	0.418489	1006
2	rs6712617	A	C	0.714712	1006
2	rs115772056	C	T	0.0318091	1006
2	rs6436508	G	A	0.714712	1006
2	rs2004141	G	A	0.534791	1006
2	rs745989	C	T	0.715706	1006
2	rs2060389	A	G	0.715706	1006
2	rs17271504	T	C	0.0188867	1006
2	rs16866168	T	C	0.109344	1006
2	rs17271511	A	G	0.116302	1006
2	rs7596226	T	G	0.425447	1006
2	rs111268911	C	A	0.0258449	1006
2	rs3768872	C	T	0.422465	1006
2	rs7586052	C	T	0.166004	1006
2	rs114057841	G	A	0.0149105	1006
2	rs3768874	T	A	0.425447	1006
2	rs3768876	C	G	0.425447	1006
2	rs3768877	C	G	0.055666	1006
2	rs7597124	G	A	0.252485	1006
2	rs112432392	C	T	0.055666	1006
2	rs112606595	T	A	0.055666	1006
2	rs111928659	C	T	0.0258449	1006
2	rs3768878	T	C	0.164016	1006
2	rs3768879	A	G	0.055666	1006
2	rs72970954	C	G	0.055666	1006
2	rs3768880	C	A	0.257455	1006
2	rs13413377	C	T	0.257455	1006
2	rs6754563	C	T	0.257455	1006
2	rs138609640	G	A	0.0139165	1006
2	rs1471912	G	A	0.164016	1006
2	rs1471913	G	A	0.421471	1006
2	rs3768882	C	T	0.422465	1006
2	rs16866183	T	C	0.199801	1006
2	rs113265459	G	A	0.0218688	1006
2	rs72970961	G	A	0.055666	1006
2	rs76100309	C	T	0.0228628	1006
2	rs62186315	C	T	0.10835	1006
2	rs1560859	G	A	0.911531	1006
2	rs6717059	C	T	0.426441	1006
2	rs4674940	A	G	0.0397614	1006
2	rs17271539	A	G	0.0149105	1006
2	rs16866186	G	A	0.0367793	1006
2	rs4674941	G	C	0.150099	1006
2	rs12328236	G	A	0.110338	1006
2	rs75398064	C	T	0.0457256	1006
2	rs10181351	G	C	0.150099	1006
2	rs79344484	C	G	0.0308151	1006
2	rs56288620	G	T	0.0357853	1006
2	rs115202642	C	A	0.0347913	1006
2	rs6719348	A	G	0.150099	1006
2	rs16866187	T	C	0.0397614	1006
2	rs10173628	A	G	0.110338	1006
2	rs77952666	A	C	0.0357853	1006
2	rs184517502	C	T	0.0109344	1006
2	rs4674942	A	G	0.150099	1006
2	rs114777301	G	T	0.0357853	1006
2	rs7604254	G	C	0.150099	1006
2	rs183920359	A	C	0.0159046	1006
2	rs6728151	A	T	0.110338	1006
2	rs58364599	T	C	0.150099	1006
2	rs72970969	A	T	0.055666	1006
2	rs13406583	G	C	0.111332	1006
2	rs6742694	G	C	0.151093	1006
2	rs6714121	A	G	0.111332	1006
2	rs12104577	A	G	0.0357853	1006
2	rs72970970	G	C	0.055666	1006
2	rs10933073	C	T	0.511928	1006
2	rs7572725	A	G	0.151093	1006
2	rs6436513	A	G	0.111332	1006
2	rs10179202	A	G	0.111332	1006
2	rs4527189	C	T	0.111332	1006
2	rs13427433	C	T	0.154076	1006
2	rs4674943	A	G	0.151093	1006
2	rs13430865	C	T	0.111332	1006
2	rs13405571	A	G	0.225646	1006
2	rs16866194	T	G	0.194831	1006
2	rs13431331	G	A	0.252485	1006
2	rs72970971	T	A	0.054672	1006
2	rs57148205	G	A	0.253479	1006
2	rs6717548	C	T	0.260437	1006
2	rs62186322	C	A	0.0248509	1006
2	rs6757600	C	T	0.112326	1006
2	rs7556687	C	T	0.253479	1006
2	rs67438476	C	T	0.141153	1006
2	rs4674944	A	T	0.253479	1006
2	rs62186324	G	A	0.112326	1006
2	rs56837462	C	A	0.112326	1006
2	rs10192929	C	T	0.112326	1006
2	rs62186325	A	T	0.0258449	1006
2	rs6741286	A	T	0.254473	1006
2	rs6713251	G	T	0.254473	1006
2	rs72970977	G	A	0.054672	1006
2	rs6713274	C	G	0.254473	1006
2	rs6732013	T	C	0.254473	1006
2	rs10199573	C	T	0.255467	1006
2	rs144478944	G	A	0.0178926	1006
2	rs1368884	A	C	0.11332	1006
2	rs1821409	C	T	0.233598	1006
2	rs72970984	G	T	0.054672	1006
2	rs72970985	G	T	0.0636183	1006
2	rs11681888	A	T	0.310139	1006
2	rs11693393	C	T	0.140159	1006
2	rs10185208	A	G	0.989066	1006
2	rs57710587	C	A	0.253479	1006
2	rs16866206	C	A	0.140159	1006
2	rs10177782	T	C	0.11332	1006
2	rs6704619	A	G	0.253479	1006
2	rs16866209	T	C	0.140159	1006
2	rs11891018	T	A	0.310139	1006
2	rs10933074	T	C	0.253479	1006
2	rs11675790	C	T	0.253479	1006
2	rs16866211	G	A	0.140159	1006
2	rs13384389	T	C	0.253479	1006
2	rs76313939	A	C	0.0119284	1006
2	rs78980022	C	T	0.054672	1006
2	rs72972603	G	A	0.138171	1006
2	rs6738938	T	G	0.11332	1006
2	rs6724332	G	A	0.253479	1006
2	rs16866215	A	C	0.140159	1006
2	rs78384382	C	T	0.0159046	1006
2	rs13429909	G	A	0.254473	1006
2	rs6731701	G	A	0.11332	1006
2	rs188988180	G	A	0.0188867	1006
2	rs77482586	G	A	0.054672	1006
2	rs6746867	T	C	0.253479	1006
2	rs13386042	C	T	0.11332	1006
2	rs6744038	C	G	0.11332	1006
2	rs16866219	C	A	0.138171	1006
2	rs11682884	G	A	0.11332	1006
2	rs7577271	A	G	0.11332	1006
2	rs143989323	C	T	0.026839	1006
2	rs6742408	C	T	0.11332	1006
2	rs55897037	C	T	0.0387674	1006
2	rs116012594	T	A	0.0188867	1006
2	rs62186345	T	G	0.0367793	1006
2	rs6436514	A	G	0.11332	1006
2	rs75448129	C	T	0.129225	1006
2	rs16866224	G	A	0.138171	1006
2	rs10210350	A	G	0.11332	1006
2	rs75841708	T	C	0.084493	1006
2	rs16866236	G	A	0.138171	1006
2	rs72972608	T	C	0.138171	1006
2	rs7605551	C	T	0.0854871	1006
2	rs72972610	G	A	0.139165	1006
2	rs74432647	C	T	0.0636183	1006
2	rs13386730	A	G	0.084493	1006
2	rs16866243	G	A	0.084493	1006
2	rs74950263	A	G	0.026839	1006
2	rs7585450	T	C	0.138171	1006
2	rs6721088	C	T	0.0864811	1006
2	rs7589474	T	C	0.0864811	1006
2	rs6436515	C	T	0.145129	1006
2	rs7559750	A	G	0.284294	1006
2	rs11884260	T	A	0.22167	1006
2	rs72972618	T	A	0.0705765	1006
2	rs72972620	A	G	0.139165	1006
2	rs72972623	C	G	0.054672	1006
2	rs138616256	A	T	0.00994036	1006
2	rs11903344	G	T	0.0874751	1006
2	rs56041307	A	G	0.0208748	1006
2	rs78386402	T	C	0.0159046	1006
2	rs140149383	T	C	0.0248509	1006
2	rs116691373	C	A	0.0328032	1006
2	rs140622386	C	T	0.0129225	1006
2	rs16866258	T	C	0.0864811	1006
2	rs141366068	C	T	0.0109344	1006
2	rs7592442	G	A	0.0646123	1006
2	rs4674946	T	C	0.722664	1006
2	rs7607230	T	C	0.0864811	1006
2	rs59751848	A	G	0.0864811	1006
2	rs10181328	C	T	0.0864811	1006
2	rs6713674	T	C	0.0884692	1006
2	rs55752095	C	G	0.139165	1006
2	rs56412230	C	T	0.0198807	1006
2	rs72972631	G	A	0.0387674	1006
2	rs11891443	T	C	0.0864811	1006
2	rs10169941	C	A	0.0864811	1006
2	rs10193574	A	G	0.0884692	1006
2	rs16866265	A	G	0.0884692	1006
2	rs60696641	G	A	0.0864811	1006
2	rs6436516	T	C	0.284294	1006
2	rs72972635	G	T	0.054672	1006
2	rs13395823	G	A	0.0884692	1006
2	rs13399119	G	C	0.0864811	1006
2	rs13424581	A	C	0.0864811	1006
2	rs16866267	A	G	0.0864811	1006
2	rs76369399	C	T	0.0248509	1006
2	rs72972639	T	C	0.054672	1006
2	rs13406420	C	T	0.0864811	1006
2	rs13406593	G	A	0.0864811	1006
2	rs13431816	A	G	0.0864811	1006
2	rs6757927	T	C	0.143141	1006
2	rs192607922	T	G	0.0109344	1006
2	rs10498169	C	T	0.141153	1006
2	rs4674947	T	C	0.0864811	1006
2	rs149378511	C	T	0.0198807	1006
2	rs80097344	C	T	0.00994036	1006
2	rs78751389	G	A	0.054672	1006
2	rs12052387	A	G	0.054672	1006
2	rs10206184	T	A	0.141153	1006
2	rs6750856	C	T	0.141153	1006
2	rs6722373	A	T	0.141153	1006
2	rs6751295	G	A	0.141153	1006
2	rs13391726	A	G	0.0646123	1006
2	rs6712360	T	C	0.141153	1006
2	rs6712372	T	C	0.141153	1006
2	rs77083160	G	C	0.054672	1006
2	rs10197805	T	C	0.141153	1006
2	rs2304336	C	T	0.141153	1006
2	rs2304335	C	T	0.054672	1006
2	rs76040210	G	A	0.0159046	1006
2	rs2304334	A	G	0.141153	1006
2	rs138363420	G	A	0.0139165	1006
2	rs10204381	T	G	0.0864811	1006
2	rs10168795	A	G	0.141153	1006
2	rs28737337	C	T	0.0864811	1006
2	rs10174943	A	G	0.0864811	1006
2	rs28373258	G	A	0.0864811	1006
2	rs10202066	C	G	0.141153	1006
2	rs10202177	C	T	0.0864811	1006
2	rs10167560	T	A	0.0864811	1006
2	rs9288593	C	G	0.295229	1006
2	rs72972659	G	A	0.054672	1006
2	rs10168032	T	C	0.141153	1006
2	rs13388622	T	A	0.141153	1006
2	rs13400582	A	G	0.141153	1006
2	rs72972665	T	A	0.054672	1006
2	rs10165324	G	A	0.0864811	1006
2	rs4674948	T	G	0.291252	1006
2	rs143321961	C	G	0.0139165	1006
2	rs16866294	C	T	0.181909	1006
2	rs16866296	T	C	0.0884692	1006
2	rs57679305	C	T	0.0864811	1006
2	rs1368885	C	T	0.295229	1006
2	rs7604674	C	T	0.0864811	1006
2	rs7604898	C	T	0.0884692	1006
2	rs4673122	A	T	0.609344	1006
2	rs74880676	T	C	0.0149105	1006
2	rs113207075	C	T	0.0258449	1006
2	rs13425558	G	T	0.0646123	1006
2	rs13388016	T	C	0.0864811	1006
2	rs6761138	G	A	0.0864811	1006
2	rs10207991	C	T	0.0864811	1006
2	rs16866300	G	A	0.0874751	1006
2	rs10184426	A	C	0.0864811	1006
2	rs115005717	C	T	0.0168986	1006
2	rs11895451	A	G	0.0864811	1006
2	rs7593042	A	T	0.0864811	1006
2	rs2055710	G	A	0.11829	1006
2	rs10183351	T	C	0.0258449	1006
2	rs16866313	T	C	0.0228628	1006
2	rs147742888	C	T	0.0208748	1006
2	rs34376275	G	T	0.0248509	1006
2	rs2055711	C	A	0.145129	1006
2	rs151291453	A	G	0.027833	1006
2	rs13421552	A	G	0.0228628	1006
2	rs142812085	C	T	0.0188867	1006
2	rs11901561	A	G	0.0258449	1006
2	rs59461052	G	A	0.0228628	1006
2	rs16866320	C	T	0.0228628	1006
2	rs115895661	G	A	0.0109344	1006
2	rs143135672	A	G	0.0238569	1006
2	rs11677647	C	T	0.426441	1006
2	rs114796805	G	A	0.0347913	1006
2	rs12466303	G	A	0.275348	1006
2	rs12466436	G	A	0.612326	1006
2	rs72972674	G	A	0.111332	1006
2	rs74952507	G	A	0.0248509	1006
2	rs10176593	G	A	0.61332	1006
2	rs17199382	G	A	0.177932	1006
2	rs56162773	G	C	0.178926	1006
2	rs56121303	T	C	0.178926	1006
2	rs55672639	A	G	0.178926	1006
2	rs56265483	T	C	0.0656064	1006
2	rs115072423	A	G	0.0139165	1006
2	rs7603622	A	T	0.17992	1006
2	rs55840796	A	G	0.337972	1006
2	rs55977947	C	A	0.177932	1006
2	rs4673123	A	G	0.612326	1006
2	rs6731100	C	T	0.337972	1006
2	rs6731109	C	T	0.337972	1006
2	rs13024433	A	C	0.280318	1006
2	rs6746238	T	C	0.61332	1006
2	rs17199389	C	T	0.0586481	1006
2	rs11688439	T	C	0.277336	1006
2	rs11682546	C	T	0.61332	1006
2	rs11682768	G	A	0.61332	1006
2	rs13031915	A	G	0.61332	1006
2	rs62186347	T	C	0.61332	1006
2	rs62186348	A	G	0.616302	1006
2	rs7605272	T	A	0.639165	1006
2	rs7591572	G	C	0.612326	1006
2	rs79190082	G	A	0.279324	1006
2	rs7565088	A	G	0.61332	1006
2	rs62186349	G	T	0.275348	1006
2	rs12995931	A	G	0.279324	1006
2	rs72972690	C	T	0.0437376	1006
2	rs77261978	T	C	0.275348	1006
2	rs74873782	G	C	0.275348	1006
2	rs4673124	C	G	0.616302	1006
2	rs10172791	A	T	0.61332	1006
2	rs3928623	A	C	0.61332	1006
2	rs34532562	A	T	0.337972	1006
2	rs56143926	C	T	0.336978	1006
2	rs1553641	C	G	0.612326	1006
2	rs34256085	A	G	0.337972	1006
2	rs78102094	C	A	0.0636183	1006
2	rs1979963	A	T	0.275348	1006
2	rs1979962	G	A	0.275348	1006
2	rs12470482	C	T	0.275348	1006
2	rs13007460	T	C	0.61332	1006
2	rs62186350	G	C	0.275348	1006
2	rs12987341	G	A	0.269384	1006
2	rs13013616	T	C	0.616302	1006
2	rs62186352	G	A	0.275348	1006
2	rs188369558	C	T	0.0129225	1006
2	rs35246726	A	C	0.275348	1006
2	rs74422364	G	A	0.274354	1006
2	rs12988296	A	C	0.617296	1006
2	rs116466388	A	G	0.0178926	1006
2	rs62186355	T	G	0.275348	1006
2	rs41440446	C	T	0.275348	1006
2	rs62186357	T	A	0.275348	1006
2	rs62186358	C	T	0.275348	1006
2	rs4674949	C	T	0.275348	1006
2	rs12995498	G	C	0.337972	1006
2	rs62647510	T	C	0.275348	1006
2	rs62647511	A	G	0.275348	1006
2	rs111163103	T	A	0.337972	1006
2	rs35393036	C	T	0.614314	1006
2	rs13393372	A	T	0.275348	1006
2	rs13419035	C	T	0.275348	1006
2	rs13419152	C	A	0.275348	1006
2	rs13419400	C	A	0.275348	1006
2	rs62187979	C	T	0.275348	1006
2	rs34766880	T	C	0.614314	1006
2	rs62187981	T	C	0.275348	1006
2	rs113108283	A	G	0.275348	1006
2	rs75363166	G	C	0.275348	1006
2	rs62187982	A	G	0.275348	1006
2	rs62187983	A	G	0.275348	1006
2	rs13016606	C	T	0.614314	1006
2	rs61673984	T	C	0.275348	1006
2	rs13016818	C	T	0.338966	1006
2	rs11675354	T	C	0.614314	1006
2	rs11676459	T	C	0.338966	1006
2	rs11692992	C	A	0.337972	1006
2	rs35820914	G	A	0.614314	1006
2	rs62187985	C	G	0.275348	1006
2	rs79011748	C	A	0.0258449	1006
2	rs35986205	T	C	0.614314	1006
2	rs11694713	G	A	0.275348	1006
2	rs151037530	G	C	0.0159046	1006
2	rs11694876	C	A	0.337972	1006
2	rs34566945	T	A	0.61332	1006
2	rs62187987	T	C	0.275348	1006
2	rs35721981	T	G	0.337972	1006
2	rs35986505	T	C	0.337972	1006
2	rs6716445	C	T	0.617296	1006
2	rs62187988	C	T	0.275348	1006
2	rs9288594	T	C	0.275348	1006
2	rs6714466	T	C	0.61332	1006
2	rs34297269	G	A	0.0805169	1006
2	rs74641664	G	A	0.275348	1006
2	rs6436517	C	T	0.337972	1006
2	rs13034050	A	G	0.617296	1006
2	rs10498170	T	A	0.337972	1006
2	rs1395915	G	T	0.616302	1006
2	rs10166440	C	T	0.275348	1006
2	rs7558808	G	A	0.614314	1006
2	rs13018710	T	C	0.337972	1006
2	rs16866353	A	G	0.61332	1006
2	rs16866354	G	T	0.0685885	1006
2	rs6436518	A	G	0.61332	1006
2	rs6711802	C	T	0.61332	1006
2	rs10173201	C	T	0.275348	1006
2	rs7592444	A	G	0.609344	1006
2	rs67469935	C	T	0.337972	1006
2	rs12466481	G	T	0.275348	1006
2	rs35892480	C	T	0.61829	1006
2	rs17271567	G	A	0.338966	1006
2	rs9808432	A	G	0.61332	1006
2	rs17271574	G	A	0.337972	1006
2	rs9808089	C	A	0.275348	1006
2	rs144132079	T	C	0.0188867	1006
2	rs80094848	G	C	0.0188867	1006
2	rs10498171	A	T	0.336978	1006
2	rs10192580	T	C	0.61332	1006
2	rs10180380	G	A	0.276342	1006
2	rs10498172	G	T	0.336978	1006
2	rs1395914	G	T	0.336978	1006
2	rs150492422	C	T	0.027833	1006
2	rs10498173	T	C	0.336978	1006
2	rs13033698	A	G	0.336978	1006
2	rs10210569	A	G	0.617296	1006
2	rs10498174	T	C	0.336978	1006
2	rs13394178	C	T	0.61332	1006
2	rs10498175	G	A	0.0685885	1006
2	rs953945	C	T	0.336978	1006
2	rs114446418	C	T	0.0188867	1006
2	rs62187990	T	C	0.276342	1006
2	rs62187991	C	A	0.276342	1006
2	rs12469757	G	A	0.276342	1006
2	rs1507629	T	C	0.275348	1006
2	rs12471843	G	T	0.616302	1006
2	rs12694647	T	C	0.61332	1006
2	rs13409008	G	A	0.275348	1006
2	rs12995331	C	A	0.337972	1006
2	rs13425978	T	C	0.614314	1006
2	rs13386987	A	G	0.617296	1006
2	rs1911628	G	A	0.275348	1006
2	rs190099374	A	G	0.00795229	1006
2	rs1857996	T	C	0.166998	1006
2	rs2135875	G	T	0.615308	1006
2	rs2135874	T	G	0.616302	1006
2	rs1354924	C	T	0.61332	1006
2	rs75471915	T	C	0.0626243	1006
2	rs17271602	C	G	0.26839	1006
2	rs10165002	T	C	0.61332	1006
2	rs6750683	G	A	0.615308	1006
2	rs17271608	C	A	0.269384	1006
2	rs77751928	C	T	0.0129225	1006
2	rs4674951	A	G	0.615308	1006
2	rs1072581	A	G	0.616302	1006
2	rs17199431	G	A	0.337972	1006
2	rs13021295	T	A	0.267396	1006
2	rs78257220	T	A	0.101392	1006
2	rs869062	G	A	0.615308	1006
2	rs869063	C	T	0.616302	1006
2	rs869836	A	G	0.635189	1006
2	rs11678589	A	C	0.614314	1006
2	rs78173487	A	G	0.0626243	1006
2	rs55977968	G	A	0.0695825	1006
2	rs35813535	A	C	0.341948	1006
2	rs13021690	G	A	0.341948	1006
2	rs6711462	T	C	0.638171	1006
2	rs4673126	C	T	0.614314	1006
2	rs11693079	C	T	0.0258449	1006
2	rs62188008	T	C	0.27336	1006
2	rs62188009	G	A	0.27336	1006
2	rs116778355	A	T	0.0228628	1006
2	rs6707711	C	T	0.615308	1006
2	rs11686538	A	G	0.272366	1006
2	rs6727375	T	G	0.274354	1006
2	rs72974668	G	A	0.0695825	1006
2	rs4674952	A	C	0.619284	1006
2	rs76455265	T	C	0.0497018	1006
2	rs151216969	C	T	0.0119284	1006
2	rs75001610	C	T	0.0367793	1006
2	rs7421379	T	C	0.61829	1006
2	rs115947028	A	G	0.0228628	1006
2	rs12999154	C	T	0.343936	1006
2	rs11683761	T	C	0.27336	1006
2	rs114548299	G	A	0.0218688	1006
2	rs77363337	C	A	0.272366	1006
2	rs4674953	T	C	0.272366	1006
2	rs72974671	A	G	0.0705765	1006
2	rs13402952	C	T	0.272366	1006
2	rs55780474	T	C	0.0178926	1006
2	rs10210032	A	C	0.275348	1006
2	rs184633166	T	C	0.0159046	1006
2	rs11685574	C	T	0.61829	1006
2	rs11685718	C	T	0.272366	1006
2	rs13423719	T	G	0.272366	1006
2	rs11679104	G	T	0.342942	1006
2	rs10176225	G	A	0.272366	1006
2	rs7569781	G	C	0.340954	1006
2	rs34066761	C	T	0.263419	1006
2	rs191165837	C	T	0.0188867	1006
2	rs56230509	T	C	0.365805	1006
2	rs151207494	A	G	0.0139165	1006
2	rs72974676	G	A	0.0705765	1006
2	rs35573107	C	T	0.136183	1006
2	rs75863234	A	G	0.0318091	1006
2	rs59406413	C	A	0.136183	1006
2	rs2396172	T	A	0.657058	1006
2	rs75058665	A	C	0.0228628	1006
2	rs4674956	C	A	0.136183	1006
2	rs57462780	A	C	0.136183	1006
2	rs75715128	G	A	0.0457256	1006
2	rs6436519	C	T	0.289264	1006
2	rs2122250	A	C	0.638171	1006
2	rs2894547	G	T	0.767396	1006
2	rs56118884	C	A	0.280318	1006
2	rs13411031	C	T	0.445328	1006
2	rs115112371	G	T	0.0397614	1006
2	rs17199452	G	A	0.054672	1006
2	rs13386247	A	G	0.449304	1006
2	rs13418605	C	T	0.762425	1006
2	rs13419043	G	A	0.769384	1006
2	rs11691119	C	T	0.762425	1006
2	rs12694648	A	C	0.762425	1006
2	rs12694649	T	C	0.769384	1006
2	rs12329130	C	T	0.769384	1006
2	rs12329131	C	T	0.76839	1006
2	rs9967872	C	G	0.769384	1006
2	rs116577143	G	A	0.026839	1006
2	rs4674958	C	A	0.769384	1006
2	rs4673128	T	C	0.769384	1006
2	rs6707384	C	G	0.769384	1006
2	rs6722839	T	A	0.762425	1006
2	rs77747727	C	A	0.0218688	1006
2	rs17271615	T	C	0.0596421	1006
2	rs10498177	C	T	0.0596421	1006
2	rs7566475	C	A	0.769384	1006
2	rs412120	T	A	0.203777	1006
2	rs375205	T	C	0.76839	1006
2	rs637665	C	G	0.770378	1006
2	rs921280	T	A	0.40159	1006
2	rs377571	A	C	0.619284	1006
2	rs9989765	T	C	0.0606362	1006
2	rs141815158	C	T	0.0119284	1006
2	rs16866402	A	G	0.110338	1006
2	rs600020	G	A	0.619284	1006
2	rs13431564	G	A	0.0596421	1006
2	rs1449514	G	C	0.400596	1006
2	rs114093287	T	G	0.0159046	1006
2	rs1037247	G	A	0.402584	1006
2	rs281526	C	T	0.208748	1006
2	rs921281	C	T	0.416501	1006
2	rs583608	G	A	0.60338	1006
2	rs684441	G	A	0.62326	1006
2	rs584529	T	C	0.62326	1006
2	rs281525	T	C	0.382704	1006
2	rs112698524	C	T	0.0258449	1006
2	rs79050789	A	T	0.0357853	1006
2	rs6730596	C	G	0.0397614	1006
2	rs6730803	G	A	0.0407555	1006
2	rs6759015	A	G	0.610338	1006
2	rs78527712	T	A	0.0586481	1006
2	rs1375622	C	T	0.0328032	1006
2	rs1375623	A	G	0.0447316	1006
2	rs11897700	T	C	0.104374	1006
2	rs13416139	T	G	0.115308	1006
2	rs146955338	A	C	0.0129225	1006
2	rs4592840	C	G	0.0457256	1006
2	rs6706674	A	G	0.115308	1006
2	rs73083751	A	G	0.0586481	1006
2	rs6753842	T	C	0.0457256	1006
2	rs141978380	G	T	0.0119284	1006
2	rs73083753	G	A	0.0586481	1006
2	rs13422750	T	A	0.104374	1006
2	rs55800945	T	C	0.184891	1006
2	rs9288595	A	G	0.115308	1006
2	rs9288596	G	A	0.0328032	1006
2	rs73083760	G	A	0.0586481	1006
2	rs6726376	C	G	0.104374	1006
2	rs386549	T	C	0.790258	1006
2	rs113772493	C	T	0.0586481	1006
2	rs11896066	T	C	0.0328032	1006
2	rs146965427	G	T	0.0119284	1006
2	rs73083764	A	C	0.0586481	1006
2	rs13405715	G	T	0.115308	1006
2	rs13408770	G	A	0.0328032	1006
2	rs138977618	C	T	0.0119284	1006
2	rs13409370	G	C	0.0328032	1006
2	rs16866441	A	G	0.0447316	1006
2	rs281530	G	A	0.673956	1006
2	rs150626817	G	T	0.0119284	1006
2	rs13387194	A	C	0.115308	1006
2	rs281529	G	A	0.676938	1006
2	rs77481414	A	G	0.0626243	1006
2	rs12478197	T	C	0.0119284	1006
2	rs281528	A	G	0.792247	1006
2	rs1034492	C	T	0.0407555	1006
2	rs2015161	A	C	0.115308	1006
2	rs10195999	C	G	0.115308	1006
2	rs12478364	T	C	0.0745527	1006
2	rs12474176	G	A	0.0119284	1006
2	rs281527	A	G	0.792247	1006
2	rs16866450	C	A	0.0328032	1006
2	rs647915	C	A	0.672962	1006
2	rs12475407	G	A	0.0745527	1006
2	rs13420015	C	A	0.0328032	1006
2	rs10201967	C	T	0.0417495	1006
2	rs12476233	C	T	0.0745527	1006
2	rs78737296	C	G	0.0328032	1006
2	rs1375621	G	A	0.0745527	1006
2	rs149599732	C	T	0.0119284	1006
2	rs62188015	G	A	0.0337972	1006
2	rs148725406	C	T	0.0119284	1006
2	rs2940191	T	C	0.792247	1006
2	rs112060821	C	T	0.00695825	1006
2	rs73083781	A	C	0.0596421	1006
2	rs182215	T	C	0.774354	1006
2	rs73993977	T	C	0.0119284	1006
2	rs16866456	G	A	0.0119284	1006
2	rs16866458	T	C	0.0119284	1006
2	rs73993978	A	C	0.0119284	1006
2	rs73993979	G	A	0.0119284	1006
2	rs58979306	G	A	0.0119284	1006
2	rs56162525	C	G	0.2167	1006
2	rs58921522	T	C	0.0119284	1006
2	rs281524	A	G	0.492048	1006
2	rs16866460	C	T	0.0119284	1006
2	rs57124746	G	A	0.0119284	1006
2	rs79873024	T	A	0.0586481	1006
2	rs12474884	C	T	0.0119284	1006
2	rs13418728	C	T	0.2167	1006
2	rs12466888	A	G	0.0119284	1006
2	rs281523	C	T	0.727634	1006
2	rs281522	G	C	0.715706	1006
2	rs12467942	A	G	0.0119284	1006
2	rs386959	C	T	0.786282	1006
2	rs281521	A	G	0.791252	1006
2	rs281520	A	T	0.786282	1006
2	rs281519	T	C	0.5	1006
2	rs590233	A	C	0.790258	1006
2	rs9288597	T	C	0.2167	1006
2	rs648887	C	T	0.491054	1006
2	rs648508	C	T	0.49006	1006
2	rs683755	A	G	0.791252	1006
2	rs10933075	C	A	0.786282	1006
2	rs111914523	T	C	0.0119284	1006
2	rs4673129	C	T	0.786282	1006
2	rs639729	C	G	0.491054	1006
2	rs10167278	G	A	0.294235	1006
2	rs16866466	C	T	0.0188867	1006
2	rs409046	C	T	0.789264	1006
2	rs76263707	T	C	0.0606362	1006
2	rs79398396	G	T	0.0586481	1006
2	rs375154	T	C	0.549702	1006
2	rs388591	C	T	0.550696	1006
2	rs111880436	A	T	0.027833	1006
2	rs281536	A	G	0.550696	1006
2	rs594581	C	G	0.786282	1006
2	rs166842	C	G	0.78827	1006
2	rs56364433	A	G	0.217694	1006
2	rs281534	A	C	0.787276	1006
2	rs281533	A	C	0.792247	1006
2	rs12473197	A	G	0.222664	1006
2	rs204249	T	C	0.785288	1006
2	rs13391539	C	T	0.234592	1006
2	rs112458642	G	C	0.0228628	1006
2	rs10176410	G	C	0.215706	1006
2	rs58636626	G	A	0.236581	1006
2	rs77303881	A	G	0.0188867	1006
2	rs281532	G	C	0.784294	1006
2	rs13423712	A	G	0.234592	1006
2	rs28653459	G	A	0.234592	1006
2	rs628042	A	G	0.491054	1006
2	rs611404	G	A	0.49006	1006
2	rs628493	A	G	0.782306	1006
2	rs609615	G	A	0.549702	1006
2	rs183283886	G	A	0.0178926	1006
2	rs148400570	A	C	0.0119284	1006
2	rs13416025	T	C	0.236581	1006
2	rs13427913	A	C	0.217694	1006
2	rs10196140	T	C	0.236581	1006
2	rs2922435	C	A	0.790258	1006
2	rs72976564	C	T	0.254473	1006
2	rs77313331	C	T	0.0168986	1006
2	rs181025863	T	A	0.0228628	1006
2	rs62188028	A	G	0.027833	1006
2	rs10206146	C	T	0.235586	1006
2	rs10206147	C	G	0.235586	1006
2	rs281537	T	G	0.787276	1006
2	rs147729861	T	G	0.0109344	1006
2	rs281539	C	T	0.782306	1006
2	rs281540	T	C	0.782306	1006
2	rs13383610	C	T	0.215706	1006
2	rs281541	T	C	0.782306	1006
2	rs51071	C	T	0.782306	1006
2	rs281543	A	T	0.787276	1006
2	rs281544	T	C	0.549702	1006
2	rs185797	C	T	0.548708	1006
2	rs10176032	G	A	0.220676	1006
2	rs441098	A	G	0.789264	1006
2	rs11895763	T	C	0.0208748	1006
2	rs10202487	A	G	0.240557	1006
2	rs71429137	G	A	0.0159046	1006
2	rs281545	T	C	0.791252	1006
2	rs12694650	G	T	0.239563	1006
2	rs6711620	T	C	0.241551	1006
2	rs188140	T	C	0.794235	1006
2	rs10195318	T	C	0.242545	1006
2	rs72976586	A	G	0.0526839	1006
2	rs204250	A	G	0.791252	1006
2	rs144334917	T	C	0.0218688	1006
2	rs35315050	G	A	0.220676	1006
2	rs602291	C	A	0.792247	1006
2	rs115220550	G	A	0.0119284	1006
2	rs79434455	G	A	0.0526839	1006
2	rs13421842	A	G	0.243539	1006
2	rs367427	T	A	0.791252	1006
2	rs79568916	G	A	0.121272	1006
2	rs379579	A	T	0.791252	1006
2	rs413028	C	G	0.487078	1006
2	rs73075760	C	G	0.0596421	1006
2	rs452774	C	A	0.791252	1006
2	rs6732063	A	G	0.289264	1006
2	rs12328694	G	T	0.289264	1006
2	rs13421639	T	C	0.289264	1006
2	rs62188041	G	A	0.284294	1006
2	rs62188042	C	G	0.296223	1006
2	rs115994928	G	A	0.0139165	1006
2	rs10198304	C	T	0.297217	1006
2	rs2922753	A	T	0.752485	1006
2	rs114410754	C	T	0.00994036	1006
2	rs2922754	G	A	0.752485	1006
2	rs7574055	G	A	0.298211	1006
2	rs7573975	C	T	0.298211	1006
2	rs62188045	C	T	0.298211	1006
2	rs55983435	G	C	0.298211	1006
2	rs422752	G	A	0.752485	1006
2	rs7585117	A	G	0.0119284	1006
2	rs7585147	A	C	0.298211	1006
2	rs55851302	G	A	0.298211	1006
2	rs13431083	T	C	0.225646	1006
2	rs436427	G	A	0.454274	1006
2	rs4674961	C	G	0.313121	1006
2	rs114210030	A	T	0.00894632	1006
2	rs116175617	G	T	0.0427435	1006
2	rs421644	T	C	0.454274	1006
2	rs397627	G	A	0.454274	1006
2	rs111419027	C	T	0.0586481	1006
2	rs437330	T	C	0.454274	1006
2	rs444298	T	C	0.454274	1006
2	rs655359	C	G	0.7833	1006
2	rs414994	A	G	0.454274	1006
2	rs10172797	T	C	0.0149105	1006
2	rs415130	T	C	0.454274	1006
2	rs2922755	G	T	0.454274	1006
2	rs116681955	C	T	0.0119284	1006
2	rs7584718	C	T	0.0149105	1006
2	rs1540540	G	C	0.336978	1006
2	rs13405031	T	A	0.219682	1006
2	rs380873	T	C	0.309145	1006
2	rs7591627	C	T	0.0377734	1006
2	rs77494184	T	C	0.0377734	1006
2	rs373158	A	G	0.445328	1006
2	rs4674964	G	A	0.323062	1006
2	rs414069	T	C	0.7833	1006
2	rs4674965	C	G	0.323062	1006
2	rs183795272	C	G	0.0238569	1006
2	rs581678	C	T	0.7833	1006
2	rs9631007	G	A	0.220676	1006
2	rs9631008	G	C	0.220676	1006
2	rs57163897	A	G	0.445328	1006
2	rs72978424	G	A	0.136183	1006
2	rs7586721	C	T	0.323062	1006
2	rs142990539	A	G	0.0119284	1006
2	rs73077851	C	G	0.0427435	1006
2	rs10169436	G	A	0.0328032	1006
2	rs114340025	G	A	0.0119284	1006
2	rs76613998	C	T	0.0377734	1006
2	rs62188050	G	T	0.280318	1006
2	rs144835839	C	T	0.0119284	1006
2	rs6436521	A	T	0.323062	1006
2	rs13423031	A	T	0.220676	1006
2	rs6721066	A	G	0.323062	1006
2	rs59016700	A	C	0.0377734	1006
2	rs115126377	T	C	0.0159046	1006
2	rs7598761	G	A	0.324056	1006
2	rs7574966	A	G	0.323062	1006
2	rs11897439	T	C	0.0149105	1006
2	rs13426955	A	C	0.220676	1006
2	rs13415182	T	C	0.280318	1006
2	rs113627835	G	C	0.0119284	1006
2	rs13402218	G	A	0.228628	1006
2	rs13418232	T	C	0.331014	1006
2	rs17266608	T	C	0.228628	1006
2	rs419473	G	A	0.301193	1006
2	rs77504617	A	C	0.0586481	1006
2	rs635767	T	C	0.7833	1006
2	rs448375	G	A	0.7833	1006
2	rs76725287	G	A	0.0397614	1006
2	rs112971066	C	T	0.0238569	1006
2	rs79613098	C	T	0.0198807	1006
2	rs114097542	A	G	0.0119284	1006
2	rs6744890	C	T	0.0377734	1006
2	rs6744998	C	T	0.0377734	1006
2	rs6748196	C	T	0.323062	1006
2	rs6719834	A	G	0.323062	1006
2	rs4674967	G	A	0.0427435	1006
2	rs34218533	C	T	0.220676	1006
```
