## Supplementary material for "Characterization of shared and ancestry-specific signals driving complex traits using multi-ancestry fine-mapping": s1_ref.bim

```
2	rs2396040	0	224932899	A	G
2	rs1866154	0	224932946	G	T
2	rs2118410	0	224933339	T	C
2	rs2118411	0	224933383	T	A
2	rs114213968	0	224935915	A	T
2	rs893359	0	224936872	A	C
2	rs745345	0	224936926	T	C
2	rs145446738	0	224936942	G	A
2	rs77883969	0	224937723	C	A
2	rs111727119	0	224937994	T	C
2	rs1031463	0	224938686	G	T
2	rs67548687	0	224938741	C	T
2	rs67618230	0	224938797	A	C
2	rs1901880	0	224938957	T	A
2	rs10933033	0	224939168	G	A
2	rs58134402	0	224939226	A	T
2	rs67151575	0	224939525	G	C
2	rs1437780	0	224939748	G	A
2	rs10205418	0	224940352	T	C
2	rs6743424	0	224940701	T	C
2	rs55817679	0	224941302	C	T
2	rs57205775	0	224941312	T	C
2	rs55875015	0	224941341	G	A
2	rs60074182	0	224941661	T	A
2	rs2123714	0	224941842	C	T
2	rs3997614	0	224942253	C	A
2	rs143705926	0	224942369	G	A
2	rs3997615	0	224942517	T	C
2	rs6752318	0	224943337	T	C
2	rs6752560	0	224943490	T	C
2	rs4674865	0	224943673	G	C
2	rs6740660	0	224943685	G	A
2	rs10933034	0	224943856	C	A
2	rs142956597	0	224943879	G	A
2	rs1020613	0	224944532	T	G
2	rs1453661	0	224945478	G	C
2	rs16865540	0	224945517	A	C
2	rs1377609	0	224946032	A	G
2	rs11888165	0	224947048	A	G
2	rs16865545	0	224947170	A	G
2	rs16865548	0	224947253	T	C
2	rs60561582	0	224948946	T	G
2	rs116599907	0	224949706	G	A
2	rs10184775	0	224950140	A	G
2	rs115133866	0	224951055	T	C
2	rs10498157	0	224951566	C	T
2	rs10498158	0	224951647	C	G
2	rs10933035	0	224951851	A	G
2	rs113146027	0	224951941	G	A
2	rs1901881	0	224952241	G	A
2	rs112497193	0	224952452	T	C
2	rs6436464	0	224953869	T	C
2	rs149789134	0	224954855	C	T
2	rs60554969	0	224955357	G	A
2	rs73080546	0	224955432	G	T
2	rs6725706	0	224955802	T	C
2	rs112235394	0	224955947	G	A
2	rs12465224	0	224957671	G	A
2	rs143520821	0	224958094	C	G
2	rs6719432	0	224958182	G	A
2	rs1453662	0	224959026	T	C
2	rs10197404	0	224959314	A	T
2	rs7574130	0	224959489	G	A
2	rs2167939	0	224959877	T	C
2	rs998708	0	224960071	T	G
2	rs56095162	0	224960895	C	T
2	rs1078556	0	224961216	C	A
2	rs72958564	0	224961274	A	T
2	rs1000520	0	224961398	C	T
2	rs2014546	0	224961486	C	T
2	rs896897	0	224961692	C	T
2	rs896898	0	224961719	A	G
2	rs896899	0	224961762	T	C
2	rs12989146	0	224962080	A	G
2	rs13016085	0	224962122	T	C
2	rs73080553	0	224962170	C	T
2	rs12990055	0	224962220	G	A
2	rs11885477	0	224962648	G	C
2	rs16865577	0	224962961	G	A
2	rs6746295	0	224963184	A	T
2	rs79318105	0	224963300	G	C
2	rs56301219	0	224963681	T	G
2	rs116164552	0	224964012	T	A
2	rs3901902	0	224964292	T	A
2	rs1453663	0	224964942	A	G
2	rs1453664	0	224965158	A	G
2	rs72958576	0	224965324	G	A
2	rs6754790	0	224965458	A	G
2	rs147808525	0	224966009	C	T
2	rs6745242	0	224966354	T	C
2	rs6758957	0	224966488	A	T
2	rs77979878	0	224967697	G	A
2	rs1453670	0	224968215	T	C
2	rs6753396	0	224968301	T	C
2	rs72958579	0	224968675	C	T
2	rs1453669	0	224968744	C	T
2	rs2396056	0	224968927	G	C
2	rs67795853	0	224970389	C	G
2	rs12477352	0	224970482	T	G
2	rs148977370	0	224970867	A	G
2	rs67180281	0	224971673	T	C
2	rs10933037	0	224973163	C	G
2	rs3855574	0	224973774	T	G
2	rs71423768	0	224974433	C	T
2	rs68043049	0	224974605	A	G
2	rs6716165	0	224975057	A	G
2	rs67454492	0	224975348	A	C
2	rs74656685	0	224976495	G	C
2	rs146209210	0	224976618	G	T
2	rs145886212	0	224976868	C	T
2	rs6436465	0	224976957	A	G
2	rs73082431	0	224977098	T	C
2	rs2396057	0	224977216	G	C
2	rs7605547	0	224978637	C	T
2	rs11676268	0	224978799	T	C
2	rs2198485	0	224979679	A	T
2	rs73082435	0	224979749	G	T
2	rs1118527	0	224979961	T	C
2	rs13392357	0	224980427	T	C
2	rs1303998	0	224981581	A	G
2	rs7599948	0	224981945	C	T
2	rs1598021	0	224981971	C	T
2	rs12988980	0	224982861	T	G
2	rs12467537	0	224982900	A	G
2	rs12475666	0	224982907	C	T
2	rs4674870	0	224983382	G	A
2	rs7581227	0	224984224	A	G
2	rs9710834	0	224984550	T	C
2	rs1079883	0	224984792	T	C
2	rs1989639	0	224985048	C	T
2	rs1079885	0	224985053	A	G
2	rs1453674	0	224986131	A	G
2	rs73082445	0	224986829	A	G
2	rs1377611	0	224987093	A	C
2	rs12991598	0	224987120	G	T
2	rs4389328	0	224987675	A	C
2	rs12328487	0	224987808	T	C
2	rs6436467	0	224988072	T	G
2	rs10193151	0	224990788	G	A
2	rs12473247	0	224991249	G	A
2	rs13416450	0	224991840	C	T
2	rs1453666	0	224991989	A	G
2	rs1453667	0	224992130	T	A
2	rs2396041	0	224992502	G	A
2	rs988321	0	224992906	C	T
2	rs1901882	0	224993102	A	T
2	rs13382937	0	224993109	T	C
2	rs4102100	0	224993156	G	A
2	rs7586193	0	224993943	T	C
2	rs10168863	0	224994448	T	C
2	rs143400359	0	224994616	G	A
2	rs10182474	0	224994729	A	G
2	rs11902689	0	224995505	C	T
2	rs10933042	0	224995834	A	T
2	rs4673088	0	224996017	A	G
2	rs10192864	0	224998047	A	G
2	rs10169530	0	224998274	C	T
2	rs12998024	0	224998561	G	A
2	rs12466233	0	224999226	G	A
2	rs958380	0	224999824	C	T
2	rs79319203	0	225000427	G	A
2	rs62186100	0	225001597	T	G
2	rs10933043	0	225001649	T	G
2	rs10177259	0	225001754	T	C
2	rs10165501	0	225002403	G	A
2	rs79880683	0	225003080	T	C
2	rs6707927	0	225003202	A	C
2	rs6752059	0	225003290	T	C
2	rs6737059	0	225003401	C	T
2	rs2894521	0	225004909	G	T
2	rs17265444	0	225005285	T	C
2	rs7607972	0	225005316	T	C
2	rs4673089	0	225005381	C	T
2	rs6436468	0	225005751	C	T
2	rs4257392	0	225006135	T	C
2	rs2123717	0	225006599	T	C
2	rs4264554	0	225007071	T	C
2	rs6711302	0	225007484	T	G
2	rs7605285	0	225008365	G	C
2	rs7605202	0	225008442	C	A
2	rs13430129	0	225008470	A	G
2	rs73082462	0	225008682	G	T
2	rs79263851	0	225008903	G	T
2	rs4674871	0	225010031	C	T
2	rs16865620	0	225010629	T	G
2	rs9288586	0	225013510	G	C
2	rs59867184	0	225013669	G	C
2	rs6760263	0	225014497	C	T
2	rs13384674	0	225014850	A	G
2	rs13410385	0	225014944	C	T
2	rs13019329	0	225015584	T	C
2	rs115203516	0	225015967	G	A
2	rs147069159	0	225016222	T	C
2	rs12619528	0	225016486	G	A
2	rs138931541	0	225016751	A	G
2	rs6436469	0	225017062	T	C
2	rs6743478	0	225017408	A	G
2	rs10197980	0	225017517	C	T
2	rs79017028	0	225017573	T	C
2	rs78224482	0	225017891	C	T
2	rs112822164	0	225018045	G	T
2	rs10933044	0	225018661	C	T
2	rs146175405	0	225018713	G	A
2	rs7573097	0	225018798	G	A
2	rs10206948	0	225019607	C	T
2	rs6727070	0	225020251	C	T
2	rs10498159	0	225020471	A	G
2	rs7560630	0	225020875	C	A
2	rs10439358	0	225022176	C	A
2	rs11689046	0	225022528	G	T
2	rs11690142	0	225022657	C	T
2	rs1453671	0	225023005	G	T
2	rs75295808	0	225023424	A	G
2	rs7569163	0	225023616	G	A
2	rs1349792	0	225023728	T	C
2	rs75110800	0	225023846	T	C
2	rs6721729	0	225024170	C	T
2	rs1476205	0	225024332	G	A
2	rs12612540	0	225024373	T	C
2	rs10933045	0	225024629	C	A
2	rs1453672	0	225025120	A	G
2	rs1453673	0	225025162	C	A
2	rs4673090	0	225025431	C	T
2	rs17200398	0	225026647	A	G
2	rs113892695	0	225026813	C	T
2	rs13409627	0	225027569	A	G
2	rs34439826	0	225028788	C	A
2	rs6756793	0	225028919	T	C
2	rs13004289	0	225029291	G	A
2	rs11893055	0	225029584	T	C
2	rs6760783	0	225029932	T	A
2	rs6761041	0	225030129	T	C
2	rs11888035	0	225031377	T	A
2	rs77435993	0	225031759	G	A
2	rs148538377	0	225032855	C	G
2	rs150636101	0	225032970	A	G
2	rs77033874	0	225034813	C	T
2	rs6759617	0	225034897	T	C
2	rs72962484	0	225039072	T	G
2	rs77579713	0	225040290	G	A
2	rs2602676	0	225042437	A	G
2	rs2602675	0	225042531	T	C
2	rs79397693	0	225043382	G	A
2	rs2629045	0	225044061	G	A
2	rs2396058	0	225045264	G	A
2	rs35907202	0	225045873	C	T
2	rs138979775	0	225045954	G	A
2	rs12474553	0	225046980	G	A
2	rs2629046	0	225047744	T	C
2	rs2629047	0	225047774	T	A
2	rs80232274	0	225050248	G	T
2	rs17479351	0	225050517	C	G
2	rs139141063	0	225051210	G	C
2	rs72962490	0	225052646	C	T
2	rs16865655	0	225052772	G	A
2	rs74779651	0	225052841	C	T
2	rs115207490	0	225053301	A	C
2	rs182528787	0	225054821	G	A
2	rs80209121	0	225054895	G	C
2	rs116233997	0	225056211	G	A
2	rs140923233	0	225056486	A	T
2	rs62186127	0	225056970	C	A
2	rs2444592	0	225057066	G	T
2	rs79398300	0	225057913	G	A
2	rs115969417	0	225057996	G	C
2	rs35540394	0	225058190	T	C
2	rs12469314	0	225058473	T	A
2	rs2602674	0	225059163	A	G
2	rs75006656	0	225059743	G	A
2	rs140063845	0	225059753	C	T
2	rs11894264	0	225059933	T	C
2	rs34549725	0	225063057	C	T
2	rs2602673	0	225063126	A	G
2	rs2602680	0	225066513	T	G
2	rs34261112	0	225067160	G	C
2	rs138514450	0	225068172	A	G
2	rs2219088	0	225069368	T	C
2	rs12472634	0	225070159	C	T
2	rs2602681	0	225070767	C	T
2	rs138562451	0	225071440	A	T
2	rs1377608	0	225072084	T	C
2	rs1453660	0	225072496	G	A
2	rs72962501	0	225072804	T	G
2	rs1563127	0	225073276	A	G
2	rs68036120	0	225074539	A	G
2	rs751795	0	225075804	C	T
2	rs751794	0	225075841	T	C
2	rs978887	0	225076149	A	G
2	rs978888	0	225076480	T	C
2	rs1823823	0	225077669	C	T
2	rs1823824	0	225077679	A	G
2	rs1823825	0	225077832	A	G
2	rs1823826	0	225077914	C	G
2	rs2256738	0	225078105	T	G
2	rs2256727	0	225078351	G	A
2	rs2629043	0	225078491	T	C
2	rs78087345	0	225078522	G	T
2	rs146085785	0	225079064	G	A
2	rs2450039	0	225079246	C	T
2	rs73995521	0	225079400	G	C
2	rs921661	0	225079721	G	A
2	rs140491245	0	225079824	C	G
2	rs144336057	0	225080036	T	C
2	rs13402798	0	225080172	A	C
2	rs2004026	0	225080645	C	T
2	rs13022608	0	225080975	T	G
2	rs73995522	0	225081185	A	G
2	rs55907988	0	225081682	C	T
2	rs11899283	0	225082782	C	T
2	rs62186132	0	225084316	G	T
2	rs16865681	0	225084573	T	G
2	rs12477529	0	225084764	G	A
2	rs73995529	0	225084948	C	A
2	rs12694632	0	225085380	C	T
2	rs79074603	0	225085595	G	A
2	rs4637103	0	225085919	A	C
2	rs11888331	0	225086243	T	C
2	rs6717510	0	225087829	G	A
2	rs6732868	0	225088153	T	G
2	rs10171985	0	225088683	C	T
2	rs13390955	0	225089308	C	T
2	rs34341019	0	225091145	C	T
2	rs12473769	0	225091591	C	T
2	rs13001823	0	225092163	A	G
2	rs192921436	0	225092896	C	A
2	rs11690154	0	225093478	G	A
2	rs11678926	0	225093515	A	G
2	rs140540270	0	225093727	T	C
2	rs13016405	0	225094243	A	T
2	rs4461248	0	225094466	G	A
2	rs111353817	0	225094691	C	A
2	rs138419372	0	225094838	C	T
2	rs10211657	0	225096606	C	T
2	rs62187786	0	225097758	T	C
2	rs113932098	0	225098006	G	A
2	rs66786725	0	225098889	C	G
2	rs11677148	0	225099140	G	A
2	rs66519549	0	225099183	G	T
2	rs2396062	0	225100124	T	C
2	rs7593889	0	225100216	G	A
2	rs7608114	0	225100534	T	G
2	rs72964547	0	225100751	A	G
2	rs2396063	0	225101367	C	T
2	rs80204381	0	225101369	G	A
2	rs12991644	0	225102619	G	C
2	rs62184662	0	225102677	A	C
2	rs7584864	0	225102847	G	A
2	rs16825654	0	225103873	G	T
2	rs4673092	0	225103874	T	C
2	rs11687569	0	225103940	A	G
2	rs10933049	0	225104088	A	C
2	rs13000676	0	225104553	G	C
2	rs2396060	0	225104628	A	G
2	rs13005716	0	225104698	C	T
2	rs10933050	0	225105223	C	T
2	rs73995534	0	225105325	G	A
2	rs10174392	0	225105326	G	T
2	rs13007047	0	225105433	A	G
2	rs35354182	0	225106358	T	C
2	rs34223947	0	225106551	C	T
2	rs114339222	0	225106992	C	T
2	rs10204224	0	225107122	A	G
2	rs75752751	0	225107300	T	C
2	rs13026307	0	225107638	A	G
2	rs4673093	0	225108135	C	T
2	rs35064675	0	225108359	G	A
2	rs995846	0	225109297	A	G
2	rs148189118	0	225109423	C	G
2	rs2894529	0	225110881	G	A
2	rs7556741	0	225111488	T	C
2	rs34051616	0	225111762	C	T
2	rs974685	0	225112637	T	C
2	rs4674872	0	225113949	T	C
2	rs1155752	0	225114837	T	C
2	rs62184664	0	225114960	A	G
2	rs11675759	0	225115603	A	G
2	rs72964560	0	225115873	T	C
2	rs67514262	0	225116208	A	G
2	rs35598108	0	225116281	C	G
2	rs13430120	0	225117178	T	A
2	rs55749739	0	225117248	C	T
2	rs7591352	0	225117439	A	G
2	rs11674046	0	225118210	T	C
2	rs7571975	0	225118888	G	C
2	rs114996163	0	225119044	G	A
2	rs35148192	0	225119816	A	G
2	rs2098534	0	225120137	A	G
2	rs1075040	0	225120880	C	T
2	rs77566572	0	225120902	C	T
2	rs12694634	0	225121358	T	A
2	rs7563570	0	225122028	G	C
2	rs7578029	0	225122467	T	A
2	rs16865691	0	225122770	G	C
2	rs148842142	0	225123429	G	C
2	rs66528240	0	225124087	T	C
2	rs141959312	0	225124528	G	T
2	rs151105922	0	225124699	G	T
2	rs6752447	0	225124780	A	G
2	rs13029443	0	225125913	C	T
2	rs10174003	0	225126048	T	C
2	rs13029926	0	225126217	A	T
2	rs10174215	0	225126282	T	C
2	rs114652940	0	225126473	T	C
2	rs34131731	0	225127338	A	T
2	rs2396064	0	225127572	G	A
2	rs6751126	0	225127762	T	C
2	rs61451220	0	225127862	G	A
2	rs71423776	0	225127902	C	T
2	rs55637230	0	225127959	G	A
2	rs12468892	0	225128175	T	G
2	rs2042089	0	225128291	C	A
2	rs12472746	0	225128324	A	G
2	rs17177265	0	225129317	T	C
2	rs2042088	0	225129948	A	G
2	rs2287528	0	225130285	T	C
2	rs72964584	0	225130618	G	A
2	rs10210729	0	225131678	G	A
2	rs56046948	0	225132882	G	A
2	rs16865705	0	225133227	G	C
2	rs6706618	0	225133282	A	C
2	rs112182198	0	225133534	G	T
2	rs6436470	0	225134322	A	G
2	rs12466430	0	225134651	G	C
2	rs60826878	0	225135073	A	G
2	rs10933051	0	225135115	C	T
2	rs2287527	0	225136413	C	A
2	rs2287526	0	225136607	A	G
2	rs2287525	0	225136624	G	A
2	rs2287524	0	225136760	G	A
2	rs17177518	0	225137704	A	G
2	rs2052408	0	225137804	T	C
2	rs13034388	0	225138931	G	A
2	rs35600699	0	225138948	A	G
2	rs36007176	0	225139055	A	G
2	rs17781719	0	225139975	A	G
2	rs1035316	0	225140153	T	C
2	rs62184715	0	225140789	T	C
2	rs16865721	0	225141497	T	C
2	rs113754773	0	225141619	A	G
2	rs10490514	0	225142291	C	G
2	rs13001652	0	225142993	T	C
2	rs13001690	0	225143048	T	A
2	rs145949416	0	225143558	G	C
2	rs112369553	0	225143878	T	C
2	rs17177784	0	225144076	A	G
2	rs2216459	0	225144324	C	A
2	rs13015588	0	225144794	T	C
2	rs35541772	0	225145314	C	T
2	rs61303139	0	225145690	A	G
2	rs113080727	0	225146016	C	T
2	rs11902001	0	225146186	T	C
2	rs11885731	0	225146322	A	G
2	rs16865728	0	225146711	A	G
2	rs17782007	0	225146757	T	C
2	rs6750090	0	225146785	C	T
2	rs16865730	0	225147163	G	A
2	rs74329486	0	225147198	C	T
2	rs6708567	0	225147307	T	C
2	rs10933052	0	225147656	G	A
2	rs12620979	0	225148186	G	A
2	rs12614522	0	225148187	A	C
2	rs16865735	0	225148388	G	A
2	rs16865736	0	225149431	C	G
2	rs13019001	0	225149570	G	A
2	rs183277704	0	225150831	T	C
2	rs56098073	0	225150937	A	C
2	rs16865738	0	225151242	C	A
2	rs115973106	0	225151436	C	T
2	rs151225467	0	225151462	C	A
2	rs1008415	0	225151655	T	C
2	rs181006783	0	225152170	C	T
2	rs918286	0	225152284	G	A
2	rs1861985	0	225152565	T	C
2	rs1002998	0	225153635	G	C
2	rs2080726	0	225153732	T	C
2	rs6715165	0	225153913	T	C
2	rs56065923	0	225154448	T	G
2	rs66495228	0	225154499	G	A
2	rs56217520	0	225154581	A	G
2	rs13022066	0	225154656	G	A
2	rs16865745	0	225155025	C	T
2	rs17793362	0	225155065	G	A
2	rs16865747	0	225155096	G	A
2	rs2193716	0	225155220	T	G
2	rs4674875	0	225156620	G	A
2	rs4674876	0	225156632	G	T
2	rs2396065	0	225157440	T	A
2	rs36032501	0	225157517	G	T
2	rs2894530	0	225157732	T	G
2	rs12993258	0	225157802	A	G
2	rs11890907	0	225158125	T	G
2	rs66781651	0	225158359	A	G
2	rs4673094	0	225158468	G	T
2	rs4674877	0	225158576	A	C
2	rs4673096	0	225158840	G	A
2	rs4674878	0	225158852	T	G
2	rs77877841	0	225159185	T	G
2	rs17178608	0	225159450	T	C
2	rs150848245	0	225160174	G	A
2	rs17178685	0	225160445	G	A
2	rs4674879	0	225160569	A	G
2	rs4674880	0	225160736	G	A
2	rs79698152	0	225160841	A	T
2	rs35626414	0	225161199	G	A
2	rs56957750	0	225161577	G	A
2	rs113418519	0	225162081	A	G
2	rs189618599	0	225162284	G	A
2	rs34779891	0	225162297	G	T
2	rs35231425	0	225162400	C	A
2	rs34540657	0	225162595	A	G
2	rs11890220	0	225162617	T	C
2	rs34291357	0	225162721	T	G
2	rs11895274	0	225162759	A	G
2	rs11884554	0	225162791	C	T
2	rs55843955	0	225163384	C	A
2	rs147191590	0	225163444	C	T
2	rs146279369	0	225163544	T	G
2	rs4674881	0	225163619	T	C
2	rs184796930	0	225163633	A	G
2	rs139566119	0	225163747	G	T
2	rs35548968	0	225163962	G	A
2	rs149016715	0	225164246	C	G
2	rs111424048	0	225164666	C	T
2	rs35286141	0	225165066	G	A
2	rs79041781	0	225165736	T	C
2	rs7603595	0	225165954	A	G
2	rs185568001	0	225166036	C	T
2	rs143762567	0	225166572	G	A
2	rs4638789	0	225166589	A	C
2	rs34614140	0	225167045	G	T
2	rs6746401	0	225167072	T	C
2	rs17793645	0	225167094	A	G
2	rs34724373	0	225167222	G	A
2	rs35180993	0	225167273	G	A
2	rs35920131	0	225167463	A	C
2	rs7565472	0	225169763	A	T
2	rs72966521	0	225171179	G	A
2	rs34870637	0	225172260	T	C
2	rs115452688	0	225172342	A	G
2	rs113772771	0	225172814	G	C
2	rs1035315	0	225173330	A	T
2	rs1035314	0	225173339	C	A
2	rs1035313	0	225173359	T	G
2	rs1035312	0	225173446	G	A
2	rs1035311	0	225173500	C	T
2	rs2013796	0	225173983	T	A
2	rs13033017	0	225174527	C	T
2	rs13032829	0	225174530	A	G
2	rs12988427	0	225174682	C	T
2	rs79865400	0	225174756	G	A
2	rs114314400	0	225175597	C	A
2	rs66998333	0	225175898	T	G
2	rs35707987	0	225176193	T	G
2	rs34187375	0	225176667	T	C
2	rs13002926	0	225176693	G	C
2	rs13003704	0	225177333	A	G
2	rs35160719	0	225177666	A	G
2	rs41443452	0	225178128	C	T
2	rs6754984	0	225178524	C	T
2	rs6755111	0	225178583	C	T
2	rs6726411	0	225178592	A	T
2	rs875408	0	225178948	T	A
2	rs35262016	0	225179219	C	T
2	rs11901134	0	225179504	G	T
2	rs142372109	0	225179515	C	T
2	rs11886558	0	225179836	T	C
2	rs13024765	0	225180219	C	T
2	rs139879123	0	225180220	G	A
2	rs12993797	0	225180838	C	T
2	rs12994012	0	225180918	C	A
2	rs34447019	0	225181199	C	A
2	rs71423781	0	225181285	C	T
2	rs35933386	0	225181517	C	T
2	rs13000697	0	225181615	G	A
2	rs67630055	0	225181633	C	A
2	rs76434727	0	225182400	A	G
2	rs76708314	0	225182401	A	G
2	rs2098533	0	225182419	T	C
2	rs76241990	0	225182428	T	C
2	rs13002555	0	225182519	G	A
2	rs6749821	0	225182638	C	T
2	rs6753077	0	225182795	G	A
2	rs6724308	0	225182931	A	T
2	rs6711330	0	225183183	T	C
2	rs73992454	0	225183298	C	T
2	rs6753509	0	225183305	C	A
2	rs17794132	0	225183492	G	A
2	rs17794162	0	225183594	T	C
2	rs729834	0	225183886	G	A
2	rs55769268	0	225184151	G	A
2	rs17794174	0	225184237	A	G
2	rs2042087	0	225184831	C	G
2	rs4674883	0	225184903	C	T
2	rs6761142	0	225184919	C	T
2	rs1468988	0	225185584	C	A
2	rs16865770	0	225185962	A	C
2	rs6708010	0	225186069	C	T
2	rs60000656	0	225186260	A	T
2	rs6708271	0	225186301	C	T
2	rs76500578	0	225186379	T	C
2	rs34114336	0	225186475	A	G
2	rs7560118	0	225186492	C	T
2	rs35265283	0	225187017	A	G
2	rs34150072	0	225187239	A	G
2	rs34354143	0	225187263	G	A
2	rs34933365	0	225187310	A	G
2	rs35649034	0	225187313	G	A
2	rs16865773	0	225187408	A	G
2	rs16865774	0	225187709	A	G
2	rs12993060	0	225187776	C	T
2	rs12993632	0	225187867	G	C
2	rs56048903	0	225188154	C	T
2	rs16865778	0	225188615	T	C
2	rs16865781	0	225189016	C	T
2	rs16865783	0	225189305	C	T
2	rs16865784	0	225189429	T	C
2	rs10432452	0	225189782	G	A
2	rs4560103	0	225189865	A	G
2	rs16865787	0	225191386	T	C
2	rs11886265	0	225191976	A	G
2	rs11897160	0	225192054	C	A
2	rs11886353	0	225192141	A	G
2	rs35474828	0	225192306	G	C
2	rs35062701	0	225192311	C	T
2	rs16865794	0	225192649	A	G
2	rs16865795	0	225192767	C	T
2	rs16865796	0	225193166	T	G
2	rs7583482	0	225193688	T	C
2	rs7595839	0	225193737	A	G
2	rs16865798	0	225194389	A	G
2	rs62184724	0	225194576	G	T
2	rs67203333	0	225194766	C	G
2	rs114082356	0	225194842	T	C
2	rs58788719	0	225195244	G	A
2	rs79589421	0	225195454	C	T
2	rs114448184	0	225195536	C	T
2	rs16865799	0	225195645	G	A
2	rs10490513	0	225195780	C	A
2	rs16865801	0	225196163	G	A
2	rs60521608	0	225196533	A	G
2	rs57132360	0	225196599	T	A
2	rs115507827	0	225196689	G	A
2	rs13034213	0	225196833	A	G
2	rs1966462	0	225196892	G	A
2	rs61331103	0	225196908	A	G
2	rs60121154	0	225196972	A	G
2	rs11893974	0	225197260	A	C
2	rs10933053	0	225197466	A	G
2	rs67528710	0	225197828	G	A
2	rs67752145	0	225198764	G	A
2	rs72966566	0	225199445	C	A
2	rs79059051	0	225200465	G	A
2	rs140435392	0	225200515	C	T
2	rs56301327	0	225200790	C	T
2	rs72966568	0	225201185	T	C
2	rs34235573	0	225201880	G	A
2	rs34161477	0	225202566	G	A
2	rs34256146	0	225203121	C	T
2	rs138067318	0	225203753	C	T
2	rs79198965	0	225203786	A	T
2	rs149532214	0	225203805	C	T
2	rs11885897	0	225204126	G	A
2	rs142772716	0	225204500	G	A
2	rs56393470	0	225204726	G	A
2	rs12613657	0	225204839	C	T
2	rs12619961	0	225204844	A	T
2	rs116701332	0	225205000	T	C
2	rs7605268	0	225205117	T	C
2	rs35767750	0	225205161	T	A
2	rs990993	0	225205532	T	A
2	rs34692498	0	225205617	T	A
2	rs16865812	0	225205796	G	A
2	rs143695600	0	225206063	C	G
2	rs16865813	0	225206092	T	C
2	rs16865814	0	225206116	C	A
2	rs12987923	0	225206157	T	C
2	rs3815651	0	225206984	G	A
2	rs72966575	0	225207105	T	C
2	rs2287523	0	225207148	T	C
2	rs2287521	0	225207649	G	A
2	rs2287520	0	225207978	C	A
2	rs2287519	0	225208223	G	T
2	rs7602940	0	225208427	G	A
2	rs75404084	0	225208482	T	A
2	rs76409202	0	225208581	G	A
2	rs2894537	0	225208926	T	C
2	rs58424114	0	225209103	G	T
2	rs714054	0	225209152	G	A
2	rs714057	0	225209198	T	C
2	rs714056	0	225209245	G	A
2	rs714055	0	225209260	T	A
2	rs34084252	0	225209338	C	T
2	rs1120738	0	225209356	G	A
2	rs3900282	0	225209370	G	A
2	rs35014062	0	225209382	G	A
2	rs113451519	0	225209561	C	T
2	rs34717363	0	225209854	T	G
2	rs75499849	0	225209992	A	T
2	rs58534999	0	225210116	A	G
2	rs11900599	0	225210168	T	A
2	rs4453685	0	225210360	G	A
2	rs4522593	0	225210429	C	T
2	rs2396090	0	225210630	C	T
2	rs4332917	0	225210867	A	G
2	rs59268097	0	225210984	T	A
2	rs58406420	0	225211235	T	C
2	rs6745530	0	225211406	G	A
2	rs78074549	0	225211505	A	G
2	rs888524	0	225211512	C	T
2	rs6745579	0	225211600	C	A
2	rs888523	0	225211647	T	G
2	rs16865830	0	225212170	G	T
2	rs16865831	0	225212380	T	C
2	rs12105326	0	225212510	T	G
2	rs16865834	0	225212619	A	C
2	rs10933054	0	225212844	C	T
2	rs72966586	0	225213043	G	A
2	rs4673097	0	225213131	C	G
2	rs4674885	0	225213150	A	G
2	rs4673098	0	225213179	G	A
2	rs4674886	0	225213331	C	T
2	rs7425379	0	225213449	G	C
2	rs4674887	0	225213555	C	T
2	rs11892862	0	225213747	G	A
2	rs77034003	0	225213775	A	G
2	rs12623539	0	225214052	A	G
2	rs57696582	0	225214098	C	A
2	rs10933055	0	225214475	T	C
2	rs12617232	0	225214478	G	A
2	rs35438142	0	225214505	G	A
2	rs79484458	0	225214644	T	A
2	rs4674888	0	225214900	A	G
2	rs11883612	0	225214997	A	G
2	rs77898531	0	225215354	T	C
2	rs12612283	0	225215686	A	G
2	rs7559648	0	225215994	G	A
2	rs72966596	0	225216017	T	C
2	rs76351365	0	225216188	T	C
2	rs75931412	0	225216254	A	G
2	rs11886905	0	225217476	A	G
2	rs7590372	0	225217633	A	G
2	rs16865841	0	225217737	A	G
2	rs7580889	0	225217783	T	G
2	rs7593363	0	225217938	A	G
2	rs16865842	0	225217997	C	G
2	rs7567307	0	225218112	G	A
2	rs35504832	0	225218126	C	A
2	rs35826861	0	225218159	G	A
2	rs7567246	0	225218239	C	G
2	rs7567567	0	225218480	C	T
2	rs7570521	0	225218822	C	A
2	rs2543661	0	225219494	C	A
2	rs115854692	0	225219748	T	C
2	rs62184726	0	225219849	C	T
2	rs77113493	0	225219892	C	T
2	rs72968505	0	225221227	C	T
2	rs60665468	0	225221355	C	G
2	rs72968509	0	225221607	A	T
2	rs61224813	0	225222321	G	A
2	rs146445300	0	225222583	A	G
2	rs2042086	0	225222900	T	C
2	rs145449672	0	225223164	G	A
2	rs16865859	0	225223444	T	C
2	rs13033720	0	225223477	T	C
2	rs16865860	0	225223522	G	T
2	rs67451592	0	225223658	T	C
2	rs1963349	0	225223835	T	C
2	rs35684737	0	225223932	A	G
2	rs72968520	0	225224032	T	C
2	rs16865861	0	225224042	G	A
2	rs35723252	0	225224092	G	C
2	rs13021301	0	225225238	G	A
2	rs35546675	0	225225312	G	A
2	rs16865863	0	225225520	G	A
2	rs72968524	0	225225539	A	T
2	rs72968525	0	225225540	A	T
2	rs72968527	0	225225757	A	G
2	rs9679506	0	225225958	C	T
2	rs72968528	0	225226018	C	T
2	rs72968530	0	225226081	A	G
2	rs35837071	0	225226172	G	A
2	rs918290	0	225226368	T	A
2	rs918289	0	225226575	T	G
2	rs146481824	0	225226618	G	A
2	rs4673100	0	225226654	A	C
2	rs151154207	0	225227649	C	T
2	rs714863	0	225228660	G	C
2	rs2543660	0	225229339	C	G
2	rs16865873	0	225229888	A	C
2	rs67295573	0	225230054	T	G
2	rs16865874	0	225230520	C	T
2	rs113257663	0	225230600	C	T
2	rs16865875	0	225230931	T	C
2	rs1861988	0	225231341	G	A
2	rs16865881	0	225231355	G	A
2	rs1861987	0	225231461	A	G
2	rs36052264	0	225231483	T	G
2	rs35354782	0	225231705	G	A
2	rs7593551	0	225231713	T	C
2	rs34922794	0	225231788	G	A
2	rs36108048	0	225231799	T	G
2	rs72968543	0	225231895	A	C
2	rs35723408	0	225231903	G	A
2	rs35671560	0	225232263	T	C
2	rs2075351	0	225232407	C	A
2	rs67638499	0	225232420	G	C
2	rs2075350	0	225232460	C	T
2	rs2075349	0	225232503	G	A
2	rs2075348	0	225232521	A	G
2	rs2075347	0	225232719	C	T
2	rs72968552	0	225232725	G	A
2	rs2075346	0	225232765	T	C
2	rs2075345	0	225232793	C	T
2	rs2075344	0	225232818	C	G
2	rs2075343	0	225232876	G	T
2	rs2075342	0	225232877	C	T
2	rs16865882	0	225233847	T	G
2	rs16865886	0	225234210	A	C
2	rs16865888	0	225234313	G	A
2	rs16865889	0	225234340	A	G
2	rs12694635	0	225234682	G	A
2	rs12466081	0	225234812	C	A
2	rs62184727	0	225234813	G	A
2	rs77794735	0	225234895	T	A
2	rs34904674	0	225235062	A	G
2	rs71423782	0	225235379	C	T
2	rs13004745	0	225235487	C	G
2	rs759725	0	225235526	T	C
2	rs13005364	0	225235549	G	A
2	rs759724	0	225235654	A	G
2	rs759723	0	225235776	C	G
2	rs759722	0	225235810	C	T
2	rs56087588	0	225236120	C	T
2	rs55926125	0	225236188	T	C
2	rs35685462	0	225236230	A	G
2	rs16865895	0	225237071	T	C
2	rs66527612	0	225239426	T	C
2	rs66588183	0	225240274	C	G
2	rs7575253	0	225241024	C	T
2	rs7575615	0	225241342	C	A
2	rs78590908	0	225241449	G	T
2	rs6757109	0	225241727	A	T
2	rs62184729	0	225242291	C	T
2	rs16865897	0	225242564	G	T
2	rs16865898	0	225243096	C	T
2	rs16865899	0	225243137	T	A
2	rs72968568	0	225243783	A	G
2	rs16865902	0	225244102	C	T
2	rs16865904	0	225244116	T	C
2	rs16865905	0	225244235	A	C
2	rs61732371	0	225244352	G	A
2	rs3738954	0	225244888	A	G
2	rs3738953	0	225244923	A	G
2	rs16865908	0	225245151	A	G
2	rs7604287	0	225245161	T	C
2	rs7564006	0	225245414	A	G
2	rs7564016	0	225245451	A	G
2	rs7564132	0	225245547	A	G
2	rs7590857	0	225245575	C	A
2	rs6741742	0	225245601	C	G
2	rs7593617	0	225245697	C	G
2	rs7607772	0	225245800	T	G
2	rs66767914	0	225246026	C	T
2	rs7567326	0	225246048	A	G
2	rs55650784	0	225247045	C	A
2	rs2216460	0	225247487	C	A
2	rs72968578	0	225247624	T	C
2	rs116198056	0	225247730	T	C
2	rs72968580	0	225249272	G	A
2	rs16865930	0	225249274	C	T
2	rs35241779	0	225250387	A	C
2	rs4674891	0	225251347	T	C
2	rs55977314	0	225251456	C	A
2	rs76413714	0	225251695	C	T
2	rs187920854	0	225252172	A	G
2	rs35500370	0	225252266	A	G
2	rs57046992	0	225252444	G	A
2	rs7600162	0	225252746	G	A
2	rs147999685	0	225253928	C	A
2	rs10203813	0	225254672	C	G
2	rs2543659	0	225255014	T	C
2	rs4673101	0	225255374	C	G
2	rs77914435	0	225256236	G	A
2	rs6710802	0	225256887	C	T
2	rs72968586	0	225257033	C	T
2	rs6743177	0	225257825	A	C
2	rs11680828	0	225258109	T	C
2	rs12992690	0	225258573	C	T
2	rs66965636	0	225258827	G	C
2	rs10170836	0	225259356	G	A
2	rs10170775	0	225259441	C	T
2	rs16865942	0	225260545	G	T
2	rs741534	0	225260596	G	T
2	rs741533	0	225260618	C	T
2	rs17189108	0	225260677	A	G
2	rs146836921	0	225262045	C	T
2	rs111806360	0	225262745	C	G
2	rs6729257	0	225263170	T	G
2	rs6729290	0	225263253	T	C
2	rs6714462	0	225263527	C	T
2	rs112591929	0	225263829	C	G
2	rs16865947	0	225264547	T	C
2	rs7569568	0	225264598	G	A
2	rs7569573	0	225264619	G	A
2	rs74855027	0	225265371	C	T
2	rs13010329	0	225265645	G	A
2	rs3845837	0	225266667	G	A
2	rs3845838	0	225266725	C	T
2	rs3845839	0	225266881	G	A
2	rs4674892	0	225267000	C	T
2	rs138811502	0	225267246	A	G
2	rs10192135	0	225267262	T	A
2	rs145517242	0	225267423	G	A
2	rs10182715	0	225267892	G	C
2	rs6734306	0	225268173	C	T
2	rs71353871	0	225268300	G	A
2	rs6734416	0	225268315	C	T
2	rs13402429	0	225268466	G	A
2	rs6734850	0	225268472	G	A
2	rs6709360	0	225269094	A	T
2	rs72968596	0	225269198	C	G
2	rs6738439	0	225269271	C	T
2	rs6738675	0	225269361	G	C
2	rs10199081	0	225269542	T	C
2	rs75013968	0	225269548	C	T
2	rs10201440	0	225269672	T	G
2	rs879934	0	225269975	C	T
2	rs2003075	0	225270131	T	C
2	rs13393364	0	225270699	G	T
2	rs13393606	0	225270940	G	A
2	rs13393523	0	225271031	C	A
2	rs114336823	0	225271037	A	G
2	rs13393825	0	225271091	G	A
2	rs55662272	0	225271460	G	T
2	rs10175515	0	225271464	C	T
2	rs2075341	0	225271467	A	G
2	rs10178116	0	225271694	C	T
2	rs10178292	0	225271778	G	A
2	rs9288588	0	225271854	C	T
2	rs6757752	0	225272366	A	G
2	rs147136895	0	225272424	G	A
2	rs61029882	0	225272619	C	T
2	rs116623054	0	225272701	G	A
2	rs4493251	0	225272754	A	G
2	rs7582479	0	225272914	C	T
2	rs146808121	0	225273131	C	T
2	rs6761856	0	225273397	A	C
2	rs6748380	0	225273431	T	C
2	rs6733815	0	225273575	G	C
2	rs72970812	0	225273832	G	A
2	rs72970814	0	225274112	A	C
2	rs13430183	0	225274485	A	G
2	rs13418375	0	225274572	T	C
2	rs13420981	0	225274616	T	C
2	rs13421102	0	225274755	T	G
2	rs150154145	0	225274759	G	A
2	rs6740916	0	225275057	C	T
2	rs77474291	0	225275267	C	T
2	rs77373236	0	225275268	A	G
2	rs6436474	0	225275704	G	A
2	rs6436475	0	225275795	C	A
2	rs2052409	0	225276261	T	C
2	rs6436476	0	225276739	A	T
2	rs6748928	0	225277006	C	G
2	rs72970821	0	225277448	A	G
2	rs13418502	0	225277884	C	T
2	rs72970822	0	225278126	C	T
2	rs13419263	0	225278375	G	A
2	rs13432739	0	225278522	T	C
2	rs13419482	0	225278553	G	T
2	rs55704993	0	225278613	C	T
2	rs72970825	0	225278886	C	T
2	rs13422368	0	225278907	G	T
2	rs13396659	0	225278972	A	C
2	rs10933057	0	225279073	G	C
2	rs7605583	0	225279474	C	T
2	rs74634134	0	225279719	G	A
2	rs144431294	0	225280162	C	T
2	rs11891429	0	225280512	A	G
2	rs11886392	0	225280521	T	C
2	rs115384503	0	225280694	T	C
2	rs16865958	0	225280766	G	A
2	rs7565929	0	225280846	A	G
2	rs146378205	0	225280897	G	C
2	rs57134723	0	225281098	C	T
2	rs60191161	0	225281119	G	A
2	rs58115379	0	225281285	C	A
2	rs918288	0	225281331	C	A
2	rs60955636	0	225281380	T	C
2	rs16865962	0	225281389	T	C
2	rs61044060	0	225281420	A	G
2	rs77226758	0	225281491	A	T
2	rs58816762	0	225281514	G	A
2	rs918287	0	225281602	G	T
2	rs16865967	0	225281926	T	C
2	rs16865969	0	225281967	T	C
2	rs56766804	0	225282074	T	C
2	rs57103185	0	225282076	T	C
2	rs59249189	0	225282159	C	T
2	rs13388791	0	225282287	A	T
2	rs115409995	0	225282379	C	T
2	rs72970839	0	225282381	C	T
2	rs7596864	0	225282465	C	T
2	rs6436480	0	225282778	C	T
2	rs6436481	0	225283029	T	C
2	rs6723297	0	225283102	A	G
2	rs6436482	0	225283121	T	C
2	rs6723420	0	225283203	A	G
2	rs72970840	0	225283770	A	G
2	rs34188713	0	225283775	T	G
2	rs78983680	0	225283927	G	A
2	rs35210873	0	225283962	C	T
2	rs7420424	0	225284259	T	C
2	rs1861986	0	225284360	A	G
2	rs56410650	0	225284712	A	G
2	rs76418735	0	225285463	C	T
2	rs4674893	0	225285470	A	T
2	rs4673104	0	225285539	C	G
2	rs13027426	0	225286083	G	A
2	rs13004354	0	225286340	T	C
2	rs6436483	0	225286383	A	G
2	rs4674894	0	225286570	G	C
2	rs4674895	0	225286639	T	C
2	rs78888378	0	225286744	G	A
2	rs4673105	0	225286791	A	T
2	rs4674896	0	225286800	C	T
2	rs190783205	0	225287412	G	A
2	rs6726641	0	225287469	T	C
2	rs6726645	0	225287486	T	C
2	rs6711468	0	225287566	C	A
2	rs6730016	0	225287891	T	A
2	rs10179411	0	225288043	T	C
2	rs10166898	0	225288147	C	T
2	rs10167081	0	225288176	G	T
2	rs7566363	0	225288219	G	C
2	rs12694636	0	225288690	T	C
2	rs6719005	0	225288783	G	A
2	rs6733996	0	225288871	T	C
2	rs74461850	0	225289163	T	C
2	rs4674897	0	225289178	C	A
2	rs1523924	0	225289532	A	G
2	rs1523923	0	225289556	A	G
2	rs10933058	0	225289826	T	G
2	rs10933059	0	225289879	T	C
2	rs11887658	0	225289901	G	A
2	rs2396091	0	225290379	C	T
2	rs1916763	0	225290435	A	T
2	rs764407	0	225290456	C	G
2	rs60167872	0	225290571	C	T
2	rs764406	0	225290595	G	A
2	rs764405	0	225290691	C	T
2	rs1916762	0	225290792	G	A
2	rs57140102	0	225290843	T	G
2	rs147257696	0	225291261	T	C
2	rs10190507	0	225291370	G	T
2	rs10166620	0	225291465	A	G
2	rs10190542	0	225291586	C	G
2	rs10192954	0	225291681	C	T
2	rs72970871	0	225291741	C	G
2	rs940319	0	225291960	G	A
2	rs6738312	0	225292161	A	G
2	rs10933060	0	225292316	A	G
2	rs6710450	0	225292553	G	T
2	rs72970874	0	225292693	C	T
2	rs72970875	0	225292702	G	C
2	rs112600740	0	225292736	C	T
2	rs4674898	0	225292912	A	G
2	rs11898198	0	225293000	C	T
2	rs6733222	0	225294173	T	C
2	rs62186943	0	225294433	C	T
2	rs6718446	0	225294467	C	T
2	rs61253444	0	225294848	C	T
2	rs6721570	0	225294852	C	T
2	rs11692033	0	225295082	C	T
2	rs72970879	0	225295157	C	A
2	rs4674899	0	225295341	T	C
2	rs4674900	0	225295450	A	G
2	rs9784048	0	225295654	A	G
2	rs11902604	0	225296065	G	A
2	rs9784050	0	225296091	A	T
2	rs72970881	0	225296156	T	C
2	rs72970883	0	225296305	G	C
2	rs72970885	0	225296788	C	A
2	rs11904082	0	225296998	G	T
2	rs6730250	0	225297253	C	T
2	rs62186945	0	225297612	C	A
2	rs181196201	0	225297925	C	T
2	rs6734149	0	225297984	G	T
2	rs6705004	0	225297985	A	T
2	rs6734283	0	225298112	G	A
2	rs114487312	0	225298460	C	T
2	rs10804321	0	225298481	C	A
2	rs10804322	0	225298482	T	C
2	rs1265559	0	225298573	G	A
2	rs41437249	0	225298674	G	C
2	rs6737609	0	225298738	C	T
2	rs1265558	0	225298959	T	C
2	rs6709124	0	225299023	A	G
2	rs184994572	0	225299045	T	C
2	rs6709143	0	225299059	A	G
2	rs12997147	0	225299163	C	T
2	rs74917102	0	225299173	A	T
2	rs62186947	0	225299249	A	C
2	rs13024213	0	225299489	T	C
2	rs74782569	0	225299535	G	A
2	rs12998332	0	225299566	G	A
2	rs112279907	0	225299772	C	T
2	rs72970889	0	225299780	C	T
2	rs142500890	0	225299987	T	C
2	rs150224869	0	225299988	G	A
2	rs55993642	0	225300091	T	C
2	rs10933061	0	225300124	G	A
2	rs148950269	0	225300171	G	A
2	rs10933062	0	225300192	T	C
2	rs10933063	0	225300206	A	C
2	rs72970891	0	225300214	C	T
2	rs13004290	0	225300306	A	G
2	rs10933064	0	225300313	G	C
2	rs12694637	0	225300505	A	G
2	rs13426338	0	225300686	G	A
2	rs733668	0	225300690	C	A
2	rs13400680	0	225300696	A	G
2	rs12694638	0	225300818	A	G
2	rs4674901	0	225300882	C	T
2	rs1468987	0	225301018	A	G
2	rs13023758	0	225301027	G	A
2	rs1642912	0	225301053	C	G
2	rs79830015	0	225301134	C	A
2	rs7575261	0	225301205	C	G
2	rs4674902	0	225301340	C	T
2	rs114818048	0	225301598	T	C
2	rs6743369	0	225301679	T	A
2	rs13392400	0	225301701	T	C
2	rs6743392	0	225301731	T	G
2	rs6757101	0	225301872	A	G
2	rs72970897	0	225301973	A	G
2	rs12694639	0	225302079	A	T
2	rs143873820	0	225302085	C	A
2	rs140254664	0	225302086	C	A
2	rs12694640	0	225302172	T	C
2	rs12328241	0	225302513	T	C
2	rs7596143	0	225302739	T	C
2	rs75661463	0	225302884	C	G
2	rs7608792	0	225302966	A	G
2	rs11674099	0	225303022	G	A
2	rs140996898	0	225303045	C	A
2	rs12694641	0	225304185	G	A
2	rs7587019	0	225304551	G	A
2	rs7600902	0	225304586	T	C
2	rs56002744	0	225304587	G	A
2	rs7560213	0	225304625	A	C
2	rs11677015	0	225304659	G	A
2	rs7603562	0	225304671	T	C
2	rs7589608	0	225304694	C	T
2	rs7603569	0	225304704	T	C
2	rs55838352	0	225304708	A	G
2	rs144967295	0	225304947	A	C
2	rs62189062	0	225305134	C	G
2	rs6741164	0	225305366	C	T
2	rs1721282	0	225305589	A	G
2	rs1642922	0	225305832	C	T
2	rs1523925	0	225305871	C	T
2	rs6744802	0	225305883	G	A
2	rs1642921	0	225305959	C	T
2	rs1642920	0	225306383	G	A
2	rs1721281	0	225306427	A	G
2	rs13009789	0	225306429	C	T
2	rs1721280	0	225306520	C	A
2	rs34274417	0	225306522	A	G
2	rs72970899	0	225306667	G	C
2	rs62189063	0	225306709	A	G
2	rs7597422	0	225307062	C	T
2	rs2462137	0	225307080	G	C
2	rs78901465	0	225307315	C	T
2	rs2430961	0	225307540	C	T
2	rs75388693	0	225307624	G	A
2	rs2430960	0	225307710	G	A
2	rs2462139	0	225308235	T	C
2	rs1523920	0	225308787	C	G
2	rs6756788	0	225308802	C	T
2	rs1523921	0	225308978	T	C
2	rs114196825	0	225309167	C	T
2	rs2710598	0	225309374	A	G
2	rs12987432	0	225310089	C	T
2	rs7609339	0	225310405	G	C
2	rs72972303	0	225310530	C	A
2	rs2462140	0	225310582	A	G
2	rs150365278	0	225310587	G	A
2	rs2543656	0	225311029	C	T
2	rs2543655	0	225311226	T	C
2	rs13007923	0	225311558	C	T
2	rs2710603	0	225311923	T	C
2	rs111410118	0	225312026	T	C
2	rs55697548	0	225312053	T	C
2	rs186153502	0	225312227	G	A
2	rs4674905	0	225312366	A	C
2	rs1721278	0	225312465	T	C
2	rs4674906	0	225312675	C	T
2	rs1642917	0	225312709	A	G
2	rs1642916	0	225312817	C	A
2	rs13020897	0	225313122	A	G
2	rs150897808	0	225313258	A	G
2	rs1642914	0	225313268	T	C
2	rs13021474	0	225313310	C	T
2	rs72972307	0	225313524	A	G
2	rs75662479	0	225313700	A	G
2	rs1611796	0	225314253	C	A
2	rs6756193	0	225314273	C	A
2	rs75269103	0	225314437	C	G
2	rs13403816	0	225314481	C	A
2	rs1721279	0	225314761	A	G
2	rs6731405	0	225315068	A	C
2	rs142712312	0	225315575	G	A
2	rs6436486	0	225315649	A	G
2	rs12991844	0	225315756	G	A
2	rs6436487	0	225315898	G	A
2	rs13018619	0	225316040	T	C
2	rs12992597	0	225316280	C	T
2	rs112703582	0	225316308	G	A
2	rs12992829	0	225316416	A	G
2	rs12993029	0	225316420	C	G
2	rs76653747	0	225317104	T	C
2	rs62189066	0	225317283	C	T
2	rs6436488	0	225317949	A	G
2	rs193267686	0	225318392	C	A
2	rs183683177	0	225318393	C	A
2	rs146324024	0	225318628	T	C
2	rs6733771	0	225318816	T	G
2	rs12611811	0	225318971	T	C
2	rs13014021	0	225319266	C	T
2	rs10180298	0	225319830	A	T
2	rs114985458	0	225319925	C	T
2	rs11901496	0	225320132	C	T
2	rs16865977	0	225320173	T	G
2	rs17407777	0	225320609	G	A
2	rs11691454	0	225320772	T	G
2	rs12990481	0	225321022	G	C
2	rs10192950	0	225321765	C	T
2	rs112176960	0	225321832	G	T
2	rs34361629	0	225322036	C	T
2	rs34338001	0	225322252	G	A
2	rs62189069	0	225322321	G	A
2	rs6436489	0	225322427	C	T
2	rs7564678	0	225322828	G	A
2	rs12613725	0	225323096	A	G
2	rs11677844	0	225323473	A	T
2	rs11695098	0	225323500	T	A
2	rs16865990	0	225324082	A	G
2	rs1568751	0	225324391	G	T
2	rs2177447	0	225324405	G	A
2	rs72972329	0	225324669	T	A
2	rs1568752	0	225324758	G	C
2	rs72972331	0	225325316	A	C
2	rs62189070	0	225325998	G	T
2	rs10432548	0	225326117	T	G
2	rs6436490	0	225326693	A	C
2	rs58246201	0	225326821	G	C
2	rs7605993	0	225326879	A	T
2	rs16865992	0	225327572	C	T
2	rs2140509	0	225328320	G	C
2	rs13022176	0	225328645	T	C
2	rs12469264	0	225329072	T	C
2	rs12997153	0	225329251	C	T
2	rs13003746	0	225329923	G	A
2	rs13029735	0	225329962	T	C
2	rs13003273	0	225329972	A	G
2	rs116133018	0	225330181	G	A
2	rs7605197	0	225330266	T	C
2	rs12694642	0	225330315	T	G
2	rs6742451	0	225330493	C	T
2	rs13022214	0	225330638	A	T
2	rs4673106	0	225331667	A	G
2	rs4673107	0	225331863	G	T
2	rs6728763	0	225331927	G	A
2	rs11673880	0	225332660	G	A
2	rs17407839	0	225332677	A	C
2	rs1965506	0	225332835	G	A
2	rs12994599	0	225333998	C	T
2	rs11686590	0	225334070	A	G
2	rs11681451	0	225334104	T	C
2	rs12994891	0	225334254	A	G
2	rs41371744	0	225334712	T	C
2	rs12470077	0	225334971	T	C
2	rs2396092	0	225335290	A	G
2	rs4674908	0	225335595	A	G
2	rs17479770	0	225335814	T	C
2	rs3768899	0	225336309	C	T
2	rs10498160	0	225336531	C	A
2	rs3768898	0	225336770	A	G
2	rs10498161	0	225336889	T	C
2	rs140669610	0	225337090	C	G
2	rs13016316	0	225337188	C	A
2	rs3768897	0	225338022	G	A
2	rs12986955	0	225339793	G	A
2	rs12986433	0	225339828	A	G
2	rs12986662	0	225339881	C	T
2	rs10933065	0	225340145	G	A
2	rs145960548	0	225340632	C	T
2	rs142083785	0	225340740	T	C
2	rs4674909	0	225341235	T	C
2	rs7588380	0	225341304	T	A
2	rs72972361	0	225341550	G	A
2	rs4674910	0	225341625	G	A
2	rs1568750	0	225342597	A	T
2	rs3768895	0	225343447	T	G
2	rs11682828	0	225343878	C	T
2	rs10933066	0	225344725	C	T
2	rs11893948	0	225344987	G	A
2	rs4674911	0	225345254	A	G
2	rs13012104	0	225345292	T	C
2	rs78473514	0	225345499	G	A
2	rs75276493	0	225346184	T	C
2	rs11884815	0	225346377	A	G
2	rs2070127	0	225346646	T	C
2	rs3820763	0	225347270	G	A
2	rs3754631	0	225347445	C	T
2	rs2047134	0	225347713	A	C
2	rs62189072	0	225348124	A	G
2	rs13006846	0	225348481	A	G
2	rs62186972	0	225348523	T	C
2	rs1466723	0	225348571	G	A
2	rs62186973	0	225348820	C	A
2	rs151088552	0	225349081	G	C
2	rs13014175	0	225349261	G	A
2	rs12990758	0	225349499	T	C
2	rs10203955	0	225349699	G	C
2	rs2396093	0	225350420	T	C
2	rs2396094	0	225350434	T	C
2	rs12989341	0	225350831	A	G
2	rs12990285	0	225351017	G	T
2	rs112660319	0	225352461	C	G
2	rs111520322	0	225352465	T	C
2	rs144833022	0	225353541	G	A
2	rs147137183	0	225353649	T	C
2	rs112040555	0	225353927	C	T
2	rs34332594	0	225354547	G	A
2	rs13017924	0	225354713	G	A
2	rs12994256	0	225354796	T	G
2	rs940318	0	225355490	G	A
2	rs2140508	0	225355839	G	T
2	rs11891923	0	225356237	A	C
2	rs6721309	0	225356380	T	C
2	rs11903823	0	225356657	G	C
2	rs11903863	0	225356768	G	C
2	rs13393601	0	225357047	T	C
2	rs10933067	0	225357435	G	A
2	rs11674340	0	225357918	C	T
2	rs940317	0	225358118	C	T
2	rs940316	0	225358120	C	A
2	rs3845840	0	225359100	G	A
2	rs11688506	0	225359866	A	C
2	rs147602120	0	225360281	T	C
2	rs11676571	0	225360975	T	C
2	rs34485497	0	225360980	T	C
2	rs12999489	0	225360985	T	C
2	rs3768894	0	225361150	C	T
2	rs75263635	0	225361471	A	C
2	rs3738952	0	225362478	C	T
2	rs62186977	0	225362744	G	C
2	rs3820762	0	225362798	A	G
2	rs3768893	0	225363117	A	G
2	rs3768892	0	225363373	G	A
2	rs62186978	0	225363644	A	G
2	rs6744597	0	225363709	A	G
2	rs3768890	0	225364937	T	C
2	rs3768889	0	225365056	A	G
2	rs41373148	0	225365109	T	A
2	rs114255299	0	225365395	T	G
2	rs4674916	0	225365635	C	A
2	rs13007899	0	225365836	A	G
2	rs3768888	0	225366401	A	G
2	rs3820761	0	225366833	T	C
2	rs7578691	0	225366929	C	T
2	rs3754629	0	225367669	C	T
2	rs62186979	0	225367995	C	T
2	rs41372447	0	225367996	C	G
2	rs11891432	0	225368094	G	T
2	rs3738951	0	225368321	A	G
2	rs62186981	0	225369532	G	C
2	rs1963594	0	225369917	T	C
2	rs1963593	0	225370005	C	T
2	rs1027340	0	225370554	C	A
2	rs41445949	0	225371951	C	T
2	rs72972378	0	225372562	A	G
2	rs7585047	0	225373897	C	T
2	rs13027922	0	225374120	G	T
2	rs6743228	0	225375708	C	T
2	rs10498162	0	225375894	G	A
2	rs6743816	0	225376032	G	C
2	rs11686067	0	225376034	G	A
2	rs13024297	0	225376653	T	A
2	rs11676311	0	225376852	A	G
2	rs6748341	0	225377574	C	G
2	rs1523917	0	225377607	T	G
2	rs13005895	0	225377887	G	C
2	rs13019746	0	225380068	A	G
2	rs4673110	0	225380370	T	C
2	rs185140733	0	225381282	T	C
2	rs6758222	0	225381426	T	C
2	rs12991137	0	225381566	G	A
2	rs72972387	0	225381900	C	T
2	rs35324221	0	225383338	T	C
2	rs1523918	0	225384428	A	G
2	rs6758702	0	225384850	G	T
2	rs6759332	0	225385542	C	T
2	rs6720502	0	225385858	T	C
2	rs16866027	0	225386080	T	C
2	rs1829920	0	225387320	G	A
2	rs1829921	0	225387460	A	G
2	rs142205708	0	225387463	T	C
2	rs4674917	0	225387522	G	A
2	rs62187013	0	225388405	G	A
2	rs767146	0	225388884	C	T
2	rs1808013	0	225389031	T	C
2	rs7571953	0	225389789	C	T
2	rs13003581	0	225390051	G	A
2	rs3912999	0	225390089	G	A
2	rs11691054	0	225390948	T	C
2	rs11685253	0	225391217	C	T
2	rs13001695	0	225392905	A	G
2	rs11688371	0	225392925	G	A
2	rs11688416	0	225393012	G	T
2	rs11688390	0	225393122	C	T
2	rs11688397	0	225393173	C	T
2	rs62187014	0	225393245	G	A
2	rs6744468	0	225393696	A	G
2	rs4673111	0	225394588	T	C
2	rs6720511	0	225394813	G	A
2	rs111260824	0	225394910	C	T
2	rs62187015	0	225395445	G	A
2	rs55650048	0	225395607	G	C
2	rs13023296	0	225396169	A	T
2	rs13023842	0	225396289	C	G
2	rs13029167	0	225396606	A	T
2	rs13006563	0	225396873	T	C
2	rs4674919	0	225397170	T	C
2	rs11694987	0	225397409	C	G
2	rs116078243	0	225397672	C	T
2	rs62187016	0	225397924	C	T
2	rs12993790	0	225398662	C	T
2	rs6751391	0	225398684	T	C
2	rs13020511	0	225398803	T	C
2	rs16825678	0	225399390	T	C
2	rs6436495	0	225399513	T	C
2	rs34086851	0	225399619	A	G
2	rs34705085	0	225399673	A	G
2	rs17480230	0	225399864	G	A
2	rs75505894	0	225399971	T	C
2	rs1540823	0	225400899	C	T
2	rs11891006	0	225401077	A	G
2	rs113533996	0	225401126	C	A
2	rs13029125	0	225402310	G	A
2	rs7595263	0	225402995	T	C
2	rs149255977	0	225403382	G	A
2	rs1523919	0	225403615	G	A
2	rs12464273	0	225403643	C	T
2	rs13398350	0	225403657	T	C
2	rs10167124	0	225403833	C	A
2	rs62187017	0	225404310	C	T
2	rs72972401	0	225404668	T	C
2	rs13025504	0	225404872	T	C
2	rs11687736	0	225405122	A	T
2	rs6739735	0	225405253	C	T
2	rs13006031	0	225405693	C	T
2	rs13013735	0	225406984	C	T
2	rs35260589	0	225407309	G	C
2	rs72974203	0	225408430	G	A
2	rs72974205	0	225408468	C	T
2	rs72974208	0	225409304	A	G
2	rs6713629	0	225410973	A	T
2	rs10197090	0	225411429	A	G
2	rs13018489	0	225413003	A	T
2	rs16866045	0	225413020	G	A
2	rs146791442	0	225413058	C	T
2	rs111277591	0	225413703	A	C
2	rs13025710	0	225413927	G	A
2	rs11695326	0	225415134	A	G
2	rs143450772	0	225416039	C	A
2	rs10933068	0	225418360	G	A
2	rs151201929	0	225418788	C	T
2	rs6717581	0	225418848	G	T
2	rs6732903	0	225419095	T	C
2	rs12621037	0	225419258	C	T
2	rs72617131	0	225419922	A	C
2	rs17271442	0	225420139	T	C
2	rs150619545	0	225423282	G	A
2	rs139678548	0	225423378	C	T
2	rs112959208	0	225423683	G	C
2	rs72974219	0	225423784	G	C
2	rs72974222	0	225424143	C	T
2	rs1523922	0	225425695	T	C
2	rs6436496	0	225425823	A	G
2	rs6436497	0	225425852	T	C
2	rs7575152	0	225426141	G	A
2	rs4674923	0	225426527	C	T
2	rs11693367	0	225426531	C	A
2	rs56409308	0	225426542	G	A
2	rs11892841	0	225426977	A	C
2	rs11887962	0	225427185	T	A
2	rs2047135	0	225427302	G	C
2	rs6436498	0	225427311	C	T
2	rs10168101	0	225428828	C	A
2	rs12994058	0	225428965	A	G
2	rs7600608	0	225429531	T	C
2	rs12465740	0	225429899	C	T
2	rs62187044	0	225430410	C	T
2	rs149713302	0	225431192	C	T
2	rs146410838	0	225431758	G	A
2	rs140725332	0	225432179	G	A
2	rs145869197	0	225432229	G	A
2	rs72974238	0	225432470	C	A
2	rs16825685	0	225434256	C	G
2	rs10498163	0	225434445	A	G
2	rs56004047	0	225434527	G	T
2	rs1851767	0	225435356	C	T
2	rs79476590	0	225436176	C	T
2	rs62187045	0	225436230	G	A
2	rs55898315	0	225437505	G	A
2	rs10933069	0	225437518	A	G
2	rs10177898	0	225437552	C	T
2	rs72974242	0	225437661	C	T
2	rs13020268	0	225437923	C	T
2	rs13026660	0	225438782	A	G
2	rs13027403	0	225439021	C	T
2	rs16866061	0	225439844	A	G
2	rs2068244	0	225440011	G	A
2	rs114779288	0	225440111	A	C
2	rs1542786	0	225440590	G	A
2	rs1542787	0	225440707	A	G
2	rs1542788	0	225440721	T	C
2	rs1542789	0	225440808	G	A
2	rs56075510	0	225440822	A	C
2	rs1494108	0	225441568	A	T
2	rs1494109	0	225441833	G	A
2	rs80236857	0	225442132	A	G
2	rs35632843	0	225442688	A	C
2	rs4674925	0	225443012	T	C
2	rs62187048	0	225443450	T	C
2	rs146352889	0	225443525	G	A
2	rs11688165	0	225443700	T	C
2	rs6749402	0	225443901	T	G
2	rs138646050	0	225444056	C	G
2	rs62187049	0	225444555	C	A
2	rs13009793	0	225445301	T	C
2	rs142535760	0	225445918	C	G
2	rs13410021	0	225446413	G	T
2	rs12694643	0	225446603	A	G
2	rs72974260	0	225446944	A	G
2	rs72974263	0	225447371	C	T
2	rs184581006	0	225448103	T	C
2	rs6750647	0	225448105	C	A
2	rs79393233	0	225448279	A	C
2	rs115286041	0	225448921	A	G
2	rs11690350	0	225448976	G	T
2	rs1058360	0	225449242	A	T
2	rs3768886	0	225450161	G	C
2	rs3768884	0	225450368	G	C
2	rs3768883	0	225450369	G	T
2	rs62187051	0	225451376	A	G
2	rs62187052	0	225451512	A	T
2	rs62187053	0	225452212	A	T
2	rs76897351	0	225452257	G	A
2	rs75869883	0	225453679	G	A
2	rs72974265	0	225454006	T	C
2	rs11899070	0	225454053	C	G
2	rs72974267	0	225454209	T	C
2	rs13009286	0	225454230	C	T
2	rs62187054	0	225454764	T	C
2	rs72974269	0	225454907	C	T
2	rs62187055	0	225454909	C	T
2	rs11900637	0	225455287	C	T
2	rs4674926	0	225456444	G	A
2	rs6436499	0	225456551	T	A
2	rs4402747	0	225457173	G	A
2	rs186535220	0	225457661	C	T
2	rs56246265	0	225457914	C	G
2	rs34345163	0	225459080	A	G
2	rs11675595	0	225459124	G	T
2	rs144057863	0	225459210	C	T
2	rs72962707	0	225459737	G	A
2	rs11886809	0	225460110	G	A
2	rs11694220	0	225461990	C	T
2	rs11682897	0	225462004	A	G
2	rs115027764	0	225462091	C	T
2	rs13028335	0	225462167	G	A
2	rs72962708	0	225463885	T	C
2	rs113820259	0	225464108	C	T
2	rs4355095	0	225466385	C	T
2	rs4624371	0	225466404	A	G
2	rs7578032	0	225467238	G	T
2	rs140392340	0	225467444	T	C
2	rs6436500	0	225467513	T	C
2	rs111915841	0	225467840	G	C
2	rs113831467	0	225467955	C	T
2	rs111529253	0	225467983	C	G
2	rs35463868	0	225468329	C	A
2	rs6736188	0	225469413	G	A
2	rs78841535	0	225469575	A	G
2	rs11684265	0	225469611	G	A
2	rs62187056	0	225469846	T	A
2	rs7562397	0	225470178	A	G
2	rs7589204	0	225470195	G	T
2	rs79468790	0	225470667	T	A
2	rs5020311	0	225470724	G	A
2	rs6436501	0	225470871	T	C
2	rs57002188	0	225470963	C	T
2	rs114447676	0	225471009	T	A
2	rs55994232	0	225471270	T	G
2	rs142656468	0	225472401	C	G
2	rs3997602	0	225472917	A	G
2	rs7594223	0	225472985	T	C
2	rs7580488	0	225473263	C	T
2	rs62187057	0	225473540	A	G
2	rs6749153	0	225473789	T	C
2	rs111258963	0	225474564	T	C
2	rs6738693	0	225475107	G	A
2	rs6739036	0	225475463	G	T
2	rs56337305	0	225475560	T	C
2	rs56137017	0	225475664	T	C
2	rs11691319	0	225475769	T	C
2	rs11685405	0	225475818	C	T
2	rs11674439	0	225476140	A	G
2	rs11885566	0	225476915	A	G
2	rs12622558	0	225476923	T	C
2	rs923901	0	225477276	A	T
2	rs6747129	0	225477542	G	A
2	rs16866077	0	225478370	A	G
2	rs79468193	0	225478400	G	T
2	rs10498164	0	225478729	C	T
2	rs74376934	0	225478896	G	C
2	rs114182074	0	225479141	C	T
2	rs17480503	0	225479503	A	G
2	rs16866078	0	225479958	A	G
2	rs12476528	0	225480136	C	T
2	rs7563430	0	225480722	A	G
2	rs10498165	0	225481922	T	C
2	rs6716600	0	225481991	A	T
2	rs151132693	0	225484334	G	A
2	rs1908253	0	225484658	T	C
2	rs75241590	0	225484673	G	A
2	rs1908252	0	225484736	G	A
2	rs4539789	0	225485628	G	A
2	rs139625575	0	225485666	T	C
2	rs142973331	0	225486717	T	G
2	rs9753296	0	225487159	C	G
2	rs1908251	0	225487865	T	C
2	rs2172657	0	225488152	T	C
2	rs13385853	0	225488884	C	T
2	rs140691942	0	225488921	A	G
2	rs142942912	0	225489192	C	A
2	rs141588719	0	225489992	A	G
2	rs138208014	0	225490425	A	G
2	rs67347002	0	225491100	C	G
2	rs6731785	0	225491143	A	G
2	rs56033132	0	225493294	T	C
2	rs4673114	0	225493558	C	T
2	rs12621327	0	225494885	C	T
2	rs77468690	0	225495128	A	T
2	rs16866084	0	225495599	T	C
2	rs72962751	0	225499721	C	T
2	rs4673115	0	225500024	A	G
2	rs149257871	0	225500212	C	T
2	rs62188668	0	225500948	G	A
2	rs7602654	0	225501992	A	G
2	rs7576904	0	225502303	G	A
2	rs6436502	0	225502541	A	T
2	rs72962758	0	225502646	T	A
2	rs16866087	0	225502655	A	G
2	rs79943310	0	225502765	T	A
2	rs1565074	0	225503101	A	G
2	rs4674932	0	225503892	G	T
2	rs72962763	0	225504270	G	T
2	rs16866089	0	225505092	T	C
2	rs2129610	0	225505345	G	A
2	rs7601882	0	225505353	T	G
2	rs78567532	0	225505793	A	C
2	rs6436503	0	225506262	G	A
2	rs151267925	0	225506291	C	T
2	rs112791261	0	225506383	C	T
2	rs116812647	0	225506390	T	C
2	rs77704620	0	225507349	G	A
2	rs112040928	0	225507955	A	T
2	rs112267519	0	225508329	G	A
2	rs150672539	0	225508431	G	A
2	rs34646084	0	225509215	C	T
2	rs36048994	0	225509590	G	C
2	rs55912807	0	225509710	G	A
2	rs72962772	0	225509864	G	C
2	rs2047136	0	225511361	A	T
2	rs16866096	0	225511657	T	G
2	rs12105685	0	225513164	A	G
2	rs4673119	0	225514582	T	C
2	rs4674933	0	225514923	C	T
2	rs34218311	0	225515189	G	C
2	rs10498166	0	225515482	C	G
2	rs72962777	0	225515813	G	A
2	rs4674934	0	225516468	T	A
2	rs72962778	0	225518456	G	C
2	rs62188672	0	225519115	G	A
2	rs6716680	0	225519361	C	T
2	rs2015099	0	225519915	T	C
2	rs140604355	0	225519936	C	T
2	rs2015091	0	225520025	A	G
2	rs2014887	0	225520082	A	G
2	rs71429124	0	225520093	G	C
2	rs186825642	0	225520414	C	T
2	rs151292662	0	225520784	G	A
2	rs34524774	0	225521364	G	C
2	rs62188673	0	225521411	T	C
2	rs7569372	0	225521466	T	C
2	rs10203159	0	225521598	T	G
2	rs150547436	0	225521619	G	A
2	rs75977322	0	225522339	G	T
2	rs13414466	0	225522993	C	T
2	rs11903959	0	225523685	T	G
2	rs62188674	0	225526161	C	T
2	rs144752015	0	225526956	C	T
2	rs11887386	0	225526975	T	G
2	rs72962798	0	225526998	A	G
2	rs11887535	0	225527290	T	C
2	rs112566752	0	225529674	G	A
2	rs79606904	0	225530216	C	T
2	rs12622216	0	225531510	G	A
2	rs7580595	0	225533498	C	A
2	rs11884368	0	225534192	C	A
2	rs148538883	0	225535005	A	G
2	rs116584333	0	225535019	T	C
2	rs72964806	0	225536306	C	A
2	rs111852035	0	225536896	C	T
2	rs36032547	0	225538355	A	T
2	rs13019390	0	225538393	G	A
2	rs182328292	0	225539701	A	C
2	rs17199291	0	225539718	A	G
2	rs16866114	0	225539800	A	G
2	rs189731734	0	225542383	C	T
2	rs80307422	0	225543387	A	G
2	rs113075259	0	225544826	G	A
2	rs6752187	0	225544960	T	C
2	rs6436505	0	225544991	A	C
2	rs1565072	0	225545245	A	G
2	rs28432054	0	225545879	C	T
2	rs72964813	0	225546213	C	T
2	rs35629284	0	225546834	A	C
2	rs12995062	0	225547310	A	G
2	rs12623191	0	225547688	T	G
2	rs34832383	0	225548049	A	G
2	rs12623277	0	225548072	T	G
2	rs62188681	0	225549529	A	G
2	rs76950464	0	225549704	G	T
2	rs72964817	0	225549968	G	A
2	rs10170573	0	225552916	A	G
2	rs4624372	0	225553128	A	G
2	rs116301486	0	225553200	G	A
2	rs75973942	0	225554653	A	G
2	rs7604556	0	225555193	G	C
2	rs74770282	0	225557312	T	C
2	rs114155009	0	225557392	C	T
2	rs116388898	0	225557537	C	G
2	rs1843834	0	225558042	A	G
2	rs6436506	0	225558242	T	C
2	rs10211257	0	225558356	C	G
2	rs56197085	0	225558372	T	G
2	rs79115073	0	225558656	G	A
2	rs2396109	0	225559073	G	C
2	rs2396110	0	225560219	A	G
2	rs138159918	0	225560488	G	A
2	rs10168256	0	225560600	T	C
2	rs6717108	0	225561035	T	C
2	rs16866119	0	225563591	G	A
2	rs6718533	0	225565329	C	A
2	rs114567650	0	225565491	C	G
2	rs62188709	0	225565760	A	T
2	rs72966951	0	225566041	T	A
2	rs10173549	0	225566563	G	T
2	rs113266547	0	225566643	A	T
2	rs112768669	0	225566723	C	T
2	rs16866124	0	225567327	A	G
2	rs72966956	0	225567347	A	C
2	rs13408687	0	225567399	T	C
2	rs35575677	0	225568382	C	T
2	rs72966959	0	225568694	C	T
2	rs13418804	0	225569830	T	A
2	rs77232974	0	225570435	A	G
2	rs116241154	0	225570845	G	A
2	rs114810489	0	225572176	C	T
2	rs80238749	0	225572517	A	C
2	rs4674938	0	225573153	A	G
2	rs10205549	0	225574241	A	T
2	rs62188713	0	225574261	C	A
2	rs10194591	0	225574276	T	A
2	rs10197382	0	225574650	T	C
2	rs10933072	0	225575098	A	G
2	rs11898692	0	225575173	T	C
2	rs10192196	0	225577135	G	A
2	rs144423070	0	225577669	T	G
2	rs35413825	0	225577791	A	G
2	rs16866127	0	225577997	C	T
2	rs11688359	0	225578418	C	T
2	rs10198809	0	225579262	C	T
2	rs16866130	0	225579924	T	C
2	rs111964522	0	225580309	G	C
2	rs6715655	0	225582284	A	G
2	rs76022454	0	225582425	A	G
2	rs72966980	0	225582558	A	C
2	rs72966984	0	225582559	G	T
2	rs16866137	0	225583264	C	T
2	rs72966985	0	225583759	C	T
2	rs72966987	0	225584303	A	C
2	rs62188716	0	225584834	G	C
2	rs139280521	0	225586327	G	A
2	rs7585688	0	225587479	A	G
2	rs114690762	0	225588432	G	A
2	rs13384654	0	225588620	G	A
2	rs6731126	0	225589618	T	C
2	rs147779135	0	225589619	G	A
2	rs1601730	0	225590153	G	A
2	rs116412182	0	225592146	G	A
2	rs62188717	0	225592482	A	G
2	rs62188718	0	225594235	A	G
2	rs145871849	0	225594948	A	G
2	rs10203544	0	225595932	G	A
2	rs13424487	0	225596320	C	G
2	rs62188719	0	225596673	T	C
2	rs138840542	0	225597350	C	T
2	rs10186154	0	225597695	A	G
2	rs7580331	0	225598077	G	T
2	rs6436507	0	225598242	T	A
2	rs13432141	0	225598570	G	A
2	rs13384315	0	225599237	C	T
2	rs13409727	0	225599241	A	C
2	rs72967002	0	225599320	C	T
2	rs2396147	0	225599449	A	C
2	rs72968903	0	225599504	A	G
2	rs74970490	0	225599911	C	T
2	rs78454861	0	225600701	C	T
2	rs4356653	0	225601227	T	C
2	rs2396149	0	225601985	G	A
2	rs142034895	0	225603172	G	T
2	rs13430644	0	225603173	G	T
2	rs10189104	0	225604188	A	T
2	rs6752847	0	225605651	T	C
2	rs10195402	0	225605952	A	G
2	rs1434057	0	225606389	T	G
2	rs116425461	0	225606971	G	C
2	rs62188721	0	225607202	G	A
2	rs62188722	0	225608551	A	G
2	rs10181622	0	225608689	C	T
2	rs138711032	0	225609380	T	A
2	rs13430106	0	225610109	A	G
2	rs4380226	0	225610952	C	T
2	rs16866155	0	225612503	G	C
2	rs11680109	0	225613221	G	A
2	rs4674939	0	225613552	G	A
2	rs16866157	0	225613899	C	T
2	rs77969797	0	225614413	A	G
2	rs7564938	0	225614954	T	A
2	rs62188723	0	225615270	A	G
2	rs12162346	0	225615471	C	T
2	rs60507277	0	225615973	A	G
2	rs56819908	0	225616175	A	G
2	rs76080520	0	225616199	C	T
2	rs145376100	0	225616518	T	C
2	rs79812614	0	225616827	G	A
2	rs10191148	0	225617177	C	T
2	rs13414489	0	225618116	C	T
2	rs7562679	0	225618250	G	C
2	rs10207324	0	225618508	T	C
2	rs10173714	0	225618741	A	G
2	rs55673257	0	225621330	T	G
2	rs75545860	0	225621749	T	G
2	rs144310324	0	225622535	G	A
2	rs78247330	0	225622737	G	A
2	rs116393193	0	225622852	T	C
2	rs10199780	0	225624686	G	A
2	rs80271406	0	225624791	T	C
2	rs78815506	0	225625231	C	T
2	rs7583073	0	225625335	T	C
2	rs10168745	0	225626118	T	C
2	rs10203866	0	225626375	G	A
2	rs59555396	0	225627663	A	C
2	rs17271491	0	225629713	G	A
2	rs1045654	0	225630233	C	T
2	rs77129771	0	225630351	A	G
2	rs1045653	0	225630435	C	T
2	rs76039923	0	225630723	C	T
2	rs3768869	0	225631260	A	G
2	rs3768870	0	225631486	A	C
2	rs10181850	0	225631874	A	C
2	rs140385423	0	225632703	T	C
2	rs35919012	0	225632892	C	T
2	rs3754623	0	225633209	G	T
2	rs3754624	0	225633812	T	C
2	rs35380339	0	225634409	G	T
2	rs3754626	0	225634472	G	A
2	rs1565073	0	225634693	T	G
2	rs115040038	0	225634810	T	C
2	rs7604021	0	225636059	T	A
2	rs6712617	0	225636411	A	C
2	rs115772056	0	225638605	C	T
2	rs6436508	0	225639220	G	A
2	rs2004141	0	225640323	G	A
2	rs745989	0	225641007	C	T
2	rs2060389	0	225641615	A	G
2	rs17271504	0	225643133	T	C
2	rs16866168	0	225643486	T	C
2	rs17271511	0	225643831	A	G
2	rs7596226	0	225644500	T	G
2	rs111268911	0	225644505	C	A
2	rs3768872	0	225644800	C	T
2	rs7586052	0	225645489	C	T
2	rs114057841	0	225645638	G	A
2	rs3768874	0	225645835	T	A
2	rs3768876	0	225646087	C	G
2	rs3768877	0	225647034	C	G
2	rs7597124	0	225648281	G	A
2	rs112432392	0	225649063	C	T
2	rs112606595	0	225649420	T	A
2	rs111928659	0	225650758	C	T
2	rs3768878	0	225651385	T	C
2	rs3768879	0	225651419	A	G
2	rs72970954	0	225652422	C	G
2	rs3768880	0	225652701	C	A
2	rs13413377	0	225653150	C	T
2	rs6754563	0	225654686	C	T
2	rs138609640	0	225654790	G	A
2	rs1471912	0	225655472	G	A
2	rs1471913	0	225655475	G	A
2	rs3768882	0	225655883	C	T
2	rs16866183	0	225659217	T	C
2	rs113265459	0	225659728	G	A
2	rs72970961	0	225661286	G	A
2	rs76100309	0	225661852	C	T
2	rs62186315	0	225664495	C	T
2	rs1560859	0	225665074	G	A
2	rs6717059	0	225665193	C	T
2	rs4674940	0	225669996	A	G
2	rs17271539	0	225670329	A	G
2	rs16866186	0	225670356	G	A
2	rs4674941	0	225670901	G	C
2	rs12328236	0	225672460	G	A
2	rs75398064	0	225673053	C	T
2	rs10181351	0	225674388	G	C
2	rs79344484	0	225674543	C	G
2	rs56288620	0	225674596	G	T
2	rs115202642	0	225675183	C	A
2	rs6719348	0	225678013	A	G
2	rs16866187	0	225678729	T	C
2	rs10173628	0	225678849	A	G
2	rs77952666	0	225679031	A	C
2	rs184517502	0	225679387	C	T
2	rs4674942	0	225679535	A	G
2	rs114777301	0	225679989	G	T
2	rs7604254	0	225680088	G	C
2	rs183920359	0	225680268	A	C
2	rs6728151	0	225680622	A	T
2	rs58364599	0	225680674	T	C
2	rs72970969	0	225681100	A	T
2	rs13406583	0	225681554	G	C
2	rs6742694	0	225681928	G	C
2	rs6714121	0	225682149	A	G
2	rs12104577	0	225682770	A	G
2	rs72970970	0	225682797	G	C
2	rs10933073	0	225682876	C	T
2	rs7572725	0	225684166	A	G
2	rs6436513	0	225685073	A	G
2	rs10179202	0	225685726	A	G
2	rs4527189	0	225686386	C	T
2	rs13427433	0	225687002	C	T
2	rs4674943	0	225687369	A	G
2	rs13430865	0	225687836	C	T
2	rs13405571	0	225688041	A	G
2	rs16866194	0	225688061	T	G
2	rs13431331	0	225688100	G	A
2	rs72970971	0	225688945	T	A
2	rs57148205	0	225689421	G	A
2	rs6717548	0	225689727	C	T
2	rs62186322	0	225690763	C	A
2	rs6757600	0	225690941	C	T
2	rs7556687	0	225692190	C	T
2	rs67438476	0	225692338	C	T
2	rs4674944	0	225692417	A	T
2	rs62186324	0	225692458	G	A
2	rs56837462	0	225692927	C	A
2	rs10192929	0	225693539	C	T
2	rs62186325	0	225694184	A	T
2	rs6741286	0	225694205	A	T
2	rs6713251	0	225694433	G	T
2	rs72970977	0	225694555	G	A
2	rs6713274	0	225694582	C	G
2	rs6732013	0	225695099	T	C
2	rs10199573	0	225695560	C	T
2	rs144478944	0	225695786	G	A
2	rs1368884	0	225696117	A	C
2	rs1821409	0	225696401	C	T
2	rs72970984	0	225696444	G	T
2	rs72970985	0	225696684	G	T
2	rs11681888	0	225696969	A	T
2	rs11693393	0	225697363	C	T
2	rs10185208	0	225697873	A	G
2	rs57710587	0	225698275	C	A
2	rs16866206	0	225698343	C	A
2	rs10177782	0	225699079	T	C
2	rs6704619	0	225699572	A	G
2	rs16866209	0	225699772	T	C
2	rs11891018	0	225699967	T	A
2	rs10933074	0	225700395	T	C
2	rs11675790	0	225700462	C	T
2	rs16866211	0	225700775	G	A
2	rs13384389	0	225700881	T	C
2	rs76313939	0	225700991	A	C
2	rs78980022	0	225701607	C	T
2	rs72972603	0	225701837	G	A
2	rs6738938	0	225702254	T	G
2	rs6724332	0	225702565	G	A
2	rs16866215	0	225702825	A	C
2	rs78384382	0	225702987	C	T
2	rs13429909	0	225703510	G	A
2	rs6731701	0	225703845	G	A
2	rs188988180	0	225704076	G	A
2	rs77482586	0	225704104	G	A
2	rs6746867	0	225704203	T	C
2	rs13386042	0	225705563	C	T
2	rs6744038	0	225707324	C	G
2	rs16866219	0	225709336	C	A
2	rs11682884	0	225709636	G	A
2	rs7577271	0	225709926	A	G
2	rs143989323	0	225711463	C	T
2	rs6742408	0	225711951	C	T
2	rs55897037	0	225712887	C	T
2	rs116012594	0	225713694	T	A
2	rs62186345	0	225714792	T	G
2	rs6436514	0	225715462	A	G
2	rs75448129	0	225715529	C	T
2	rs16866224	0	225715706	G	A
2	rs10210350	0	225716313	A	G
2	rs75841708	0	225718950	T	C
2	rs16866236	0	225719693	G	A
2	rs72972608	0	225720800	T	C
2	rs7605551	0	225721125	C	T
2	rs72972610	0	225722813	G	A
2	rs74432647	0	225722826	C	T
2	rs13386730	0	225723136	A	G
2	rs16866243	0	225723591	G	A
2	rs74950263	0	225723676	A	G
2	rs7585450	0	225726154	T	C
2	rs6721088	0	225726424	C	T
2	rs7589474	0	225727431	T	C
2	rs6436515	0	225727663	C	T
2	rs7559750	0	225730189	A	G
2	rs11884260	0	225730590	T	A
2	rs72972618	0	225730624	T	A
2	rs72972620	0	225731150	A	G
2	rs72972623	0	225732725	C	G
2	rs138616256	0	225733261	A	T
2	rs11903344	0	225733342	G	T
2	rs56041307	0	225733877	A	G
2	rs78386402	0	225734518	T	C
2	rs140149383	0	225734857	T	C
2	rs116691373	0	225735014	C	A
2	rs140622386	0	225735052	C	T
2	rs16866258	0	225735109	T	C
2	rs141366068	0	225736355	C	T
2	rs7592442	0	225736752	G	A
2	rs4674946	0	225736997	T	C
2	rs7607230	0	225737546	T	C
2	rs59751848	0	225737967	A	G
2	rs10181328	0	225739574	C	T
2	rs6713674	0	225739987	T	C
2	rs55752095	0	225740232	C	G
2	rs56412230	0	225740514	C	T
2	rs72972631	0	225740551	G	A
2	rs11891443	0	225740593	T	C
2	rs10169941	0	225741186	C	A
2	rs10193574	0	225741272	A	G
2	rs16866265	0	225742078	A	G
2	rs60696641	0	225742080	G	A
2	rs6436516	0	225742968	T	C
2	rs72972635	0	225743460	G	T
2	rs13395823	0	225743519	G	A
2	rs13399119	0	225744266	G	C
2	rs13424581	0	225744496	A	C
2	rs16866267	0	225744669	A	G
2	rs76369399	0	225744824	C	T
2	rs72972639	0	225745469	T	C
2	rs13406420	0	225746505	C	T
2	rs13406593	0	225746539	G	A
2	rs13431816	0	225746542	A	G
2	rs6757927	0	225747038	T	C
2	rs192607922	0	225747138	T	G
2	rs10498169	0	225747450	C	T
2	rs4674947	0	225747510	T	C
2	rs149378511	0	225747689	C	T
2	rs80097344	0	225747860	C	T
2	rs78751389	0	225748300	G	A
2	rs12052387	0	225748518	A	G
2	rs10206184	0	225748532	T	A
2	rs6750856	0	225749157	C	T
2	rs6722373	0	225749260	A	T
2	rs6751295	0	225749326	G	A
2	rs13391726	0	225749574	A	G
2	rs6712360	0	225749672	T	C
2	rs6712372	0	225749700	T	C
2	rs77083160	0	225749955	G	C
2	rs10197805	0	225750753	T	C
2	rs2304336	0	225750861	C	T
2	rs2304335	0	225751103	C	T
2	rs76040210	0	225751189	G	A
2	rs2304334	0	225751293	A	G
2	rs138363420	0	225752028	G	A
2	rs10204381	0	225752724	T	G
2	rs10168795	0	225753342	A	G
2	rs28737337	0	225753717	C	T
2	rs10174943	0	225754752	A	G
2	rs28373258	0	225755357	G	A
2	rs10202066	0	225755912	C	G
2	rs10202177	0	225756035	C	T
2	rs10167560	0	225756132	T	A
2	rs9288593	0	225756496	C	G
2	rs72972659	0	225756544	G	A
2	rs10168032	0	225756562	T	C
2	rs13388622	0	225756681	T	A
2	rs13400582	0	225756781	A	G
2	rs72972665	0	225758882	T	A
2	rs10165324	0	225759251	G	A
2	rs4674948	0	225759324	T	G
2	rs143321961	0	225759555	C	G
2	rs16866294	0	225759978	C	T
2	rs16866296	0	225760431	T	C
2	rs57679305	0	225760488	C	T
2	rs1368885	0	225760508	C	T
2	rs7604674	0	225761259	C	T
2	rs7604898	0	225761382	C	T
2	rs4673122	0	225761528	A	T
2	rs74880676	0	225761820	T	C
2	rs113207075	0	225761856	C	T
2	rs13425558	0	225762032	G	T
2	rs13388016	0	225762055	T	C
2	rs6761138	0	225762365	G	A
2	rs10207991	0	225763143	C	T
2	rs16866300	0	225763176	G	A
2	rs10184426	0	225763266	A	C
2	rs115005717	0	225764670	C	T
2	rs11895451	0	225764870	A	G
2	rs7593042	0	225765163	A	T
2	rs2055710	0	225766163	G	A
2	rs10183351	0	225766194	T	C
2	rs16866313	0	225767099	T	C
2	rs147742888	0	225767626	C	T
2	rs34376275	0	225767708	G	T
2	rs2055711	0	225767821	C	A
2	rs151291453	0	225767881	A	G
2	rs13421552	0	225768175	A	G
2	rs142812085	0	225769167	C	T
2	rs11901561	0	225769259	A	G
2	rs59461052	0	225770152	G	A
2	rs16866320	0	225770377	C	T
2	rs115895661	0	225771245	G	A
2	rs143135672	0	225771387	A	G
2	rs11677647	0	225771834	C	T
2	rs114796805	0	225771867	G	A
2	rs12466303	0	225772004	G	A
2	rs12466436	0	225772392	G	A
2	rs72972674	0	225772476	G	A
2	rs74952507	0	225772797	G	A
2	rs10176593	0	225772992	G	A
2	rs17199382	0	225773085	G	A
2	rs56162773	0	225773204	G	C
2	rs56121303	0	225773451	T	C
2	rs55672639	0	225773496	A	G
2	rs56265483	0	225773502	T	C
2	rs115072423	0	225773547	A	G
2	rs7603622	0	225773644	A	T
2	rs55840796	0	225773711	A	G
2	rs55977947	0	225773765	C	A
2	rs4673123	0	225773833	A	G
2	rs6731100	0	225774390	C	T
2	rs6731109	0	225774413	C	T
2	rs13024433	0	225774612	A	C
2	rs6746238	0	225774648	T	C
2	rs17199389	0	225774887	C	T
2	rs11688439	0	225775245	T	C
2	rs11682546	0	225775258	C	T
2	rs11682768	0	225775552	G	A
2	rs13031915	0	225775843	A	G
2	rs62186347	0	225776429	T	C
2	rs62186348	0	225776643	A	G
2	rs7605272	0	225776757	T	A
2	rs7591572	0	225776830	G	C
2	rs79190082	0	225777015	G	A
2	rs7565088	0	225777072	A	G
2	rs62186349	0	225777315	G	T
2	rs12995931	0	225777589	A	G
2	rs72972690	0	225777887	C	T
2	rs77261978	0	225778338	T	C
2	rs74873782	0	225778423	G	C
2	rs4673124	0	225778476	C	G
2	rs10172791	0	225779072	A	T
2	rs3928623	0	225779215	A	C
2	rs34532562	0	225779414	A	T
2	rs56143926	0	225779625	C	T
2	rs1553641	0	225779775	C	G
2	rs34256085	0	225780196	A	G
2	rs78102094	0	225780550	C	A
2	rs1979963	0	225780688	A	T
2	rs1979962	0	225780733	G	A
2	rs12470482	0	225780983	C	T
2	rs13007460	0	225781182	T	C
2	rs62186350	0	225781241	G	C
2	rs12987341	0	225781669	G	A
2	rs13013616	0	225781670	T	C
2	rs62186352	0	225781748	G	A
2	rs188369558	0	225781908	C	T
2	rs35246726	0	225782183	A	C
2	rs74422364	0	225782302	G	A
2	rs12988296	0	225782365	A	C
2	rs116466388	0	225782426	A	G
2	rs62186355	0	225782599	T	G
2	rs41440446	0	225782632	C	T
2	rs62186357	0	225782660	T	A
2	rs62186358	0	225782827	C	T
2	rs4674949	0	225783152	C	T
2	rs12995498	0	225783179	G	C
2	rs62647510	0	225783987	T	C
2	rs62647511	0	225784119	A	G
2	rs111163103	0	225784137	T	A
2	rs35393036	0	225784492	C	T
2	rs13393372	0	225784866	A	T
2	rs13419035	0	225784900	C	T
2	rs13419152	0	225784999	C	A
2	rs13419400	0	225785285	C	A
2	rs62187979	0	225785578	C	T
2	rs34766880	0	225785693	T	C
2	rs62187981	0	225785754	T	C
2	rs113108283	0	225785880	A	G
2	rs75363166	0	225785948	G	C
2	rs62187982	0	225786022	A	G
2	rs62187983	0	225786044	A	G
2	rs13016606	0	225786241	C	T
2	rs61673984	0	225786312	T	C
2	rs13016818	0	225786329	C	T
2	rs11675354	0	225786526	T	C
2	rs11676459	0	225786736	T	C
2	rs11692992	0	225786905	C	A
2	rs35820914	0	225786960	G	A
2	rs62187985	0	225787050	C	G
2	rs79011748	0	225787054	C	A
2	rs35986205	0	225787338	T	C
2	rs11694713	0	225787887	G	A
2	rs151037530	0	225788316	G	C
2	rs11694876	0	225788377	C	A
2	rs34566945	0	225789068	T	A
2	rs62187987	0	225789115	T	C
2	rs35721981	0	225789333	T	G
2	rs35986505	0	225789736	T	C
2	rs6716445	0	225789888	C	T
2	rs62187988	0	225790042	C	T
2	rs9288594	0	225791022	T	C
2	rs6714466	0	225791079	T	C
2	rs34297269	0	225791180	G	A
2	rs74641664	0	225791224	G	A
2	rs6436517	0	225791235	C	T
2	rs13034050	0	225792069	A	G
2	rs10498170	0	225792317	T	A
2	rs1395915	0	225792654	G	T
2	rs10166440	0	225792681	C	T
2	rs7558808	0	225792835	G	A
2	rs13018710	0	225793447	T	C
2	rs16866353	0	225793868	A	G
2	rs16866354	0	225794117	G	T
2	rs6436518	0	225794416	A	G
2	rs6711802	0	225794447	C	T
2	rs10173201	0	225794683	C	T
2	rs7592444	0	225794725	A	G
2	rs67469935	0	225794835	C	T
2	rs12466481	0	225795083	G	T
2	rs35892480	0	225795093	C	T
2	rs17271567	0	225795103	G	A
2	rs9808432	0	225795993	A	G
2	rs17271574	0	225796112	G	A
2	rs9808089	0	225796151	C	A
2	rs144132079	0	225796263	T	C
2	rs80094848	0	225796475	G	C
2	rs10498171	0	225796610	A	T
2	rs10192580	0	225796822	T	C
2	rs10180380	0	225796988	G	A
2	rs10498172	0	225797167	G	T
2	rs1395914	0	225797959	G	T
2	rs150492422	0	225798082	C	T
2	rs10498173	0	225798838	T	C
2	rs13033698	0	225799107	A	G
2	rs10210569	0	225799252	A	G
2	rs10498174	0	225800172	T	C
2	rs13394178	0	225800785	C	T
2	rs10498175	0	225801101	G	A
2	rs953945	0	225801484	C	T
2	rs114446418	0	225801525	C	T
2	rs62187990	0	225803183	T	C
2	rs62187991	0	225803187	C	A
2	rs12469757	0	225803555	G	A
2	rs1507629	0	225804716	T	C
2	rs12471843	0	225804817	G	T
2	rs12694647	0	225804925	T	C
2	rs13409008	0	225804982	G	A
2	rs12995331	0	225805764	C	A
2	rs13425978	0	225806042	T	C
2	rs13386987	0	225806067	A	G
2	rs1911628	0	225806283	G	A
2	rs190099374	0	225806467	A	G
2	rs1857996	0	225806764	T	C
2	rs2135875	0	225807675	G	T
2	rs2135874	0	225807707	T	G
2	rs1354924	0	225807932	C	T
2	rs75471915	0	225808266	T	C
2	rs17271602	0	225808388	C	G
2	rs10165002	0	225808557	T	C
2	rs6750683	0	225809036	G	A
2	rs17271608	0	225809239	C	A
2	rs77751928	0	225809668	C	T
2	rs4674951	0	225809998	A	G
2	rs1072581	0	225810786	A	G
2	rs17199431	0	225810943	G	A
2	rs13021295	0	225811581	T	A
2	rs78257220	0	225811592	T	A
2	rs869062	0	225811990	G	A
2	rs869063	0	225812041	C	T
2	rs869836	0	225812560	A	G
2	rs11678589	0	225813188	A	C
2	rs78173487	0	225813355	A	G
2	rs55977968	0	225813899	G	A
2	rs35813535	0	225814602	A	C
2	rs13021690	0	225814772	G	A
2	rs6711462	0	225815079	T	C
2	rs4673126	0	225815090	C	T
2	rs11693079	0	225815567	C	T
2	rs62188008	0	225816053	T	C
2	rs62188009	0	225816054	G	A
2	rs116778355	0	225816642	A	T
2	rs6707711	0	225817668	C	T
2	rs11686538	0	225818564	A	G
2	rs6727375	0	225818778	T	G
2	rs72974668	0	225819592	G	A
2	rs4674952	0	225820260	A	C
2	rs76455265	0	225820282	T	C
2	rs151216969	0	225820912	C	T
2	rs75001610	0	225822131	C	T
2	rs7421379	0	225822764	T	C
2	rs115947028	0	225824336	A	G
2	rs12999154	0	225824421	C	T
2	rs11683761	0	225824992	T	C
2	rs114548299	0	225825161	G	A
2	rs77363337	0	225826368	C	A
2	rs4674953	0	225826811	T	C
2	rs72974671	0	225827925	A	G
2	rs13402952	0	225828363	C	T
2	rs55780474	0	225828494	T	C
2	rs10210032	0	225828821	A	C
2	rs184633166	0	225829337	T	C
2	rs11685574	0	225829595	C	T
2	rs11685718	0	225829921	C	T
2	rs13423719	0	225830419	T	G
2	rs11679104	0	225830996	G	T
2	rs10176225	0	225831237	G	A
2	rs7569781	0	225831586	G	C
2	rs34066761	0	225831957	C	T
2	rs191165837	0	225832045	C	T
2	rs56230509	0	225832409	T	C
2	rs151207494	0	225832552	A	G
2	rs72974676	0	225833758	G	A
2	rs35573107	0	225834004	C	T
2	rs75863234	0	225835305	A	G
2	rs59406413	0	225835800	C	A
2	rs2396172	0	225836852	T	A
2	rs75058665	0	225837342	A	C
2	rs4674956	0	225837435	C	A
2	rs57462780	0	225837562	A	C
2	rs75715128	0	225839256	G	A
2	rs6436519	0	225839321	C	T
2	rs2122250	0	225839510	A	C
2	rs2894547	0	225840004	G	T
2	rs56118884	0	225840035	C	A
2	rs13411031	0	225840782	C	T
2	rs115112371	0	225841197	G	T
2	rs17199452	0	225841360	G	A
2	rs13386247	0	225841485	A	G
2	rs13418605	0	225843144	C	T
2	rs13419043	0	225843344	G	A
2	rs11691119	0	225843945	C	T
2	rs12694648	0	225844192	A	C
2	rs12694649	0	225844193	T	C
2	rs12329130	0	225844392	C	T
2	rs12329131	0	225844421	C	T
2	rs9967872	0	225845136	C	G
2	rs116577143	0	225845472	G	A
2	rs4674958	0	225845489	C	A
2	rs4673128	0	225845688	T	C
2	rs6707384	0	225845897	C	G
2	rs6722839	0	225845945	T	A
2	rs77747727	0	225846014	C	A
2	rs17271615	0	225846235	T	C
2	rs10498177	0	225846529	C	T
2	rs7566475	0	225847668	C	A
2	rs412120	0	225848390	T	A
2	rs375205	0	225848579	T	C
2	rs637665	0	225849072	C	G
2	rs921280	0	225850557	T	A
2	rs377571	0	225850905	A	C
2	rs9989765	0	225850923	T	C
2	rs141815158	0	225851056	C	T
2	rs16866402	0	225851064	A	G
2	rs600020	0	225851629	G	A
2	rs13431564	0	225851636	G	A
2	rs1449514	0	225851816	G	C
2	rs114093287	0	225852943	T	G
2	rs1037247	0	225853301	G	A
2	rs281526	0	225853618	C	T
2	rs921281	0	225854120	C	T
2	rs583608	0	225854872	G	A
2	rs684441	0	225855021	G	A
2	rs584529	0	225855086	T	C
2	rs281525	0	225856191	T	C
2	rs112698524	0	225856280	C	T
2	rs79050789	0	225856488	A	T
2	rs6730596	0	225856712	C	G
2	rs6730803	0	225856744	G	A
2	rs6759015	0	225856755	A	G
2	rs78527712	0	225857526	T	A
2	rs1375622	0	225857678	C	T
2	rs1375623	0	225857679	A	G
2	rs11897700	0	225857707	T	C
2	rs13416139	0	225858116	T	G
2	rs146955338	0	225858176	A	C
2	rs4592840	0	225858451	C	G
2	rs6706674	0	225858614	A	G
2	rs73083751	0	225858634	A	G
2	rs6753842	0	225858807	T	C
2	rs141978380	0	225858903	G	T
2	rs73083753	0	225859396	G	A
2	rs13422750	0	225859595	T	A
2	rs55800945	0	225860547	T	C
2	rs9288595	0	225861127	A	G
2	rs9288596	0	225861346	G	A
2	rs73083760	0	225861552	G	A
2	rs6726376	0	225861660	C	G
2	rs386549	0	225861869	T	C
2	rs113772493	0	225862240	C	T
2	rs11896066	0	225862419	T	C
2	rs146965427	0	225863867	G	T
2	rs73083764	0	225864128	A	C
2	rs13405715	0	225864481	G	T
2	rs13408770	0	225864963	G	A
2	rs138977618	0	225865383	C	T
2	rs13409370	0	225865465	G	C
2	rs16866441	0	225865807	A	G
2	rs281530	0	225866243	G	A
2	rs150626817	0	225866403	G	T
2	rs13387194	0	225866428	A	C
2	rs281529	0	225866470	G	A
2	rs77481414	0	225866618	A	G
2	rs12478197	0	225866798	T	C
2	rs281528	0	225866829	A	G
2	rs1034492	0	225866915	C	T
2	rs2015161	0	225867091	A	C
2	rs10195999	0	225867259	C	G
2	rs12478364	0	225867330	T	C
2	rs12474176	0	225867348	G	A
2	rs281527	0	225867366	A	G
2	rs16866450	0	225867677	C	A
2	rs647915	0	225867775	C	A
2	rs12475407	0	225868538	G	A
2	rs13420015	0	225868547	C	A
2	rs10201967	0	225868600	C	T
2	rs12476233	0	225868831	C	T
2	rs78737296	0	225869080	C	G
2	rs1375621	0	225869567	G	A
2	rs149599732	0	225869609	C	T
2	rs62188015	0	225870195	G	A
2	rs148725406	0	225870201	C	T
2	rs2940191	0	225870493	T	C
2	rs112060821	0	225871319	C	T
2	rs73083781	0	225871597	A	C
2	rs182215	0	225871659	T	C
2	rs73993977	0	225871993	T	C
2	rs16866456	0	225872200	G	A
2	rs16866458	0	225872336	T	C
2	rs73993978	0	225872359	A	C
2	rs73993979	0	225872464	G	A
2	rs58979306	0	225872713	G	A
2	rs56162525	0	225872910	C	G
2	rs58921522	0	225872939	T	C
2	rs281524	0	225872968	A	G
2	rs16866460	0	225873015	C	T
2	rs57124746	0	225873074	G	A
2	rs79873024	0	225873274	T	A
2	rs12474884	0	225873341	C	T
2	rs13418728	0	225873358	C	T
2	rs12466888	0	225873550	A	G
2	rs281523	0	225874122	C	T
2	rs281522	0	225874292	G	C
2	rs12467942	0	225874352	A	G
2	rs386959	0	225874652	C	T
2	rs281521	0	225874718	A	G
2	rs281520	0	225874736	A	T
2	rs281519	0	225874825	T	C
2	rs590233	0	225875158	A	C
2	rs9288597	0	225875702	T	C
2	rs648887	0	225875971	C	T
2	rs648508	0	225876020	C	T
2	rs683755	0	225876094	A	G
2	rs10933075	0	225876556	C	A
2	rs111914523	0	225876671	T	C
2	rs4673129	0	225877033	C	T
2	rs639729	0	225877485	C	G
2	rs10167278	0	225877675	G	A
2	rs16866466	0	225877739	C	T
2	rs409046	0	225878066	C	T
2	rs76263707	0	225878434	T	C
2	rs79398396	0	225879132	G	T
2	rs375154	0	225880074	T	C
2	rs388591	0	225880376	C	T
2	rs111880436	0	225880977	A	T
2	rs281536	0	225881402	A	G
2	rs594581	0	225882135	C	G
2	rs166842	0	225882286	C	G
2	rs56364433	0	225883602	A	G
2	rs281534	0	225883788	A	C
2	rs281533	0	225883806	A	C
2	rs12473197	0	225883895	A	G
2	rs204249	0	225884211	T	C
2	rs13391539	0	225884956	C	T
2	rs112458642	0	225885608	G	C
2	rs10176410	0	225885626	G	C
2	rs58636626	0	225885803	G	A
2	rs77303881	0	225886025	A	G
2	rs281532	0	225886036	G	C
2	rs13423712	0	225886607	A	G
2	rs28653459	0	225887086	G	A
2	rs628042	0	225887144	A	G
2	rs611404	0	225887184	G	A
2	rs628493	0	225887255	A	G
2	rs609615	0	225887606	G	A
2	rs183283886	0	225887878	G	A
2	rs148400570	0	225887894	A	C
2	rs13416025	0	225888124	T	C
2	rs13427913	0	225888166	A	C
2	rs10196140	0	225888290	T	C
2	rs2922435	0	225888350	C	A
2	rs72976564	0	225888691	C	T
2	rs77313331	0	225889864	C	T
2	rs181025863	0	225890545	T	A
2	rs62188028	0	225890593	A	G
2	rs10206146	0	225890839	C	T
2	rs10206147	0	225890844	C	G
2	rs281537	0	225891521	T	G
2	rs147729861	0	225892320	T	G
2	rs281539	0	225892960	C	T
2	rs281540	0	225892985	T	C
2	rs13383610	0	225893049	C	T
2	rs281541	0	225893312	T	C
2	rs51071	0	225893512	C	T
2	rs281543	0	225895764	A	T
2	rs281544	0	225895984	T	C
2	rs185797	0	225895991	C	T
2	rs10176032	0	225896014	G	A
2	rs441098	0	225896524	A	G
2	rs11895763	0	225896743	T	C
2	rs10202487	0	225896872	A	G
2	rs71429137	0	225896906	G	A
2	rs281545	0	225897363	T	C
2	rs12694650	0	225897517	G	T
2	rs6711620	0	225897962	T	C
2	rs188140	0	225898048	T	C
2	rs10195318	0	225898304	T	C
2	rs72976586	0	225898467	A	G
2	rs204250	0	225898550	A	G
2	rs144334917	0	225900108	T	C
2	rs35315050	0	225900548	G	A
2	rs602291	0	225900695	C	A
2	rs115220550	0	225900696	G	A
2	rs79434455	0	225900992	G	A
2	rs13421842	0	225901679	A	G
2	rs367427	0	225901771	T	A
2	rs79568916	0	225902171	G	A
2	rs379579	0	225904055	A	T
2	rs413028	0	225904282	C	G
2	rs73075760	0	225904482	C	G
2	rs452774	0	225904822	C	A
2	rs6732063	0	225904971	A	G
2	rs12328694	0	225905356	G	T
2	rs13421639	0	225905431	T	C
2	rs62188041	0	225906555	G	A
2	rs62188042	0	225906569	C	G
2	rs115994928	0	225906693	G	A
2	rs10198304	0	225908057	C	T
2	rs2922753	0	225909144	A	T
2	rs114410754	0	225909158	C	T
2	rs2922754	0	225909316	G	A
2	rs7574055	0	225909793	G	A
2	rs7573975	0	225909899	C	T
2	rs62188045	0	225910524	C	T
2	rs55983435	0	225910748	G	C
2	rs422752	0	225911334	G	A
2	rs7585117	0	225911573	A	G
2	rs7585147	0	225911628	A	C
2	rs55851302	0	225912123	G	A
2	rs13431083	0	225913177	T	C
2	rs436427	0	225913564	G	A
2	rs4674961	0	225913952	C	G
2	rs114210030	0	225914007	A	T
2	rs116175617	0	225914642	G	T
2	rs421644	0	225914646	T	C
2	rs397627	0	225914704	G	A
2	rs111419027	0	225914789	C	T
2	rs437330	0	225914881	T	C
2	rs444298	0	225915145	T	C
2	rs655359	0	225915660	C	G
2	rs414994	0	225915701	A	G
2	rs10172797	0	225916238	T	C
2	rs415130	0	225916969	T	C
2	rs2922755	0	225917580	G	T
2	rs116681955	0	225918328	C	T
2	rs7584718	0	225918414	C	T
2	rs1540540	0	225919830	G	C
2	rs13405031	0	225919875	T	A
2	rs380873	0	225919929	T	C
2	rs7591627	0	225919935	C	T
2	rs77494184	0	225920732	T	C
2	rs373158	0	225920907	A	G
2	rs4674964	0	225921137	G	A
2	rs414069	0	225921221	T	C
2	rs4674965	0	225921569	C	G
2	rs183795272	0	225921583	C	G
2	rs581678	0	225922569	C	T
2	rs9631007	0	225923460	G	A
2	rs9631008	0	225923560	G	C
2	rs57163897	0	225923593	A	G
2	rs72978424	0	225923607	G	A
2	rs7586721	0	225923843	C	T
2	rs142990539	0	225924001	A	G
2	rs73077851	0	225924095	C	G
2	rs10169436	0	225924234	G	A
2	rs114340025	0	225924417	G	A
2	rs76613998	0	225924538	C	T
2	rs62188050	0	225924655	G	T
2	rs144835839	0	225924772	C	T
2	rs6436521	0	225926708	A	T
2	rs13423031	0	225926871	A	T
2	rs6721066	0	225927090	A	G
2	rs59016700	0	225927144	A	C
2	rs115126377	0	225927365	T	C
2	rs7598761	0	225927422	G	A
2	rs7574966	0	225927736	A	G
2	rs11897439	0	225928119	T	C
2	rs13426955	0	225928129	A	C
2	rs13415182	0	225928240	T	C
2	rs113627835	0	225928419	G	C
2	rs13402218	0	225928519	G	A
2	rs13418232	0	225928691	T	C
2	rs17266608	0	225929038	T	C
2	rs419473	0	225929101	G	A
2	rs77504617	0	225929134	A	C
2	rs635767	0	225929468	T	C
2	rs448375	0	225929498	G	A
2	rs76725287	0	225930072	G	A
2	rs112971066	0	225930612	C	T
2	rs79613098	0	225930867	C	T
2	rs114097542	0	225931378	A	G
2	rs6744890	0	225931532	C	T
2	rs6744998	0	225931597	C	T
2	rs6748196	0	225931905	C	T
2	rs6719834	0	225932007	A	G
2	rs4674967	0	225932242	G	A
2	rs34218533	0	225932411	C	T
```
