## Supplementary material for "Characterization of shared and ancestry-specific signals driving complex traits using multi-ancestry fine-mapping": s1_snps.txt

```
rs2396040
rs1866154
rs2118410
rs2118411
rs114213968
rs893359
rs745345
rs145446738
rs77883969
rs111727119
rs1031463
rs67548687
rs67618230
rs1901880
rs10933033
rs58134402
rs67151575
rs1437780
rs10205418
rs6743424
rs55817679
rs57205775
rs55875015
rs60074182
rs2123714
rs3997614
rs143705926
rs3997615
rs6752318
rs6752560
rs4674865
rs6740660
rs10933034
rs142956597
rs1020613
rs1453661
rs16865540
rs1377609
rs11888165
rs16865545
rs16865548
rs60561582
rs116599907
rs10184775
rs115133866
rs10498157
rs10498158
rs10933035
rs113146027
rs1901881
rs112497193
rs6436464
rs149789134
rs60554969
rs73080546
rs6725706
rs112235394
rs12465224
rs143520821
rs6719432
rs1453662
rs10197404
rs7574130
rs2167939
rs998708
rs56095162
rs1078556
rs72958564
rs1000520
rs2014546
rs896897
rs896898
rs896899
rs12989146
rs13016085
rs73080553
rs12990055
rs11885477
rs16865577
rs6746295
rs79318105
rs56301219
rs116164552
rs3901902
rs1453663
rs1453664
rs72958576
rs6754790
rs147808525
rs6745242
rs6758957
rs77979878
rs1453670
rs6753396
rs72958579
rs1453669
rs2396056
rs67795853
rs12477352
rs148977370
rs67180281
rs10933037
rs3855574
rs71423768
rs68043049
rs6716165
rs67454492
rs74656685
rs146209210
rs145886212
rs6436465
rs73082431
rs2396057
rs7605547
rs11676268
rs2198485
rs73082435
rs1118527
rs13392357
rs1303998
rs7599948
rs1598021
rs12988980
rs12467537
rs12475666
rs4674870
rs7581227
rs9710834
rs1079883
rs1989639
rs1079885
rs1453674
rs73082445
rs1377611
rs12991598
rs4389328
rs12328487
rs6436467
rs10193151
rs12473247
rs13416450
rs1453666
rs1453667
rs2396041
rs988321
rs1901882
rs13382937
rs4102100
rs7586193
rs10168863
rs143400359
rs10182474
rs11902689
rs10933042
rs4673088
rs10192864
rs10169530
rs12998024
rs12466233
rs958380
rs79319203
rs62186100
rs10933043
rs10177259
rs10165501
rs79880683
rs6707927
rs6752059
rs6737059
rs2894521
rs17265444
rs7607972
rs4673089
rs6436468
rs4257392
rs2123717
rs4264554
rs6711302
rs7605285
rs7605202
rs13430129
rs73082462
rs79263851
rs4674871
rs16865620
rs9288586
rs59867184
rs6760263
rs13384674
rs13410385
rs13019329
rs115203516
rs147069159
rs12619528
rs138931541
rs6436469
rs6743478
rs10197980
rs79017028
rs78224482
rs112822164
rs10933044
rs146175405
rs7573097
rs10206948
rs6727070
rs10498159
rs7560630
rs10439358
rs11689046
rs11690142
rs1453671
rs75295808
rs7569163
rs1349792
rs75110800
rs6721729
rs1476205
rs12612540
rs10933045
rs1453672
rs1453673
rs4673090
rs17200398
rs113892695
rs13409627
rs34439826
rs6756793
rs13004289
rs11893055
rs6760783
rs6761041
rs11888035
rs77435993
rs148538377
rs150636101
rs77033874
rs6759617
rs72962484
rs77579713
rs2602676
rs2602675
rs79397693
rs2629045
rs2396058
rs35907202
rs138979775
rs12474553
rs2629046
rs2629047
rs80232274
rs17479351
rs139141063
rs72962490
rs16865655
rs74779651
rs115207490
rs182528787
rs80209121
rs116233997
rs140923233
rs62186127
rs2444592
rs79398300
rs115969417
rs35540394
rs12469314
rs2602674
rs75006656
rs140063845
rs11894264
rs34549725
rs2602673
rs2602680
rs34261112
rs138514450
rs2219088
rs12472634
rs2602681
rs138562451
rs1377608
rs1453660
rs72962501
rs1563127
rs68036120
rs751795
rs751794
rs978887
rs978888
rs1823823
rs1823824
rs1823825
rs1823826
rs2256738
rs2256727
rs2629043
rs78087345
rs146085785
rs2450039
rs73995521
rs921661
rs140491245
rs144336057
rs13402798
rs2004026
rs13022608
rs73995522
rs55907988
rs11899283
rs62186132
rs16865681
rs12477529
rs73995529
rs12694632
rs79074603
rs4637103
rs11888331
rs6717510
rs6732868
rs10171985
rs13390955
rs34341019
rs12473769
rs13001823
rs192921436
rs11690154
rs11678926
rs140540270
rs13016405
rs4461248
rs111353817
rs138419372
rs10211657
rs62187786
rs113932098
rs66786725
rs11677148
rs66519549
rs2396062
rs7593889
rs7608114
rs72964547
rs2396063
rs80204381
rs12991644
rs62184662
rs7584864
rs16825654
rs4673092
rs11687569
rs10933049
rs13000676
rs2396060
rs13005716
rs10933050
rs73995534
rs10174392
rs13007047
rs35354182
rs34223947
rs114339222
rs10204224
rs75752751
rs13026307
rs4673093
rs35064675
rs995846
rs148189118
rs2894529
rs7556741
rs34051616
rs974685
rs4674872
rs1155752
rs62184664
rs11675759
rs72964560
rs67514262
rs35598108
rs13430120
rs55749739
rs7591352
rs11674046
rs7571975
rs114996163
rs35148192
rs2098534
rs1075040
rs77566572
rs12694634
rs7563570
rs7578029
rs16865691
rs148842142
rs66528240
rs141959312
rs151105922
rs6752447
rs13029443
rs10174003
rs13029926
rs10174215
rs114652940
rs34131731
rs2396064
rs6751126
rs61451220
rs71423776
rs55637230
rs12468892
rs2042089
rs12472746
rs17177265
rs2042088
rs2287528
rs72964584
rs10210729
rs56046948
rs16865705
rs6706618
rs112182198
rs6436470
rs12466430
rs60826878
rs10933051
rs2287527
rs2287526
rs2287525
rs2287524
rs17177518
rs2052408
rs13034388
rs35600699
rs36007176
rs17781719
rs1035316
rs62184715
rs16865721
rs113754773
rs10490514
rs13001652
rs13001690
rs145949416
rs112369553
rs17177784
rs2216459
rs13015588
rs35541772
rs61303139
rs113080727
rs11902001
rs11885731
rs16865728
rs17782007
rs6750090
rs16865730
rs74329486
rs6708567
rs10933052
rs12620979
rs12614522
rs16865735
rs16865736
rs13019001
rs183277704
rs56098073
rs16865738
rs115973106
rs151225467
rs1008415
rs181006783
rs918286
rs1861985
rs1002998
rs2080726
rs6715165
rs56065923
rs66495228
rs56217520
rs13022066
rs16865745
rs17793362
rs16865747
rs2193716
rs4674875
rs4674876
rs2396065
rs36032501
rs2894530
rs12993258
rs11890907
rs66781651
rs4673094
rs4674877
rs4673096
rs4674878
rs77877841
rs17178608
rs150848245
rs17178685
rs4674879
rs4674880
rs79698152
rs35626414
rs56957750
rs113418519
rs189618599
rs34779891
rs35231425
rs34540657
rs11890220
rs34291357
rs11895274
rs11884554
rs55843955
rs147191590
rs146279369
rs4674881
rs184796930
rs139566119
rs35548968
rs149016715
rs111424048
rs35286141
rs79041781
rs7603595
rs185568001
rs143762567
rs4638789
rs34614140
rs6746401
rs17793645
rs34724373
rs35180993
rs35920131
rs7565472
rs72966521
rs34870637
rs115452688
rs113772771
rs1035315
rs1035314
rs1035313
rs1035312
rs1035311
rs2013796
rs13033017
rs13032829
rs12988427
rs79865400
rs114314400
rs66998333
rs35707987
rs34187375
rs13002926
rs13003704
rs35160719
rs41443452
rs6754984
rs6755111
rs6726411
rs875408
rs35262016
rs11901134
rs142372109
rs11886558
rs13024765
rs139879123
rs12993797
rs12994012
rs34447019
rs71423781
rs35933386
rs13000697
rs67630055
rs76434727
rs76708314
rs2098533
rs76241990
rs13002555
rs6749821
rs6753077
rs6724308
rs6711330
rs73992454
rs6753509
rs17794132
rs17794162
rs729834
rs55769268
rs17794174
rs2042087
rs4674883
rs6761142
rs1468988
rs16865770
rs6708010
rs60000656
rs6708271
rs76500578
rs34114336
rs7560118
rs35265283
rs34150072
rs34354143
rs34933365
rs35649034
rs16865773
rs16865774
rs12993060
rs12993632
rs56048903
rs16865778
rs16865781
rs16865783
rs16865784
rs10432452
rs4560103
rs16865787
rs11886265
rs11897160
rs11886353
rs35474828
rs35062701
rs16865794
rs16865795
rs16865796
rs7583482
rs7595839
rs16865798
rs62184724
rs67203333
rs114082356
rs58788719
rs79589421
rs114448184
rs16865799
rs10490513
rs16865801
rs60521608
rs57132360
rs115507827
rs13034213
rs1966462
rs61331103
rs60121154
rs11893974
rs10933053
rs67528710
rs67752145
rs72966566
rs79059051
rs140435392
rs56301327
rs72966568
rs34235573
rs34161477
rs34256146
rs138067318
rs79198965
rs149532214
rs11885897
rs142772716
rs56393470
rs12613657
rs12619961
rs116701332
rs7605268
rs35767750
rs990993
rs34692498
rs16865812
rs143695600
rs16865813
rs16865814
rs12987923
rs3815651
rs72966575
rs2287523
rs2287521
rs2287520
rs2287519
rs7602940
rs75404084
rs76409202
rs2894537
rs58424114
rs714054
rs714057
rs714056
rs714055
rs34084252
rs1120738
rs3900282
rs35014062
rs113451519
rs34717363
rs75499849
rs58534999
rs11900599
rs4453685
rs4522593
rs2396090
rs4332917
rs59268097
rs58406420
rs6745530
rs78074549
rs888524
rs6745579
rs888523
rs16865830
rs16865831
rs12105326
rs16865834
rs10933054
rs72966586
rs4673097
rs4674885
rs4673098
rs4674886
rs7425379
rs4674887
rs11892862
rs77034003
rs12623539
rs57696582
rs10933055
rs12617232
rs35438142
rs79484458
rs4674888
rs11883612
rs77898531
rs12612283
rs7559648
rs72966596
rs76351365
rs75931412
rs11886905
rs7590372
rs16865841
rs7580889
rs7593363
rs16865842
rs7567307
rs35504832
rs35826861
rs7567246
rs7567567
rs7570521
rs2543661
rs115854692
rs62184726
rs77113493
rs72968505
rs60665468
rs72968509
rs61224813
rs146445300
rs2042086
rs145449672
rs16865859
rs13033720
rs16865860
rs67451592
rs1963349
rs35684737
rs72968520
rs16865861
rs35723252
rs13021301
rs35546675
rs16865863
rs72968524
rs72968525
rs72968527
rs9679506
rs72968528
rs72968530
rs35837071
rs918290
rs918289
rs146481824
rs4673100
rs151154207
rs714863
rs2543660
rs16865873
rs67295573
rs16865874
rs113257663
rs16865875
rs1861988
rs16865881
rs1861987
rs36052264
rs35354782
rs7593551
rs34922794
rs36108048
rs72968543
rs35723408
rs35671560
rs2075351
rs67638499
rs2075350
rs2075349
rs2075348
rs2075347
rs72968552
rs2075346
rs2075345
rs2075344
rs2075343
rs2075342
rs16865882
rs16865886
rs16865888
rs16865889
rs12694635
rs12466081
rs62184727
rs77794735
rs34904674
rs71423782
rs13004745
rs759725
rs13005364
rs759724
rs759723
rs759722
rs56087588
rs55926125
rs35685462
rs16865895
rs66527612
rs66588183
rs7575253
rs7575615
rs78590908
rs6757109
rs62184729
rs16865897
rs16865898
rs16865899
rs72968568
rs16865902
rs16865904
rs16865905
rs61732371
rs3738954
rs3738953
rs16865908
rs7604287
rs7564006
rs7564016
rs7564132
rs7590857
rs6741742
rs7593617
rs7607772
rs66767914
rs7567326
rs55650784
rs2216460
rs72968578
rs116198056
rs72968580
rs16865930
rs35241779
rs4674891
rs55977314
rs76413714
rs187920854
rs35500370
rs57046992
rs7600162
rs147999685
rs10203813
rs2543659
rs4673101
rs77914435
rs6710802
rs72968586
rs6743177
rs11680828
rs12992690
rs66965636
rs10170836
rs10170775
rs16865942
rs741534
rs741533
rs17189108
rs146836921
rs111806360
rs6729257
rs6729290
rs6714462
rs112591929
rs16865947
rs7569568
rs7569573
rs74855027
rs13010329
rs3845837
rs3845838
rs3845839
rs4674892
rs138811502
rs10192135
rs145517242
rs10182715
rs6734306
rs71353871
rs6734416
rs13402429
rs6734850
rs6709360
rs72968596
rs6738439
rs6738675
rs10199081
rs75013968
rs10201440
rs879934
rs2003075
rs13393364
rs13393606
rs13393523
rs114336823
rs13393825
rs55662272
rs10175515
rs2075341
rs10178116
rs10178292
rs9288588
rs6757752
rs147136895
rs61029882
rs116623054
rs4493251
rs7582479
rs146808121
rs6761856
rs6748380
rs6733815
rs72970812
rs72970814
rs13430183
rs13418375
rs13420981
rs13421102
rs150154145
rs6740916
rs77474291
rs77373236
rs6436474
rs6436475
rs2052409
rs6436476
rs6748928
rs72970821
rs13418502
rs72970822
rs13419263
rs13432739
rs13419482
rs55704993
rs72970825
rs13422368
rs13396659
rs10933057
rs7605583
rs74634134
rs144431294
rs11891429
rs11886392
rs115384503
rs16865958
rs7565929
rs146378205
rs57134723
rs60191161
rs58115379
rs918288
rs60955636
rs16865962
rs61044060
rs77226758
rs58816762
rs918287
rs16865967
rs16865969
rs56766804
rs57103185
rs59249189
rs13388791
rs115409995
rs72970839
rs7596864
rs6436480
rs6436481
rs6723297
rs6436482
rs6723420
rs72970840
rs34188713
rs78983680
rs35210873
rs7420424
rs1861986
rs56410650
rs76418735
rs4674893
rs4673104
rs13027426
rs13004354
rs6436483
rs4674894
rs4674895
rs78888378
rs4673105
rs4674896
rs190783205
rs6726641
rs6726645
rs6711468
rs6730016
rs10179411
rs10166898
rs10167081
rs7566363
rs12694636
rs6719005
rs6733996
rs74461850
rs4674897
rs1523924
rs1523923
rs10933058
rs10933059
rs11887658
rs2396091
rs1916763
rs764407
rs60167872
rs764406
rs764405
rs1916762
rs57140102
rs147257696
rs10190507
rs10166620
rs10190542
rs10192954
rs72970871
rs940319
rs6738312
rs10933060
rs6710450
rs72970874
rs72970875
rs112600740
rs4674898
rs11898198
rs6733222
rs62186943
rs6718446
rs61253444
rs6721570
rs11692033
rs72970879
rs4674899
rs4674900
rs9784048
rs11902604
rs9784050
rs72970881
rs72970883
rs72970885
rs11904082
rs6730250
rs62186945
rs181196201
rs6734149
rs6705004
rs6734283
rs114487312
rs10804321
rs10804322
rs1265559
rs41437249
rs6737609
rs1265558
rs6709124
rs184994572
rs6709143
rs12997147
rs74917102
rs62186947
rs13024213
rs74782569
rs12998332
rs112279907
rs72970889
rs142500890
rs150224869
rs55993642
rs10933061
rs148950269
rs10933062
rs10933063
rs72970891
rs13004290
rs10933064
rs12694637
rs13426338
rs733668
rs13400680
rs12694638
rs4674901
rs1468987
rs13023758
rs1642912
rs79830015
rs7575261
rs4674902
rs114818048
rs6743369
rs13392400
rs6743392
rs6757101
rs72970897
rs12694639
rs143873820
rs140254664
rs12694640
rs12328241
rs7596143
rs75661463
rs7608792
rs11674099
rs140996898
rs12694641
rs7587019
rs7600902
rs56002744
rs7560213
rs11677015
rs7603562
rs7589608
rs7603569
rs55838352
rs144967295
rs62189062
rs6741164
rs1721282
rs1642922
rs1523925
rs6744802
rs1642921
rs1642920
rs1721281
rs13009789
rs1721280
rs34274417
rs72970899
rs62189063
rs7597422
rs2462137
rs78901465
rs2430961
rs75388693
rs2430960
rs2462139
rs1523920
rs6756788
rs1523921
rs114196825
rs2710598
rs12987432
rs7609339
rs72972303
rs2462140
rs150365278
rs2543656
rs2543655
rs13007923
rs2710603
rs111410118
rs55697548
rs186153502
rs4674905
rs1721278
rs4674906
rs1642917
rs1642916
rs13020897
rs150897808
rs1642914
rs13021474
rs72972307
rs75662479
rs1611796
rs6756193
rs75269103
rs13403816
rs1721279
rs6731405
rs142712312
rs6436486
rs12991844
rs6436487
rs13018619
rs12992597
rs112703582
rs12992829
rs12993029
rs76653747
rs62189066
rs6436488
rs193267686
rs183683177
rs146324024
rs6733771
rs12611811
rs13014021
rs10180298
rs114985458
rs11901496
rs16865977
rs17407777
rs11691454
rs12990481
rs10192950
rs112176960
rs34361629
rs34338001
rs62189069
rs6436489
rs7564678
rs12613725
rs11677844
rs11695098
rs16865990
rs1568751
rs2177447
rs72972329
rs1568752
rs72972331
rs62189070
rs10432548
rs6436490
rs58246201
rs7605993
rs16865992
rs2140509
rs13022176
rs12469264
rs12997153
rs13003746
rs13029735
rs13003273
rs116133018
rs7605197
rs12694642
rs6742451
rs13022214
rs4673106
rs4673107
rs6728763
rs11673880
rs17407839
rs1965506
rs12994599
rs11686590
rs11681451
rs12994891
rs41371744
rs12470077
rs2396092
rs4674908
rs17479770
rs3768899
rs10498160
rs3768898
rs10498161
rs140669610
rs13016316
rs3768897
rs12986955
rs12986433
rs12986662
rs10933065
rs145960548
rs142083785
rs4674909
rs7588380
rs72972361
rs4674910
rs1568750
rs3768895
rs11682828
rs10933066
rs11893948
rs4674911
rs13012104
rs78473514
rs75276493
rs11884815
rs2070127
rs3820763
rs3754631
rs2047134
rs62189072
rs13006846
rs62186972
rs1466723
rs62186973
rs151088552
rs13014175
rs12990758
rs10203955
rs2396093
rs2396094
rs12989341
rs12990285
rs112660319
rs111520322
rs144833022
rs147137183
rs112040555
rs34332594
rs13017924
rs12994256
rs940318
rs2140508
rs11891923
rs6721309
rs11903823
rs11903863
rs13393601
rs10933067
rs11674340
rs940317
rs940316
rs3845840
rs11688506
rs147602120
rs11676571
rs34485497
rs12999489
rs3768894
rs75263635
rs3738952
rs62186977
rs3820762
rs3768893
rs3768892
rs62186978
rs6744597
rs3768890
rs3768889
rs41373148
rs114255299
rs4674916
rs13007899
rs3768888
rs3820761
rs7578691
rs3754629
rs62186979
rs41372447
rs11891432
rs3738951
rs62186981
rs1963594
rs1963593
rs1027340
rs41445949
rs72972378
rs7585047
rs13027922
rs6743228
rs10498162
rs6743816
rs11686067
rs13024297
rs11676311
rs6748341
rs1523917
rs13005895
rs13019746
rs4673110
rs185140733
rs6758222
rs12991137
rs72972387
rs35324221
rs1523918
rs6758702
rs6759332
rs6720502
rs16866027
rs1829920
rs1829921
rs142205708
rs4674917
rs62187013
rs767146
rs1808013
rs7571953
rs13003581
rs3912999
rs11691054
rs11685253
rs13001695
rs11688371
rs11688416
rs11688390
rs11688397
rs62187014
rs6744468
rs4673111
rs6720511
rs111260824
rs62187015
rs55650048
rs13023296
rs13023842
rs13029167
rs13006563
rs4674919
rs11694987
rs116078243
rs62187016
rs12993790
rs6751391
rs13020511
rs16825678
rs6436495
rs34086851
rs34705085
rs17480230
rs75505894
rs1540823
rs11891006
rs113533996
rs13029125
rs7595263
rs149255977
rs1523919
rs12464273
rs13398350
rs10167124
rs62187017
rs72972401
rs13025504
rs11687736
rs6739735
rs13006031
rs13013735
rs35260589
rs72974203
rs72974205
rs72974208
rs6713629
rs10197090
rs13018489
rs16866045
rs146791442
rs111277591
rs13025710
rs11695326
rs143450772
rs10933068
rs151201929
rs6717581
rs6732903
rs12621037
rs72617131
rs17271442
rs150619545
rs139678548
rs112959208
rs72974219
rs72974222
rs1523922
rs6436496
rs6436497
rs7575152
rs4674923
rs11693367
rs56409308
rs11892841
rs11887962
rs2047135
rs6436498
rs10168101
rs12994058
rs7600608
rs12465740
rs62187044
rs149713302
rs146410838
rs140725332
rs145869197
rs72974238
rs16825685
rs10498163
rs56004047
rs1851767
rs79476590
rs62187045
rs55898315
rs10933069
rs10177898
rs72974242
rs13020268
rs13026660
rs13027403
rs16866061
rs2068244
rs114779288
rs1542786
rs1542787
rs1542788
rs1542789
rs56075510
rs1494108
rs1494109
rs80236857
rs35632843
rs4674925
rs62187048
rs146352889
rs11688165
rs6749402
rs138646050
rs62187049
rs13009793
rs142535760
rs13410021
rs12694643
rs72974260
rs72974263
rs184581006
rs6750647
rs79393233
rs115286041
rs11690350
rs1058360
rs3768886
rs3768884
rs3768883
rs62187051
rs62187052
rs62187053
rs76897351
rs75869883
rs72974265
rs11899070
rs72974267
rs13009286
rs62187054
rs72974269
rs62187055
rs11900637
rs4674926
rs6436499
rs4402747
rs186535220
rs56246265
rs34345163
rs11675595
rs144057863
rs72962707
rs11886809
rs11694220
rs11682897
rs115027764
rs13028335
rs72962708
rs113820259
rs4355095
rs4624371
rs7578032
rs140392340
rs6436500
rs111915841
rs113831467
rs111529253
rs35463868
rs6736188
rs78841535
rs11684265
rs62187056
rs7562397
rs7589204
rs79468790
rs5020311
rs6436501
rs57002188
rs114447676
rs55994232
rs142656468
rs3997602
rs7594223
rs7580488
rs62187057
rs6749153
rs111258963
rs6738693
rs6739036
rs56337305
rs56137017
rs11691319
rs11685405
rs11674439
rs11885566
rs12622558
rs923901
rs6747129
rs16866077
rs79468193
rs10498164
rs74376934
rs114182074
rs17480503
rs16866078
rs12476528
rs7563430
rs10498165
rs6716600
rs151132693
rs1908253
rs75241590
rs1908252
rs4539789
rs139625575
rs142973331
rs9753296
rs1908251
rs2172657
rs13385853
rs140691942
rs142942912
rs141588719
rs138208014
rs67347002
rs6731785
rs56033132
rs4673114
rs12621327
rs77468690
rs16866084
rs72962751
rs4673115
rs149257871
rs62188668
rs7602654
rs7576904
rs6436502
rs72962758
rs16866087
rs79943310
rs1565074
rs4674932
rs72962763
rs16866089
rs2129610
rs7601882
rs78567532
rs6436503
rs151267925
rs112791261
rs116812647
rs77704620
rs112040928
rs112267519
rs150672539
rs34646084
rs36048994
rs55912807
rs72962772
rs2047136
rs16866096
rs12105685
rs4673119
rs4674933
rs34218311
rs10498166
rs72962777
rs4674934
rs72962778
rs62188672
rs6716680
rs2015099
rs140604355
rs2015091
rs2014887
rs71429124
rs186825642
rs151292662
rs34524774
rs62188673
rs7569372
rs10203159
rs150547436
rs75977322
rs13414466
rs11903959
rs62188674
rs144752015
rs11887386
rs72962798
rs11887535
rs112566752
rs79606904
rs12622216
rs7580595
rs11884368
rs148538883
rs116584333
rs72964806
rs111852035
rs36032547
rs13019390
rs182328292
rs17199291
rs16866114
rs189731734
rs80307422
rs113075259
rs6752187
rs6436505
rs1565072
rs28432054
rs72964813
rs35629284
rs12995062
rs12623191
rs34832383
rs12623277
rs62188681
rs76950464
rs72964817
rs10170573
rs4624372
rs116301486
rs75973942
rs7604556
rs74770282
rs114155009
rs116388898
rs1843834
rs6436506
rs10211257
rs56197085
rs79115073
rs2396109
rs2396110
rs138159918
rs10168256
rs6717108
rs16866119
rs6718533
rs114567650
rs62188709
rs72966951
rs10173549
rs113266547
rs112768669
rs16866124
rs72966956
rs13408687
rs35575677
rs72966959
rs13418804
rs77232974
rs116241154
rs114810489
rs80238749
rs4674938
rs10205549
rs62188713
rs10194591
rs10197382
rs10933072
rs11898692
rs10192196
rs144423070
rs35413825
rs16866127
rs11688359
rs10198809
rs16866130
rs111964522
rs6715655
rs76022454
rs72966980
rs72966984
rs16866137
rs72966985
rs72966987
rs62188716
rs139280521
rs7585688
rs114690762
rs13384654
rs6731126
rs147779135
rs1601730
rs116412182
rs62188717
rs62188718
rs145871849
rs10203544
rs13424487
rs62188719
rs138840542
rs10186154
rs7580331
rs6436507
rs13432141
rs13384315
rs13409727
rs72967002
rs2396147
rs72968903
rs74970490
rs78454861
rs4356653
rs2396149
rs142034895
rs13430644
rs10189104
rs6752847
rs10195402
rs1434057
rs116425461
rs62188721
rs62188722
rs10181622
rs138711032
rs13430106
rs4380226
rs16866155
rs11680109
rs4674939
rs16866157
rs77969797
rs7564938
rs62188723
rs12162346
rs60507277
rs56819908
rs76080520
rs145376100
rs79812614
rs10191148
rs13414489
rs7562679
rs10207324
rs10173714
rs55673257
rs75545860
rs144310324
rs78247330
rs116393193
rs10199780
rs80271406
rs78815506
rs7583073
rs10168745
rs10203866
rs59555396
rs17271491
rs1045654
rs77129771
rs1045653
rs76039923
rs3768869
rs3768870
rs10181850
rs140385423
rs35919012
rs3754623
rs3754624
rs35380339
rs3754626
rs1565073
rs115040038
rs7604021
rs6712617
rs115772056
rs6436508
rs2004141
rs745989
rs2060389
rs17271504
rs16866168
rs17271511
rs7596226
rs111268911
rs3768872
rs7586052
rs114057841
rs3768874
rs3768876
rs3768877
rs7597124
rs112432392
rs112606595
rs111928659
rs3768878
rs3768879
rs72970954
rs3768880
rs13413377
rs6754563
rs138609640
rs1471912
rs1471913
rs3768882
rs16866183
rs113265459
rs72970961
rs76100309
rs62186315
rs1560859
rs6717059
rs4674940
rs17271539
rs16866186
rs4674941
rs12328236
rs75398064
rs10181351
rs79344484
rs56288620
rs115202642
rs6719348
rs16866187
rs10173628
rs77952666
rs184517502
rs4674942
rs114777301
rs7604254
rs183920359
rs6728151
rs58364599
rs72970969
rs13406583
rs6742694
rs6714121
rs12104577
rs72970970
rs10933073
rs7572725
rs6436513
rs10179202
rs4527189
rs13427433
rs4674943
rs13430865
rs13405571
rs16866194
rs13431331
rs72970971
rs57148205
rs6717548
rs62186322
rs6757600
rs7556687
rs67438476
rs4674944
rs62186324
rs56837462
rs10192929
rs62186325
rs6741286
rs6713251
rs72970977
rs6713274
rs6732013
rs10199573
rs144478944
rs1368884
rs1821409
rs72970984
rs72970985
rs11681888
rs11693393
rs10185208
rs57710587
rs16866206
rs10177782
rs6704619
rs16866209
rs11891018
rs10933074
rs11675790
rs16866211
rs13384389
rs76313939
rs78980022
rs72972603
rs6738938
rs6724332
rs16866215
rs78384382
rs13429909
rs6731701
rs188988180
rs77482586
rs6746867
rs13386042
rs6744038
rs16866219
rs11682884
rs7577271
rs143989323
rs6742408
rs55897037
rs116012594
rs62186345
rs6436514
rs75448129
rs16866224
rs10210350
rs75841708
rs16866236
rs72972608
rs7605551
rs72972610
rs74432647
rs13386730
rs16866243
rs74950263
rs7585450
rs6721088
rs7589474
rs6436515
rs7559750
rs11884260
rs72972618
rs72972620
rs72972623
rs138616256
rs11903344
rs56041307
rs78386402
rs140149383
rs116691373
rs140622386
rs16866258
rs141366068
rs7592442
rs4674946
rs7607230
rs59751848
rs10181328
rs6713674
rs55752095
rs56412230
rs72972631
rs11891443
rs10169941
rs10193574
rs16866265
rs60696641
rs6436516
rs72972635
rs13395823
rs13399119
rs13424581
rs16866267
rs76369399
rs72972639
rs13406420
rs13406593
rs13431816
rs6757927
rs192607922
rs10498169
rs4674947
rs149378511
rs80097344
rs78751389
rs12052387
rs10206184
rs6750856
rs6722373
rs6751295
rs13391726
rs6712360
rs6712372
rs77083160
rs10197805
rs2304336
rs2304335
rs76040210
rs2304334
rs138363420
rs10204381
rs10168795
rs28737337
rs10174943
rs28373258
rs10202066
rs10202177
rs10167560
rs9288593
rs72972659
rs10168032
rs13388622
rs13400582
rs72972665
rs10165324
rs4674948
rs143321961
rs16866294
rs16866296
rs57679305
rs1368885
rs7604674
rs7604898
rs4673122
rs74880676
rs113207075
rs13425558
rs13388016
rs6761138
rs10207991
rs16866300
rs10184426
rs115005717
rs11895451
rs7593042
rs2055710
rs10183351
rs16866313
rs147742888
rs34376275
rs2055711
rs151291453
rs13421552
rs142812085
rs11901561
rs59461052
rs16866320
rs115895661
rs143135672
rs11677647
rs114796805
rs12466303
rs12466436
rs72972674
rs74952507
rs10176593
rs17199382
rs56162773
rs56121303
rs55672639
rs56265483
rs115072423
rs7603622
rs55840796
rs55977947
rs4673123
rs6731100
rs6731109
rs13024433
rs6746238
rs17199389
rs11688439
rs11682546
rs11682768
rs13031915
rs62186347
rs62186348
rs7605272
rs7591572
rs79190082
rs7565088
rs62186349
rs12995931
rs72972690
rs77261978
rs74873782
rs4673124
rs10172791
rs3928623
rs34532562
rs56143926
rs1553641
rs34256085
rs78102094
rs1979963
rs1979962
rs12470482
rs13007460
rs62186350
rs12987341
rs13013616
rs62186352
rs188369558
rs35246726
rs74422364
rs12988296
rs116466388
rs62186355
rs41440446
rs62186357
rs62186358
rs4674949
rs12995498
rs62647510
rs62647511
rs111163103
rs35393036
rs13393372
rs13419035
rs13419152
rs13419400
rs62187979
rs34766880
rs62187981
rs113108283
rs75363166
rs62187982
rs62187983
rs13016606
rs61673984
rs13016818
rs11675354
rs11676459
rs11692992
rs35820914
rs62187985
rs79011748
rs35986205
rs11694713
rs151037530
rs11694876
rs34566945
rs62187987
rs35721981
rs35986505
rs6716445
rs62187988
rs9288594
rs6714466
rs34297269
rs74641664
rs6436517
rs13034050
rs10498170
rs1395915
rs10166440
rs7558808
rs13018710
rs16866353
rs16866354
rs6436518
rs6711802
rs10173201
rs7592444
rs67469935
rs12466481
rs35892480
rs17271567
rs9808432
rs17271574
rs9808089
rs144132079
rs80094848
rs10498171
rs10192580
rs10180380
rs10498172
rs1395914
rs150492422
rs10498173
rs13033698
rs10210569
rs10498174
rs13394178
rs10498175
rs953945
rs114446418
rs62187990
rs62187991
rs12469757
rs1507629
rs12471843
rs12694647
rs13409008
rs12995331
rs13425978
rs13386987
rs1911628
rs190099374
rs1857996
rs2135875
rs2135874
rs1354924
rs75471915
rs17271602
rs10165002
rs6750683
rs17271608
rs77751928
rs4674951
rs1072581
rs17199431
rs13021295
rs78257220
rs869062
rs869063
rs869836
rs11678589
rs78173487
rs55977968
rs35813535
rs13021690
rs6711462
rs4673126
rs11693079
rs62188008
rs62188009
rs116778355
rs6707711
rs11686538
rs6727375
rs72974668
rs4674952
rs76455265
rs151216969
rs75001610
rs7421379
rs115947028
rs12999154
rs11683761
rs114548299
rs77363337
rs4674953
rs72974671
rs13402952
rs55780474
rs10210032
rs184633166
rs11685574
rs11685718
rs13423719
rs11679104
rs10176225
rs7569781
rs34066761
rs191165837
rs56230509
rs151207494
rs72974676
rs35573107
rs75863234
rs59406413
rs2396172
rs75058665
rs4674956
rs57462780
rs75715128
rs6436519
rs2122250
rs2894547
rs56118884
rs13411031
rs115112371
rs17199452
rs13386247
rs13418605
rs13419043
rs11691119
rs12694648
rs12694649
rs12329130
rs12329131
rs9967872
rs116577143
rs4674958
rs4673128
rs6707384
rs6722839
rs77747727
rs17271615
rs10498177
rs7566475
rs412120
rs375205
rs637665
rs921280
rs377571
rs9989765
rs141815158
rs16866402
rs600020
rs13431564
rs1449514
rs114093287
rs1037247
rs281526
rs921281
rs583608
rs684441
rs584529
rs281525
rs112698524
rs79050789
rs6730596
rs6730803
rs6759015
rs78527712
rs1375622
rs1375623
rs11897700
rs13416139
rs146955338
rs4592840
rs6706674
rs73083751
rs6753842
rs141978380
rs73083753
rs13422750
rs55800945
rs9288595
rs9288596
rs73083760
rs6726376
rs386549
rs113772493
rs11896066
rs146965427
rs73083764
rs13405715
rs13408770
rs138977618
rs13409370
rs16866441
rs281530
rs150626817
rs13387194
rs281529
rs77481414
rs12478197
rs281528
rs1034492
rs2015161
rs10195999
rs12478364
rs12474176
rs281527
rs16866450
rs647915
rs12475407
rs13420015
rs10201967
rs12476233
rs78737296
rs1375621
rs149599732
rs62188015
rs148725406
rs2940191
rs112060821
rs73083781
rs182215
rs73993977
rs16866456
rs16866458
rs73993978
rs73993979
rs58979306
rs56162525
rs58921522
rs281524
rs16866460
rs57124746
rs79873024
rs12474884
rs13418728
rs12466888
rs281523
rs281522
rs12467942
rs386959
rs281521
rs281520
rs281519
rs590233
rs9288597
rs648887
rs648508
rs683755
rs10933075
rs111914523
rs4673129
rs639729
rs10167278
rs16866466
rs409046
rs76263707
rs79398396
rs375154
rs388591
rs111880436
rs281536
rs594581
rs166842
rs56364433
rs281534
rs281533
rs12473197
rs204249
rs13391539
rs112458642
rs10176410
rs58636626
rs77303881
rs281532
rs13423712
rs28653459
rs628042
rs611404
rs628493
rs609615
rs183283886
rs148400570
rs13416025
rs13427913
rs10196140
rs2922435
rs72976564
rs77313331
rs181025863
rs62188028
rs10206146
rs10206147
rs281537
rs147729861
rs281539
rs281540
rs13383610
rs281541
rs51071
rs281543
rs281544
rs185797
rs10176032
rs441098
rs11895763
rs10202487
rs71429137
rs281545
rs12694650
rs6711620
rs188140
rs10195318
rs72976586
rs204250
rs144334917
rs35315050
rs602291
rs115220550
rs79434455
rs13421842
rs367427
rs79568916
rs379579
rs413028
rs73075760
rs452774
rs6732063
rs12328694
rs13421639
rs62188041
rs62188042
rs115994928
rs10198304
rs2922753
rs114410754
rs2922754
rs7574055
rs7573975
rs62188045
rs55983435
rs422752
rs7585117
rs7585147
rs55851302
rs13431083
rs436427
rs4674961
rs114210030
rs116175617
rs421644
rs397627
rs111419027
rs437330
rs444298
rs655359
rs414994
rs10172797
rs415130
rs2922755
rs116681955
rs7584718
rs1540540
rs13405031
rs380873
rs7591627
rs77494184
rs373158
rs4674964
rs414069
rs4674965
rs183795272
rs581678
rs9631007
rs9631008
rs57163897
rs72978424
rs7586721
rs142990539
rs73077851
rs10169436
rs114340025
rs76613998
rs62188050
rs144835839
rs6436521
rs13423031
rs6721066
rs59016700
rs115126377
rs7598761
rs7574966
rs11897439
rs13426955
rs13415182
rs113627835
rs13402218
rs13418232
rs17266608
rs419473
rs77504617
rs635767
rs448375
rs76725287
rs112971066
rs79613098
rs114097542
rs6744890
rs6744998
rs6748196
rs6719834
rs4674967
rs34218533
```
