## Supplementary material for "Characterization of shared and ancestry-specific signals driving complex traits using multi-ancestry fine-mapping": s2.afreq

```
#CHROM	ID	REF	ALT	ALT_FREQS	OBS_CT
2	rs2396040	A	G	0.923611	1008
2	rs1866154	G	T	0.916667	1008
2	rs2118410	T	C	0.299603	1008
2	rs2118411	T	A	0.102183	1008
2	rs142128368	T	C	0.0198413	1008
2	rs893359	A	C	0.68254	1008
2	rs745345	T	C	0.174603	1008
2	rs183540173	A	T	0.0267857	1008
2	rs139004521	C	T	0.0426587	1008
2	rs1031463	G	T	0.679563	1008
2	rs67548687	C	T	0.141865	1008
2	rs67618230	A	C	0.176587	1008
2	rs1901880	T	A	0.34127	1008
2	rs10933033	G	A	0.679563	1008
2	rs58134402	A	T	0.174603	1008
2	rs67151575	G	C	0.174603	1008
2	rs1437780	G	A	0.505952	1008
2	rs10205418	T	C	0.34127	1008
2	rs6743424	T	C	0.174603	1008
2	rs55817679	C	T	0.19246	1008
2	rs57205775	T	C	0.174603	1008
2	rs55875015	G	A	0.174603	1008
2	rs60074182	T	A	0.174603	1008
2	rs2123714	C	T	0.50496	1008
2	rs3997614	C	A	0.681548	1008
2	rs3997615	T	C	0.508929	1008
2	rs6752318	T	C	0.174603	1008
2	rs6752560	T	C	0.174603	1008
2	rs4674865	G	C	0.680556	1008
2	rs6740660	G	A	0.174603	1008
2	rs10933034	C	A	0.506944	1008
2	rs75985960	G	A	0.209325	1008
2	rs1020613	T	G	0.690476	1008
2	rs143821869	T	C	0.0138889	1008
2	rs1453661	G	C	0.860119	1008
2	rs16865540	A	C	0.326389	1008
2	rs150760958	C	G	0.0297619	1008
2	rs57429394	G	A	0.214286	1008
2	rs1377609	A	G	0.872024	1008
2	rs16865545	A	G	0.160714	1008
2	rs16865548	T	C	0.331349	1008
2	rs60561582	T	G	0.334325	1008
2	rs77286705	C	G	0.105159	1008
2	rs10184775	A	G	0.868056	1008
2	rs10498157	C	T	0.867063	1008
2	rs10498158	C	G	0.373016	1008
2	rs10933035	A	G	0.868056	1008
2	rs1901881	G	A	0.00297619	1008
2	rs147704378	G	A	0.217262	1008
2	rs74903970	C	T	0.217262	1008
2	rs6436464	T	C	0.707341	1008
2	rs60554969	G	A	0.331349	1008
2	rs73080546	G	T	0.159722	1008
2	rs6725706	T	C	0.376984	1008
2	rs112235394	G	A	0.159722	1008
2	rs74272720	A	C	0.0565476	1008
2	rs6719432	G	A	0.376984	1008
2	rs77310158	G	A	0.213294	1008
2	rs1453662	T	C	0.708333	1008
2	rs10197404	A	T	0.708333	1008
2	rs7574130	G	A	0.708333	1008
2	rs2167939	T	C	0.708333	1008
2	rs998708	T	G	0.376984	1008
2	rs56095162	C	T	0.159722	1008
2	rs1078556	C	A	0.117063	1008
2	rs1000520	C	T	0.868056	1008
2	rs2014546	C	T	0.376984	1008
2	rs896897	C	T	0.708333	1008
2	rs896898	A	G	0.708333	1008
2	rs896899	T	C	0.708333	1008
2	rs12989146	A	G	0.708333	1008
2	rs13016085	T	C	0.376984	1008
2	rs73080553	C	T	0.159722	1008
2	rs11885477	G	C	0.708333	1008
2	rs16865577	G	A	0.15873	1008
2	rs6746295	A	T	0.708333	1008
2	rs56301219	T	G	0.331349	1008
2	rs3901902	T	A	0.376984	1008
2	rs1453663	A	G	0.160714	1008
2	rs1453664	A	G	0.868056	1008
2	rs77755555	C	T	0.214286	1008
2	rs6754790	A	G	0.708333	1008
2	rs185918590	A	G	0.014881	1008
2	rs6745242	T	C	0.708333	1008
2	rs6758957	A	T	0.376984	1008
2	rs1453670	T	C	0.867063	1008
2	rs6753396	T	C	0.706349	1008
2	rs72958579	C	T	0.0416667	1008
2	rs1453669	C	T	0.160714	1008
2	rs2396056	G	C	0.706349	1008
2	rs67795853	C	G	0.337302	1008
2	rs12477352	T	G	0.706349	1008
2	rs67180281	T	C	0.118056	1008
2	rs10933037	C	G	0.706349	1008
2	rs3855574	T	G	0.371032	1008
2	rs68043049	A	G	0.33631	1008
2	rs6716165	A	G	0.708333	1008
2	rs67454492	A	C	0.338294	1008
2	rs74865485	C	G	0.232143	1008
2	rs6436465	A	G	0.429563	1008
2	rs74787338	G	A	0.169643	1008
2	rs73082431	T	C	0.127976	1008
2	rs2396057	G	C	0.0982143	1008
2	rs7605547	C	T	0.430556	1008
2	rs11676268	T	C	0.43254	1008
2	rs2198485	A	T	0.713294	1008
2	rs73082435	G	T	0.128968	1008
2	rs13392357	T	C	0.431548	1008
2	rs1303998	A	G	0.713294	1008
2	rs145397503	A	T	0.0396825	1008
2	rs7599948	C	T	0.431548	1008
2	rs1598021	C	T	0.433532	1008
2	rs117795345	A	G	0.078373	1008
2	rs12988980	T	G	0.433532	1008
2	rs12467537	A	G	0.433532	1008
2	rs12475666	C	T	0.433532	1008
2	rs4674870	G	A	0.43254	1008
2	rs7581227	A	G	0.713294	1008
2	rs9710834	T	C	0.43254	1008
2	rs1079883	T	C	0.279762	1008
2	rs1989639	C	T	0.433532	1008
2	rs1079885	A	G	0.433532	1008
2	rs75924666	C	T	0.047619	1008
2	rs1453674	A	G	0.156746	1008
2	rs73082445	A	G	0.130952	1008
2	rs1377611	A	C	0.279762	1008
2	rs12991598	G	T	0.431548	1008
2	rs4389328	A	C	0.430556	1008
2	rs12328487	T	C	0.279762	1008
2	rs6436467	T	G	0.714286	1008
2	rs182683137	A	T	0.0406746	1008
2	rs10193151	G	A	0.431548	1008
2	rs12473247	G	A	0.43254	1008
2	rs78142098	C	T	0.0962302	1008
2	rs13416450	C	T	0.14881	1008
2	rs1453666	A	G	0.431548	1008
2	rs1453667	T	A	0.431548	1008
2	rs2396041	G	A	0.149802	1008
2	rs988321	C	T	0.894841	1008
2	rs1901882	A	T	0.713294	1008
2	rs13382937	T	C	0.149802	1008
2	rs4102100	G	A	0.713294	1008
2	rs7586193	T	C	0.279762	1008
2	rs10168863	T	C	0.149802	1008
2	rs10182474	A	G	0.149802	1008
2	rs11902689	C	T	0.279762	1008
2	rs10933042	A	T	0.43254	1008
2	rs4673088	A	G	0.713294	1008
2	rs10192864	A	G	0.431548	1008
2	rs10169530	C	T	0.712302	1008
2	rs75983617	C	T	0.031746	1008
2	rs12998024	G	A	0.431548	1008
2	rs12466233	G	A	0.431548	1008
2	rs958380	C	T	0.713294	1008
2	rs62186100	T	G	0.149802	1008
2	rs139712537	G	A	0.0406746	1008
2	rs10933043	T	G	0.705357	1008
2	rs79541489	C	G	0.181548	1008
2	rs10177259	T	C	0.431548	1008
2	rs10165501	G	A	0.713294	1008
2	rs79880683	T	C	0.131944	1008
2	rs6707927	A	C	0.431548	1008
2	rs6752059	T	C	0.713294	1008
2	rs6737059	C	T	0.713294	1008
2	rs2894521	G	T	0.713294	1008
2	rs17265444	T	C	0.149802	1008
2	rs7607972	T	C	0.279762	1008
2	rs4673089	C	T	0.431548	1008
2	rs6436468	C	T	0.279762	1008
2	rs77675791	A	G	0.181548	1008
2	rs76768142	G	A	0.191468	1008
2	rs4257392	T	C	0.714286	1008
2	rs2123717	T	C	0.149802	1008
2	rs4264554	T	C	0.43254	1008
2	rs74992525	C	T	0.181548	1008
2	rs6711302	T	G	0.279762	1008
2	rs7605285	G	C	0.71627	1008
2	rs7605202	C	A	0.895833	1008
2	rs13430129	A	G	0.43254	1008
2	rs73082462	G	T	0.12996	1008
2	rs79263851	G	T	0.12996	1008
2	rs4674871	C	T	0.712302	1008
2	rs16865620	T	G	0.279762	1008
2	rs60119986	A	G	0.18254	1008
2	rs57928984	G	A	0.18254	1008
2	rs9288586	G	C	0.714286	1008
2	rs59867184	G	C	0.279762	1008
2	rs6760263	C	T	0.149802	1008
2	rs13384674	A	G	0.269841	1008
2	rs13410385	C	T	0.259921	1008
2	rs13019329	T	C	0.435516	1008
2	rs77061398	T	A	0.181548	1008
2	rs12619528	G	A	0.551587	1008
2	rs79958811	C	T	0.114087	1008
2	rs6436469	T	C	0.706349	1008
2	rs6743478	A	G	0.00297619	1008
2	rs10197980	C	T	0.152778	1008
2	rs79017028	T	C	0.885913	1008
2	rs78224482	C	T	0.887897	1008
2	rs112822164	G	T	0.125992	1008
2	rs10933044	C	T	0.885913	1008
2	rs7573097	G	A	0.885913	1008
2	rs10206948	C	T	0.552579	1008
2	rs6727070	C	T	0.152778	1008
2	rs10498159	A	G	0.511905	1008
2	rs7560630	C	A	0.551587	1008
2	rs10439358	C	A	0.551587	1008
2	rs11689046	G	T	0.889881	1008
2	rs11690142	C	T	0.551587	1008
2	rs1453671	G	T	0.386905	1008
2	rs75295808	A	G	0.0982143	1008
2	rs7569163	G	A	0.5625	1008
2	rs1349792	T	C	0.992063	1008
2	rs75110800	T	C	0.0972222	1008
2	rs6721729	C	T	0.152778	1008
2	rs1476205	G	A	0.71627	1008
2	rs12612540	T	C	0.565476	1008
2	rs10933045	C	A	0.564484	1008
2	rs1453672	A	G	0.718254	1008
2	rs1453673	C	A	0.992063	1008
2	rs4673090	C	T	0.992063	1008
2	rs74657926	C	T	0.113095	1008
2	rs962266	T	G	0.177579	1008
2	rs17200398	A	G	0.173611	1008
2	rs79149623	C	T	0.0248016	1008
2	rs13409627	A	G	0.184524	1008
2	rs6756793	T	C	0.456349	1008
2	rs13004289	G	A	0.588294	1008
2	rs11893055	T	C	0.588294	1008
2	rs6760783	T	A	0.231151	1008
2	rs6761041	T	C	0.58631	1008
2	rs11888035	T	A	0.587302	1008
2	rs77435993	G	A	0.229167	1008
2	rs6759617	T	C	0.589286	1008
2	rs139372700	C	A	0.0228175	1008
2	rs74360814	C	A	0.0734127	1008
2	rs2602676	A	G	0.355159	1008
2	rs2602675	T	C	0.590278	1008
2	rs77095972	G	A	0.0327381	1008
2	rs2629045	G	A	0.869048	1008
2	rs78569640	T	A	0.0238095	1008
2	rs2396058	G	A	0.231151	1008
2	rs149210072	G	A	0.00793651	1008
2	rs76019026	T	G	0.0357143	1008
2	rs117292083	C	T	0.0188492	1008
2	rs12474553	G	A	0.602183	1008
2	rs2629046	T	C	0.604167	1008
2	rs2629047	T	A	0.353175	1008
2	rs190248095	A	G	0.0386905	1008
2	rs118144502	G	A	0.0416667	1008
2	rs139075174	C	A	0.0386905	1008
2	rs139733605	T	C	0.0386905	1008
2	rs188498531	C	T	0.00297619	1008
2	rs115207490	A	C	0.0545635	1008
2	rs77785494	C	A	0.0208333	1008
2	rs80209121	G	C	0.248016	1008
2	rs141623155	C	T	0.015873	1008
2	rs62186127	C	A	0.204365	1008
2	rs35540394	T	C	0.353175	1008
2	rs2602674	A	G	0.603175	1008
2	rs75006656	G	A	0.247024	1008
2	rs2602673	A	G	0.603175	1008
2	rs77464569	G	A	0.030754	1008
2	rs79173850	G	T	0.015873	1008
2	rs2602680	T	G	0.610119	1008
2	rs2219088	T	C	0.609127	1008
2	rs146031773	T	C	0.015873	1008
2	rs12472634	C	T	0.00694444	1008
2	rs75393395	A	G	0.015873	1008
2	rs2602681	C	T	0.611111	1008
2	rs1377608	T	C	0.611111	1008
2	rs1453660	G	A	0.611111	1008
2	rs1563127	A	G	0.612103	1008
2	rs751795	C	T	0.612103	1008
2	rs751794	T	C	0.3125	1008
2	rs978887	A	G	0.612103	1008
2	rs978888	T	C	0.816468	1008
2	rs1823823	C	T	0.606151	1008
2	rs1823824	A	G	0.306548	1008
2	rs1823825	A	G	0.608135	1008
2	rs1823826	C	G	0.606151	1008
2	rs2256738	T	G	0.606151	1008
2	rs2256727	G	A	0.613095	1008
2	rs2629043	T	C	0.608135	1008
2	rs2450039	C	T	0.606151	1008
2	rs73995521	G	C	0.298611	1008
2	rs921661	G	A	0.308532	1008
2	rs2004026	C	T	0.391865	1008
2	rs73995522	A	G	0.296627	1008
2	rs11899283	C	T	0.691468	1008
2	rs80017066	A	G	0.0277778	1008
2	rs62186132	G	T	0.688492	1008
2	rs16865681	T	G	0.296627	1008
2	rs73995529	C	A	0.296627	1008
2	rs12694632	C	T	0.691468	1008
2	rs4637103	A	C	0.691468	1008
2	rs11888331	T	C	0.691468	1008
2	rs6717510	G	A	0.688492	1008
2	rs6732868	T	G	0.691468	1008
2	rs10171985	C	T	0.391865	1008
2	rs13390955	C	T	0.391865	1008
2	rs4234053	T	G	0.923611	1008
2	rs146823844	A	G	0.0347222	1008
2	rs12473769	C	T	0.689484	1008
2	rs138024987	C	T	0.0367063	1008
2	rs539882722	C	T	0.015873	1008
2	rs11690154	G	A	0.392857	1008
2	rs11678926	A	G	0.392857	1008
2	rs140540270	T	C	0.295635	1008
2	rs111353817	C	A	0.389881	1008
2	rs200404434	A	G	0.00297619	1008
2	rs10211657	C	T	0.690476	1008
2	rs62187786	T	C	0.201389	1008
2	rs113932098	G	A	0.299603	1008
2	rs11677148	G	A	0.388889	1008
2	rs7604383	T	G	0.775794	1008
2	rs2396062	T	C	0.389881	1008
2	rs7593889	G	A	0.299603	1008
2	rs192652977	T	C	0.014881	1008
2	rs7608114	T	G	0.299603	1008
2	rs2396063	C	T	0.387897	1008
2	rs7584864	G	A	0.299603	1008
2	rs4673092	T	C	0.299603	1008
2	rs10933049	A	C	0.387897	1008
2	rs2396060	A	G	0.72123	1008
2	rs10933050	C	T	0.387897	1008
2	rs73995534	G	A	0.299603	1008
2	rs10174392	G	T	0.387897	1008
2	rs10204224	A	G	0.0595238	1008
2	rs4673093	C	T	0.298611	1008
2	rs995846	A	G	0.686508	1008
2	rs2894529	G	A	0.689484	1008
2	rs7556741	T	C	0.298611	1008
2	rs974685	T	C	0.689484	1008
2	rs4674872	T	C	0.298611	1008
2	rs1155752	T	C	0.689484	1008
2	rs62184664	A	G	0.689484	1008
2	rs143237263	C	T	0.0912698	1008
2	rs11675759	A	G	0.0436508	1008
2	rs117324782	G	A	0.0763889	1008
2	rs13430120	T	A	0.689484	1008
2	rs7591352	A	G	0.387897	1008
2	rs11674046	T	C	0.387897	1008
2	rs7571975	G	C	0.689484	1008
2	rs2098534	A	G	0.298611	1008
2	rs1075040	C	T	0.387897	1008
2	rs77566572	C	T	0.298611	1008
2	rs12694634	T	A	0.689484	1008
2	rs7563570	G	C	0.689484	1008
2	rs10174003	T	C	0.6875	1008
2	rs10174215	T	C	0.690476	1008
2	rs2396064	G	A	0.302579	1008
2	rs6751126	T	C	0.690476	1008
2	rs61451220	G	A	0.302579	1008
2	rs55637230	G	A	0.303571	1008
2	rs184807420	C	A	0.015873	1008
2	rs2042089	C	A	0.383929	1008
2	rs2042088	A	G	0.388889	1008
2	rs145419191	G	T	0.015873	1008
2	rs2287528	T	C	0.686508	1008
2	rs117366882	G	A	0.0367063	1008
2	rs10210729	G	A	0.686508	1008
2	rs6706618	A	C	0.697421	1008
2	rs6436470	A	G	0.37004	1008
2	rs140372841	C	T	0.0376984	1008
2	rs12466430	G	C	0.677579	1008
2	rs60826878	A	G	0.257937	1008
2	rs10933051	C	T	0.675595	1008
2	rs2287527	C	A	0.255952	1008
2	rs2287526	A	G	0.677579	1008
2	rs2287525	G	A	0.255952	1008
2	rs2287524	G	A	0.421627	1008
2	rs2052408	T	C	0.677579	1008
2	rs13034388	G	A	0.72619	1008
2	rs35600699	A	G	0.724206	1008
2	rs36007176	A	G	0.780754	1008
2	rs1035316	T	C	0.453373	1008
2	rs62184715	T	C	0.455357	1008
2	rs16865721	T	C	0.455357	1008
2	rs10490514	C	G	0.453373	1008
2	rs13001652	T	C	0.730159	1008
2	rs13001690	T	A	0.455357	1008
2	rs17177784	A	G	0.27381	1008
2	rs2216459	C	A	0.27381	1008
2	rs13015588	T	C	0.731151	1008
2	rs188202467	C	A	0.0228175	1008
2	rs11902001	T	C	0.453373	1008
2	rs11885731	A	G	0.455357	1008
2	rs16865728	A	G	0.455357	1008
2	rs17782007	T	C	0.27381	1008
2	rs6750090	C	T	0.274802	1008
2	rs16865730	G	A	0.453373	1008
2	rs74329486	C	T	0.27381	1008
2	rs6708567	T	C	0.730159	1008
2	rs10933052	G	A	0.730159	1008
2	rs80179963	G	A	0.0694444	1008
2	rs12620979	G	A	0.455357	1008
2	rs12614522	A	C	0.454365	1008
2	rs16865735	G	A	0.453373	1008
2	rs16865736	C	G	0.384921	1008
2	rs56098073	A	C	0.270833	1008
2	rs16865738	C	A	0.27877	1008
2	rs1008415	T	C	0.55754	1008
2	rs918286	G	A	0.746032	1008
2	rs1861985	T	C	0.462302	1008
2	rs6711492	T	C	0.194444	1008
2	rs6753770	C	G	0.194444	1008
2	rs1002998	G	C	0.46131	1008
2	rs79847855	T	C	0.194444	1008
2	rs6715165	T	C	0.46131	1008
2	rs56065923	T	G	0.262897	1008
2	rs66495228	G	A	0.284722	1008
2	rs56217520	A	G	0.46131	1008
2	rs13022066	G	A	0.284722	1008
2	rs75485162	T	G	0.194444	1008
2	rs77684090	A	G	0.194444	1008
2	rs16865745	C	T	0.46131	1008
2	rs17793362	G	A	0.262897	1008
2	rs16865747	G	A	0.46131	1008
2	rs2193716	T	G	0.748016	1008
2	rs6707951	G	A	0.194444	1008
2	rs4674875	G	A	0.460317	1008
2	rs4674876	G	T	0.748016	1008
2	rs2894530	T	G	0.748016	1008
2	rs12993258	A	G	0.46131	1008
2	rs11890907	T	G	0.46131	1008
2	rs4673094	G	T	0.46131	1008
2	rs4674877	A	C	0.457341	1008
2	rs4673096	G	A	0.46131	1008
2	rs4674878	T	G	0.457341	1008
2	rs16865751	C	T	0.193452	1008
2	rs77877841	T	G	0.263889	1008
2	rs17178685	G	A	0.263889	1008
2	rs4674879	A	G	0.46131	1008
2	rs4674880	G	A	0.463294	1008
2	rs57363502	C	T	0.193452	1008
2	rs56957750	G	A	0.463294	1008
2	rs113418519	A	G	0.46131	1008
2	rs139307258	G	A	0.0684524	1008
2	rs35231425	C	A	0.746032	1008
2	rs34540657	A	G	0.46131	1008
2	rs11890220	T	C	0.197421	1008
2	rs34291357	T	G	0.28373	1008
2	rs11895274	A	G	0.46131	1008
2	rs11884554	C	T	0.46131	1008
2	rs55843955	C	A	0.463294	1008
2	rs147191590	C	T	0.281746	1008
2	rs146279369	T	G	0.264881	1008
2	rs4674881	T	C	0.198413	1008
2	rs58694133	G	A	0.194444	1008
2	rs61153756	A	G	0.193452	1008
2	rs189722234	C	T	0.193452	1008
2	rs141778364	C	T	0.0257937	1008
2	rs150569903	C	T	0.0357143	1008
2	rs139566119	G	T	0.202381	1008
2	rs35548968	G	A	0.740079	1008
2	rs187855090	C	T	0.181548	1008
2	rs111424048	C	T	0.261905	1008
2	rs74740091	G	A	0.198413	1008
2	rs35286141	G	A	0.71627	1008
2	rs79041781	T	C	0.255952	1008
2	rs7603595	A	G	0.261905	1008
2	rs6727678	G	A	0.197421	1008
2	rs143762567	G	A	0.261905	1008
2	rs4638789	A	C	0.255952	1008
2	rs34614140	G	T	0.255952	1008
2	rs6746401	T	C	0.718254	1008
2	rs17793645	A	G	0.718254	1008
2	rs34724373	G	A	0.453373	1008
2	rs35180993	G	A	0.255952	1008
2	rs35920131	A	C	0.453373	1008
2	rs79217041	T	C	0.173611	1008
2	rs75190964	A	G	0.173611	1008
2	rs75638547	C	T	0.173611	1008
2	rs6739307	C	T	0.174603	1008
2	rs7565472	A	T	0.718254	1008
2	rs73088555	G	A	0.173611	1008
2	rs72966521	G	A	0.279762	1008
2	rs57370843	G	C	0.174603	1008
2	rs56267285	C	T	0.174603	1008
2	rs11901014	A	G	0.174603	1008
2	rs34870637	T	C	0.541667	1008
2	rs77284755	G	A	0.173611	1008
2	rs1035315	A	T	0.545635	1008
2	rs1035314	C	A	0.545635	1008
2	rs1035313	T	G	0.545635	1008
2	rs1035312	G	A	0.545635	1008
2	rs1035311	C	T	0.545635	1008
2	rs2013796	T	A	0.540675	1008
2	rs13033017	C	T	0.540675	1008
2	rs13032829	A	G	0.537698	1008
2	rs12988427	C	T	0.540675	1008
2	rs66998333	T	G	0.540675	1008
2	rs10192875	G	A	0.81746	1008
2	rs35707987	T	G	0.537698	1008
2	rs34187375	T	C	0.540675	1008
2	rs13002926	G	C	0.540675	1008
2	rs11677341	A	G	0.818452	1008
2	rs10196282	C	T	0.81746	1008
2	rs13003704	A	G	0.540675	1008
2	rs35160719	A	G	0.536706	1008
2	rs6754984	C	T	0.539683	1008
2	rs6755111	C	T	0.539683	1008
2	rs6726411	A	T	0.539683	1008
2	rs875408	T	A	0.539683	1008
2	rs11901134	G	T	0.539683	1008
2	rs11886558	T	C	0.539683	1008
2	rs13024765	C	T	0.539683	1008
2	rs10171756	T	C	0.81746	1008
2	rs12993797	C	T	0.539683	1008
2	rs1075245	G	A	0.81746	1008
2	rs12994012	C	A	0.539683	1008
2	rs71423781	C	T	0.279762	1008
2	rs35933386	C	T	0.540675	1008
2	rs13000697	G	A	0.540675	1008
2	rs67630055	C	A	0.280754	1008
2	rs76434727	A	G	0.535714	1008
2	rs76708314	A	G	0.535714	1008
2	rs2098533	T	C	0.53869	1008
2	rs76241990	T	C	0.25496	1008
2	rs6749821	C	T	0.53869	1008
2	rs6753077	G	A	0.53869	1008
2	rs6724308	A	T	0.53869	1008
2	rs6711330	T	C	0.53869	1008
2	rs6436472	A	G	0.81746	1008
2	rs6753509	C	A	0.535714	1008
2	rs17794162	T	C	0.25496	1008
2	rs4674883	C	T	0.277778	1008
2	rs6761142	C	T	0.53869	1008
2	rs117751828	T	C	0.0793651	1008
2	rs76293952	C	A	0.0218254	1008
2	rs1468989	A	G	0.818452	1008
2	rs16865770	A	C	0.537698	1008
2	rs6708010	C	T	0.536706	1008
2	rs6708271	C	T	0.00595238	1008
2	rs76500578	T	C	0.270833	1008
2	rs34114336	A	G	0.223214	1008
2	rs7560118	C	T	0.290675	1008
2	rs35265283	A	G	0.259921	1008
2	rs34150072	A	G	0.536706	1008
2	rs34354143	G	A	0.534722	1008
2	rs34933365	A	G	0.536706	1008
2	rs80169225	C	A	0.179563	1008
2	rs35649034	G	A	0.535714	1008
2	rs16865773	A	G	0.228175	1008
2	rs16865774	A	G	0.258929	1008
2	rs12993060	C	T	0.72123	1008
2	rs12993632	G	C	0.72619	1008
2	rs16865778	T	C	0.308532	1008
2	rs16865779	G	A	0.0496032	1008
2	rs16865781	C	T	0.258929	1008
2	rs16865783	C	T	0.310516	1008
2	rs16865784	T	C	0.258929	1008
2	rs10432452	G	A	0.72123	1008
2	rs4560103	A	G	0.72619	1008
2	rs138481857	C	A	0.0496032	1008
2	rs76865511	T	C	0.181548	1008
2	rs16865785	G	A	0.181548	1008
2	rs11895921	G	A	0.0357143	1008
2	rs16865788	A	C	0.0357143	1008
2	rs16865789	C	T	0.0357143	1008
2	rs11886265	A	G	0.450397	1008
2	rs11897160	C	A	0.414683	1008
2	rs11886353	A	G	0.414683	1008
2	rs35474828	G	C	0.41369	1008
2	rs35062701	C	T	0.41369	1008
2	rs16865793	T	G	0.0357143	1008
2	rs16865794	A	G	0.415675	1008
2	rs74725527	C	T	0.184524	1008
2	rs16865796	T	G	0.414683	1008
2	rs7583482	T	C	0.185516	1008
2	rs7595839	A	G	0.185516	1008
2	rs16865798	A	G	0.185516	1008
2	rs114648465	T	G	0.0347222	1008
2	rs58788719	G	A	0.185516	1008
2	rs16865799	G	A	0.709325	1008
2	rs10490513	C	A	0.185516	1008
2	rs76511368	T	C	0.185516	1008
2	rs73992458	A	C	0.0357143	1008
2	rs57132360	T	A	0.184524	1008
2	rs139141320	C	A	0.184524	1008
2	rs13034213	A	G	0.709325	1008
2	rs1966462	G	A	0.184524	1008
2	rs61331103	A	G	0.184524	1008
2	rs60121154	A	G	0.198413	1008
2	rs11893974	A	C	0.198413	1008
2	rs10933053	A	G	0.233135	1008
2	rs67528710	G	A	0.235119	1008
2	rs67752145	G	A	0.235119	1008
2	rs16865804	G	C	0.198413	1008
2	rs192124788	C	T	0.015873	1008
2	rs79059051	G	A	0.454365	1008
2	rs56301327	C	T	0.198413	1008
2	rs147364321	C	A	0.0337302	1008
2	rs16865805	C	G	0.198413	1008
2	rs7576863	G	A	0.912698	1008
2	rs34235573	G	A	0.234127	1008
2	rs57004596	A	C	0.0347222	1008
2	rs16865806	G	A	0.0347222	1008
2	rs16865807	G	A	0.198413	1008
2	rs79315980	G	A	0.0218254	1008
2	rs34161477	G	A	0.233135	1008
2	rs60743129	C	T	0.0347222	1008
2	rs141314021	G	A	0.00694444	1008
2	rs138067318	C	T	0.25496	1008
2	rs79198965	A	T	0.233135	1008
2	rs16865809	G	A	0.198413	1008
2	rs148404068	C	T	0.0228175	1008
2	rs56393470	G	A	0.688492	1008
2	rs12613657	C	T	0.453373	1008
2	rs12619961	A	T	0.453373	1008
2	rs7605268	T	C	0.0347222	1008
2	rs35767750	T	A	0.241071	1008
2	rs4674884	G	T	0.198413	1008
2	rs7591502	C	G	0.0347222	1008
2	rs990993	T	A	0.729167	1008
2	rs34692498	T	A	0.242063	1008
2	rs16865812	G	A	0.453373	1008
2	rs16865813	T	C	0.74504	1008
2	rs16865814	C	A	0.453373	1008
2	rs12987923	T	C	0.695437	1008
2	rs76600576	A	G	0.198413	1008
2	rs3815651	G	A	0.453373	1008
2	rs2287523	T	C	0.730159	1008
2	rs16865817	C	T	0.0347222	1008
2	rs2287522	T	A	0.0347222	1008
2	rs2287521	G	A	0.452381	1008
2	rs2287520	C	A	0.452381	1008
2	rs2287519	G	T	0.452381	1008
2	rs7602940	G	A	0.0347222	1008
2	rs75404084	T	A	0.452381	1008
2	rs76409202	G	A	0.452381	1008
2	rs2894537	T	C	0.695437	1008
2	rs58424114	G	T	0.243056	1008
2	rs714054	G	A	0.695437	1008
2	rs714057	T	C	0.695437	1008
2	rs714056	G	A	0.695437	1008
2	rs714055	T	A	0.695437	1008
2	rs34084252	C	T	0.695437	1008
2	rs1120738	G	A	0.695437	1008
2	rs3900282	G	A	0.695437	1008
2	rs35014062	G	A	0.695437	1008
2	rs146141747	T	A	0.0128968	1008
2	rs117194310	G	A	0.0347222	1008
2	rs34717363	T	G	0.243056	1008
2	rs75499849	A	T	0.452381	1008
2	rs58534999	A	G	0.695437	1008
2	rs11900599	T	A	0.730159	1008
2	rs4453685	G	A	0.695437	1008
2	rs4522593	C	T	0.452381	1008
2	rs2396090	C	T	0.695437	1008
2	rs78488410	G	A	0.0347222	1008
2	rs4332917	A	G	0.700397	1008
2	rs59268097	T	A	0.700397	1008
2	rs58406420	T	C	0.700397	1008
2	rs888524	C	T	0.700397	1008
2	rs114874623	C	G	0.0347222	1008
2	rs6745579	C	A	0.0357143	1008
2	rs888523	T	G	0.700397	1008
2	rs16865827	C	G	0.0347222	1008
2	rs16865830	G	T	0.243056	1008
2	rs16865831	T	C	0.457341	1008
2	rs12105326	T	G	0.735119	1008
2	rs16865834	A	C	0.700397	1008
2	rs79319839	C	A	0.0347222	1008
2	rs114035281	G	C	0.0347222	1008
2	rs10933054	C	T	0.735119	1008
2	rs72966586	G	A	0.243056	1008
2	rs4673097	C	G	0.700397	1008
2	rs4674885	A	G	0.457341	1008
2	rs4673098	G	A	0.700397	1008
2	rs4674886	C	T	0.700397	1008
2	rs7425379	G	C	0.243056	1008
2	rs142222027	A	G	0.014881	1008
2	rs4674887	C	T	0.700397	1008
2	rs11892862	G	A	0.735119	1008
2	rs539134046	C	T	0.0198413	1008
2	rs77034003	A	G	0.457341	1008
2	rs12623539	A	G	0.457341	1008
2	rs10933055	T	C	0.735119	1008
2	rs12617232	G	A	0.457341	1008
2	rs35438142	G	A	0.235119	1008
2	rs4674888	A	G	0.457341	1008
2	rs77898531	T	C	0.457341	1008
2	rs12612283	A	G	0.457341	1008
2	rs76351365	T	C	0.459325	1008
2	rs75931412	A	G	0.456349	1008
2	rs7590372	A	G	0.735119	1008
2	rs16865841	A	G	0.249008	1008
2	rs7580889	T	G	0.457341	1008
2	rs7593363	A	G	0.457341	1008
2	rs16865842	C	G	0.277778	1008
2	rs7567307	G	A	0.457341	1008
2	rs35504832	C	A	0.243056	1008
2	rs35826861	G	A	0.277778	1008
2	rs7567246	C	G	0.457341	1008
2	rs7567567	C	T	0.734127	1008
2	rs7570521	C	A	0.457341	1008
2	rs16865849	G	A	0.0347222	1008
2	rs62184726	C	T	0.00694444	1008
2	rs76986847	G	A	0.207341	1008
2	rs16865851	C	T	0.0347222	1008
2	rs16865854	C	T	0.173611	1008
2	rs78918048	G	C	0.173611	1008
2	rs60665468	C	G	0.243056	1008
2	rs72968509	A	T	0.00793651	1008
2	rs61224813	G	A	0.00992063	1008
2	rs2042086	T	C	0.426587	1008
2	rs145449672	G	A	0.00992063	1008
2	rs16865859	T	C	0.243056	1008
2	rs13033720	T	C	0.704365	1008
2	rs16865860	G	T	0.244048	1008
2	rs75938823	G	A	0.173611	1008
2	rs67451592	T	C	0.243056	1008
2	rs1963349	T	C	0.243056	1008
2	rs35684737	A	G	0.243056	1008
2	rs72968520	T	C	0.00992063	1008
2	rs16865861	G	A	0.243056	1008
2	rs35723252	G	C	0.243056	1008
2	rs77499901	C	T	0.0416667	1008
2	rs78915961	A	G	0.0367063	1008
2	rs77108918	C	T	0.174603	1008
2	rs13021301	G	A	0.237103	1008
2	rs35546675	G	A	0.243056	1008
2	rs16865863	G	A	0.252976	1008
2	rs72968524	A	T	0.00992063	1008
2	rs72968525	A	T	0.00992063	1008
2	rs72968527	A	G	0.00992063	1008
2	rs9679506	C	T	0.705357	1008
2	rs72968528	C	T	0.00992063	1008
2	rs72968530	A	G	0.00992063	1008
2	rs35837071	G	A	0.242063	1008
2	rs918290	T	A	0.00992063	1008
2	rs16865866	G	A	0.179563	1008
2	rs918289	T	G	0.431548	1008
2	rs4673100	A	C	0.431548	1008
2	rs78645695	G	T	0.179563	1008
2	rs78031915	T	G	0.0446429	1008
2	rs16865871	A	G	0.215278	1008
2	rs79970154	A	G	0.0367063	1008
2	rs74541104	T	A	0.0367063	1008
2	rs75479679	T	G	0.0367063	1008
2	rs714863	G	C	0.276786	1008
2	rs76489830	C	G	0.0367063	1008
2	rs79198104	A	T	0.0367063	1008
2	rs6739765	G	A	0.171627	1008
2	rs6710900	A	T	0.179563	1008
2	rs117004366	C	G	0.030754	1008
2	rs16865873	A	C	0.277778	1008
2	rs67295573	T	G	0.27877	1008
2	rs16865874	C	T	0.27877	1008
2	rs16865875	T	C	0.27877	1008
2	rs16865877	C	T	0.0367063	1008
2	rs1861988	G	A	0.27877	1008
2	rs16865881	G	A	0.25	1008
2	rs1861987	A	G	0.27877	1008
2	rs36052264	T	G	0.27877	1008
2	rs2098536	G	C	0.179563	1008
2	rs35354782	G	A	0.27877	1008
2	rs7593551	T	C	0.732143	1008
2	rs34922794	G	A	0.27877	1008
2	rs36108048	T	G	0.27877	1008
2	rs35723408	G	A	0.27877	1008
2	rs35671560	T	C	0.27877	1008
2	rs2075351	C	A	0.27877	1008
2	rs67638499	G	C	0.27877	1008
2	rs2075350	C	T	0.27877	1008
2	rs2075349	G	A	0.27877	1008
2	rs2075348	A	G	0.27877	1008
2	rs2075347	C	T	0.279762	1008
2	rs72968552	G	A	0.279762	1008
2	rs2075346	T	C	0.733135	1008
2	rs2075345	C	T	0.27877	1008
2	rs2075344	C	G	0.242063	1008
2	rs2075343	G	T	0.279762	1008
2	rs2075342	C	T	0.279762	1008
2	rs144471669	G	T	0.014881	1008
2	rs16865882	T	G	0.27877	1008
2	rs16865884	C	T	0.0367063	1008
2	rs16865886	A	C	0.27877	1008
2	rs16865888	G	A	0.242063	1008
2	rs16865889	A	G	0.27877	1008
2	rs16865890	C	T	0.0367063	1008
2	rs12694635	G	A	0.258929	1008
2	rs61651152	T	C	0.179563	1008
2	rs12466081	C	A	0.717262	1008
2	rs62184727	G	A	0.00793651	1008
2	rs34904674	A	G	0.27877	1008
2	rs16865891	A	G	0.0367063	1008
2	rs13004745	C	G	0.27877	1008
2	rs759725	T	C	0.27877	1008
2	rs13005364	G	A	0.242063	1008
2	rs759724	A	G	0.27877	1008
2	rs759723	C	G	0.27877	1008
2	rs759722	C	T	0.27877	1008
2	rs56087588	C	T	0.242063	1008
2	rs55926125	T	C	0.27877	1008
2	rs35685462	A	G	0.27877	1008
2	rs16865895	T	C	0.242063	1008
2	rs79581488	C	T	0.0545635	1008
2	rs66527612	T	C	0.468254	1008
2	rs114039532	G	A	0.0367063	1008
2	rs188227966	T	C	0.00892857	1008
2	rs66588183	C	G	0.27877	1008
2	rs7575253	C	T	0.27877	1008
2	rs7575615	C	A	0.27877	1008
2	rs6757109	A	T	0.280754	1008
2	rs16865896	T	C	0.180556	1008
2	rs142678477	T	C	0.0238095	1008
2	rs150714687	C	G	0.0367063	1008
2	rs16865897	G	T	0.00992063	1008
2	rs16865898	C	T	0.243056	1008
2	rs16865899	T	A	0.00992063	1008
2	rs72968568	A	G	0.00992063	1008
2	rs16865902	C	T	0.243056	1008
2	rs16865904	T	C	0.243056	1008
2	rs16865905	A	C	0.243056	1008
2	rs61732371	G	A	0.0109127	1008
2	rs3738954	A	G	0.243056	1008
2	rs3738953	A	G	0.279762	1008
2	rs16865908	A	G	0.00992063	1008
2	rs7604287	T	C	0.243056	1008
2	rs16865910	A	G	0.0367063	1008
2	rs7564006	A	G	0.243056	1008
2	rs7564016	A	G	0.243056	1008
2	rs16865913	C	T	0.0367063	1008
2	rs7564132	A	G	0.243056	1008
2	rs7590857	C	A	0.243056	1008
2	rs6741742	C	G	0.438492	1008
2	rs7593617	C	G	0.243056	1008
2	rs7607772	T	G	0.243056	1008
2	rs66767914	C	T	0.279762	1008
2	rs7567326	A	G	0.709325	1008
2	rs55650784	C	A	0.00992063	1008
2	rs75402452	C	T	0.0367063	1008
2	rs2216460	C	A	0.708333	1008
2	rs72968580	G	A	0.00992063	1008
2	rs16865930	C	T	0.243056	1008
2	rs80324292	C	G	0.0367063	1008
2	rs78127756	C	A	0.177579	1008
2	rs35241779	A	C	0.257937	1008
2	rs78982886	C	T	0.0367063	1008
2	rs4674891	T	C	0.462302	1008
2	rs55977314	C	A	0.00992063	1008
2	rs78031561	T	C	0.0367063	1008
2	rs35500370	A	G	0.244048	1008
2	rs57046992	G	A	0.424603	1008
2	rs7600162	G	A	0.47123	1008
2	rs7573745	A	G	0.0367063	1008
2	rs10203813	C	G	0.100198	1008
2	rs2543659	T	C	0.279762	1008
2	rs144775307	C	T	0.0138889	1008
2	rs4673101	C	G	0.411706	1008
2	rs6743177	A	C	0.102183	1008
2	rs12992690	C	T	0.208333	1008
2	rs16865937	A	T	0.102183	1008
2	rs10170836	G	A	0.412698	1008
2	rs10170775	C	T	0.10119	1008
2	rs117364877	T	G	0.0188492	1008
2	rs16865939	G	A	0.105159	1008
2	rs16865942	G	T	0.10119	1008
2	rs741534	G	T	0.10119	1008
2	rs741533	C	T	0.10119	1008
2	rs77515321	C	T	0.0595238	1008
2	rs79610937	T	G	0.0287698	1008
2	rs117633802	G	T	0.0505952	1008
2	rs16865947	T	C	0.253968	1008
2	rs148617410	C	T	0.0138889	1008
2	rs13010329	G	A	0.260913	1008
2	rs4674892	C	T	0.372024	1008
2	rs71353871	G	A	0.259921	1008
2	rs12623685	A	T	0.111111	1008
2	rs60050397	C	T	0.111111	1008
2	rs879934	C	T	0.609127	1008
2	rs2003075	T	C	0.257937	1008
2	rs16865952	C	T	0.0863095	1008
2	rs10175515	C	T	0.00992063	1008
2	rs2075341	A	G	0.37004	1008
2	rs151033772	C	G	0.0218254	1008
2	rs12617091	G	A	0.0704365	1008
2	rs75899580	C	A	0.106151	1008
2	rs72970822	C	T	0.247024	1008
2	rs151213942	G	A	0.0853175	1008
2	rs10933057	G	C	0.609127	1008
2	rs9789724	C	T	0.111111	1008
2	rs75903300	T	G	0.0803571	1008
2	rs11886392	T	C	0.372024	1008
2	rs7565929	A	G	0.793651	1008
2	rs918288	C	A	0.249008	1008
2	rs918287	G	T	0.37004	1008
2	rs13388791	A	T	0.119048	1008
2	rs7596864	C	T	0.368056	1008
2	rs6436480	C	T	0.368056	1008
2	rs6436481	T	C	0.368056	1008
2	rs6723297	A	G	0.369048	1008
2	rs6436482	T	C	0.369048	1008
2	rs6723420	A	G	0.119048	1008
2	rs72970840	A	G	0.119048	1008
2	rs34188713	T	G	0.368056	1008
2	rs35210873	C	T	0.368056	1008
2	rs7420424	T	C	0.37004	1008
2	rs1861986	A	G	0.368056	1008
2	rs140761695	A	T	0.0109127	1008
2	rs4674893	A	T	0.368056	1008
2	rs4673103	A	G	0.0813492	1008
2	rs4673104	C	G	0.249008	1008
2	rs13027426	G	A	0.368056	1008
2	rs75622667	G	A	0.0257937	1008
2	rs13004354	T	C	0.249008	1008
2	rs6436483	A	G	0.371032	1008
2	rs4674894	G	C	0.37004	1008
2	rs4674895	T	C	0.368056	1008
2	rs4673105	A	T	0.369048	1008
2	rs4674896	C	T	0.369048	1008
2	rs6726641	T	C	0.368056	1008
2	rs6726645	T	C	0.37004	1008
2	rs6711468	C	A	0.366071	1008
2	rs6730016	T	A	0.368056	1008
2	rs10179411	T	C	0.368056	1008
2	rs10166898	C	T	0.369048	1008
2	rs10167081	G	T	0.368056	1008
2	rs7566363	G	C	0.37004	1008
2	rs12694636	T	C	0.368056	1008
2	rs6719005	G	A	0.368056	1008
2	rs6733996	T	C	0.368056	1008
2	rs4674897	C	A	0.368056	1008
2	rs1523924	A	G	0.368056	1008
2	rs1523923	A	G	0.368056	1008
2	rs10933059	T	C	0.367063	1008
2	rs11887658	G	A	0.367063	1008
2	rs140536525	A	G	0.0218254	1008
2	rs2396091	C	T	0.368056	1008
2	rs190633693	C	T	0.0406746	1008
2	rs1916763	A	T	0.368056	1008
2	rs764407	C	G	0.364087	1008
2	rs764406	G	A	0.37004	1008
2	rs764405	C	T	0.368056	1008
2	rs1916762	G	A	0.247024	1008
2	rs10190507	G	T	0.37004	1008
2	rs10166620	A	G	0.372024	1008
2	rs10190542	C	G	0.121032	1008
2	rs10192954	C	T	0.121032	1008
2	rs940319	G	A	0.202381	1008
2	rs6738312	A	G	0.122024	1008
2	rs6710450	G	T	0.366071	1008
2	rs4674898	A	G	0.368056	1008
2	rs6733222	T	C	0.366071	1008
2	rs6718446	C	T	0.366071	1008
2	rs6721570	C	T	0.122024	1008
2	rs4674899	T	C	0.368056	1008
2	rs4674900	A	G	0.368056	1008
2	rs9784048	A	G	0.369048	1008
2	rs9784050	A	T	0.366071	1008
2	rs11904082	G	T	0.367063	1008
2	rs6734149	G	T	0.369048	1008
2	rs6705004	A	T	0.369048	1008
2	rs6734283	G	A	0.116071	1008
2	rs10804321	C	A	0.37004	1008
2	rs10804322	T	C	0.37004	1008
2	rs1265559	G	A	0.188492	1008
2	rs6737609	C	T	0.368056	1008
2	rs1265558	T	C	0.1875	1008
2	rs6709124	A	G	0.371032	1008
2	rs6709143	A	G	0.121032	1008
2	rs12997147	C	T	0.371032	1008
2	rs13024213	T	C	0.371032	1008
2	rs12998332	G	A	0.247024	1008
2	rs10933061	G	A	0.369048	1008
2	rs10933062	T	C	0.371032	1008
2	rs10933063	A	C	0.369048	1008
2	rs13004290	A	G	0.248016	1008
2	rs10933064	G	C	0.371032	1008
2	rs12694637	A	G	0.371032	1008
2	rs13426338	G	A	0.121032	1008
2	rs733668	C	A	0.121032	1008
2	rs13400680	A	G	0.121032	1008
2	rs12694638	A	G	0.371032	1008
2	rs1468987	A	G	0.372024	1008
2	rs13023758	G	A	0.247024	1008
2	rs1642912	C	G	0.55754	1008
2	rs7575261	C	G	0.247024	1008
2	rs6743369	T	A	0.121032	1008
2	rs6743392	T	G	0.371032	1008
2	rs6757101	A	G	0.371032	1008
2	rs12694639	A	T	0.371032	1008
2	rs12694640	T	C	0.371032	1008
2	rs12328241	T	C	0.372024	1008
2	rs7596143	T	C	0.371032	1008
2	rs186748426	T	C	0.0109127	1008
2	rs4674903	C	T	0.0198413	1008
2	rs12694641	G	A	0.371032	1008
2	rs7587019	G	A	0.248016	1008
2	rs7600902	T	C	0.371032	1008
2	rs7560213	A	C	0.248016	1008
2	rs7603562	T	C	0.371032	1008
2	rs7589608	C	T	0.371032	1008
2	rs6741164	C	T	0.123016	1008
2	rs1721282	A	G	0.186508	1008
2	rs1642922	C	T	0.55754	1008
2	rs1523925	C	T	0.248016	1008
2	rs6744802	G	A	0.119048	1008
2	rs1642921	C	T	0.196429	1008
2	rs1642920	G	A	0.191468	1008
2	rs1721281	A	G	0.556548	1008
2	rs13009789	C	T	0.24504	1008
2	rs1721280	C	A	0.14881	1008
2	rs34274417	A	G	0.286706	1008
2	rs62189063	A	G	0.243056	1008
2	rs2462137	G	C	0.190476	1008
2	rs2430961	C	T	0.190476	1008
2	rs2430960	G	A	0.190476	1008
2	rs60774640	G	A	0.0704365	1008
2	rs2462139	T	C	0.191468	1008
2	rs1523920	C	G	0.190476	1008
2	rs6756788	C	T	0.015873	1008
2	rs1523921	T	C	0.570437	1008
2	rs2710598	A	G	0.19246	1008
2	rs12987432	C	T	0.244048	1008
2	rs7609339	G	C	0.244048	1008
2	rs2462140	A	G	0.191468	1008
2	rs2543656	C	T	0.191468	1008
2	rs2543655	T	C	0.191468	1008
2	rs2710603	T	C	0.191468	1008
2	rs111410118	T	C	0.191468	1008
2	rs55697548	T	C	0.0178571	1008
2	rs182881336	G	A	0.0376984	1008
2	rs4674905	A	C	0.244048	1008
2	rs1721278	T	C	0.190476	1008
2	rs4674906	C	T	0.244048	1008
2	rs1642917	A	G	0.452381	1008
2	rs1642916	C	A	0.190476	1008
2	rs13020897	A	G	0.244048	1008
2	rs1642914	T	C	0.190476	1008
2	rs13021474	C	T	0.244048	1008
2	rs1611796	C	A	0.434524	1008
2	rs6756193	C	A	0.015873	1008
2	rs13403816	C	A	0.015873	1008
2	rs1721279	A	G	0.19246	1008
2	rs6731405	A	C	0.0178571	1008
2	rs12991844	G	A	0.242063	1008
2	rs6436487	G	A	0.808532	1008
2	rs13018619	T	C	0.808532	1008
2	rs12992597	C	T	0.808532	1008
2	rs112703582	G	A	0.431548	1008
2	rs12992829	A	G	0.808532	1008
2	rs12993029	C	G	0.808532	1008
2	rs6436488	A	G	0.808532	1008
2	rs6733771	T	G	0.808532	1008
2	rs12611811	T	C	0.546627	1008
2	rs13014021	C	T	0.244048	1008
2	rs10180298	A	T	0.563492	1008
2	rs11901496	C	T	0.80754	1008
2	rs16865977	T	G	0.545635	1008
2	rs17407777	G	A	0.015873	1008
2	rs11691454	T	G	0.808532	1008
2	rs12990481	G	C	0.244048	1008
2	rs10192950	C	T	0.563492	1008
2	rs34361629	C	T	0.243056	1008
2	rs34338001	G	A	0.243056	1008
2	rs6436489	C	T	0.808532	1008
2	rs7564678	G	A	0.243056	1008
2	rs12613725	A	G	0.565476	1008
2	rs11677844	A	T	0.808532	1008
2	rs11695098	T	A	0.243056	1008
2	rs1568751	G	T	0.565476	1008
2	rs2177447	G	A	0.809524	1008
2	rs1568752	G	C	0.809524	1008
2	rs10432548	T	G	0.548611	1008
2	rs6436490	A	C	0.808532	1008
2	rs58246201	G	C	0.547619	1008
2	rs7605993	A	T	0.547619	1008
2	rs80086600	C	T	0.0396825	1008
2	rs80268283	T	C	0.0615079	1008
2	rs16865992	C	T	0.241071	1008
2	rs2140509	G	C	0.433532	1008
2	rs13022176	T	C	0.247024	1008
2	rs12469264	T	C	0.797619	1008
2	rs12997153	C	T	0.242063	1008
2	rs13003746	G	A	0.241071	1008
2	rs13029735	T	C	0.242063	1008
2	rs13003273	A	G	0.242063	1008
2	rs7605197	T	C	0.795635	1008
2	rs12694642	T	G	0.242063	1008
2	rs6742451	C	T	0.795635	1008
2	rs13022214	A	T	0.239087	1008
2	rs4673106	A	G	0.240079	1008
2	rs4673107	G	T	0.240079	1008
2	rs6728763	G	A	0.0138889	1008
2	rs17407839	A	C	0.0138889	1008
2	rs80304116	C	G	0.0109127	1008
2	rs1965506	G	A	0.240079	1008
2	rs12994599	C	T	0.240079	1008
2	rs11686590	A	G	0.422619	1008
2	rs11681451	T	C	0.422619	1008
2	rs12994891	A	G	0.241071	1008
2	rs73993898	G	A	0.117063	1008
2	rs12470077	T	C	0.421627	1008
2	rs2396092	A	G	0.240079	1008
2	rs4674908	A	G	0.662698	1008
2	rs17479770	T	C	0.420635	1008
2	rs3768899	C	T	0.240079	1008
2	rs10498160	C	A	0.241071	1008
2	rs73993899	C	T	0.117063	1008
2	rs3768898	A	G	0.241071	1008
2	rs10498161	T	C	0.241071	1008
2	rs13016316	C	A	0.240079	1008
2	rs3768897	G	A	0.241071	1008
2	rs12986955	G	A	0.248016	1008
2	rs12986433	A	G	0.240079	1008
2	rs12986662	C	T	0.240079	1008
2	rs10933065	G	A	0.0138889	1008
2	rs12613952	C	T	0.117063	1008
2	rs4674909	T	C	0.240079	1008
2	rs7588380	T	A	0.422619	1008
2	rs72972361	G	A	0.422619	1008
2	rs4674910	G	A	0.240079	1008
2	rs1568750	A	T	0.422619	1008
2	rs3768895	T	G	0.240079	1008
2	rs11682828	C	T	0.238095	1008
2	rs149161742	C	T	0.0238095	1008
2	rs74272773	T	C	0.107143	1008
2	rs10933066	C	T	0.794643	1008
2	rs11893948	G	A	0.240079	1008
2	rs4674911	A	G	0.796627	1008
2	rs13012104	T	C	0.250992	1008
2	rs11884815	A	G	0.240079	1008
2	rs2070127	T	C	0.240079	1008
2	rs3820763	G	A	0.799603	1008
2	rs3754631	C	T	0.240079	1008
2	rs16866004	C	T	0.134921	1008
2	rs2047134	A	C	0.410714	1008
2	rs13006846	A	G	0.240079	1008
2	rs1466723	G	A	0.240079	1008
2	rs13014175	G	A	0.239087	1008
2	rs12990758	T	C	0.240079	1008
2	rs10203955	G	C	0.0138889	1008
2	rs2396093	T	C	0.799603	1008
2	rs2396094	T	C	0.240079	1008
2	rs12989341	A	G	0.240079	1008
2	rs138157511	G	C	0.0168651	1008
2	rs12990285	G	T	0.240079	1008
2	rs112660319	C	G	0.650794	1008
2	rs111520322	T	C	0.240079	1008
2	rs147137183	T	C	0.40873	1008
2	rs112040555	C	T	0.240079	1008
2	rs13017924	G	A	0.649802	1008
2	rs12994256	T	G	0.25496	1008
2	rs940318	G	A	0.240079	1008
2	rs2140508	G	T	0.798611	1008
2	rs6721309	T	C	0.149802	1008
2	rs11903823	G	C	0.240079	1008
2	rs11903863	G	C	0.240079	1008
2	rs13393601	T	C	0.149802	1008
2	rs10933067	G	A	0.240079	1008
2	rs11674340	C	T	0.240079	1008
2	rs940317	C	T	0.799603	1008
2	rs940316	C	A	0.240079	1008
2	rs59538326	C	T	0.0694444	1008
2	rs3845840	G	A	0.409722	1008
2	rs11688506	A	C	0.240079	1008
2	rs11676571	T	C	0.239087	1008
2	rs34485497	T	C	0.239087	1008
2	rs12999489	T	C	0.239087	1008
2	rs3768894	C	T	0.649802	1008
2	rs3738952	C	T	0.239087	1008
2	rs3820762	A	G	0.240079	1008
2	rs3768893	A	G	0.240079	1008
2	rs3768892	G	A	0.240079	1008
2	rs6744597	A	G	0.240079	1008
2	rs3768891	T	C	0.0188492	1008
2	rs3768890	T	C	0.240079	1008
2	rs3768889	A	G	0.240079	1008
2	rs4674916	C	A	0.365079	1008
2	rs13007899	A	G	0.240079	1008
2	rs3768888	A	G	0.240079	1008
2	rs3820761	T	C	0.240079	1008
2	rs7578691	C	T	0.240079	1008
2	rs3754629	C	T	0.240079	1008
2	rs62186979	C	T	0.241071	1008
2	rs41372447	C	G	0.241071	1008
2	rs11891432	G	T	0.240079	1008
2	rs3738951	A	G	0.650794	1008
2	rs1963594	T	C	0.799603	1008
2	rs1963593	C	T	0.240079	1008
2	rs1027340	C	A	0.605159	1008
2	rs12620365	A	C	0.132937	1008
2	rs3768887	T	C	0.0505952	1008
2	rs72972378	A	G	0.410714	1008
2	rs7585047	C	T	0.799603	1008
2	rs13027922	G	T	0.240079	1008
2	rs6743228	C	T	0.154762	1008
2	rs78607684	C	T	0.122024	1008
2	rs6743816	G	C	0.14881	1008
2	rs11686067	G	A	0.240079	1008
2	rs13024297	T	A	0.240079	1008
2	rs11676311	A	G	0.40873	1008
2	rs6748341	C	G	0.366071	1008
2	rs1523917	T	G	0.255952	1008
2	rs13005895	G	C	0.240079	1008
2	rs13019746	A	G	0.240079	1008
2	rs4673110	T	C	0.240079	1008
2	rs116870490	A	C	0.046627	1008
2	rs6758222	T	C	0.798611	1008
2	rs12991137	G	A	0.240079	1008
2	rs72972387	C	T	0.0138889	1008
2	rs35324221	T	C	0.240079	1008
2	rs1523918	A	G	0.604167	1008
2	rs6758702	G	T	0.0138889	1008
2	rs6759332	C	T	0.604167	1008
2	rs6720502	T	C	0.240079	1008
2	rs1829920	G	A	0.240079	1008
2	rs1829921	A	G	0.240079	1008
2	rs4674917	G	A	0.364087	1008
2	rs767146	C	T	0.239087	1008
2	rs1808013	T	C	0.240079	1008
2	rs80107170	C	T	0.0178571	1008
2	rs7571953	C	T	0.240079	1008
2	rs13003581	G	A	0.238095	1008
2	rs3912999	G	A	0.798611	1008
2	rs11691054	T	C	0.240079	1008
2	rs11685253	C	T	0.364087	1008
2	rs13001695	A	G	0.240079	1008
2	rs11688371	G	A	0.240079	1008
2	rs11688416	G	T	0.618056	1008
2	rs11688390	C	T	0.240079	1008
2	rs11688397	C	T	0.364087	1008
2	rs62187014	G	A	0.240079	1008
2	rs6744468	A	G	0.0138889	1008
2	rs4673111	T	C	0.240079	1008
2	rs6720511	G	A	0.014881	1008
2	rs62187015	G	A	0.240079	1008
2	rs55650048	G	C	0.365079	1008
2	rs138745376	G	C	0.0486111	1008
2	rs13023296	A	T	0.240079	1008
2	rs13023842	C	G	0.240079	1008
2	rs13029167	A	T	0.240079	1008
2	rs117778909	A	G	0.0297619	1008
2	rs13006563	T	C	0.241071	1008
2	rs4674919	T	C	0.604167	1008
2	rs11694987	C	G	0.364087	1008
2	rs12993790	C	T	0.240079	1008
2	rs6751391	T	C	0.194444	1008
2	rs13020511	T	C	0.240079	1008
2	rs16825678	T	C	0.239087	1008
2	rs6436495	T	C	0.798611	1008
2	rs34086851	A	G	0.240079	1008
2	rs34705085	A	G	0.240079	1008
2	rs17480230	G	A	0.364087	1008
2	rs1540823	C	T	0.240079	1008
2	rs11891006	A	G	0.240079	1008
2	rs13029125	G	A	0.240079	1008
2	rs7595263	T	C	0.240079	1008
2	rs1523919	G	A	0.362103	1008
2	rs13398350	T	C	0.195437	1008
2	rs10167124	C	A	0.0138889	1008
2	rs72972401	T	C	0.364087	1008
2	rs13025504	T	C	0.240079	1008
2	rs11687736	A	T	0.364087	1008
2	rs6739735	C	T	0.798611	1008
2	rs13006031	C	T	0.238095	1008
2	rs13013735	C	T	0.240079	1008
2	rs35260589	G	C	0.239087	1008
2	rs148232770	A	G	0.0456349	1008
2	rs146933840	A	G	0.0228175	1008
2	rs72974203	G	A	0.364087	1008
2	rs72974205	C	T	0.364087	1008
2	rs72974208	A	G	0.0138889	1008
2	rs6713629	A	T	0.798611	1008
2	rs76554250	G	A	0.0168651	1008
2	rs10197090	A	G	0.0138889	1008
2	rs13018489	A	T	0.240079	1008
2	rs16866045	G	A	0.364087	1008
2	rs13025710	G	A	0.239087	1008
2	rs11695326	A	G	0.604167	1008
2	rs371614889	T	C	0.0327381	1008
2	rs10933068	G	A	0.364087	1008
2	rs6717581	G	T	0.240079	1008
2	rs6732903	T	C	0.240079	1008
2	rs12621037	C	T	0.194444	1008
2	rs72617131	A	C	0.239087	1008
2	rs72974219	G	C	0.364087	1008
2	rs72974222	C	T	0.364087	1008
2	rs1523922	T	C	0.240079	1008
2	rs6436496	A	G	0.240079	1008
2	rs6436497	T	C	0.240079	1008
2	rs7575152	G	A	0.0138889	1008
2	rs184328064	A	G	0.106151	1008
2	rs181706127	T	A	0.106151	1008
2	rs4674923	C	T	0.604167	1008
2	rs11892841	A	C	0.240079	1008
2	rs11887962	T	A	0.240079	1008
2	rs2047135	G	C	0.798611	1008
2	rs6436498	C	T	0.0138889	1008
2	rs10168101	C	A	0.193452	1008
2	rs12994058	A	G	0.239087	1008
2	rs12615830	T	A	0.179563	1008
2	rs117398743	T	C	0.0446429	1008
2	rs7600608	T	C	0.194444	1008
2	rs74676216	C	G	0.0188492	1008
2	rs72974238	C	A	0.361111	1008
2	rs189535078	T	C	0.0188492	1008
2	rs16825685	C	G	0.365079	1008
2	rs10498163	A	G	0.365079	1008
2	rs79590954	A	G	0.177579	1008
2	rs10933069	A	G	0.604167	1008
2	rs10177898	C	T	0.795635	1008
2	rs72974242	C	T	0.0138889	1008
2	rs13020268	C	T	0.604167	1008
2	rs13026660	A	G	0.240079	1008
2	rs13027403	C	T	0.238095	1008
2	rs16866061	A	G	0.365079	1008
2	rs2068244	G	A	0.795635	1008
2	rs1542786	G	A	0.239087	1008
2	rs1542787	A	G	0.239087	1008
2	rs1542788	T	C	0.240079	1008
2	rs1542789	G	A	0.240079	1008
2	rs1494108	A	T	0.239087	1008
2	rs1494109	G	A	0.795635	1008
2	rs80236857	A	G	0.365079	1008
2	rs35632843	A	C	0.240079	1008
2	rs4674925	T	C	0.239087	1008
2	rs11688165	T	C	0.240079	1008
2	rs6749402	T	G	0.798611	1008
2	rs13009793	T	C	0.238095	1008
2	rs186105858	G	A	0.031746	1008
2	rs13410021	G	T	0.166667	1008
2	rs12694643	A	G	0.798611	1008
2	rs150707395	C	T	0.0228175	1008
2	rs72974260	A	G	0.365079	1008
2	rs72974263	C	T	0.365079	1008
2	rs74918799	A	G	0.0228175	1008
2	rs6750647	C	A	0.795635	1008
2	rs11690350	G	T	0.59623	1008
2	rs1058360	A	T	0.798611	1008
2	rs117093297	G	A	0.106151	1008
2	rs79335494	C	T	0.0109127	1008
2	rs3768886	G	C	0.362103	1008
2	rs117771207	G	A	0.0545635	1008
2	rs3768884	G	C	0.243056	1008
2	rs3768883	G	T	0.243056	1008
2	rs147708908	C	T	0.0168651	1008
2	rs72974265	T	C	0.0138889	1008
2	rs11899070	C	G	0.014881	1008
2	rs72974267	T	C	0.364087	1008
2	rs13009286	C	T	0.240079	1008
2	rs62187054	T	C	0.240079	1008
2	rs72974269	C	T	0.363095	1008
2	rs62187055	C	T	0.240079	1008
2	rs11900637	C	T	0.0138889	1008
2	rs4674926	G	A	0.603175	1008
2	rs6436499	T	A	0.798611	1008
2	rs4402747	G	A	0.604167	1008
2	rs60595308	G	A	0.180556	1008
2	rs56246265	C	G	0.0138889	1008
2	rs76538411	G	A	0.179563	1008
2	rs34345163	A	G	0.360119	1008
2	rs11675595	G	T	0.24504	1008
2	rs147304842	C	T	0.0188492	1008
2	rs11886809	G	A	0.24504	1008
2	rs11694220	C	T	0.246032	1008
2	rs11682897	A	G	0.24504	1008
2	rs150091867	G	A	0.0188492	1008
2	rs72962708	T	C	0.0138889	1008
2	rs113820259	C	T	0.0138889	1008
2	rs73996419	A	T	0.180556	1008
2	rs4355095	C	T	0.441468	1008
2	rs4624371	A	G	0.247024	1008
2	rs7578032	G	T	0.0138889	1008
2	rs6436500	T	C	0.0138889	1008
2	rs111915841	G	C	0.340278	1008
2	rs113831467	C	T	0.247024	1008
2	rs35463868	C	A	0.246032	1008
2	rs6736188	G	A	0.345238	1008
2	rs11684265	G	A	0.345238	1008
2	rs74272780	C	A	0.125	1008
2	rs7562397	A	G	0.391865	1008
2	rs7589204	G	T	0.015873	1008
2	rs5020311	G	A	0.015873	1008
2	rs6436501	T	C	0.015873	1008
2	rs57002188	C	T	0.390873	1008
2	rs58105661	A	G	0.0585317	1008
2	rs3997602	A	G	0.015873	1008
2	rs7594223	T	C	0.449405	1008
2	rs7580488	C	T	0.449405	1008
2	rs62187057	A	G	0.015873	1008
2	rs6749153	T	C	0.015873	1008
2	rs77445417	T	C	0.030754	1008
2	rs111258963	T	C	0.015873	1008
2	rs188193742	G	C	0.015873	1008
2	rs74720284	A	G	0.014881	1008
2	rs6738693	G	A	0.015873	1008
2	rs6739036	G	T	0.015873	1008
2	rs56337305	T	C	0.449405	1008
2	rs11691319	T	C	0.015873	1008
2	rs11685405	C	T	0.015873	1008
2	rs11674439	A	G	0.015873	1008
2	rs11885566	A	G	0.077381	1008
2	rs12622558	T	C	0.416667	1008
2	rs923901	A	T	0.832341	1008
2	rs6747129	G	A	0.345238	1008
2	rs16866077	A	G	0.415675	1008
2	rs17480503	A	G	0.015873	1008
2	rs7563430	A	G	0.415675	1008
2	rs10498165	T	C	0.015873	1008
2	rs6716600	A	T	0.833333	1008
2	rs139625782	C	T	0.00595238	1008
2	rs1908253	T	C	0.414683	1008
2	rs1908252	G	A	0.414683	1008
2	rs4539789	G	A	0.414683	1008
2	rs143244855	A	C	0.047619	1008
2	rs9753296	C	G	0.83631	1008
2	rs1908251	T	C	0.834325	1008
2	rs2172657	T	C	0.834325	1008
2	rs13385853	C	T	0.396825	1008
2	rs138208014	A	G	0.396825	1008
2	rs67347002	C	G	0.368056	1008
2	rs6731785	A	G	0.83631	1008
2	rs56908946	G	A	0.0515873	1008
2	rs77504325	C	T	0.0515873	1008
2	rs59476817	A	G	0.0515873	1008
2	rs56033132	T	C	0.396825	1008
2	rs4673114	C	T	0.368056	1008
2	rs77891054	C	T	0.0138889	1008
2	rs12621327	C	T	0.368056	1008
2	rs16866084	T	C	0.368056	1008
2	rs144829648	A	T	0.0248016	1008
2	rs61226516	C	G	0.0515873	1008
2	rs4673115	A	G	0.834325	1008
2	rs7602654	A	G	0.015873	1008
2	rs7576904	G	A	0.015873	1008
2	rs6436502	A	T	0.414683	1008
2	rs1565074	A	G	0.369048	1008
2	rs73996421	G	T	0.0515873	1008
2	rs4674932	G	T	0.368056	1008
2	rs72962763	G	T	0.014881	1008
2	rs117464078	C	T	0.142857	1008
2	rs16866089	T	C	0.303571	1008
2	rs144316169	T	C	0.0128968	1008
2	rs2129610	G	A	0.83631	1008
2	rs7601882	T	G	0.368056	1008
2	rs6436503	G	A	0.41369	1008
2	rs36048994	G	C	0.833333	1008
2	rs55912807	G	A	0.41369	1008
2	rs2047136	A	T	0.835317	1008
2	rs16866096	T	G	0.396825	1008
2	rs12105685	A	G	0.834325	1008
2	rs4674933	C	T	0.834325	1008
2	rs10498166	C	G	0.378968	1008
2	rs75509642	T	A	0.0615079	1008
2	rs72962777	G	A	0.390873	1008
2	rs4674934	T	A	0.829365	1008
2	rs72962778	G	C	0.389881	1008
2	rs149366744	G	A	0.0605159	1008
2	rs143666876	C	A	0.0605159	1008
2	rs2015099	T	C	0.828373	1008
2	rs2015091	A	G	0.828373	1008
2	rs2014887	A	G	0.828373	1008
2	rs185571913	C	T	0.0208333	1008
2	rs189986158	G	A	0.0198413	1008
2	rs7569372	T	C	0.828373	1008
2	rs10203159	T	G	0.389881	1008
2	rs56821983	G	A	0.0605159	1008
2	rs13414466	C	T	0.389881	1008
2	rs11903959	T	G	0.443452	1008
2	rs150038176	C	T	0.0327381	1008
2	rs11887386	T	G	0.833333	1008
2	rs72962798	A	G	0.390873	1008
2	rs11887535	T	C	0.833333	1008
2	rs145386777	T	C	0.015873	1008
2	rs12622216	G	A	0.390873	1008
2	rs11884368	C	A	0.440476	1008
2	rs36032547	A	T	0.44246	1008
2	rs17199291	A	G	0.0128968	1008
2	rs117100294	G	A	0.0267857	1008
2	rs145514606	G	A	0.0297619	1008
2	rs6752187	T	C	0.828373	1008
2	rs6436505	A	C	0.0575397	1008
2	rs1565072	A	G	0.828373	1008
2	rs28432054	C	T	0.826389	1008
2	rs35629284	A	C	0.431548	1008
2	rs12995062	A	G	0.381944	1008
2	rs12623191	T	G	0.293651	1008
2	rs34832383	A	G	0.443452	1008
2	rs12623277	T	G	0.826389	1008
2	rs192272009	C	T	0.0188492	1008
2	rs142005620	C	T	0.0297619	1008
2	rs72964817	G	A	0.382937	1008
2	rs10170573	A	G	0.828373	1008
2	rs4624372	A	G	0.828373	1008
2	rs7604556	G	C	0.443452	1008
2	rs77526679	C	T	0.0228175	1008
2	rs1843834	A	G	0.830357	1008
2	rs140688599	G	C	0.00198413	1008
2	rs6436506	T	C	0.828373	1008
2	rs10211257	C	G	0.384921	1008
2	rs2396109	G	C	0.443452	1008
2	rs2396110	A	G	0.74504	1008
2	rs10168256	T	C	0.299603	1008
2	rs6717108	T	C	0.4375	1008
2	rs16866119	G	A	0.298611	1008
2	rs16866121	A	G	0.0277778	1008
2	rs147212513	G	A	0.030754	1008
2	rs6718533	C	A	0.737103	1008
2	rs72966951	T	A	0.298611	1008
2	rs10173549	G	T	0.298611	1008
2	rs113266547	A	T	0.00892857	1008
2	rs16866124	A	G	0.298611	1008
2	rs13418804	T	A	0.298611	1008
2	rs191004459	G	A	0.00595238	1008
2	rs10205549	A	T	0.296627	1008
2	rs10194591	T	A	0.738095	1008
2	rs10197382	T	C	0.738095	1008
2	rs10933072	A	G	0.741071	1008
2	rs11898692	T	C	0.743056	1008
2	rs10192196	G	A	0.740079	1008
2	rs35413825	A	G	0.739087	1008
2	rs16866127	C	T	0.30754	1008
2	rs144634646	C	A	0.0198413	1008
2	rs10198809	C	T	0.30754	1008
2	rs16866130	T	C	0.308532	1008
2	rs6715655	A	G	0.739087	1008
2	rs72966980	A	C	0.309524	1008
2	rs72966984	G	T	0.309524	1008
2	rs182798996	C	T	0.015873	1008
2	rs72966985	C	T	0.373016	1008
2	rs72966987	A	C	0.373016	1008
2	rs141075130	G	A	0.0188492	1008
2	rs7585688	A	G	0.361111	1008
2	rs117832910	G	A	0.0456349	1008
2	rs13384654	G	A	0.373016	1008
2	rs6731126	T	C	0.830357	1008
2	rs147779135	G	A	0.373016	1008
2	rs1601730	G	A	0.829365	1008
2	rs141524388	C	T	0.0248016	1008
2	rs189327068	A	G	0.0287698	1008
2	rs75227665	G	A	0.0337302	1008
2	rs10203544	G	A	0.373016	1008
2	rs13424487	C	G	0.372024	1008
2	rs7580331	G	T	0.373016	1008
2	rs6436507	T	A	0.738095	1008
2	rs13432141	G	A	0.373016	1008
2	rs201724868	C	T	0.00297619	1008
2	rs13384315	C	T	0.373016	1008
2	rs13409727	A	C	0.373016	1008
2	rs2396147	A	C	0.384921	1008
2	rs74970490	C	T	0.372024	1008
2	rs181531799	T	A	0.0267857	1008
2	rs4356653	T	C	0.373016	1008
2	rs2396149	G	A	0.739087	1008
2	rs13430644	G	T	0.373016	1008
2	rs186769546	C	T	0.00992063	1008
2	rs77098267	C	T	0.0406746	1008
2	rs10189104	A	T	0.373016	1008
2	rs6752847	T	C	0.373016	1008
2	rs10195402	A	G	0.373016	1008
2	rs1434057	T	G	0.739087	1008
2	rs116425461	G	C	0.373016	1008
2	rs115708627	T	C	0.122024	1008
2	rs10181622	C	T	0.373016	1008
2	rs13430106	A	G	0.373016	1008
2	rs142349709	T	C	0.0446429	1008
2	rs4380226	C	T	0.360119	1008
2	rs16866155	G	C	0.369048	1008
2	rs4674939	G	A	0.737103	1008
2	rs16866157	C	T	0.368056	1008
2	rs192348877	G	A	0.00694444	1008
2	rs7564938	T	A	0.748016	1008
2	rs12162346	C	T	0.382937	1008
2	rs77354568	A	G	0.0178571	1008
2	rs56819908	A	G	0.367063	1008
2	rs76080520	C	T	0.0168651	1008
2	rs10191148	C	T	0.367063	1008
2	rs13414489	C	T	0.367063	1008
2	rs7562679	G	C	0.75	1008
2	rs10207324	T	C	0.367063	1008
2	rs10173714	A	G	0.75	1008
2	rs75545860	T	G	0.357143	1008
2	rs116393193	T	C	0.357143	1008
2	rs139919516	A	C	0.0109127	1008
2	rs117546214	C	T	0.0396825	1008
2	rs10199780	G	A	0.357143	1008
2	rs80271406	T	C	0.357143	1008
2	rs7583073	T	C	0.357143	1008
2	rs10168745	T	C	0.356151	1008
2	rs10203866	G	A	0.734127	1008
2	rs59555396	A	C	0.357143	1008
2	rs116887627	T	A	0.0396825	1008
2	rs1045654	C	T	0.735119	1008
2	rs1045653	C	T	0.356151	1008
2	rs3768869	A	G	0.356151	1008
2	rs3768870	A	C	0.356151	1008
2	rs10181850	A	C	0.356151	1008
2	rs3754623	G	T	0.363095	1008
2	rs3754624	T	C	0.35119	1008
2	rs182375541	C	A	0.0128968	1008
2	rs3754626	G	A	0.378968	1008
2	rs1565073	T	G	0.734127	1008
2	rs7604021	T	A	0.207341	1008
2	rs6712617	A	C	0.263889	1008
2	rs79874375	T	C	0.030754	1008
2	rs6436508	G	A	0.263889	1008
2	rs2004141	G	A	0.206349	1008
2	rs745989	C	T	0.262897	1008
2	rs2060389	A	G	0.262897	1008
2	rs76915755	C	T	0.0496032	1008
2	rs16866168	T	C	0.0208333	1008
2	rs17271511	A	G	0.00198413	1008
2	rs7596226	T	G	0.800595	1008
2	rs3768872	C	T	0.800595	1008
2	rs7586052	C	T	0.0218254	1008
2	rs57078182	G	A	0.193452	1008
2	rs114057841	G	A	0.0327381	1008
2	rs3768874	T	A	0.800595	1008
2	rs3768876	C	G	0.800595	1008
2	rs3768877	C	G	0.0367063	1008
2	rs7597124	G	A	0.77877	1008
2	rs3768878	T	C	0.0228175	1008
2	rs3768879	A	G	0.0357143	1008
2	rs72970954	C	G	0.0357143	1008
2	rs3768880	C	A	0.779762	1008
2	rs13413377	C	T	0.779762	1008
2	rs142698214	A	G	0.0367063	1008
2	rs6754563	C	T	0.779762	1008
2	rs1471912	G	A	0.0228175	1008
2	rs1471913	G	A	0.802579	1008
2	rs3768882	C	T	0.803571	1008
2	rs187213052	A	G	0.00297619	1008
2	rs117595632	G	A	0.0684524	1008
2	rs16866183	T	C	0.744048	1008
2	rs72970961	G	A	0.0357143	1008
2	rs62186315	C	T	0.0228175	1008
2	rs6717059	C	T	0.802579	1008
2	rs76564203	G	A	0.0654762	1008
2	rs146285020	T	C	0.0297619	1008
2	rs200671822	G	A	0.00396825	1008
2	rs4674941	G	C	0.0228175	1008
2	rs12328236	G	A	0.0248016	1008
2	rs10181351	G	C	0.0228175	1008
2	rs553386586	C	G	0.0168651	1008
2	rs6719348	A	G	0.0228175	1008
2	rs10173628	A	G	0.0228175	1008
2	rs4674942	A	G	0.0228175	1008
2	rs7604254	G	C	0.0228175	1008
2	rs6728151	A	T	0.0228175	1008
2	rs58364599	T	C	0.0228175	1008
2	rs72970969	A	T	0.0347222	1008
2	rs13406583	G	C	0.0228175	1008
2	rs6742694	G	C	0.0228175	1008
2	rs6714121	A	G	0.0228175	1008
2	rs72970970	G	C	0.0347222	1008
2	rs10933073	C	T	0.8125	1008
2	rs7572725	A	G	0.0228175	1008
2	rs6436513	A	G	0.0228175	1008
2	rs10179202	A	G	0.0228175	1008
2	rs4527189	C	T	0.0228175	1008
2	rs13427433	C	T	0.0228175	1008
2	rs4674943	A	G	0.0238095	1008
2	rs13430865	C	T	0.0218254	1008
2	rs13405571	A	G	0.0228175	1008
2	rs16866194	T	G	0.357143	1008
2	rs13431331	G	A	0.0228175	1008
2	rs72970971	T	A	0.0337302	1008
2	rs57148205	G	A	0.0228175	1008
2	rs6717548	C	T	0.0238095	1008
2	rs6757600	C	T	0.0218254	1008
2	rs7556687	C	T	0.0228175	1008
2	rs4674944	A	T	0.0228175	1008
2	rs62186324	G	A	0.0218254	1008
2	rs56837462	C	A	0.0218254	1008
2	rs10192929	C	T	0.0218254	1008
2	rs6741286	A	T	0.0228175	1008
2	rs6713251	G	T	0.0228175	1008
2	rs72970977	G	A	0.0337302	1008
2	rs6713274	C	G	0.0228175	1008
2	rs6732013	T	C	0.0228175	1008
2	rs10199573	C	T	0.0228175	1008
2	rs1368884	A	C	0.0218254	1008
2	rs1821409	C	T	0.737103	1008
2	rs72970984	G	T	0.0337302	1008
2	rs148759581	G	T	0.0128968	1008
2	rs11681888	A	T	0.0565476	1008
2	rs57710587	C	A	0.0228175	1008
2	rs10177782	T	C	0.0218254	1008
2	rs6704619	A	G	0.0228175	1008
2	rs11891018	T	A	0.0575397	1008
2	rs10933074	T	C	0.0228175	1008
2	rs11675790	C	T	0.0228175	1008
2	rs13384389	T	C	0.0228175	1008
2	rs78980022	C	T	0.0337302	1008
2	rs6738938	T	G	0.0218254	1008
2	rs6724332	G	A	0.0228175	1008
2	rs13429909	G	A	0.0228175	1008
2	rs6731701	G	A	0.0218254	1008
2	rs183915289	C	T	0.0406746	1008
2	rs77482586	G	A	0.0337302	1008
2	rs6746867	T	C	0.0228175	1008
2	rs13386042	C	T	0.0218254	1008
2	rs144638149	C	T	0.0902778	1008
2	rs6744038	C	G	0.0218254	1008
2	rs78691155	T	C	0.0545635	1008
2	rs11682884	G	A	0.0218254	1008
2	rs7577271	A	G	0.0218254	1008
2	rs6742408	C	T	0.0228175	1008
2	rs55897037	C	T	0.031746	1008
2	rs6436514	A	G	0.0218254	1008
2	rs75448129	C	T	0.357143	1008
2	rs10210350	A	G	0.0218254	1008
2	rs116913375	T	G	0.0238095	1008
2	rs75841708	T	C	0.0218254	1008
2	rs7605551	C	T	0.0218254	1008
2	rs13386730	A	G	0.0218254	1008
2	rs16866243	G	A	0.0218254	1008
2	rs79891039	T	C	0.0654762	1008
2	rs6721088	C	T	0.0208333	1008
2	rs7589474	T	C	0.031746	1008
2	rs6436515	C	T	0.0555556	1008
2	rs118122931	G	A	0.0138889	1008
2	rs7559750	A	G	0.0565476	1008
2	rs11884260	T	A	0.0813492	1008
2	rs79873525	C	G	0.0277778	1008
2	rs72972623	C	G	0.0357143	1008
2	rs117345215	T	C	0.0654762	1008
2	rs11903344	G	T	0.0208333	1008
2	rs16866258	T	C	0.0228175	1008
2	rs191603515	G	A	0.0128968	1008
2	rs7592442	G	A	0.0208333	1008
2	rs7607230	T	C	0.0208333	1008
2	rs59751848	A	G	0.0208333	1008
2	rs10181328	C	T	0.0208333	1008
2	rs6713674	T	C	0.0208333	1008
2	rs72972631	G	A	0.0327381	1008
2	rs11891443	T	C	0.0208333	1008
2	rs10169941	C	A	0.0208333	1008
2	rs10193574	A	G	0.0208333	1008
2	rs16866265	A	G	0.0208333	1008
2	rs60696641	G	A	0.0208333	1008
2	rs6436516	T	C	0.0565476	1008
2	rs72972635	G	T	0.0347222	1008
2	rs13395823	G	A	0.0208333	1008
2	rs13399119	G	C	0.0208333	1008
2	rs13424581	A	C	0.0208333	1008
2	rs16866267	A	G	0.0208333	1008
2	rs72972639	T	C	0.0347222	1008
2	rs13406420	C	T	0.0208333	1008
2	rs13406593	G	A	0.0208333	1008
2	rs13431816	A	G	0.0208333	1008
2	rs6757927	T	C	0.0555556	1008
2	rs10498169	C	T	0.0555556	1008
2	rs4674947	T	C	0.0208333	1008
2	rs78751389	G	A	0.0347222	1008
2	rs12052387	A	G	0.0347222	1008
2	rs10206184	T	A	0.0555556	1008
2	rs6750856	C	T	0.0555556	1008
2	rs6722373	A	T	0.0555556	1008
2	rs6751295	G	A	0.0555556	1008
2	rs13391726	A	G	0.0178571	1008
2	rs6712360	T	C	0.0555556	1008
2	rs6712372	T	C	0.0555556	1008
2	rs77083160	G	C	0.0347222	1008
2	rs10197805	T	C	0.0555556	1008
2	rs2304336	C	T	0.0555556	1008
2	rs2304335	C	T	0.0347222	1008
2	rs2304334	A	G	0.0555556	1008
2	rs10204381	T	G	0.0208333	1008
2	rs10168795	A	G	0.0555556	1008
2	rs28737337	C	T	0.0198413	1008
2	rs10174943	A	G	0.0208333	1008
2	rs28373258	G	A	0.0218254	1008
2	rs10202066	C	G	0.0555556	1008
2	rs10202177	C	T	0.0208333	1008
2	rs10167560	T	A	0.0208333	1008
2	rs9288593	C	G	0.0565476	1008
2	rs72972659	G	A	0.0347222	1008
2	rs10168032	T	C	0.0555556	1008
2	rs13388622	T	A	0.0555556	1008
2	rs13400582	A	G	0.0555556	1008
2	rs72972665	T	A	0.0347222	1008
2	rs10165324	G	A	0.0208333	1008
2	rs4674948	T	G	0.0565476	1008
2	rs16866294	C	T	0.186508	1008
2	rs16866296	T	C	0.0208333	1008
2	rs57679305	C	T	0.0208333	1008
2	rs1368885	C	T	0.0565476	1008
2	rs7604674	C	T	0.0208333	1008
2	rs7604898	C	T	0.0208333	1008
2	rs4673122	A	T	0.604167	1008
2	rs13425558	G	T	0.0208333	1008
2	rs13388016	T	C	0.0208333	1008
2	rs6761138	G	A	0.0208333	1008
2	rs10207991	C	T	0.0218254	1008
2	rs16866300	G	A	0.0208333	1008
2	rs10184426	A	C	0.0208333	1008
2	rs57680909	T	C	0.0634921	1008
2	rs117041564	T	C	0.0218254	1008
2	rs11895451	A	G	0.0208333	1008
2	rs7593042	A	T	0.0168651	1008
2	rs2055710	G	A	0.0515873	1008
2	rs189367264	A	G	0.0277778	1008
2	rs2055711	C	A	0.0515873	1008
2	rs183102839	G	A	0.0337302	1008
2	rs11677647	C	T	0.535714	1008
2	rs12466303	G	A	0.206349	1008
2	rs117431108	C	T	0.0238095	1008
2	rs147345148	C	T	0.0704365	1008
2	rs12466436	G	A	0.585317	1008
2	rs72972674	G	A	0.0505952	1008
2	rs149841199	G	C	0.015873	1008
2	rs10176593	G	A	0.585317	1008
2	rs17199382	G	A	0.0515873	1008
2	rs56162773	G	C	0.0505952	1008
2	rs56121303	T	C	0.0505952	1008
2	rs55672639	A	G	0.0505952	1008
2	rs7603622	A	T	0.0505952	1008
2	rs55840796	A	G	0.377976	1008
2	rs55977947	C	A	0.0505952	1008
2	rs4673123	A	G	0.569444	1008
2	rs6731100	C	T	0.378968	1008
2	rs6731109	C	T	0.378968	1008
2	rs13024433	A	C	0.384921	1008
2	rs6746238	T	C	0.570437	1008
2	rs17199389	C	T	0.0456349	1008
2	rs11688439	T	C	0.22123	1008
2	rs11682546	C	T	0.570437	1008
2	rs11682768	G	A	0.570437	1008
2	rs13031915	A	G	0.570437	1008
2	rs62186347	T	C	0.570437	1008
2	rs62186348	A	G	0.570437	1008
2	rs7605272	T	A	0.570437	1008
2	rs7591572	G	C	0.570437	1008
2	rs79190082	G	A	0.348214	1008
2	rs7565088	A	G	0.570437	1008
2	rs62186349	G	T	0.22123	1008
2	rs12995931	A	G	0.348214	1008
2	rs77261978	T	C	0.218254	1008
2	rs74873782	G	C	0.218254	1008
2	rs4673124	C	G	0.56746	1008
2	rs10172791	A	T	0.56746	1008
2	rs3928623	A	C	0.56746	1008
2	rs34532562	A	T	0.349206	1008
2	rs56143926	C	T	0.349206	1008
2	rs1553641	C	G	0.56746	1008
2	rs34256085	A	G	0.349206	1008
2	rs78102094	C	A	0.015873	1008
2	rs1979963	A	T	0.218254	1008
2	rs1979962	G	A	0.218254	1008
2	rs12470482	C	T	0.218254	1008
2	rs193284452	A	G	0.014881	1008
2	rs13007460	T	C	0.545635	1008
2	rs62186350	G	C	0.218254	1008
2	rs12987341	G	A	0.321429	1008
2	rs13013616	T	C	0.540675	1008
2	rs62186352	G	A	0.218254	1008
2	rs58703989	C	G	0.196429	1008
2	rs35246726	A	C	0.218254	1008
2	rs74422364	G	A	0.218254	1008
2	rs12988296	A	C	0.540675	1008
2	rs62186355	T	G	0.218254	1008
2	rs41440446	C	T	0.218254	1008
2	rs62186357	T	A	0.218254	1008
2	rs62186358	C	T	0.218254	1008
2	rs4674949	C	T	0.218254	1008
2	rs12995498	G	C	0.322421	1008
2	rs62647510	T	C	0.218254	1008
2	rs62647511	A	G	0.218254	1008
2	rs111163103	T	A	0.322421	1008
2	rs35393036	C	T	0.540675	1008
2	rs13393372	A	T	0.218254	1008
2	rs13419035	C	T	0.218254	1008
2	rs13419152	C	A	0.218254	1008
2	rs13419400	C	A	0.218254	1008
2	rs62187979	C	T	0.218254	1008
2	rs34766880	T	C	0.540675	1008
2	rs62187981	T	C	0.219246	1008
2	rs113108283	A	G	0.219246	1008
2	rs75363166	G	C	0.220238	1008
2	rs62187982	A	G	0.219246	1008
2	rs62187983	A	G	0.219246	1008
2	rs13016606	C	T	0.540675	1008
2	rs61673984	T	C	0.217262	1008
2	rs13016818	C	T	0.323413	1008
2	rs11675354	T	C	0.541667	1008
2	rs11676459	T	C	0.330357	1008
2	rs11692992	C	A	0.331349	1008
2	rs35820914	G	A	0.542659	1008
2	rs62187985	C	G	0.21131	1008
2	rs35986205	T	C	0.542659	1008
2	rs11694713	G	A	0.21131	1008
2	rs11694876	C	A	0.330357	1008
2	rs34566945	T	A	0.541667	1008
2	rs62187987	T	C	0.21131	1008
2	rs35721981	T	G	0.330357	1008
2	rs35986505	T	C	0.330357	1008
2	rs6716445	C	T	0.541667	1008
2	rs62187988	C	T	0.21131	1008
2	rs9288594	T	C	0.21131	1008
2	rs6714466	T	C	0.541667	1008
2	rs74641664	G	A	0.21131	1008
2	rs6436517	C	T	0.330357	1008
2	rs13034050	A	G	0.541667	1008
2	rs10498170	T	A	0.330357	1008
2	rs1395915	G	T	0.541667	1008
2	rs10166440	C	T	0.21131	1008
2	rs7558808	G	A	0.541667	1008
2	rs570552168	C	T	0.0138889	1008
2	rs13018710	T	C	0.330357	1008
2	rs16866353	A	G	0.541667	1008
2	rs6436518	A	G	0.541667	1008
2	rs6711802	C	T	0.541667	1008
2	rs10173201	C	T	0.21131	1008
2	rs7592444	A	G	0.541667	1008
2	rs67469935	C	T	0.330357	1008
2	rs12466481	G	T	0.212302	1008
2	rs35892480	C	T	0.542659	1008
2	rs17271567	G	A	0.329365	1008
2	rs116878290	T	C	0.0753968	1008
2	rs9808432	A	G	0.541667	1008
2	rs17271574	G	A	0.330357	1008
2	rs9808089	C	A	0.210317	1008
2	rs10498171	A	T	0.330357	1008
2	rs10192580	T	C	0.541667	1008
2	rs10180380	G	A	0.21131	1008
2	rs10498172	G	T	0.330357	1008
2	rs1395914	G	T	0.330357	1008
2	rs10498173	T	C	0.330357	1008
2	rs13033698	A	G	0.330357	1008
2	rs10210569	A	G	0.540675	1008
2	rs10498174	T	C	0.330357	1008
2	rs13394178	C	T	0.541667	1008
2	rs953945	C	T	0.330357	1008
2	rs141101837	T	C	0.0198413	1008
2	rs62187990	T	C	0.210317	1008
2	rs62187991	C	A	0.210317	1008
2	rs12469757	G	A	0.210317	1008
2	rs1507629	T	C	0.210317	1008
2	rs12471843	G	T	0.535714	1008
2	rs12694647	T	C	0.535714	1008
2	rs13409008	G	A	0.210317	1008
2	rs12995331	C	A	0.325397	1008
2	rs13425978	T	C	0.536706	1008
2	rs13386987	A	G	0.536706	1008
2	rs1911628	G	A	0.210317	1008
2	rs1857996	T	C	0.289683	1008
2	rs2135875	G	T	0.535714	1008
2	rs2135874	T	G	0.535714	1008
2	rs1354924	C	T	0.535714	1008
2	rs75471915	T	C	0.015873	1008
2	rs17271602	C	G	0.324405	1008
2	rs10165002	T	C	0.535714	1008
2	rs6750683	G	A	0.535714	1008
2	rs17271608	C	A	0.324405	1008
2	rs4674951	A	G	0.535714	1008
2	rs1072581	A	G	0.535714	1008
2	rs17199431	G	A	0.325397	1008
2	rs13021295	T	A	0.324405	1008
2	rs78257220	T	A	0.0277778	1008
2	rs869062	G	A	0.535714	1008
2	rs869063	C	T	0.535714	1008
2	rs869836	A	G	0.535714	1008
2	rs11678589	A	C	0.535714	1008
2	rs78173487	A	G	0.015873	1008
2	rs35813535	A	C	0.325397	1008
2	rs13021690	G	A	0.325397	1008
2	rs6711462	T	C	0.535714	1008
2	rs4673126	C	T	0.535714	1008
2	rs62188008	T	C	0.210317	1008
2	rs62188009	G	A	0.210317	1008
2	rs141114909	A	T	0.015873	1008
2	rs6707711	C	T	0.534722	1008
2	rs11686538	A	G	0.325397	1008
2	rs6727375	T	G	0.210317	1008
2	rs4674952	A	C	0.535714	1008
2	rs16866394	C	T	0.0208333	1008
2	rs187392827	C	T	0.0287698	1008
2	rs7421379	T	C	0.551587	1008
2	rs117683696	T	C	0.0367063	1008
2	rs60189719	C	A	0.139881	1008
2	rs12999154	C	T	0.327381	1008
2	rs11683761	T	C	0.326389	1008
2	rs77363337	C	A	0.22619	1008
2	rs4674953	T	C	0.22619	1008
2	rs13402952	C	T	0.228175	1008
2	rs10210032	A	C	0.22619	1008
2	rs11685574	C	T	0.552579	1008
2	rs11685718	C	T	0.22619	1008
2	rs13423719	T	G	0.227183	1008
2	rs11679104	G	T	0.323413	1008
2	rs10176225	G	A	0.225198	1008
2	rs7569781	G	C	0.326389	1008
2	rs34066761	C	T	0.352183	1008
2	rs56230509	T	C	0.275794	1008
2	rs35573107	C	T	0.12004	1008
2	rs59406413	C	A	0.12004	1008
2	rs2396172	T	A	0.604167	1008
2	rs4674956	C	A	0.124008	1008
2	rs57462780	A	C	0.124008	1008
2	rs117340159	A	G	0.030754	1008
2	rs75715128	G	A	0.00694444	1008
2	rs6436519	C	T	0.167659	1008
2	rs2122250	A	C	0.356151	1008
2	rs76655051	G	A	0.0396825	1008
2	rs2894547	G	T	0.537698	1008
2	rs56118884	C	A	0.368056	1008
2	rs13411031	C	T	0.200397	1008
2	rs17199452	G	A	0.0615079	1008
2	rs13386247	A	G	0.21131	1008
2	rs13418605	C	T	0.590278	1008
2	rs13419043	G	A	0.59127	1008
2	rs11691119	C	T	0.593254	1008
2	rs12694648	A	C	0.593254	1008
2	rs12694649	T	C	0.595238	1008
2	rs12329130	C	T	0.593254	1008
2	rs12329131	C	T	0.592262	1008
2	rs9967872	C	G	0.593254	1008
2	rs4674958	C	A	0.593254	1008
2	rs4673128	T	C	0.593254	1008
2	rs6707384	C	G	0.593254	1008
2	rs6722839	T	A	0.593254	1008
2	rs17271615	T	C	0.0625	1008
2	rs7566475	C	A	0.593254	1008
2	rs412120	T	A	0.269841	1008
2	rs375205	T	C	0.593254	1008
2	rs78090792	C	T	0.0734127	1008
2	rs637665	C	G	0.593254	1008
2	rs921280	T	A	0.0823413	1008
2	rs377571	A	C	0.524802	1008
2	rs9989765	T	C	0.0625	1008
2	rs16866402	A	G	0.0714286	1008
2	rs600020	G	A	0.524802	1008
2	rs13431564	G	A	0.0625	1008
2	rs1449514	G	C	0.0823413	1008
2	rs16866407	C	A	0.113095	1008
2	rs1037247	G	A	0.0803571	1008
2	rs281526	C	T	0.441468	1008
2	rs921281	C	T	0.0803571	1008
2	rs583608	G	A	0.514881	1008
2	rs684441	G	A	0.514881	1008
2	rs584529	T	C	0.521825	1008
2	rs281525	T	C	0.657738	1008
2	rs6759015	A	G	0.321429	1008
2	rs73083745	G	A	0.106151	1008
2	rs13416040	T	C	0.105159	1008
2	rs13416139	T	G	0.112103	1008
2	rs7584692	C	G	0.136905	1008
2	rs6706674	A	G	0.112103	1008
2	rs73083755	G	A	0.0982143	1008
2	rs1078727	G	T	0.103175	1008
2	rs55800945	T	C	0.00694444	1008
2	rs9288595	A	G	0.112103	1008
2	rs386549	T	C	0.763889	1008
2	rs10182162	G	C	0.103175	1008
2	rs117915228	G	C	0.0188492	1008
2	rs13405715	G	T	0.110119	1008
2	rs13421712	T	A	0.0962302	1008
2	rs77163547	G	A	0.12996	1008
2	rs73083767	C	T	0.103175	1008
2	rs281530	G	A	0.519841	1008
2	rs13387194	A	C	0.112103	1008
2	rs281529	G	A	0.649802	1008
2	rs281528	A	G	0.761905	1008
2	rs10195954	G	A	0.0982143	1008
2	rs2015161	A	C	0.112103	1008
2	rs10195999	C	G	0.112103	1008
2	rs281527	A	G	0.761905	1008
2	rs75457334	A	T	0.12996	1008
2	rs647915	C	A	0.516865	1008
2	rs10199028	C	T	0.0982143	1008
2	rs10201967	C	T	0.111111	1008
2	rs12616267	A	G	0.0128968	1008
2	rs2940191	T	C	0.763889	1008
2	rs182215	T	C	0.833333	1008
2	rs16866455	C	T	0.228175	1008
2	rs56162525	C	G	0.0188492	1008
2	rs281524	A	G	0.585317	1008
2	rs13418728	C	T	0.0188492	1008
2	rs281523	C	T	0.832341	1008
2	rs281522	G	C	0.832341	1008
2	rs386959	C	T	0.833333	1008
2	rs281521	A	G	0.833333	1008
2	rs281520	A	T	0.833333	1008
2	rs281519	T	C	0.581349	1008
2	rs590233	A	C	0.833333	1008
2	rs9288597	T	C	0.0168651	1008
2	rs648887	C	T	0.588294	1008
2	rs648508	C	T	0.588294	1008
2	rs683755	A	G	0.834325	1008
2	rs10933075	C	A	0.834325	1008
2	rs4673129	C	T	0.833333	1008
2	rs639729	C	G	0.588294	1008
2	rs10167278	G	A	0.24504	1008
2	rs16866466	C	T	0.227183	1008
2	rs409046	C	T	0.833333	1008
2	rs75447112	C	T	0.0248016	1008
2	rs375154	T	C	0.589286	1008
2	rs388591	C	T	0.589286	1008
2	rs281536	A	G	0.589286	1008
2	rs149310830	C	T	0.0922619	1008
2	rs594581	C	G	0.832341	1008
2	rs166842	C	G	0.833333	1008
2	rs79031122	G	A	0.0297619	1008
2	rs56364433	A	G	0.0188492	1008
2	rs281534	A	C	0.792659	1008
2	rs281533	A	C	0.792659	1008
2	rs12473197	A	G	0.204365	1008
2	rs204249	T	C	0.793651	1008
2	rs77123436	C	T	0.186508	1008
2	rs13391539	C	T	0.205357	1008
2	rs10176410	G	C	0.0188492	1008
2	rs58636626	G	A	0.205357	1008
2	rs77303881	A	G	0.186508	1008
2	rs281532	G	C	0.793651	1008
2	rs13423712	A	G	0.205357	1008
2	rs28653459	G	A	0.205357	1008
2	rs628042	A	G	0.587302	1008
2	rs611404	G	A	0.587302	1008
2	rs628493	A	G	0.793651	1008
2	rs609615	G	A	0.588294	1008
2	rs13416025	T	C	0.205357	1008
2	rs13427913	A	C	0.0188492	1008
2	rs10196140	T	C	0.205357	1008
2	rs2922435	C	A	0.793651	1008
2	rs72976564	C	T	0.0228175	1008
2	rs10206146	C	T	0.205357	1008
2	rs10206147	C	G	0.205357	1008
2	rs281537	T	G	0.793651	1008
2	rs117758702	G	A	0.0664683	1008
2	rs281539	C	T	0.793651	1008
2	rs281540	T	C	0.793651	1008
2	rs13383610	C	T	0.0188492	1008
2	rs281541	T	C	0.793651	1008
2	rs51071	C	T	0.793651	1008
2	rs77158602	C	T	0.186508	1008
2	rs281543	A	T	0.793651	1008
2	rs281544	T	C	0.588294	1008
2	rs185797	C	T	0.588294	1008
2	rs10176032	G	A	0.0188492	1008
2	rs441098	A	G	0.793651	1008
2	rs11895763	T	C	0.19246	1008
2	rs10202487	A	G	0.205357	1008
2	rs281545	T	C	0.793651	1008
2	rs12694650	G	T	0.205357	1008
2	rs6711620	T	C	0.205357	1008
2	rs188140	T	C	0.793651	1008
2	rs10195318	T	C	0.205357	1008
2	rs204250	A	G	0.793651	1008
2	rs74810198	A	C	0.177579	1008
2	rs35315050	G	A	0.0684524	1008
2	rs602291	C	A	0.793651	1008
2	rs13421842	A	G	0.205357	1008
2	rs367427	T	A	0.793651	1008
2	rs77134669	A	C	0.0347222	1008
2	rs379579	A	T	0.809524	1008
2	rs413028	C	G	0.597222	1008
2	rs79158120	C	A	0.186508	1008
2	rs75827461	G	C	0.186508	1008
2	rs452774	C	A	0.793651	1008
2	rs6732063	A	G	0.206349	1008
2	rs12328694	G	T	0.206349	1008
2	rs13421639	T	C	0.206349	1008
2	rs62188041	G	A	0.0198413	1008
2	rs62188042	C	G	0.206349	1008
2	rs376397406	C	G	0.0138889	1008
2	rs138337010	C	T	0.186508	1008
2	rs10198304	C	T	0.206349	1008
2	rs2922753	A	T	0.793651	1008
2	rs2922754	G	A	0.790675	1008
2	rs7574055	G	A	0.206349	1008
2	rs7573975	C	T	0.206349	1008
2	rs62188045	C	T	0.206349	1008
2	rs55983435	G	C	0.206349	1008
2	rs422752	G	A	0.793651	1008
2	rs7585147	A	C	0.202381	1008
2	rs55851302	G	A	0.202381	1008
2	rs13431083	T	C	0.014881	1008
2	rs436427	G	A	0.590278	1008
2	rs4674961	C	G	0.208333	1008
2	rs74902871	G	A	0.186508	1008
2	rs116175617	G	T	0.1875	1008
2	rs421644	T	C	0.59127	1008
2	rs397627	G	A	0.59127	1008
2	rs437330	T	C	0.59127	1008
2	rs444298	T	C	0.59127	1008
2	rs655359	C	G	0.793651	1008
2	rs414994	A	G	0.59127	1008
2	rs415130	T	C	0.59127	1008
2	rs2922755	G	T	0.59127	1008
2	rs1540540	G	C	0.207341	1008
2	rs13405031	T	A	0.014881	1008
2	rs380873	T	C	0.561508	1008
2	rs7591627	C	T	0.185516	1008
2	rs77494184	T	C	0.185516	1008
2	rs373158	A	G	0.585317	1008
2	rs4674964	G	A	0.201389	1008
2	rs414069	T	C	0.793651	1008
2	rs4674965	C	G	0.201389	1008
2	rs581678	C	T	0.793651	1008
2	rs9631007	G	A	0.014881	1008
2	rs9631008	G	C	0.014881	1008
2	rs57163897	A	G	0.58631	1008
2	rs72978424	G	A	0.0248016	1008
2	rs7586721	C	T	0.201389	1008
2	rs73077851	C	G	0.185516	1008
2	rs76613998	C	T	0.185516	1008
2	rs62188050	G	T	0.015873	1008
2	rs6436521	A	T	0.202381	1008
2	rs13423031	A	T	0.014881	1008
2	rs6721066	A	G	0.203373	1008
2	rs59016700	A	C	0.186508	1008
2	rs7598761	G	A	0.202381	1008
2	rs7574966	A	G	0.202381	1008
2	rs13426955	A	C	0.014881	1008
2	rs13415182	T	C	0.015873	1008
2	rs13402218	G	A	0.014881	1008
2	rs13418232	T	C	0.202381	1008
2	rs74644201	G	C	0.0168651	1008
2	rs17266608	T	C	0.014881	1008
2	rs419473	G	A	0.560516	1008
2	rs635767	T	C	0.793651	1008
2	rs448375	G	A	0.793651	1008
2	rs76725287	G	A	0.186508	1008
2	rs184556858	T	C	0.0198413	1008
2	rs6744890	C	T	0.185516	1008
2	rs6744998	C	T	0.185516	1008
2	rs6748196	C	T	0.201389	1008
2	rs6719834	A	G	0.201389	1008
2	rs4674967	G	A	0.185516	1008
2	rs34218533	C	T	0.014881	1008
```
