## Supplementary material for "Characterization of shared and ancestry-specific signals driving complex traits using multi-ancestry fine-mapping": s2_snps.txt

```
rs2396040
rs1866154
rs2118410
rs2118411
rs142128368
rs893359
rs745345
rs183540173
rs139004521
rs1031463
rs67548687
rs67618230
rs1901880
rs10933033
rs58134402
rs67151575
rs1437780
rs10205418
rs6743424
rs55817679
rs57205775
rs55875015
rs60074182
rs2123714
rs3997614
rs3997615
rs6752318
rs6752560
rs4674865
rs6740660
rs10933034
rs75985960
rs1020613
rs143821869
rs1453661
rs16865540
rs150760958
rs57429394
rs1377609
rs16865545
rs16865548
rs60561582
rs77286705
rs10184775
rs10498157
rs10498158
rs10933035
rs1901881
rs147704378
rs74903970
rs6436464
rs60554969
rs73080546
rs6725706
rs112235394
rs74272720
rs6719432
rs77310158
rs1453662
rs10197404
rs7574130
rs2167939
rs998708
rs56095162
rs1078556
rs1000520
rs2014546
rs896897
rs896898
rs896899
rs12989146
rs13016085
rs73080553
rs11885477
rs16865577
rs6746295
rs56301219
rs3901902
rs1453663
rs1453664
rs77755555
rs6754790
rs185918590
rs6745242
rs6758957
rs1453670
rs6753396
rs72958579
rs1453669
rs2396056
rs67795853
rs12477352
rs67180281
rs10933037
rs3855574
rs68043049
rs6716165
rs67454492
rs74865485
rs6436465
rs74787338
rs73082431
rs2396057
rs7605547
rs11676268
rs2198485
rs73082435
rs13392357
rs1303998
rs145397503
rs7599948
rs1598021
rs117795345
rs12988980
rs12467537
rs12475666
rs4674870
rs7581227
rs9710834
rs1079883
rs1989639
rs1079885
rs75924666
rs1453674
rs73082445
rs1377611
rs12991598
rs4389328
rs12328487
rs6436467
rs182683137
rs10193151
rs12473247
rs78142098
rs13416450
rs1453666
rs1453667
rs2396041
rs988321
rs1901882
rs13382937
rs4102100
rs7586193
rs10168863
rs10182474
rs11902689
rs10933042
rs4673088
rs10192864
rs10169530
rs75983617
rs12998024
rs12466233
rs958380
rs62186100
rs139712537
rs10933043
rs79541489
rs10177259
rs10165501
rs79880683
rs6707927
rs6752059
rs6737059
rs2894521
rs17265444
rs7607972
rs4673089
rs6436468
rs77675791
rs76768142
rs4257392
rs2123717
rs4264554
rs74992525
rs6711302
rs7605285
rs7605202
rs13430129
rs73082462
rs79263851
rs4674871
rs16865620
rs60119986
rs57928984
rs9288586
rs59867184
rs6760263
rs13384674
rs13410385
rs13019329
rs77061398
rs12619528
rs79958811
rs6436469
rs6743478
rs10197980
rs79017028
rs78224482
rs112822164
rs10933044
rs7573097
rs10206948
rs6727070
rs10498159
rs7560630
rs10439358
rs11689046
rs11690142
rs1453671
rs75295808
rs7569163
rs1349792
rs75110800
rs6721729
rs1476205
rs12612540
rs10933045
rs1453672
rs1453673
rs4673090
rs74657926
rs962266
rs17200398
rs79149623
rs13409627
rs6756793
rs13004289
rs11893055
rs6760783
rs6761041
rs11888035
rs77435993
rs6759617
rs139372700
rs74360814
rs2602676
rs2602675
rs77095972
rs2629045
rs78569640
rs2396058
rs149210072
rs76019026
rs117292083
rs12474553
rs2629046
rs2629047
rs190248095
rs118144502
rs139075174
rs139733605
rs188498531
rs115207490
rs77785494
rs80209121
rs141623155
rs62186127
rs35540394
rs2602674
rs75006656
rs2602673
rs77464569
rs79173850
rs2602680
rs2219088
rs146031773
rs12472634
rs75393395
rs2602681
rs1377608
rs1453660
rs1563127
rs751795
rs751794
rs978887
rs978888
rs1823823
rs1823824
rs1823825
rs1823826
rs2256738
rs2256727
rs2629043
rs2450039
rs73995521
rs921661
rs2004026
rs73995522
rs11899283
rs80017066
rs62186132
rs16865681
rs73995529
rs12694632
rs4637103
rs11888331
rs6717510
rs6732868
rs10171985
rs13390955
rs4234053
rs146823844
rs12473769
rs138024987
rs539882722
rs11690154
rs11678926
rs140540270
rs111353817
rs200404434
rs10211657
rs62187786
rs113932098
rs11677148
rs7604383
rs2396062
rs7593889
rs192652977
rs7608114
rs2396063
rs7584864
rs4673092
rs10933049
rs2396060
rs10933050
rs73995534
rs10174392
rs10204224
rs4673093
rs995846
rs2894529
rs7556741
rs974685
rs4674872
rs1155752
rs62184664
rs143237263
rs11675759
rs117324782
rs13430120
rs7591352
rs11674046
rs7571975
rs2098534
rs1075040
rs77566572
rs12694634
rs7563570
rs10174003
rs10174215
rs2396064
rs6751126
rs61451220
rs55637230
rs184807420
rs2042089
rs2042088
rs145419191
rs2287528
rs117366882
rs10210729
rs6706618
rs6436470
rs140372841
rs12466430
rs60826878
rs10933051
rs2287527
rs2287526
rs2287525
rs2287524
rs2052408
rs13034388
rs35600699
rs36007176
rs1035316
rs62184715
rs16865721
rs10490514
rs13001652
rs13001690
rs17177784
rs2216459
rs13015588
rs188202467
rs11902001
rs11885731
rs16865728
rs17782007
rs6750090
rs16865730
rs74329486
rs6708567
rs10933052
rs80179963
rs12620979
rs12614522
rs16865735
rs16865736
rs56098073
rs16865738
rs1008415
rs918286
rs1861985
rs6711492
rs6753770
rs1002998
rs79847855
rs6715165
rs56065923
rs66495228
rs56217520
rs13022066
rs75485162
rs77684090
rs16865745
rs17793362
rs16865747
rs2193716
rs6707951
rs4674875
rs4674876
rs2894530
rs12993258
rs11890907
rs4673094
rs4674877
rs4673096
rs4674878
rs16865751
rs77877841
rs17178685
rs4674879
rs4674880
rs57363502
rs56957750
rs113418519
rs139307258
rs35231425
rs34540657
rs11890220
rs34291357
rs11895274
rs11884554
rs55843955
rs147191590
rs146279369
rs4674881
rs58694133
rs61153756
rs189722234
rs141778364
rs150569903
rs139566119
rs35548968
rs187855090
rs111424048
rs74740091
rs35286141
rs79041781
rs7603595
rs6727678
rs143762567
rs4638789
rs34614140
rs6746401
rs17793645
rs34724373
rs35180993
rs35920131
rs79217041
rs75190964
rs75638547
rs6739307
rs7565472
rs73088555
rs72966521
rs57370843
rs56267285
rs11901014
rs34870637
rs77284755
rs1035315
rs1035314
rs1035313
rs1035312
rs1035311
rs2013796
rs13033017
rs13032829
rs12988427
rs66998333
rs10192875
rs35707987
rs34187375
rs13002926
rs11677341
rs10196282
rs13003704
rs35160719
rs6754984
rs6755111
rs6726411
rs875408
rs11901134
rs11886558
rs13024765
rs10171756
rs12993797
rs1075245
rs12994012
rs71423781
rs35933386
rs13000697
rs67630055
rs76434727
rs76708314
rs2098533
rs76241990
rs6749821
rs6753077
rs6724308
rs6711330
rs6436472
rs6753509
rs17794162
rs4674883
rs6761142
rs117751828
rs76293952
rs1468989
rs16865770
rs6708010
rs6708271
rs76500578
rs34114336
rs7560118
rs35265283
rs34150072
rs34354143
rs34933365
rs80169225
rs35649034
rs16865773
rs16865774
rs12993060
rs12993632
rs16865778
rs16865779
rs16865781
rs16865783
rs16865784
rs10432452
rs4560103
rs138481857
rs76865511
rs16865785
rs11895921
rs16865788
rs16865789
rs11886265
rs11897160
rs11886353
rs35474828
rs35062701
rs16865793
rs16865794
rs74725527
rs16865796
rs7583482
rs7595839
rs16865798
rs114648465
rs58788719
rs16865799
rs10490513
rs76511368
rs73992458
rs57132360
rs139141320
rs13034213
rs1966462
rs61331103
rs60121154
rs11893974
rs10933053
rs67528710
rs67752145
rs16865804
rs192124788
rs79059051
rs56301327
rs147364321
rs16865805
rs7576863
rs34235573
rs57004596
rs16865806
rs16865807
rs79315980
rs34161477
rs60743129
rs141314021
rs138067318
rs79198965
rs16865809
rs148404068
rs56393470
rs12613657
rs12619961
rs7605268
rs35767750
rs4674884
rs7591502
rs990993
rs34692498
rs16865812
rs16865813
rs16865814
rs12987923
rs76600576
rs3815651
rs2287523
rs16865817
rs2287522
rs2287521
rs2287520
rs2287519
rs7602940
rs75404084
rs76409202
rs2894537
rs58424114
rs714054
rs714057
rs714056
rs714055
rs34084252
rs1120738
rs3900282
rs35014062
rs146141747
rs117194310
rs34717363
rs75499849
rs58534999
rs11900599
rs4453685
rs4522593
rs2396090
rs78488410
rs4332917
rs59268097
rs58406420
rs888524
rs114874623
rs6745579
rs888523
rs16865827
rs16865830
rs16865831
rs12105326
rs16865834
rs79319839
rs114035281
rs10933054
rs72966586
rs4673097
rs4674885
rs4673098
rs4674886
rs7425379
rs142222027
rs4674887
rs11892862
rs539134046
rs77034003
rs12623539
rs10933055
rs12617232
rs35438142
rs4674888
rs77898531
rs12612283
rs76351365
rs75931412
rs7590372
rs16865841
rs7580889
rs7593363
rs16865842
rs7567307
rs35504832
rs35826861
rs7567246
rs7567567
rs7570521
rs16865849
rs62184726
rs76986847
rs16865851
rs16865854
rs78918048
rs60665468
rs72968509
rs61224813
rs2042086
rs145449672
rs16865859
rs13033720
rs16865860
rs75938823
rs67451592
rs1963349
rs35684737
rs72968520
rs16865861
rs35723252
rs77499901
rs78915961
rs77108918
rs13021301
rs35546675
rs16865863
rs72968524
rs72968525
rs72968527
rs9679506
rs72968528
rs72968530
rs35837071
rs918290
rs16865866
rs918289
rs4673100
rs78645695
rs78031915
rs16865871
rs79970154
rs74541104
rs75479679
rs714863
rs76489830
rs79198104
rs6739765
rs6710900
rs117004366
rs16865873
rs67295573
rs16865874
rs16865875
rs16865877
rs1861988
rs16865881
rs1861987
rs36052264
rs2098536
rs35354782
rs7593551
rs34922794
rs36108048
rs35723408
rs35671560
rs2075351
rs67638499
rs2075350
rs2075349
rs2075348
rs2075347
rs72968552
rs2075346
rs2075345
rs2075344
rs2075343
rs2075342
rs144471669
rs16865882
rs16865884
rs16865886
rs16865888
rs16865889
rs16865890
rs12694635
rs61651152
rs12466081
rs62184727
rs34904674
rs16865891
rs13004745
rs759725
rs13005364
rs759724
rs759723
rs759722
rs56087588
rs55926125
rs35685462
rs16865895
rs79581488
rs66527612
rs114039532
rs188227966
rs66588183
rs7575253
rs7575615
rs6757109
rs16865896
rs142678477
rs150714687
rs16865897
rs16865898
rs16865899
rs72968568
rs16865902
rs16865904
rs16865905
rs61732371
rs3738954
rs3738953
rs16865908
rs7604287
rs16865910
rs7564006
rs7564016
rs16865913
rs7564132
rs7590857
rs6741742
rs7593617
rs7607772
rs66767914
rs7567326
rs55650784
rs75402452
rs2216460
rs72968580
rs16865930
rs80324292
rs78127756
rs35241779
rs78982886
rs4674891
rs55977314
rs78031561
rs35500370
rs57046992
rs7600162
rs7573745
rs10203813
rs2543659
rs144775307
rs4673101
rs6743177
rs12992690
rs16865937
rs10170836
rs10170775
rs117364877
rs16865939
rs16865942
rs741534
rs741533
rs77515321
rs79610937
rs117633802
rs16865947
rs148617410
rs13010329
rs4674892
rs71353871
rs12623685
rs60050397
rs879934
rs2003075
rs16865952
rs10175515
rs2075341
rs151033772
rs12617091
rs75899580
rs72970822
rs151213942
rs10933057
rs9789724
rs75903300
rs11886392
rs7565929
rs918288
rs918287
rs13388791
rs7596864
rs6436480
rs6436481
rs6723297
rs6436482
rs6723420
rs72970840
rs34188713
rs35210873
rs7420424
rs1861986
rs140761695
rs4674893
rs4673103
rs4673104
rs13027426
rs75622667
rs13004354
rs6436483
rs4674894
rs4674895
rs4673105
rs4674896
rs6726641
rs6726645
rs6711468
rs6730016
rs10179411
rs10166898
rs10167081
rs7566363
rs12694636
rs6719005
rs6733996
rs4674897
rs1523924
rs1523923
rs10933059
rs11887658
rs140536525
rs2396091
rs190633693
rs1916763
rs764407
rs764406
rs764405
rs1916762
rs10190507
rs10166620
rs10190542
rs10192954
rs940319
rs6738312
rs6710450
rs4674898
rs6733222
rs6718446
rs6721570
rs4674899
rs4674900
rs9784048
rs9784050
rs11904082
rs6734149
rs6705004
rs6734283
rs10804321
rs10804322
rs1265559
rs6737609
rs1265558
rs6709124
rs6709143
rs12997147
rs13024213
rs12998332
rs10933061
rs10933062
rs10933063
rs13004290
rs10933064
rs12694637
rs13426338
rs733668
rs13400680
rs12694638
rs1468987
rs13023758
rs1642912
rs7575261
rs6743369
rs6743392
rs6757101
rs12694639
rs12694640
rs12328241
rs7596143
rs186748426
rs4674903
rs12694641
rs7587019
rs7600902
rs7560213
rs7603562
rs7589608
rs6741164
rs1721282
rs1642922
rs1523925
rs6744802
rs1642921
rs1642920
rs1721281
rs13009789
rs1721280
rs34274417
rs62189063
rs2462137
rs2430961
rs2430960
rs60774640
rs2462139
rs1523920
rs6756788
rs1523921
rs2710598
rs12987432
rs7609339
rs2462140
rs2543656
rs2543655
rs2710603
rs111410118
rs55697548
rs182881336
rs4674905
rs1721278
rs4674906
rs1642917
rs1642916
rs13020897
rs1642914
rs13021474
rs1611796
rs6756193
rs13403816
rs1721279
rs6731405
rs12991844
rs6436487
rs13018619
rs12992597
rs112703582
rs12992829
rs12993029
rs6436488
rs6733771
rs12611811
rs13014021
rs10180298
rs11901496
rs16865977
rs17407777
rs11691454
rs12990481
rs10192950
rs34361629
rs34338001
rs6436489
rs7564678
rs12613725
rs11677844
rs11695098
rs1568751
rs2177447
rs1568752
rs10432548
rs6436490
rs58246201
rs7605993
rs80086600
rs80268283
rs16865992
rs2140509
rs13022176
rs12469264
rs12997153
rs13003746
rs13029735
rs13003273
rs7605197
rs12694642
rs6742451
rs13022214
rs4673106
rs4673107
rs6728763
rs17407839
rs80304116
rs1965506
rs12994599
rs11686590
rs11681451
rs12994891
rs73993898
rs12470077
rs2396092
rs4674908
rs17479770
rs3768899
rs10498160
rs73993899
rs3768898
rs10498161
rs13016316
rs3768897
rs12986955
rs12986433
rs12986662
rs10933065
rs12613952
rs4674909
rs7588380
rs72972361
rs4674910
rs1568750
rs3768895
rs11682828
rs149161742
rs74272773
rs10933066
rs11893948
rs4674911
rs13012104
rs11884815
rs2070127
rs3820763
rs3754631
rs16866004
rs2047134
rs13006846
rs1466723
rs13014175
rs12990758
rs10203955
rs2396093
rs2396094
rs12989341
rs138157511
rs12990285
rs112660319
rs111520322
rs147137183
rs112040555
rs13017924
rs12994256
rs940318
rs2140508
rs6721309
rs11903823
rs11903863
rs13393601
rs10933067
rs11674340
rs940317
rs940316
rs59538326
rs3845840
rs11688506
rs11676571
rs34485497
rs12999489
rs3768894
rs3738952
rs3820762
rs3768893
rs3768892
rs6744597
rs3768891
rs3768890
rs3768889
rs4674916
rs13007899
rs3768888
rs3820761
rs7578691
rs3754629
rs62186979
rs41372447
rs11891432
rs3738951
rs1963594
rs1963593
rs1027340
rs12620365
rs3768887
rs72972378
rs7585047
rs13027922
rs6743228
rs78607684
rs6743816
rs11686067
rs13024297
rs11676311
rs6748341
rs1523917
rs13005895
rs13019746
rs4673110
rs116870490
rs6758222
rs12991137
rs72972387
rs35324221
rs1523918
rs6758702
rs6759332
rs6720502
rs1829920
rs1829921
rs4674917
rs767146
rs1808013
rs80107170
rs7571953
rs13003581
rs3912999
rs11691054
rs11685253
rs13001695
rs11688371
rs11688416
rs11688390
rs11688397
rs62187014
rs6744468
rs4673111
rs6720511
rs62187015
rs55650048
rs138745376
rs13023296
rs13023842
rs13029167
rs117778909
rs13006563
rs4674919
rs11694987
rs12993790
rs6751391
rs13020511
rs16825678
rs6436495
rs34086851
rs34705085
rs17480230
rs1540823
rs11891006
rs13029125
rs7595263
rs1523919
rs13398350
rs10167124
rs72972401
rs13025504
rs11687736
rs6739735
rs13006031
rs13013735
rs35260589
rs148232770
rs146933840
rs72974203
rs72974205
rs72974208
rs6713629
rs76554250
rs10197090
rs13018489
rs16866045
rs13025710
rs11695326
rs371614889
rs10933068
rs6717581
rs6732903
rs12621037
rs72617131
rs72974219
rs72974222
rs1523922
rs6436496
rs6436497
rs7575152
rs184328064
rs181706127
rs4674923
rs11892841
rs11887962
rs2047135
rs6436498
rs10168101
rs12994058
rs12615830
rs117398743
rs7600608
rs74676216
rs72974238
rs189535078
rs16825685
rs10498163
rs79590954
rs10933069
rs10177898
rs72974242
rs13020268
rs13026660
rs13027403
rs16866061
rs2068244
rs1542786
rs1542787
rs1542788
rs1542789
rs1494108
rs1494109
rs80236857
rs35632843
rs4674925
rs11688165
rs6749402
rs13009793
rs186105858
rs13410021
rs12694643
rs150707395
rs72974260
rs72974263
rs74918799
rs6750647
rs11690350
rs1058360
rs117093297
rs79335494
rs3768886
rs117771207
rs3768884
rs3768883
rs147708908
rs72974265
rs11899070
rs72974267
rs13009286
rs62187054
rs72974269
rs62187055
rs11900637
rs4674926
rs6436499
rs4402747
rs60595308
rs56246265
rs76538411
rs34345163
rs11675595
rs147304842
rs11886809
rs11694220
rs11682897
rs150091867
rs72962708
rs113820259
rs73996419
rs4355095
rs4624371
rs7578032
rs6436500
rs111915841
rs113831467
rs35463868
rs6736188
rs11684265
rs74272780
rs7562397
rs7589204
rs5020311
rs6436501
rs57002188
rs58105661
rs3997602
rs7594223
rs7580488
rs62187057
rs6749153
rs77445417
rs111258963
rs188193742
rs74720284
rs6738693
rs6739036
rs56337305
rs11691319
rs11685405
rs11674439
rs11885566
rs12622558
rs923901
rs6747129
rs16866077
rs17480503
rs7563430
rs10498165
rs6716600
rs139625782
rs1908253
rs1908252
rs4539789
rs143244855
rs9753296
rs1908251
rs2172657
rs13385853
rs138208014
rs67347002
rs6731785
rs56908946
rs77504325
rs59476817
rs56033132
rs4673114
rs77891054
rs12621327
rs16866084
rs144829648
rs61226516
rs4673115
rs7602654
rs7576904
rs6436502
rs1565074
rs73996421
rs4674932
rs72962763
rs117464078
rs16866089
rs144316169
rs2129610
rs7601882
rs6436503
rs36048994
rs55912807
rs2047136
rs16866096
rs12105685
rs4674933
rs10498166
rs75509642
rs72962777
rs4674934
rs72962778
rs149366744
rs143666876
rs2015099
rs2015091
rs2014887
rs185571913
rs189986158
rs7569372
rs10203159
rs56821983
rs13414466
rs11903959
rs150038176
rs11887386
rs72962798
rs11887535
rs145386777
rs12622216
rs11884368
rs36032547
rs17199291
rs117100294
rs145514606
rs6752187
rs6436505
rs1565072
rs28432054
rs35629284
rs12995062
rs12623191
rs34832383
rs12623277
rs192272009
rs142005620
rs72964817
rs10170573
rs4624372
rs7604556
rs77526679
rs1843834
rs140688599
rs6436506
rs10211257
rs2396109
rs2396110
rs10168256
rs6717108
rs16866119
rs16866121
rs147212513
rs6718533
rs72966951
rs10173549
rs113266547
rs16866124
rs13418804
rs191004459
rs10205549
rs10194591
rs10197382
rs10933072
rs11898692
rs10192196
rs35413825
rs16866127
rs144634646
rs10198809
rs16866130
rs6715655
rs72966980
rs72966984
rs182798996
rs72966985
rs72966987
rs141075130
rs7585688
rs117832910
rs13384654
rs6731126
rs147779135
rs1601730
rs141524388
rs189327068
rs75227665
rs10203544
rs13424487
rs7580331
rs6436507
rs13432141
rs201724868
rs13384315
rs13409727
rs2396147
rs74970490
rs181531799
rs4356653
rs2396149
rs13430644
rs186769546
rs77098267
rs10189104
rs6752847
rs10195402
rs1434057
rs116425461
rs115708627
rs10181622
rs13430106
rs142349709
rs4380226
rs16866155
rs4674939
rs16866157
rs192348877
rs7564938
rs12162346
rs77354568
rs56819908
rs76080520
rs10191148
rs13414489
rs7562679
rs10207324
rs10173714
rs75545860
rs116393193
rs139919516
rs117546214
rs10199780
rs80271406
rs7583073
rs10168745
rs10203866
rs59555396
rs116887627
rs1045654
rs1045653
rs3768869
rs3768870
rs10181850
rs3754623
rs3754624
rs182375541
rs3754626
rs1565073
rs7604021
rs6712617
rs79874375
rs6436508
rs2004141
rs745989
rs2060389
rs76915755
rs16866168
rs17271511
rs7596226
rs3768872
rs7586052
rs57078182
rs114057841
rs3768874
rs3768876
rs3768877
rs7597124
rs3768878
rs3768879
rs72970954
rs3768880
rs13413377
rs142698214
rs6754563
rs1471912
rs1471913
rs3768882
rs187213052
rs117595632
rs16866183
rs72970961
rs62186315
rs6717059
rs76564203
rs146285020
rs200671822
rs4674941
rs12328236
rs10181351
rs553386586
rs6719348
rs10173628
rs4674942
rs7604254
rs6728151
rs58364599
rs72970969
rs13406583
rs6742694
rs6714121
rs72970970
rs10933073
rs7572725
rs6436513
rs10179202
rs4527189
rs13427433
rs4674943
rs13430865
rs13405571
rs16866194
rs13431331
rs72970971
rs57148205
rs6717548
rs6757600
rs7556687
rs4674944
rs62186324
rs56837462
rs10192929
rs6741286
rs6713251
rs72970977
rs6713274
rs6732013
rs10199573
rs1368884
rs1821409
rs72970984
rs148759581
rs11681888
rs57710587
rs10177782
rs6704619
rs11891018
rs10933074
rs11675790
rs13384389
rs78980022
rs6738938
rs6724332
rs13429909
rs6731701
rs183915289
rs77482586
rs6746867
rs13386042
rs144638149
rs6744038
rs78691155
rs11682884
rs7577271
rs6742408
rs55897037
rs6436514
rs75448129
rs10210350
rs116913375
rs75841708
rs7605551
rs13386730
rs16866243
rs79891039
rs6721088
rs7589474
rs6436515
rs118122931
rs7559750
rs11884260
rs79873525
rs72972623
rs117345215
rs11903344
rs16866258
rs191603515
rs7592442
rs7607230
rs59751848
rs10181328
rs6713674
rs72972631
rs11891443
rs10169941
rs10193574
rs16866265
rs60696641
rs6436516
rs72972635
rs13395823
rs13399119
rs13424581
rs16866267
rs72972639
rs13406420
rs13406593
rs13431816
rs6757927
rs10498169
rs4674947
rs78751389
rs12052387
rs10206184
rs6750856
rs6722373
rs6751295
rs13391726
rs6712360
rs6712372
rs77083160
rs10197805
rs2304336
rs2304335
rs2304334
rs10204381
rs10168795
rs28737337
rs10174943
rs28373258
rs10202066
rs10202177
rs10167560
rs9288593
rs72972659
rs10168032
rs13388622
rs13400582
rs72972665
rs10165324
rs4674948
rs16866294
rs16866296
rs57679305
rs1368885
rs7604674
rs7604898
rs4673122
rs13425558
rs13388016
rs6761138
rs10207991
rs16866300
rs10184426
rs57680909
rs117041564
rs11895451
rs7593042
rs2055710
rs189367264
rs2055711
rs183102839
rs11677647
rs12466303
rs117431108
rs147345148
rs12466436
rs72972674
rs149841199
rs10176593
rs17199382
rs56162773
rs56121303
rs55672639
rs7603622
rs55840796
rs55977947
rs4673123
rs6731100
rs6731109
rs13024433
rs6746238
rs17199389
rs11688439
rs11682546
rs11682768
rs13031915
rs62186347
rs62186348
rs7605272
rs7591572
rs79190082
rs7565088
rs62186349
rs12995931
rs77261978
rs74873782
rs4673124
rs10172791
rs3928623
rs34532562
rs56143926
rs1553641
rs34256085
rs78102094
rs1979963
rs1979962
rs12470482
rs193284452
rs13007460
rs62186350
rs12987341
rs13013616
rs62186352
rs58703989
rs35246726
rs74422364
rs12988296
rs62186355
rs41440446
rs62186357
rs62186358
rs4674949
rs12995498
rs62647510
rs62647511
rs111163103
rs35393036
rs13393372
rs13419035
rs13419152
rs13419400
rs62187979
rs34766880
rs62187981
rs113108283
rs75363166
rs62187982
rs62187983
rs13016606
rs61673984
rs13016818
rs11675354
rs11676459
rs11692992
rs35820914
rs62187985
rs35986205
rs11694713
rs11694876
rs34566945
rs62187987
rs35721981
rs35986505
rs6716445
rs62187988
rs9288594
rs6714466
rs74641664
rs6436517
rs13034050
rs10498170
rs1395915
rs10166440
rs7558808
rs570552168
rs13018710
rs16866353
rs6436518
rs6711802
rs10173201
rs7592444
rs67469935
rs12466481
rs35892480
rs17271567
rs116878290
rs9808432
rs17271574
rs9808089
rs10498171
rs10192580
rs10180380
rs10498172
rs1395914
rs10498173
rs13033698
rs10210569
rs10498174
rs13394178
rs953945
rs141101837
rs62187990
rs62187991
rs12469757
rs1507629
rs12471843
rs12694647
rs13409008
rs12995331
rs13425978
rs13386987
rs1911628
rs1857996
rs2135875
rs2135874
rs1354924
rs75471915
rs17271602
rs10165002
rs6750683
rs17271608
rs4674951
rs1072581
rs17199431
rs13021295
rs78257220
rs869062
rs869063
rs869836
rs11678589
rs78173487
rs35813535
rs13021690
rs6711462
rs4673126
rs62188008
rs62188009
rs141114909
rs6707711
rs11686538
rs6727375
rs4674952
rs16866394
rs187392827
rs7421379
rs117683696
rs60189719
rs12999154
rs11683761
rs77363337
rs4674953
rs13402952
rs10210032
rs11685574
rs11685718
rs13423719
rs11679104
rs10176225
rs7569781
rs34066761
rs56230509
rs35573107
rs59406413
rs2396172
rs4674956
rs57462780
rs117340159
rs75715128
rs6436519
rs2122250
rs76655051
rs2894547
rs56118884
rs13411031
rs17199452
rs13386247
rs13418605
rs13419043
rs11691119
rs12694648
rs12694649
rs12329130
rs12329131
rs9967872
rs4674958
rs4673128
rs6707384
rs6722839
rs17271615
rs7566475
rs412120
rs375205
rs78090792
rs637665
rs921280
rs377571
rs9989765
rs16866402
rs600020
rs13431564
rs1449514
rs16866407
rs1037247
rs281526
rs921281
rs583608
rs684441
rs584529
rs281525
rs6759015
rs73083745
rs13416040
rs13416139
rs7584692
rs6706674
rs73083755
rs1078727
rs55800945
rs9288595
rs386549
rs10182162
rs117915228
rs13405715
rs13421712
rs77163547
rs73083767
rs281530
rs13387194
rs281529
rs281528
rs10195954
rs2015161
rs10195999
rs281527
rs75457334
rs647915
rs10199028
rs10201967
rs12616267
rs2940191
rs182215
rs16866455
rs56162525
rs281524
rs13418728
rs281523
rs281522
rs386959
rs281521
rs281520
rs281519
rs590233
rs9288597
rs648887
rs648508
rs683755
rs10933075
rs4673129
rs639729
rs10167278
rs16866466
rs409046
rs75447112
rs375154
rs388591
rs281536
rs149310830
rs594581
rs166842
rs79031122
rs56364433
rs281534
rs281533
rs12473197
rs204249
rs77123436
rs13391539
rs10176410
rs58636626
rs77303881
rs281532
rs13423712
rs28653459
rs628042
rs611404
rs628493
rs609615
rs13416025
rs13427913
rs10196140
rs2922435
rs72976564
rs10206146
rs10206147
rs281537
rs117758702
rs281539
rs281540
rs13383610
rs281541
rs51071
rs77158602
rs281543
rs281544
rs185797
rs10176032
rs441098
rs11895763
rs10202487
rs281545
rs12694650
rs6711620
rs188140
rs10195318
rs204250
rs74810198
rs35315050
rs602291
rs13421842
rs367427
rs77134669
rs379579
rs413028
rs79158120
rs75827461
rs452774
rs6732063
rs12328694
rs13421639
rs62188041
rs62188042
rs376397406
rs138337010
rs10198304
rs2922753
rs2922754
rs7574055
rs7573975
rs62188045
rs55983435
rs422752
rs7585147
rs55851302
rs13431083
rs436427
rs4674961
rs74902871
rs116175617
rs421644
rs397627
rs437330
rs444298
rs655359
rs414994
rs415130
rs2922755
rs1540540
rs13405031
rs380873
rs7591627
rs77494184
rs373158
rs4674964
rs414069
rs4674965
rs581678
rs9631007
rs9631008
rs57163897
rs72978424
rs7586721
rs73077851
rs76613998
rs62188050
rs6436521
rs13423031
rs6721066
rs59016700
rs7598761
rs7574966
rs13426955
rs13415182
rs13402218
rs13418232
rs74644201
rs17266608
rs419473
rs635767
rs448375
rs76725287
rs184556858
rs6744890
rs6744998
rs6748196
rs6719834
rs4674967
rs34218533
```
