## Supplementary material for "Characterization of shared and ancestry-specific signals driving complex traits using multi-ancestry fine-mapping": susiex_nc3.cs80.cs

```
CS_ID	SNP	BP	REF_ALLELE	ALT_ALLELE	REF_FRQ	BETA	SE	-LOG10P	CS_PIP	OVRL_PIP
1	rs72974269	225454907	T,T	C,C	0.668986,0.636905	-0.0241137,-0.0232627	0.00420153,0.00888906	8.02185,2.05205	0.0597306	0.0597306
1	rs34345163	225459080	G,G	A,A	0.668986,0.639881	-0.0240227,-0.0233989	0.00420153,0.00890493	7.96642,2.0656	0.0545985	0.0545985
1	rs72974238	225432470	A,A	C,C	0.668986,0.638889	-0.0241137,-0.0227029	0.00420153,0.00889959	8.02185,1.96895	0.0521805	0.0521805
1	rs3768886	225450161	C,C	G,G	0.667992,0.637897	-0.0238227,-0.022975	0.00419836,0.0088943	7.85613,2.00917	0.0384453	0.0384453
1	rs72974260	225446944	G,G	A,A	0.66998,0.634921	-0.0237677,-0.023075	0.00420473,0.00887871	7.80127,2.0291	0.0366538	0.0366538
1	rs6748341	225377574	G,G	C,C	0.670974,0.633929	-0.023282,-0.0252577	0.00420796,0.00887361	7.50159,2.35439	0.0350672	0.0350672
1	rs72974267	225454209	C,C	T,T	0.668986,0.635913	-0.0236586,-0.0232332	0.00420153,0.00888386	7.74659,2.04977	0.0331618	0.0331618
1	rs80236857	225442132	G,G	A,A	0.66998,0.634921	-0.02372,-0.0227714	0.00420473,0.00887871	7.77261,1.98608	0.0318501	0.0318501
1	rs72974263	225447371	T,T	C,C	0.66998,0.634921	-0.0236289,-0.0230298	0.00420473,0.00887871	7.71803,2.02266	0.0303629	0.0303629
1	rs72974219	225423784	C,C	G,G	0.668986,0.635913	-0.0236109,-0.0227346	0.00420153,0.00888386	7.71803,1.97903	0.0279035	0.0279035
1	rs72974222	225424143	T,T	C,C	0.668986,0.635913	-0.0236109,-0.0227346	0.00420153,0.00888386	7.71803,1.97903	0.0279035	0.0279035
1	rs72974205	225408468	T,T	C,C	0.668986,0.635913	-0.0236586,-0.0224475	0.00420153,0.00888386	7.74659,1.93887	0.0275237	0.0275237
1	rs11681451	225334104	C,C	T,T	0.667992,0.577381	-0.0231378,-0.0242682	0.00419836,0.00865361	7.44796,2.29748	0.0250948	0.0250948
1	rs11694987	225397409	G,G	C,C	0.66998,0.635913	-0.0236289,-0.0223063	0.00420473,0.00888386	7.71803,1.91926	0.0247176	0.0247176
1	rs10498163	225434445	G,G	A,A	0.66998,0.634921	-0.0235377,-0.0226759	0.00420473,0.00887871	7.66364,1.97263	0.0246644	0.0246644
1	rs16825685	225434256	G,G	C,C	0.66998,0.634921	-0.0235377,-0.0226759	0.00420473,0.00887871	7.66364,1.97263	0.0246644	0.0246644
1	rs1568750	225342597	T,T	A,A	0.668986,0.577381	-0.0231987,-0.0237852	0.00420153,0.00865361	7.47347,2.22291	0.0238792	0.0238792
1	rs16866045	225413020	A,A	G,G	0.668986,0.635913	-0.0235198,-0.0225432	0.00420153,0.00888386	7.66364,1.95221	0.0236655	0.0236655
1	rs72974203	225408430	A,A	G,G	0.667992,0.635913	-0.023502,-0.0224977	0.00419836,0.00888386	7.66364,1.94585	0.0233414	0.0233414
1	rs11687736	225405122	T,T	A,A	0.668986,0.635913	-0.0235198,-0.0224475	0.00420153,0.00888386	7.66364,1.93887	0.0230897	0.0230897
1	rs11686590	225334070	G,G	A,A	0.667992,0.577381	-0.0230467,-0.0243647	0.00419836,0.00865361	7.3945,2.31253	0.0230531	0.0230531
1	rs11685253	225391217	T,T	C,C	0.668986,0.635913	-0.0235632,-0.0222105	0.00420153,0.00888386	7.68951,1.90602	0.0229569	0.0229569
1	rs10933068	225418360	A,A	G,G	0.668986,0.635913	-0.0234721,-0.0226389	0.00420153,0.00888386	7.63522,1.9656	0.0228421	0.0228421
1	rs7588380	225341304	A,A	T,T	0.668986,0.577381	-0.0231553,-0.0237852	0.00420153,0.00865361	7.44796,2.22291	0.0226248	0.0226248
1	rs72972361	225341550	A,A	G,G	0.668986,0.577381	-0.0231553,-0.0237391	0.00420153,0.00865361	7.44796,2.21587	0.0223319	0.0223319
1	rs111915841	225467840	C,C	G,G	0.666998,0.659722	-0.0234844,-0.0223667	0.00419521,0.00902206	7.66364,1.88038	0.0221956	0.0221956
1	rs4674916	225365635	A,A	C,C	0.668986,0.634921	-0.023702,-0.0213357	0.00420153,0.00887871	7.77261,1.78887	0.0220811	0.0220811
```
