## Supplementary material for "Characterization of shared and ancestry-specific signals driving complex traits using multi-ancestry fine-mapping": susiex_nc3.cs80.snp

```
BP	SNP	PIP(CS1)	LogBF(CS1,Pop1)	LogBF(CS1,Pop2)
224932899	rs2396040	1.26632e-09	-1.66102	-0.825004
224932946	rs1866154	7.52956e-10	-1.72041	-1.28547
224933339	rs2118410	3.18415e-09	-1.02441	-0.539536
224933383	rs2118411	1.25952e-09	-1.43444	-1.05697
224934378	rs142128368	5.36668e-09	-1.28763e-10	-1.04193
224935915	rs114213968	2.62071e-09	-1.75869	-2.26584e-10
224936872	rs893359	9.45498e-10	-1.56192	-1.21626
224936926	rs745345	1.38058e-09	-1.65936	-0.740272
224936942	rs145446738	2.66517e-09	-1.74187	-2.26584e-10
224937022	rs183540173	4.9845e-09	-1.28763e-10	-1.1158
224937368	rs139004521	5.01096e-09	-1.28763e-10	-1.11051
224937723	rs77883969	2.41157e-08	0.460726	-2.26584e-10
224937994	rs111727119	3.78122e-09	-1.39209	-2.26584e-10
224938686	rs1031463	8.73277e-10	-1.61706	-1.24058
224938741	rs67548687	1.18484e-09	-1.70561	-0.846921
224938797	rs67618230	1.14989e-09	-1.62005	-0.962419
224938957	rs1901880	2.80852e-09	-0.866861	-0.822617
224939168	rs10933033	9.18086e-10	-1.55961	-1.24799
224939226	rs58134402	1.12691e-09	-1.63619	-0.966475
224939525	rs67151575	1.10278e-09	-1.63619	-0.988119
224939748	rs1437780	7.67644e-10	-1.7621	-1.22447
224940352	rs10205418	1.09149e-09	-1.57552	-1.05907
224940701	rs6743424	1.04417e-09	-1.63042	-1.04849
224941302	rs55817679	9.97085e-10	-1.62625	-1.0988
224941312	rs57205775	1.03975e-09	-1.64254	-1.04062
224941341	rs55875015	1.05085e-09	-1.63452	-1.03801
224941661	rs60074182	1.02967e-09	-1.62202	-1.07088
224941842	rs2123714	7.39584e-10	-1.76178	-1.26203
224942253	rs3997614	8.69917e-10	-1.58814	-1.27335
224942369	rs143705926	7.29796e-09	-0.734541	-2.26584e-10
224942517	rs3997615	7.47857e-10	-1.76226	-1.25042
224943337	rs6752318	9.85902e-10	-1.62625	-1.11008
224943490	rs6752560	9.82523e-10	-1.62502	-1.11475
224943673	rs4674865	8.5567e-10	-1.60557	-1.27244
224943685	rs6740660	9.77779e-10	-1.63452	-1.11008
224943856	rs10933034	7.50582e-10	-1.75971	-1.24933
224943879	rs142956597	3.89472e-09	-1.36251	-2.26584e-10
224944082	rs75985960	4.70287e-09	-1.28763e-10	-1.17396
224944532	rs1020613	9.16363e-10	-1.5973	-1.21218
224944959	rs143821869	4.82325e-09	-1.28763e-10	-1.14869
224945478	rs1453661	7.51277e-10	-1.75788	-1.25023
224945517	rs16865540	1.06416e-09	-1.39595	-1.264
224945632	rs150760958	6.99442e-09	-1.28763e-10	-0.777023
224945784	rs57429394	5.85421e-09	-1.28763e-10	-0.954975
224946032	rs1377609	8.33536e-10	-1.75955	-1.14467
224947048	rs11888165	4.42973e-09	-1.2338	-2.26584e-10
224947170	rs16865545	2.11768e-09	-0.781218	-1.19059
224947253	rs16865548	1.00304e-09	-1.42197	-1.29713
224948946	rs60561582	7.85224e-10	-1.66638	-1.29754
224949706	rs116599907	2.75291e-09	-1.70948	-2.26584e-10
224949936	rs77286705	6.14795e-09	-1.28763e-10	-0.906017
224950140	rs10184775	1.03026e-09	-1.70767	-0.984662
224951055	rs115133866	1.04865e-08	-0.372045	-2.26584e-10
224951566	rs10498157	9.63701e-10	-1.70927	-1.04984
224951647	rs10498158	2.52853e-09	-0.926841	-0.867659
224951851	rs10933035	9.21863e-10	-1.7564	-1.0471
224951941	rs113146027	3.18421e-09	-1.56393	-2.26584e-10
224952241	rs1901881	3.41123e-09	-1.54187	0.046808
224952452	rs112497193	3.20234e-09	-1.55825	-2.26584e-10
224952530	rs147704378	6.09824e-09	-1.28763e-10	-0.914136
224953646	rs74903970	5.73349e-09	-1.28763e-10	-0.975812
224953869	rs6436464	2.20278e-09	-1.07083	-0.861591
224954855	rs149789134	7.70297e-09	-0.68053	-2.26584e-10
224955357	rs60554969	7.84417e-10	-1.67443	-1.29052
224955432	rs73080546	1.60239e-09	-1.08114	-1.1695
224955802	rs6725706	2.08782e-09	-1.03632	-0.949697
224955947	rs112235394	1.60239e-09	-1.08114	-1.1695
224957511	rs74272720	4.41281e-09	-1.28763e-10	-1.23762
224957671	rs12465224	4.53471e-09	-1.21037	-2.26584e-10
224958094	rs143520821	3.16418e-09	-1.57024	-2.26584e-10
224958182	rs6719432	2.46366e-09	-0.802506	-1.01798
224958619	rs77310158	6.86312e-09	-1.28763e-10	-0.795974
224959026	rs1453662	2.25827e-09	-1.11071	-0.796829
224959314	rs10197404	2.22314e-09	-1.13147	-0.791741
224959489	rs7574130	2.20045e-09	-1.14173	-0.791741
224959877	rs2167939	2.66719e-09	-0.889058	-0.852053
224960071	rs998708	2.38653e-09	-0.845939	-1.00635
224960895	rs56095162	1.53351e-09	-1.15356	-1.14102
224961216	rs1078556	1.39282e-09	-1.69366	-0.69715
224961274	rs72958564	6.61007e-09	-0.833541	-2.26584e-10
224961398	rs1000520	9.68961e-10	-1.76171	-0.991959
224961486	rs2014546	2.40526e-09	-0.846261	-0.998216
224961692	rs896897	2.16934e-09	-1.18293	-0.764783
224961719	rs896898	2.09194e-09	-1.19276	-0.791283
224961762	rs896899	2.15102e-09	-1.20252	-0.753679
224962080	rs12989146	2.63731e-09	-0.925307	-0.827069
224962122	rs13016085	2.33114e-09	-0.860998	-1.01478
224962170	rs73080553	1.50544e-09	-1.16295	-1.15009
224962220	rs12990055	4.55523e-09	-1.20586	-2.26584e-10
224962648	rs11885477	2.71503e-09	-0.901225	-0.822107
224962961	rs16865577	1.35384e-09	-1.26348	-1.15571
224963184	rs6746295	1.96042e-09	-1.27844	-0.770538
224963300	rs79318105	6.84355e-09	-0.798829	-2.26584e-10
224963681	rs56301219	7.81147e-10	-1.6901	-1.27903
224964012	rs116164552	4.53428e-09	-1.21047	-2.26584e-10
224964292	rs3901902	2.38141e-09	-0.860998	-0.993445
224964942	rs1453663	1.58089e-09	-1.1355	-1.12865
224965158	rs1453664	9.62809e-10	-1.75955	-1.00049
224965324	rs72958576	2.74818e-09	-1.7112	-2.26584e-10
224965385	rs77755555	7.15644e-09	-1.28763e-10	-0.754124
224965458	rs6754790	2.66368e-09	-0.925307	-0.817119
224966009	rs147808525	2.98567e-08	0.674273	-2.26584e-10
224966287	rs185918590	4.83806e-09	-1.28763e-10	-1.14562
224966354	rs6745242	2.27746e-09	-1.18293	-0.716146
224966488	rs6758957	2.39084e-09	-0.895976	-0.954514
224967697	rs77979878	2.90851e-08	0.64809	-2.26584e-10
224968215	rs1453670	9.53205e-10	-1.76107	-1.00899
224968301	rs6753396	3.06081e-09	-0.978677	-0.624779
224968675	rs72958579	4.19946e-09	-0.0572498	-1.22993
224968744	rs1453669	1.94897e-09	-1.14504	-0.909797
224968927	rs2396056	2.74859e-09	-1.15191	-0.559137
224970389	rs67795853	7.72739e-10	-1.69706	-1.28289
224970482	rs12477352	3.02448e-09	-1.00144	-0.613958
224970867	rs148977370	8.59526e-09	-0.570926	-2.26584e-10
224971673	rs67180281	1.22976e-09	-1.7369	-0.778419
224973163	rs10933037	3.52545e-09	-0.907211	-0.554918
224973774	rs3855574	2.93305e-09	-0.867282	-0.778811
224974433	rs71423768	3.65217e-09	-1.42682	-2.26584e-10
224974605	rs68043049	7.52926e-10	-1.7183	-1.28762
224975057	rs6716165	3.79463e-09	-0.863376	-0.525174
224975348	rs67454492	7.5133e-10	-1.72106	-1.28699
224976296	rs74865485	9.6196e-09	-1.28763e-10	-0.458334
224976495	rs74656685	1.07385e-07	1.95429	-2.26584e-10
224976618	rs146209210	3.85262e-09	-1.37338	-2.26584e-10
224976868	rs145886212	1.20231e-08	-0.235305	-2.26584e-10
224976957	rs6436465	1.00767e-09	-1.624	-1.0905
224976993	rs74787338	4.78553e-09	-1.28763e-10	-1.15654
224977098	rs73082431	2.11437e-09	-1.62963	-0.343745
224977216	rs2396057	7.83925e-10	-1.72645	-1.23913
224978637	rs7605547	9.43847e-10	-1.69955	-1.08038
224978799	rs11676268	9.44169e-10	-1.69955	-1.08004
224979679	rs2198485	8.67541e-10	-1.72958	-1.13465
224979749	rs73082435	2.09726e-09	-1.62631	-0.355197
224979961	rs1118527	3.78284e-09	-1.39166	-2.26584e-10
224980427	rs13392357	1.0339e-09	-1.62311	-1.06568
224981581	rs1303998	8.80422e-10	-1.7254	-1.12409
224981859	rs145397503	8.97618e-09	-1.28763e-10	-0.527562
224981945	rs7599948	9.72612e-10	-1.7072	-1.0427
224981971	rs1598021	9.72971e-10	-1.7072	-1.04233
224982792	rs117795345	1.84857e-08	-1.28763e-10	0.194859
224982861	rs12988980	9.65653e-10	-1.71085	-1.04624
224982900	rs12467537	9.59001e-10	-1.71776	-1.04624
224982907	rs12475666	9.66028e-10	-1.71436	-1.04233
224983382	rs4674870	1.0558e-09	-1.63707	-1.03076
224984224	rs7581227	8.51699e-10	-1.74563	-1.13703
224984550	rs9710834	1.02325e-09	-1.64864	-1.05052
224984792	rs1079883	2.35713e-09	-1.61254	-0.252151
224985048	rs1989639	9.82128e-10	-1.70922	-1.03095
224985053	rs1079885	9.82128e-10	-1.70922	-1.03095
224985660	rs75924666	4.74326e-09	-1.28763e-10	-1.16541
224986131	rs1453674	8.15772e-10	-1.6282	-1.29756
224986829	rs73082445	2.03508e-09	-1.75201	-0.25959
224987093	rs1377611	2.48332e-09	-1.60683	-0.20571
224987120	rs12991598	9.9735e-10	-1.65395	-1.07084
224987675	rs4389328	9.29323e-10	-1.63137	-1.16406
224987808	rs12328487	2.54316e-09	-1.58966	-0.19907
224988072	rs6436467	9.73588e-10	-1.72322	-1.02568
224989235	rs182683137	4.34269e-09	-1.28763e-10	-1.25364
224990788	rs10193151	9.87392e-10	-1.63137	-1.10345
224991249	rs12473247	9.9248e-10	-1.62555	-1.10414
224991328	rs78142098	4.32929e-09	-1.28763e-10	-1.25673
224991840	rs13416450	1.23284e-09	-1.42195	-1.09086
224991989	rs1453666	9.82935e-10	-1.6432	-1.09615
224992130	rs1453667	9.94629e-10	-1.63137	-1.09615
224992502	rs2396041	1.20192e-09	-1.44383	-1.09439
224992906	rs988321	8.44488e-10	-1.6674	-1.22376
224993102	rs1901882	9.06163e-10	-1.74563	-1.07504
224993109	rs13382937	1.19063e-09	-1.45096	-1.09669
224993156	rs4102100	9.36804e-10	-1.73104	-1.05638
224993943	rs7586193	2.35474e-09	-1.60668	-0.259023
224994448	rs10168863	1.19107e-09	-1.4506	-1.09669
224994616	rs143400359	1.29217e-08	-0.163227	-2.26584e-10
224994729	rs10182474	1.19107e-09	-1.4506	-1.09669
224995505	rs11902689	2.43988e-09	-1.60683	-0.223361
224995834	rs10933042	9.63512e-10	-1.64864	-1.11067
224996017	rs4673088	9.12313e-10	-1.74563	-1.06828
224998047	rs10192864	9.63065e-10	-1.63137	-1.1284
224998274	rs10169530	9.2097e-10	-1.73592	-1.06855
224998407	rs75983617	4.19171e-09	-1.28763e-10	-1.28903
224998561	rs12998024	9.43537e-10	-1.64864	-1.13162
224999226	rs12466233	9.32596e-10	-1.65395	-1.13797
224999824	rs958380	9.14842e-10	-1.73929	-1.07185
225000427	rs79319203	4.61968e-09	-1.19181	-2.26584e-10
225001597	rs62186100	1.19074e-09	-1.43612	-1.11145
225001609	rs139712537	4.62582e-09	-1.28763e-10	-1.19048
225001649	rs10933043	9.37497e-10	-1.73721	-1.04947
225001747	rs79541489	7.73713e-09	-1.28763e-10	-0.676105
225001754	rs10177259	9.26714e-10	-1.63137	-1.16687
225002403	rs10165501	9.46996e-10	-1.73754	-1.03905
225003080	rs79880683	1.79126e-09	-1.66515	-0.47407
225003202	rs6707927	9.28023e-10	-1.61351	-1.18332
225003290	rs6752059	9.50295e-10	-1.74563	-1.02749
225003401	rs6737059	9.56928e-10	-1.74258	-1.02358
225004909	rs2894521	9.41627e-10	-1.74705	-1.03523
225005285	rs17265444	1.20263e-09	-1.42131	-1.11632
225005316	rs7607972	2.20822e-09	-1.50747	-0.422478
225005381	rs4673089	9.39732e-10	-1.60097	-1.18332
225005751	rs6436468	2.2115e-09	-1.57095	-0.357513
225005966	rs77675791	7.59677e-09	-1.28763e-10	-0.694413
225006133	rs76768142	8.13903e-09	-1.28763e-10	-0.625465
225006135	rs4257392	9.59254e-10	-1.72807	-1.03566
225006599	rs2123717	1.19661e-09	-1.42875	-1.11389
225007071	rs4264554	9.35288e-10	-1.61959	-1.16944
225007306	rs74992525	8.06009e-09	-1.28763e-10	-0.635212
225007484	rs6711302	2.43332e-09	-1.4531	-0.379783
225008365	rs7605285	9.46872e-10	-1.75526	-1.02147
225008442	rs7605202	7.67559e-10	-1.70061	-1.28607
225008470	rs13430129	9.61633e-10	-1.57948	-1.18178
225008682	rs73082462	1.86783e-09	-1.76142	-0.335936
225008903	rs79263851	1.83438e-09	-1.76111	-0.354322
225010031	rs4674871	9.37812e-10	-1.74164	-1.0447
225010629	rs16865620	2.39892e-09	-1.4449	-0.402225
225012621	rs60119986	7.86736e-09	-1.28763e-10	-0.659414
225012872	rs57928984	7.2599e-09	-1.28763e-10	-0.73977
225013510	rs9288586	9.67961e-10	-1.74867	-1.00603
225013669	rs59867184	2.3575e-09	-1.48307	-0.381463
225014497	rs6760263	1.1459e-09	-1.43967	-1.14627
225014850	rs13384674	3.12296e-09	-1.13013	-0.453225
225014944	rs13410385	2.40403e-09	-1.43993	-0.405059
225015584	rs13019329	1.53311e-08	1.05228	-1.04454
225015967	rs115203516	3.16997e-09	-1.56841	-2.26584e-10
225016222	rs147069159	1.23819e-08	-0.205903	-2.26584e-10
225016332	rs77061398	6.31278e-09	-1.28763e-10	-0.879559
225016486	rs12619528	1.52197e-09	-1.00457	-1.29756
225016751	rs138931541	2.8363e-09	-1.67964	-2.26584e-10
225016900	rs79958811	4.40819e-09	-1.28763e-10	-1.23867
225017062	rs6436469	8.60246e-10	-1.73392	-1.13875
225017408	rs6743478	1.01136e-09	-1.73911	-0.971724
225017517	rs10197980	2.43101e-09	-0.831703	-1.00213
225017573	rs79017028	8.74166e-10	-1.58817	-1.26845
225017891	rs78224482	8.78238e-10	-1.58817	-1.2638
225018045	rs112822164	1.75651e-09	-1.75937	-0.399437
225018661	rs10933044	8.90535e-10	-1.58135	-1.25672
225018713	rs146175405	2.62402e-09	-1.75743	-2.26584e-10
225018798	rs7573097	8.38515e-10	-1.63229	-1.26596
225019607	rs10206948	1.65354e-09	-0.927468	-1.29175
225020251	rs6727070	2.37984e-09	-0.823255	-1.03185
225020471	rs10498159	1.78152e-09	-0.853081	-1.29159
225020875	rs7560630	1.68247e-09	-0.910194	-1.29168
225022176	rs10439358	1.74901e-09	-0.868342	-1.29474
225022528	rs11689046	8.4303e-10	-1.59927	-1.29362
225022657	rs11690142	1.50613e-09	-1.01503	-1.29757
225023005	rs1453671	2.58659e-09	-0.516576	-1.25522
225023424	rs75295808	7.81491e-10	-1.70774	-1.26094
225023616	rs7569163	2.69596e-09	-0.439494	-1.29089
225023728	rs1349792	8.58872e-10	-1.62932	-1.24495
225023846	rs75110800	7.73744e-10	-1.70223	-1.27642
225024170	rs6721729	2.89938e-09	-0.60917	-1.04847
225024332	rs1476205	1.04116e-09	-1.62431	-1.05749
225024373	rs12612540	2.8816e-09	-0.376313	-1.28748
225024629	rs10933045	2.82704e-09	-0.395492	-1.28742
225025120	rs1453672	1.1986e-09	-1.54336	-0.997625
225025162	rs1453673	9.25377e-10	-1.64959	-1.1501
225025431	rs4673090	8.96359e-10	-1.64482	-1.18673
225026203	rs74657926	7.75146e-09	-1.28763e-10	-0.674254
225026504	rs962266	5.40613e-09	-1.28763e-10	-1.0346
225026647	rs17200398	1.39664e-09	-1.16594	-1.22213
225026813	rs113892695	1.55541e-08	0.0221876	-2.26584e-10
225027012	rs79149623	4.24319e-09	-1.28763e-10	-1.27682
225027569	rs13409627	8.34033e-10	-1.73604	-1.16758
225028788	rs34439826	8.27785e-09	-0.608553	-2.26584e-10
225028919	rs6756793	2.3893e-09	-1.23831	-0.612824
225029291	rs13004289	3.01332e-09	-1.13133	-0.487767
225029584	rs11893055	2.95135e-09	-1.13133	-0.508545
225029932	rs6760783	2.08696e-09	-0.723208	-1.26322
225030129	rs6761041	2.97932e-09	-1.08102	-0.54942
225031377	rs11888035	2.78181e-09	-1.17026	-0.528776
225031759	rs77435993	2.14755e-09	-0.7157	-1.24211
225032855	rs148538377	3.95515e-09	-1.34712	-2.26584e-10
225032970	rs150636101	2.97283e-09	-1.63262	-2.26584e-10
225034813	rs77033874	2.83597e-09	-1.67975	-2.26584e-10
225034897	rs6759617	2.7635e-09	-1.13034	-0.575303
225034981	rs139372700	4.17055e-09	-1.28763e-10	-1.29409
225039072	rs72962484	1.77884e-07	2.459	-2.26584e-10
225040028	rs74360814	4.81433e-09	-1.28763e-10	-1.15054
225040290	rs77579713	2.88768e-09	-1.66168	-2.26584e-10
225042437	rs2602676	1.7983e-09	-0.932047	-1.20325
225042531	rs2602675	2.37394e-09	-1.28071	-0.576878
225043173	rs77095972	5.90271e-09	-1.28763e-10	-0.946725
225043382	rs79397693	4.0966e-09	-1.31198	-2.26584e-10
225044061	rs2629045	7.27552e-08	2.00696	-0.441995
225044185	rs78569640	6.73754e-09	-1.28763e-10	-0.814442
225045264	rs2396058	2.11426e-09	-0.812495	-1.16094
225045495	rs149210072	5.8596e-09	-1.28763e-10	-0.954054
225045596	rs76019026	4.65348e-09	-1.28763e-10	-1.18452
225045873	rs35907202	8.8089e-09	-0.546373	-2.26584e-10
225045954	rs138979775	2.834e-09	-1.68045	-2.26584e-10
225046720	rs117292083	4.16702e-09	-1.28763e-10	-1.29493
225046980	rs12474553	3.02288e-09	-0.956153	-0.659774
225047744	rs2629046	3.07406e-09	-0.926775	-0.672363
225047774	rs2629047	1.12205e-09	-1.5285	-1.07848
225048673	rs190248095	4.487e-09	-1.28763e-10	-1.22095
225048994	rs118144502	4.16088e-09	-1.28763e-10	-1.29641
225049343	rs139075174	4.65731e-09	-1.28763e-10	-1.1837
225050248	rs80232274	3.0647e-09	-1.60219	-2.26584e-10
225050517	rs17479351	3.36817e-08	0.79482	-2.26584e-10
225051210	rs139141063	6.13662e-08	1.39472	-2.26584e-10
225051923	rs139733605	4.70198e-09	-1.28763e-10	-1.17415
225052646	rs72962490	2.69846e-07	2.87571	-2.26584e-10
225052707	rs188498531	4.1576e-09	-1.28763e-10	-1.2972
225052772	rs16865655	2.81768e-09	-1.68622	-2.26584e-10
225052841	rs74779651	9.3478e-09	-0.486995	-2.26584e-10
225053301	rs115207490	2.10121e-09	-1.04016	-0.93946
225054547	rs77785494	4.95852e-09	-1.28763e-10	-1.12103
225054821	rs182528787	2.66451e-09	-1.74212	-2.26584e-10
225054895	rs80209121	2.40556e-09	-0.724448	-1.11991
225056115	rs141623155	4.25704e-09	-1.28763e-10	-1.27356
225056211	rs116233997	3.30442e-08	0.77571	-2.26584e-10
225056486	rs140923233	2.61387e-09	-1.7613	-2.26584e-10
225056970	rs62186127	1.543e-09	-1.29451	-0.99389
225057066	rs2444592	6.4184e-09	-0.862967	-2.26584e-10
225057913	rs79398300	4.55412e-09	-1.2061	-2.26584e-10
225057996	rs115969417	2.75512e-09	-1.70867	-2.26584e-10
225058190	rs35540394	5.7622e-09	0.248712	-1.21953
225058473	rs12469314	3.49708e-09	-1.47021	-2.26584e-10
225059163	rs2602674	3.25957e-09	-0.872294	-0.668248
225059743	rs75006656	2.53053e-09	-0.695163	-1.09854
225059753	rs140063845	3.11172e-09	-1.58696	-2.26584e-10
225059933	rs11894264	3.01445e-09	-1.61872	-2.26584e-10
225063057	rs34549725	6.38222e-09	-0.86862	-2.26584e-10
225063126	rs2602673	3.2808e-09	-0.902685	-0.631363
225064558	rs77464569	4.17224e-09	-1.28763e-10	-1.29368
225065668	rs79173850	4.34262e-09	-1.28763e-10	-1.25366
225066513	rs2602680	4.70845e-09	-0.548719	-0.624058
225067160	rs34261112	7.01298e-09	-0.774374	-2.26584e-10
225068172	rs138514450	1.72915e-08	0.128081	-2.26584e-10
225069368	rs2219088	5.23721e-09	-0.44239	-0.623957
225069817	rs146031773	4.38891e-09	-1.28763e-10	-1.24306
225070159	rs12472634	2.35642e-08	-0.805963	1.24356
225070684	rs75393395	4.19817e-09	-1.28763e-10	-1.28749
225070767	rs2602681	5.31474e-09	-0.459539	-0.592113
225071440	rs138562451	2.48078e-08	0.489023	-2.26584e-10
225072084	rs1377608	4.95785e-09	-0.478276	-0.642888
225072496	rs1453660	5.08415e-09	-0.478276	-0.617732
225072804	rs72962501	4.58712e-09	-1.19888	-2.26584e-10
225073276	rs1563127	4.7098e-09	-0.531838	-0.640653
225074539	rs68036120	6.86412e-09	-0.795828	-2.26584e-10
225075804	rs751795	5.49931e-09	-0.380846	-0.636668
225075841	rs751794	1.10224e-08	0.857088	-1.17929
225076149	rs978887	5.3614e-09	-0.400151	-0.642761
225076480	rs978888	2.17618e-07	3.71189	-1.05129
225077669	rs1823823	4.22133e-09	-0.604201	-0.677785
225077679	rs1823824	1.11211e-08	0.883506	-1.1968
225077832	rs1823825	4.27193e-09	-0.604201	-0.66587
225077914	rs1823826	4.22567e-09	-0.621652	-0.659308
225078105	rs2256738	4.25907e-09	-0.621652	-0.651433
225078351	rs2256727	4.34818e-09	-0.604201	-0.648177
225078491	rs2629043	4.12398e-09	-0.621652	-0.683665
225078522	rs78087345	2.77789e-09	-1.70044	-2.26584e-10
225079064	rs146085785	7.53789e-09	-0.702194	-2.26584e-10
225079246	rs2450039	4.21813e-09	-0.599054	-0.683689
225079400	rs73995521	2.00645e-09	-0.82465	-1.20112
225079721	rs921661	1.06532e-08	0.84825	-1.20453
225079824	rs140491245	3.15229e-09	-1.57401	-2.26584e-10
225080036	rs144336057	3.28719e-09	-1.5321	-2.26584e-10
225080172	rs13402798	2.62657e-09	-1.75646	-2.26584e-10
225080645	rs2004026	4.14946e-09	-0.603157	-0.696
225080975	rs13022608	7.45797e-09	-0.712853	-2.26584e-10
225081185	rs73995522	2.09355e-09	-0.809537	-1.17374
225081682	rs55907988	7.37967e-09	-0.723407	-2.26584e-10
225082782	rs11899283	1.028e-08	0.830181	-1.22212
225084012	rs80017066	4.49665e-09	-1.28763e-10	-1.2188
225084316	rs62186132	1.27918e-09	-1.35765	-1.11827
225084573	rs16865681	2.02689e-09	-0.84086	-1.17477
225084764	rs12477529	7.45797e-09	-0.712853	-2.26584e-10
225084948	rs73995529	2.17401e-09	-0.785897	-1.15967
225085380	rs12694632	9.67874e-09	0.779258	-1.23146
225085595	rs79074603	2.80853e-09	-1.68948	-2.26584e-10
225085919	rs4637103	1.01411e-08	0.825924	-1.23146
225086243	rs11888331	1.03053e-08	0.843958	-1.23344
225087829	rs6717510	1.24994e-09	-1.35765	-1.1414
225088153	rs6732868	1.07621e-08	0.891198	-1.2373
225088683	rs10171985	4.00526e-09	-0.586129	-0.748399
225089308	rs13390955	3.89419e-09	-0.586129	-0.776522
225089855	rs4234053	4.70427e-09	-1.28763e-10	-1.17367
225090703	rs146823844	4.63021e-09	-1.28763e-10	-1.18953
225091145	rs34341019	7.41072e-09	-0.719209	-2.26584e-10
225091591	rs12473769	1.25887e-09	-1.34737	-1.14455
225092163	rs13001823	7.41072e-09	-0.719209	-2.26584e-10
225092525	rs138024987	5.61885e-09	-1.28763e-10	-0.996009
225092896	rs192921436	7.21257e-09	-0.746311	-2.26584e-10
225093222	rs539882722	4.19146e-09	-1.28763e-10	-1.28909
225093478	rs11690154	3.98635e-09	-0.602141	-0.73712
225093515	rs11678926	3.8603e-09	-0.634272	-0.73712
225093727	rs140540270	2.03221e-09	-0.857072	-1.15594
225094243	rs13016405	7.70856e-09	-0.679805	-2.26584e-10
225094466	rs4461248	7.70856e-09	-0.679805	-2.26584e-10
225094691	rs111353817	3.62876e-09	-0.652595	-0.78065
225094838	rs138419372	7.70856e-09	-0.679805	-2.26584e-10
225096374	rs200404434	4.15703e-09	-1.28763e-10	-1.29734
225096606	rs10211657	8.32861e-09	0.644819	-1.24726
225097758	rs62187786	9.25354e-10	-1.65913	-1.14058
225098006	rs113932098	2.13593e-09	-0.785897	-1.17734
225098889	rs66786725	7.70856e-09	-0.679805	-2.26584e-10
225099140	rs11677148	3.46035e-09	-0.656574	-0.824192
225099183	rs66519549	7.5922e-09	-0.695015	-2.26584e-10
225099665	rs7604383	5.48126e-09	-1.28763e-10	-1.0208
225100124	rs2396062	3.42182e-09	-0.672898	-0.819067
225100216	rs7593889	2.32763e-09	-0.719992	-1.15729
225100322	rs192652977	8.61942e-09	-1.28763e-10	-0.568118
225100534	rs7608114	2.18187e-09	-0.769421	-1.17253
225100751	rs72964547	7.5922e-09	-0.695015	-2.26584e-10
225101367	rs2396063	3.45214e-09	-0.668949	-0.814193
225101369	rs80204381	2.97161e-09	-1.63303	-2.26584e-10
225102619	rs12991644	7.73163e-09	-0.676817	-2.26584e-10
225102677	rs62184662	3.63058e-07	3.17243	-2.26584e-10
225102847	rs7584864	2.16394e-09	-0.777676	-1.17253
225103873	rs16825654	7.73163e-09	-0.676817	-2.26584e-10
225103874	rs4673092	2.3628e-09	-0.710181	-1.15211
225103940	rs11687569	4.12804e-09	-1.30433	-2.26584e-10
225104088	rs10933049	3.56734e-09	-0.636122	-0.814193
225104553	rs13000676	7.50387e-09	-0.706717	-2.26584e-10
225104628	rs2396060	1.02853e-08	0.888135	-1.27955
225104698	rs13005716	7.64974e-09	-0.687465	-2.26584e-10
225105223	rs10933050	3.55088e-09	-0.640747	-0.814193
225105325	rs73995534	2.12532e-09	-0.793265	-1.17495
225105326	rs10174392	3.55308e-09	-0.640129	-0.814193
225105433	rs13007047	7.64974e-09	-0.687465	-2.26584e-10
225106358	rs35354182	7.3269e-09	-0.730583	-2.26584e-10
225106551	rs34223947	7.64974e-09	-0.687465	-2.26584e-10
225106992	rs114339222	2.80946e-09	-1.68914	-2.26584e-10
225107122	rs10204224	2.60039e-08	1.29607	-0.759964
225107300	rs75752751	3.99547e-09	-1.33697	-2.26584e-10
225107638	rs13026307	7.51405e-09	-0.705362	-2.26584e-10
225108135	rs4673093	2.11814e-09	-0.801418	-1.17018
225108359	rs35064675	7.57181e-09	-0.697704	-2.26584e-10
225109297	rs995846	1.20497e-09	-1.37289	-1.1628
225109423	rs148189118	1.61346e-08	0.0588329	-2.26584e-10
225110881	rs2894529	8.75543e-09	0.690743	-1.24321
225111488	rs7556741	2.12336e-09	-0.801418	-1.16772
225111762	rs34051616	7.69674e-09	-0.681339	-2.26584e-10
225112637	rs974685	8.36824e-09	0.627943	-1.22564
225113949	rs4674872	2.11812e-09	-0.785897	-1.18571
225114837	rs1155752	8.36043e-09	0.627943	-1.22657
225114960	rs62184664	8.72301e-09	0.670398	-1.22657
225115011	rs143237263	5.20447e-09	-1.28763e-10	-1.07262
225115603	rs11675759	2.06226e-09	-0.922413	-1.07592
225115873	rs72964560	1.40714e-07	2.22459	-2.26584e-10
225116208	rs67514262	1.16331e-08	-0.268285	-2.26584e-10
225116227	rs117324782	8.53926e-09	-1.28763e-10	-0.577461
225116281	rs35598108	1.04394e-08	-0.376547	-2.26584e-10
225117178	rs13430120	7.83312e-09	0.560716	-1.22449
225117248	rs55749739	1.14127e-08	-0.28741	-2.26584e-10
225117439	rs7591352	3.41226e-09	-0.701298	-0.793465
225118210	rs11674046	3.41783e-09	-0.705188	-0.787943
225118888	rs7571975	9.10494e-09	0.711171	-1.22449
225119044	rs114996163	3.42294e-09	-1.49164	-2.26584e-10
225119816	rs35148192	1.12521e-08	-0.301585	-2.26584e-10
225120137	rs2098534	3.33953e-09	-0.38708	-1.12923
225120880	rs1075040	3.40141e-09	-0.698385	-0.79956
225120902	rs77566572	3.40168e-09	-0.377286	-1.12058
225121358	rs12694634	8.28254e-09	0.622651	-1.23064
225122028	rs7563570	7.86373e-09	0.568744	-1.22862
225122467	rs7578029	1.1325e-08	-0.295123	-2.26584e-10
225122770	rs16865691	1.16475e-08	-0.267045	-2.26584e-10
225123429	rs148842142	2.83191e-09	-1.68119	-2.26584e-10
225124087	rs66528240	1.09676e-08	-0.327191	-2.26584e-10
225124528	rs141959312	3.04638e-09	-1.60818	-2.26584e-10
225124699	rs151105922	2.61216e-09	-1.76196	-2.26584e-10
225124780	rs6752447	1.09676e-08	-0.327191	-2.26584e-10
225125913	rs13029443	1.11946e-08	-0.306703	-2.26584e-10
225126048	rs10174003	9.51901e-10	-1.59239	-1.17904
225126217	rs13029926	1.24815e-08	-0.19789	-2.26584e-10
225126282	rs10174215	7.38929e-09	0.500954	-1.22306
225126473	rs114652940	2.90197e-09	-1.65675	-2.26584e-10
225127338	rs34131731	6.53732e-09	-0.844609	-2.26584e-10
225127572	rs2396064	3.67154e-09	-0.265754	-1.15577
225127762	rs6751126	4.28022e-09	-0.0806512	-1.18748
225127862	rs61451220	3.70085e-09	-0.265754	-1.14782
225127902	rs71423776	1.20154e-08	-0.235949	-2.26584e-10
225127959	rs55637230	1.08048e-09	-1.51563	-1.12911
225128175	rs12468892	1.23862e-08	-0.205553	-2.26584e-10
225128208	rs184807420	6.53768e-09	-1.28763e-10	-0.844554
225128291	rs2042089	2.25389e-09	-1.1135	-0.795981
225128324	rs12472746	1.20807e-08	-0.23053	-2.26584e-10
225129317	rs17177265	1.77869e-07	2.45891	-2.26584e-10
225129948	rs2042088	1.98788e-09	-1.2177	-0.817366
225129998	rs145419191	6.27829e-09	-1.28763e-10	-0.885038
225130285	rs2287528	3.01742e-09	-0.376515	-1.24122
225130618	rs72964584	3.34082e-09	-1.51592	-2.26584e-10
225131013	rs117366882	4.18578e-09	-1.28763e-10	-1.29044
225131678	rs10210729	3.15696e-09	-0.342742	-1.22978
225132882	rs56046948	1.30266e-08	-0.15514	-2.26584e-10
225133227	rs16865705	1.39019e-08	-0.0901129	-2.26584e-10
225133282	rs6706618	4.0631e-09	-0.239389	-1.0808
225133534	rs112182198	3.86944e-09	-1.36903	-2.26584e-10
225134322	rs6436470	3.92845e-08	1.4811	-0.532405
225134611	rs140372841	4.26138e-09	-1.28763e-10	-1.27254
225134651	rs12466430	5.81167e-09	-0.0400133	-0.922255
225135073	rs60826878	3.55216e-09	-0.443605	-1.01097
225135115	rs10933051	5.55015e-09	-0.0566187	-0.951692
225136413	rs2287527	3.58151e-09	-0.481283	-0.965069
225136607	rs2287526	4.96021e-09	-0.154235	-0.966454
225136624	rs2287525	3.47683e-09	-0.489898	-0.986117
225136760	rs2287524	4.81088e-08	1.28067	-0.129345
225137704	rs17177518	5.24017e-08	1.2368	-2.26584e-10
225137804	rs2052408	5.24857e-09	-0.11607	-0.948111
225138931	rs13034388	1.71571e-09	-1.67928	-0.503025
225138948	rs35600699	1.88302e-08	0.708854	-0.495528
225139055	rs36007176	1.61395e-08	0.55346	-0.494327
225139975	rs17781719	1.54589e-08	0.0160466	-2.26584e-10
225140153	rs1035316	6.42485e-09	0.429573	-1.29154
225140789	rs62184715	5.91142e-09	0.350097	-1.29535
225141497	rs16865721	5.21356e-09	0.223224	-1.2941
225141619	rs113754773	2.61184e-09	-1.76208	-2.26584e-10
225142291	rs10490514	6.35929e-09	0.419816	-1.29203
225142993	rs13001652	3.61865e-09	-0.97452	-0.461517
225143048	rs13001690	6.05426e-09	0.375809	-1.29718
225143558	rs145949416	1.23871e-08	-0.205478	-2.26584e-10
225143878	rs112369553	2.63123e-09	-1.75468	-2.26584e-10
225144076	rs17177784	5.54464e-09	-0.589227	-0.420077
225144324	rs2216459	5.47943e-09	-0.633692	-0.387444
225144794	rs13015588	3.65224e-09	-0.983588	-0.443208
225145314	rs35541772	1.78462e-08	0.159653	-2.26584e-10
225145690	rs61303139	1.757e-08	0.144058	-2.26584e-10
225146016	rs113080727	2.64868e-09	-1.74808	-2.26584e-10
225146156	rs188202467	1.14459e-08	-1.28763e-10	-0.284504
225146186	rs11902001	6.19786e-09	0.396193	-1.29412
225146322	rs11885731	6.10955e-09	0.385223	-1.29751
225146711	rs16865728	5.89831e-09	0.350097	-1.29757
225146757	rs17782007	5.36934e-09	-0.61565	-0.425781
225146785	rs6750090	2.43589e-09	-1.52578	-0.306043
225147163	rs16865730	6.20973e-09	0.400808	-1.29683
225147198	rs74329486	5.46559e-09	-0.642658	-0.381005
225147307	rs6708567	2.98204e-09	-1.10125	-0.528282
225147656	rs10933052	2.94316e-09	-1.11437	-0.528282
225147694	rs80179963	6.38944e-09	-1.28763e-10	-0.86749
225148186	rs12620979	5.44553e-09	0.268702	-1.29604
225148187	rs12614522	5.42387e-09	0.264402	-1.29573
225148388	rs16865735	6.27074e-09	0.410937	-1.29718
225149431	rs16865736	5.5248e-09	0.275794	-1.28868
225149570	rs13019001	7.16986e-09	-0.75225	-2.26584e-10
225150831	rs183277704	2.78783e-09	-1.69687	-2.26584e-10
225150937	rs56098073	4.98069e-09	-0.93967	-0.176897
225151242	rs16865738	8.3377e-09	0.43077	-1.03212
225151436	rs115973106	6.58501e-09	-0.83734	-2.26584e-10
225151462	rs151225467	4.76677e-09	-1.16047	-2.26584e-10
225151655	rs1008415	2.33349e-08	1.61774	-1.18993
225152170	rs181006783	7.75837e-09	-0.673364	-2.26584e-10
225152284	rs918286	2.24177e-09	-1.05997	-0.854901
225152565	rs1861985	3.23493e-09	-1.54166	-0.00646696
225153266	rs6711492	4.63055e-09	-1.28763e-10	-1.18946
225153385	rs6753770	4.49885e-09	-1.28763e-10	-1.21831
225153635	rs1002998	3.29394e-09	-1.54763	0.0175739
225153732	rs2080726	1.41546e-08	-0.0720935	-2.26584e-10
225153759	rs79847855	4.48126e-09	-1.28763e-10	-1.22223
225153913	rs6715165	3.31364e-09	-1.54166	0.0175739
225154448	rs56065923	6.04268e-09	-0.929957	0.00666879
225154499	rs66495228	8.71798e-09	0.408472	-0.965221
225154581	rs56217520	3.33938e-09	-1.55988	0.0435323
225154656	rs13022066	9.26523e-09	0.448765	-0.944632
225154895	rs75485162	4.42627e-09	-1.28763e-10	-1.23458
225154921	rs77684090	4.41157e-09	-1.28763e-10	-1.23791
225155025	rs16865745	3.33938e-09	-1.55988	0.0435323
225155065	rs17793362	6.50642e-09	-0.914327	0.0649803
225155096	rs16865747	3.30718e-09	-1.55988	0.0338424
225155220	rs2193716	2.36865e-09	-1.0378	-0.82202
225155781	rs6707951	4.39731e-09	-1.28763e-10	-1.24114
225156620	rs4674875	3.22193e-09	-1.55988	0.00772579
225156632	rs4674876	2.29825e-09	-1.02179	-0.868195
225157440	rs2396065	1.34069e-08	-0.126364	-2.26584e-10
225157517	rs36032501	1.34069e-08	-0.126364	-2.26584e-10
225157732	rs2894530	2.45894e-09	-0.995755	-0.826649
225157802	rs12993258	3.11033e-09	-1.57677	-0.0106376
225158125	rs11890907	3.12763e-09	-1.57122	-0.0106376
225158359	rs66781651	1.41546e-08	-0.0720935	-2.26584e-10
225158468	rs4673094	3.15485e-09	-1.57122	-0.00197386
225158576	rs4674877	8.78134e-09	-0.667141	0.117635
225158840	rs4673096	3.09616e-09	-1.56559	-0.0263793
225158852	rs4674878	8.62853e-09	-0.684697	0.117635
225158899	rs16865751	4.32208e-09	-1.28763e-10	-1.2584
225159185	rs77877841	7.69136e-09	-0.8367	0.154661
225159450	rs17178608	5.1072e-09	-1.09148	-2.26584e-10
225160174	rs150848245	7.11448e-09	-0.760004	-2.26584e-10
225160445	rs17178685	8.04459e-09	-0.814467	0.17733
225160569	rs4674879	3.22571e-09	-1.55988	0.0088985
225160736	rs4674880	3.24947e-09	-1.55351	0.00986354
225160841	rs79698152	2.61361e-09	-1.7614	-2.26584e-10
225161199	rs35626414	1.62841e-08	0.0680517	-2.26584e-10
225161210	rs57363502	4.32208e-09	-1.28763e-10	-1.2584
225161577	rs56957750	3.2884e-09	-1.5416	0.00986354
225162081	rs113418519	3.20949e-09	-1.56492	0.0088985
225162179	rs139307258	6.28079e-09	-1.28763e-10	-0.884641
225162284	rs189618599	1.53129e-08	0.00655717	-2.26584e-10
225162297	rs34779891	1.61724e-08	0.061173	-2.26584e-10
225162400	rs35231425	2.31853e-09	-1.0066	-0.874604
225162595	rs34540657	3.24242e-09	-1.5474	0.00158966
225162617	rs11890220	3.1299e-09	-0.315606	-1.26553
225162721	rs34291357	8.76339e-09	0.360847	-0.9124
225162759	rs11895274	3.25405e-09	-1.55329	0.0110521
225162791	rs11884554	3.25405e-09	-1.55329	0.0110521
225163384	rs55843955	3.52142e-09	-1.52927	0.0659941
225163444	rs147191590	7.41098e-09	0.380966	-1.10014
225163544	rs146279369	6.1516e-09	-0.748888	-0.156536
225163619	rs4674881	3.45507e-09	-0.209934	-1.27236
225163620	rs58694133	4.29331e-09	-1.28763e-10	-1.26508
225163633	rs184796930	5.82595e-09	-0.959815	-2.26584e-10
225163644	rs61153756	4.23669e-09	-1.28763e-10	-1.27835
225163652	rs189722234	4.83195e-09	-1.28763e-10	-1.14689
225163704	rs141778364	4.2385e-09	-1.28763e-10	-1.27793
225163732	rs150569903	5.6323e-09	-1.28763e-10	-0.993619
225163747	rs139566119	4.65545e-09	0.0836103	-1.26771
225163962	rs35548968	7.56528e-08	2.09513	-0.491109
225164246	rs149016715	2.29591e-08	0.41158	-2.26584e-10
225164609	rs187855090	4.84931e-09	-1.28763e-10	-1.1433
225164666	rs111424048	7.90136e-09	0.459912	-1.11501
225165048	rs74740091	4.28812e-09	-1.28763e-10	-1.26629
225165066	rs35286141	2.18207e-09	-1.16155	-0.78031
225165736	rs79041781	5.86783e-09	0.187559	-1.14021
225165954	rs7603595	6.67854e-09	-0.681329	-0.141907
225166036	rs185568001	6.11515e-08	1.39122	-2.26584e-10
225166121	rs6727678	4.28279e-09	-1.28763e-10	-1.26753
225166572	rs143762567	5.79427e-09	-0.757694	-0.207573
225166589	rs4638789	5.79373e-09	0.170303	-1.13566
225167045	rs34614140	5.68422e-09	0.151222	-1.13566
225167072	rs6746401	1.95183e-09	-1.22762	-0.825751
225167094	rs17793645	1.99917e-09	-1.20365	-0.825751
225167222	rs34724373	4.9842e-09	0.142868	-1.25873
225167273	rs35180993	5.79373e-09	0.170303	-1.13566
225167463	rs35920131	4.83641e-09	0.104724	-1.25069
225168131	rs79217041	4.15608e-09	-1.28763e-10	-1.29756
225168307	rs75190964	4.15632e-09	-1.28763e-10	-1.29751
225168822	rs75638547	4.15607e-09	-1.28763e-10	-1.29757
225169012	rs6739307	4.15617e-09	-1.28763e-10	-1.29754
225169763	rs7565472	1.97137e-09	-1.20365	-0.839755
225170974	rs73088555	4.15923e-09	-1.28763e-10	-1.29681
225171179	rs72966521	4.17801e-09	-0.046908	-1.24539
225171353	rs57370843	4.15618e-09	-1.28763e-10	-1.29754
225171518	rs56267285	4.15665e-09	-1.28763e-10	-1.29743
225172235	rs11901014	4.15789e-09	-1.28763e-10	-1.29713
225172260	rs34870637	2.0793e-08	1.25734	-0.944858
225172342	rs115452688	3.05189e-09	-1.60638	-2.26584e-10
225172671	rs77284755	4.16002e-09	-1.28763e-10	-1.29662
225172814	rs113772771	3.54693e-09	-1.45605	-2.26584e-10
225173330	rs1035315	1.68166e-09	-1.24865	-0.953707
225173339	rs1035314	1.68166e-09	-1.24865	-0.953707
225173359	rs1035313	1.44687e-09	-1.3714	-0.981328
225173446	rs1035312	1.53239e-09	-1.3509	-0.944402
225173500	rs1035311	1.54686e-09	-1.34151	-0.944402
225173983	rs2013796	1.3976e-09	-1.45915	-0.928227
225174527	rs13033017	1.43032e-09	-1.43124	-0.932999
225174530	rs13032829	1.32091e-09	-1.43124	-1.01257
225174682	rs12988427	1.40383e-09	-1.44048	-0.942451
225174756	rs79865400	2.86953e-09	-1.66799	-2.26584e-10
225175597	rs114314400	4.06051e-09	-1.32083	-2.26584e-10
225175898	rs66998333	1.35896e-09	-1.46788	-0.947535
225175907	rs10192875	4.16528e-09	-1.28763e-10	-1.29535
225176193	rs35707987	1.5852e-08	0.974637	-0.933478
225176667	rs34187375	1.32716e-09	-1.45904	-0.980055
225176693	rs13002926	1.33954e-09	-1.46788	-0.961926
225176816	rs11677341	4.16537e-09	-1.28763e-10	-1.29533
225177143	rs10196282	4.16403e-09	-1.28763e-10	-1.29565
225177333	rs13003704	1.31587e-09	-1.47659	-0.971053
225177666	rs35160719	1.49948e-08	0.952234	-0.966667
225178128	rs41443452	4.40742e-09	-1.23885	-2.26584e-10
225178524	rs6754984	1.34498e-09	-1.45904	-0.966712
225178583	rs6755111	1.37811e-09	-1.46788	-0.933542
225178592	rs6726411	1.33379e-09	-1.47659	-0.957526
225178948	rs875408	1.31597e-09	-1.46788	-0.979684
225179219	rs35262016	1.83364e-08	0.18675	-2.26584e-10
225179504	rs11901134	1.32147e-09	-1.45007	-0.99332
225179515	rs142372109	2.62215e-09	-1.75814	-2.26584e-10
225179836	rs11886558	1.31575e-09	-1.45007	-0.997656
225180219	rs13024765	1.29814e-09	-1.46788	-0.99332
225180220	rs139879123	4.07026e-09	-1.31843	-2.26584e-10
225180367	rs10171756	4.15917e-09	-1.28763e-10	-1.29682
225180838	rs12993797	1.33233e-09	-1.44189	-0.99332
225180845	rs1075245	4.16181e-09	-1.28763e-10	-1.29618
225180918	rs12994012	1.34467e-09	-1.43267	-0.99332
225181199	rs34447019	1.79325e-08	0.164479	-2.26584e-10
225181285	rs71423781	3.81446e-09	-0.133958	-1.24938
225181517	rs35933386	1.03607e-09	-1.69013	-0.996569
225181615	rs13000697	1.03675e-09	-1.69013	-0.995911
225181633	rs67630055	3.88256e-09	-0.11638	-1.24926
225182400	rs76434727	1.41206e-08	0.952735	-1.02724
225182401	rs76708314	1.44405e-08	0.975139	-1.02724
225182419	rs2098533	9.50486e-10	-1.7064	-1.06652
225182428	rs76241990	5.04092e-09	-0.76247	-0.342078
225182519	rs13002555	5.76937e-08	1.33301	-2.26584e-10
225182638	rs6749821	9.92836e-10	-1.69439	-1.03493
225182795	rs6753077	9.88866e-10	-1.69439	-1.03894
225182931	rs6724308	9.88866e-10	-1.69439	-1.03894
225183183	rs6711330	9.6164e-10	-1.69853	-1.06272
225183264	rs6436472	4.17841e-09	-1.28763e-10	-1.2922
225183298	rs73992454	7.42446e-09	-0.717356	-2.26584e-10
225183305	rs6753509	1.49892e-08	0.999639	-1.01444
225183492	rs17794132	1.73827e-08	0.133337	-2.26584e-10
225183594	rs17794162	4.68579e-09	-0.839064	-0.338538
225183886	rs729834	5.56474e-08	1.2969	-2.26584e-10
225184151	rs55769268	5.3498e-08	1.25751	-2.26584e-10
225184237	rs17794174	5.36711e-08	1.26074	-2.26584e-10
225184831	rs2042087	4.33854e-08	1.04799	-2.26584e-10
225184903	rs4674883	1.3444e-09	-1.59372	-0.832474
225184919	rs6761142	1.4819e-08	1.01125	-1.03748
225184954	rs117751828	4.33729e-09	-1.28763e-10	-1.25489
225185222	rs76293952	4.17194e-09	-1.28763e-10	-1.29375
225185362	rs1468989	4.25594e-09	-1.28763e-10	-1.27382
225185584	rs1468988	5.25084e-08	1.23884	-2.26584e-10
225185962	rs16865770	1.37577e-08	0.960596	-1.06113
225186069	rs6708010	5.40337e-09	0.0790309	-1.11414
225186260	rs60000656	8.64131e-09	-0.565581	-2.26584e-10
225186301	rs6708271	9.89438e-09	0.14933	-0.5795
225186379	rs76500578	1.23872e-09	-1.31836	-1.1897
225186475	rs34114336	7.26997e-10	-1.75908	-1.28189
225186492	rs7560118	1.92794e-09	-1.75782	-0.307864
225187017	rs35265283	1.54714e-09	-1.04638	-1.23934
225187239	rs34150072	8.7323e-10	-1.59091	-1.26678
225187263	rs34354143	9.00014e-10	-1.54256	-1.28492
225187310	rs34933365	8.85122e-10	-1.55382	-1.29035
225187312	rs80169225	4.2318e-09	-1.28763e-10	-1.27951
225187313	rs35649034	1.16478e-09	-1.27725	-1.29235
225187408	rs16865773	2.23869e-09	-0.78816	-1.12808
225187709	rs16865774	2.57961e-09	-1.22287	-0.551627
225187776	rs12993060	2.02112e-09	-0.803062	-1.21542
225187867	rs12993632	2.74967e-09	-0.621043	-1.08961
225188154	rs56048903	2.95752e-09	-1.63779	-2.26584e-10
225188615	rs16865778	1.72692e-09	-1.38305	-0.792747
225188728	rs16865779	4.36094e-09	-1.28763e-10	-1.24945
225189016	rs16865781	2.64125e-09	-1.24884	-0.502048
225189305	rs16865783	1.73677e-09	-1.37646	-0.793644
225189429	rs16865784	2.68381e-09	-1.29643	-0.438466
225189782	rs10432452	1.86456e-09	-0.877625	-1.22148
225189865	rs4560103	2.70855e-09	-0.616597	-1.10912
225189886	rs138481857	4.39949e-09	-1.28763e-10	-1.24065
225190294	rs76865511	4.16598e-09	-1.28763e-10	-1.29519
225190462	rs16865785	4.16353e-09	-1.28763e-10	-1.29577
225191386	rs16865787	7.6849e-09	-0.682879	-2.26584e-10
225191488	rs11895921	4.16695e-09	-1.28763e-10	-1.29495
225191913	rs16865788	4.16826e-09	-1.28763e-10	-1.29464
225191951	rs16865789	4.15986e-09	-1.28763e-10	-1.29665
225191976	rs11886265	5.89795e-09	0.192623	-1.14015
225192054	rs11897160	5.63896e-09	0.148333	-1.14077
225192141	rs11886353	6.07872e-09	0.226544	-1.14389
225192306	rs35474828	5.37921e-09	0.0742533	-1.11385
225192311	rs35062701	5.54942e-09	0.105405	-1.11385
225192351	rs16865793	4.16733e-09	-1.28763e-10	-1.29486
225192649	rs16865794	6.12313e-09	0.226522	-1.13658
225192767	rs16865795	9.22774e-09	-0.499922	-2.26584e-10
225193028	rs74725527	4.18249e-09	-1.28763e-10	-1.29123
225193166	rs16865796	4.12188e-09	-0.155961	-1.14987
225193688	rs7583482	4.72977e-09	0.127271	-1.29553
225193737	rs7595839	4.75933e-09	0.133194	-1.29522
225194389	rs16865798	4.20308e-09	0.00890644	-1.29522
225194576	rs62184724	1.79027e-08	0.162815	-2.26584e-10
225194766	rs67203333	8.02913e-09	-0.639059	-2.26584e-10
225194842	rs114082356	3.33038e-09	-1.51905	-2.26584e-10
225194930	rs114648465	4.15664e-09	-1.28763e-10	-1.29743
225195244	rs58788719	4.30483e-09	0.0336778	-1.29608
225195454	rs79589421	4.75282e-09	-1.1634	-2.26584e-10
225195536	rs114448184	5.27259e-09	-1.05961	-2.26584e-10
225195645	rs16865799	2.0659e-09	-0.873503	-1.12307
225195780	rs10490513	4.3713e-09	0.0492433	-1.29632
225195947	rs76511368	4.15813e-09	-1.28763e-10	-1.29707
225196163	rs16865801	8.00702e-09	-0.641818	-2.26584e-10
225196466	rs73992458	4.16161e-09	-1.28763e-10	-1.29623
225196533	rs60521608	8.04459e-09	-0.637137	-2.26584e-10
225196599	rs57132360	4.33537e-09	0.0418965	-1.29722
225196689	rs115507827	4.33473e-09	-1.25548	-2.26584e-10
225196764	rs139141320	4.15631e-09	-1.28763e-10	-1.29751
225196833	rs13034213	2.28323e-09	-0.779766	-1.11678
225196892	rs1966462	5.87464e-09	0.345956	-1.29745
225196908	rs61331103	4.56431e-09	0.0934959	-1.29737
225196972	rs60121154	4.77852e-09	0.13793	-1.29593
225197260	rs11893974	4.57073e-09	0.0818314	-1.28429
225197466	rs10933053	4.17755e-09	-0.00645503	-1.28596
225197828	rs67528710	2.46106e-09	-0.860713	-0.960832
225198764	rs67752145	2.49137e-09	-0.860713	-0.948589
225199445	rs72966566	7.58808e-09	-0.695557	-2.26584e-10
225199464	rs16865804	4.22183e-09	-1.28763e-10	-1.28187
225200343	rs192124788	6.10716e-09	-1.28763e-10	-0.912675
225200465	rs79059051	1.75181e-09	-1.53083	-0.630661
225200515	rs140435392	2.04386e-08	0.295288	-2.26584e-10
225200790	rs56301327	3.12416e-09	-0.296527	-1.28644
225200963	rs147364321	7.9798e-09	-1.28763e-10	-0.645223
225201185	rs72966568	6.58875e-09	-0.836773	-2.26584e-10
225201441	rs16865805	4.21107e-09	-1.28763e-10	-1.28442
225201465	rs7576863	4.39241e-09	-1.28763e-10	-1.24226
225201880	rs34235573	2.55374e-09	-0.860713	-0.923863
225201946	rs57004596	4.15609e-09	-1.28763e-10	-1.29756
225202267	rs16865806	4.15637e-09	-1.28763e-10	-1.2975
225202302	rs16865807	4.21832e-09	-1.28763e-10	-1.2827
225202333	rs79315980	5.07541e-09	-1.28763e-10	-1.09773
225202566	rs34161477	1.55635e-09	-1.27971	-1.00008
225202653	rs60743129	4.15999e-09	-1.28763e-10	-1.29662
225203121	rs34256146	2.97784e-09	-1.63094	-2.26584e-10
225203209	rs141314021	5.9352e-08	-1.28763e-10	1.36135
225203753	rs138067318	4.66754e-09	-1.28584	0.104335
225203786	rs79198965	1.57938e-09	-1.26502	-1.00008
225203805	rs149532214	2.6444e-09	-1.74969	-2.26584e-10
225203917	rs16865809	4.20789e-09	-1.28763e-10	-1.28517
225204126	rs11885897	7.75671e-09	-0.673578	-2.26584e-10
225204500	rs142772716	3.63511e-09	-1.4315	-2.26584e-10
225204660	rs148404068	4.74137e-09	-1.28763e-10	-1.16581
225204726	rs56393470	1.93385e-09	-0.890148	-1.17247
225204839	rs12613657	1.56749e-09	-1.74333	-0.529332
225204844	rs12619961	1.57803e-09	-1.74333	-0.52263
225205000	rs116701332	2.90484e-09	-1.65576	-2.26584e-10
225205117	rs7605268	1.73179e-09	-0.876507	-1.29648
225205161	rs35767750	1.9147e-09	-0.952927	-1.11965
225205210	rs4674884	4.20789e-09	-1.28763e-10	-1.28517
225205321	rs7591502	4.16724e-09	-1.28763e-10	-1.29488
225205532	rs990993	2.31377e-09	-0.96519	-0.918067
225205617	rs34692498	1.93187e-09	-0.941159	-1.12249
225205796	rs16865812	1.95864e-09	-1.55503	-0.494854
225206063	rs143695600	2.841e-09	-1.67798	-2.26584e-10
225206092	rs16865813	2.24212e-09	-0.915298	-0.999417
225206116	rs16865814	1.98556e-09	-1.53456	-0.501673
225206157	rs12987923	1.2988e-09	-1.45757	-1.00312
225206745	rs76600576	4.1964e-09	-1.28763e-10	-1.28791
225206984	rs3815651	1.98707e-09	-1.55503	-0.480443
225207105	rs72966575	2.61457e-09	-1.76104	-2.26584e-10
225207148	rs2287523	2.32144e-09	-0.949403	-0.930544
225207255	rs16865817	4.17129e-09	-1.28763e-10	-1.29391
225207375	rs2287522	4.44333e-09	-1.28763e-10	-1.23073
225207649	rs2287521	1.99791e-09	-1.53456	-0.495472
225207978	rs2287520	2.21802e-09	-1.47294	-0.452579
225208223	rs2287519	2.21802e-09	-1.47294	-0.452579
225208427	rs7602940	1.78696e-09	-0.851031	-1.29059
225208482	rs75404084	2.24313e-09	-1.46871	-0.445559
225208581	rs76409202	2.21801e-09	-1.48702	-0.43851
225208926	rs2894537	1.25206e-09	-1.49423	-1.00312
225209103	rs58424114	1.975e-09	-0.98426	-1.05731
225209152	rs714054	1.25601e-09	-1.48723	-1.00697
225209198	rs714057	1.24402e-09	-1.49682	-1.00697
225209245	rs714056	1.24402e-09	-1.49682	-1.00697
225209260	rs714055	1.20743e-09	-1.5037	-1.02994
225209338	rs34084252	1.14884e-09	-1.56535	-1.01803
225209356	rs1120738	1.16319e-09	-1.56852	-1.00245
225209370	rs3900282	1.1744e-09	-1.57492	-0.986458
225209382	rs35014062	1.14041e-09	-1.58064	-1.0101
225209444	rs146141747	6.29637e-09	-1.28763e-10	-0.882162
225209561	rs113451519	3.04822e-09	-1.60758	-2.26584e-10
225209750	rs117194310	4.3159e-09	-1.28763e-10	-1.25983
225209854	rs34717363	1.97478e-09	-1.00521	-1.03647
225209992	rs75499849	2.33588e-09	-1.46444	-0.409314
225210116	rs58534999	1.25206e-09	-1.49423	-1.00312
225210168	rs11900599	2.17669e-09	-1.02663	-0.917697
225210360	rs4453685	1.25206e-09	-1.49423	-1.00312
225210429	rs4522593	2.37952e-09	-1.48291	-0.372332
225210630	rs2396090	1.25206e-09	-1.49423	-1.00312
225210631	rs78488410	4.1745e-09	-1.28763e-10	-1.29314
225210867	rs4332917	1.1724e-09	-1.48723	-1.07586
225210984	rs59268097	1.17634e-09	-1.48723	-1.0725
225211235	rs58406420	1.18032e-09	-1.48723	-1.06912
225211406	rs6745530	6.56258e-09	-0.840752	-2.26584e-10
225211505	rs78074549	2.71732e-09	-1.72249	-2.26584e-10
225211512	rs888524	1.18873e-09	-1.48013	-1.06912
225211513	rs114874623	4.1745e-09	-1.28763e-10	-1.29314
225211600	rs6745579	2.65447e-09	-0.448327	-1.29757
225211647	rs888523	1.18032e-09	-1.48723	-1.06912
225211807	rs16865827	4.17369e-09	-1.28763e-10	-1.29334
225212170	rs16865830	2.10157e-09	-0.994772	-0.984679
225212380	rs16865831	2.24941e-09	-1.47988	-0.431592
225212510	rs12105326	2.06537e-09	-1.00283	-0.994
225212619	rs16865834	1.18581e-09	-1.48013	-1.07158
225212760	rs79319839	4.16234e-09	-1.28763e-10	-1.29606
225212763	rs114035281	4.16234e-09	-1.28763e-10	-1.29606
225212844	rs10933054	2.06537e-09	-1.00283	-0.994
225213043	rs72966586	2.14937e-09	-0.98426	-0.972703
225213131	rs4673097	1.18581e-09	-1.48013	-1.07158
225213150	rs4674885	2.29971e-09	-1.47988	-0.409474
225213179	rs4673098	1.18581e-09	-1.48013	-1.07158
225213331	rs4674886	1.18581e-09	-1.48013	-1.07158
225213449	rs7425379	2.30891e-09	-0.90864	-0.976721
225213452	rs142222027	3.30631e-08	-1.28763e-10	0.776283
225213555	rs4674887	1.19436e-09	-1.47295	-1.07158
225213747	rs11892862	2.03577e-09	-1.00283	-1.00843
225213774	rs539134046	2.68424e-08	-1.28763e-10	0.567847
225213775	rs77034003	2.36896e-09	-1.47988	-0.379805
225214052	rs12623539	2.35034e-09	-1.50315	-0.364424
225214098	rs57696582	8.72343e-09	-0.556124	-2.26584e-10
225214475	rs10933055	2.05551e-09	-0.989576	-1.01204
225214478	rs12617232	2.41348e-09	-1.48401	-0.357056
225214505	rs35438142	1.93202e-09	-1.27802	-0.785555
225214644	rs79484458	3.35537e-09	-1.51157	-2.26584e-10
225214900	rs4674888	2.42144e-09	-1.48811	-0.34966
225214997	rs11883612	1.07466e-08	-0.347542	-2.26584e-10
225215354	rs77898531	2.45947e-09	-1.50315	-0.31904
225215686	rs12612283	2.47805e-09	-1.48811	-0.326552
225215994	rs7559648	1.08003e-08	-0.342566	-2.26584e-10
225216017	rs72966596	1.90054e-07	2.52517	-2.26584e-10
225216188	rs76351365	2.51847e-09	-1.48811	-0.310369
225216254	rs75931412	2.5369e-09	-1.48811	-0.303081
225217476	rs11886905	7.11725e-09	-0.759615	-2.26584e-10
225217633	rs7590372	2.34287e-09	-0.83721	-1.03355
225217737	rs16865841	6.69597e-09	-1.3216	0.500965
225217783	rs7580889	2.06682e-09	-1.72779	-0.268334
225217938	rs7593363	2.09552e-09	-1.72939	-0.252942
225217997	rs16865842	2.56798e-09	-0.873928	-0.905089
225218112	rs7567307	2.11518e-09	-1.72779	-0.245204
225218126	rs35504832	2.73105e-09	-0.869132	-0.84832
225218159	rs35826861	2.56291e-09	-0.885152	-0.89584
225218239	rs7567246	2.15716e-09	-1.72448	-0.228864
225218480	rs7567567	2.17668e-09	-0.932936	-1.0114
225218822	rs7570521	2.20845e-09	-1.74117	-0.188672
225219459	rs16865849	4.16222e-09	-1.28763e-10	-1.29609
225219494	rs2543661	3.54494e-09	-1.45661	-2.26584e-10
225219748	rs115854692	4.20469e-09	-1.28594	-2.26584e-10
225219849	rs62184726	1.14933e-09	-1.43167	-1.15129
225219862	rs76986847	4.16176e-09	-1.28763e-10	-1.2962
225219892	rs77113493	2.93079e-09	-1.64686	-2.26584e-10
225220202	rs16865851	4.1591e-09	-1.28763e-10	-1.29684
225220274	rs16865854	4.15634e-09	-1.28763e-10	-1.2975
225220791	rs78918048	4.15608e-09	-1.28763e-10	-1.29756
225221227	rs72968505	9.41589e-09	-0.479738	-2.26584e-10
225221355	rs60665468	1.02734e-08	-0.206709	-0.185868
225221607	rs72968509	1.25838e-09	-1.43792	-1.05439
225222321	rs61224813	1.096e-09	-1.36714	-1.26333
225222583	rs146445300	1.38948e-08	-0.0906189	-2.26584e-10
225222900	rs2042086	2.10069e-08	0.840878	-0.518163
225223164	rs145449672	1.17168e-09	-1.28285	-1.28084
225223444	rs16865859	1.37992e-08	-0.0218815	-0.0756464
225223477	rs13033720	3.88461e-09	-0.178837	-1.18628
225223522	rs16865860	1.38082e-08	-0.0218815	-0.0749916
225223579	rs75938823	4.17083e-09	-1.28763e-10	-1.29402
225223658	rs67451592	1.40096e-08	-0.0218815	-0.0605128
225223835	rs1963349	1.45738e-08	0.00237533	-0.0452832
225223932	rs35684737	1.52702e-08	0.0329142	-0.029148
225224032	rs72968520	1.07971e-09	-1.39074	-1.2547
225224042	rs16865861	1.31642e-08	-0.0993555	-0.0452832
225224092	rs35723252	1.50851e-08	0.0134214	-0.0218524
225224238	rs77499901	4.15875e-09	-1.28763e-10	-1.29692
225224441	rs78915961	4.24372e-09	-1.28763e-10	-1.2767
225224511	rs77108918	4.18653e-09	-1.28763e-10	-1.29026
225225238	rs13021301	7.9798e-09	-1.70636	1.06113
225225312	rs35546675	1.12911e-08	-0.347911	0.0497865
225225520	rs16865863	5.68109e-08	1.41171	-0.0941194
225225539	rs72968524	2.55653e-09	-0.514997	-1.26849
225225540	rs72968525	2.57761e-09	-0.505817	-1.26946
225225757	rs72968527	2.36996e-09	-0.593343	-1.26592
225225958	rs9679506	5.61741e-09	0.201453	-1.19772
225226018	rs72968528	2.33829e-09	-0.628199	-1.24452
225226081	rs72968530	2.62249e-09	-0.504859	-1.25315
225226172	rs35837071	1.26328e-08	-0.268955	0.0831117
225226368	rs918290	2.20383e-09	-0.672004	-1.25993
225226512	rs16865866	4.15716e-09	-1.28763e-10	-1.2973
225226575	rs918289	5.24961e-08	1.57776	-0.339154
225226618	rs146481824	2.70312e-08	0.574855	-2.26584e-10
225226654	rs4673100	6.10837e-08	1.78991	-0.399801
225226794	rs78645695	4.15888e-09	-1.28763e-10	-1.29689
225227219	rs78031915	4.1561e-09	-1.28763e-10	-1.29756
225227247	rs16865871	4.19134e-09	-1.28763e-10	-1.28911
225227283	rs79970154	4.25467e-09	-1.28763e-10	-1.27412
225227633	rs74541104	4.21887e-09	-1.28763e-10	-1.28257
225227649	rs151154207	6.61353e-09	-0.833018	-2.26584e-10
225227773	rs75479679	4.21729e-09	-1.28763e-10	-1.28294
225228660	rs714863	1.30211e-08	-0.0413109	-0.114256
225228785	rs76489830	4.20825e-09	-1.28763e-10	-1.28509
225228834	rs79198104	4.20682e-09	-1.28763e-10	-1.28543
225229339	rs2543660	3.5095e-09	-1.46666	-2.26584e-10
225229394	rs6739765	4.15713e-09	-1.28763e-10	-1.29731
225229416	rs6710900	4.19566e-09	-1.28763e-10	-1.28808
225229754	rs117004366	1.83477e-08	-1.28763e-10	0.187366
225229888	rs16865873	1.30496e-08	-0.00479851	-0.148584
225230054	rs67295573	1.08499e-08	-0.135287	-0.202695
225230520	rs16865874	1.23622e-08	-0.00479851	-0.202695
225230600	rs113257663	3.13651e-09	-1.57903	-2.26584e-10
225230931	rs16865875	1.21852e-08	-0.0192201	-0.202695
225231310	rs16865877	4.18432e-09	-1.28763e-10	-1.29079
225231341	rs1861988	1.14847e-08	-0.0635582	-0.21756
225231355	rs16865881	2.64515e-09	-1.75033	0.000921272
225231461	rs1861987	1.20114e-08	-0.0335836	-0.202695
225231483	rs36052264	1.20114e-08	-0.0335836	-0.202695
225231660	rs2098536	4.22352e-09	-1.28763e-10	-1.28147
225231705	rs35354782	1.17488e-08	-0.0635582	-0.194829
225231713	rs7593551	7.50761e-09	0.57571	-1.28193
225231788	rs34922794	1.16751e-08	-0.0777418	-0.186934
225231799	rs36108048	1.16751e-08	-0.0777418	-0.186934
225231895	rs72968543	4.80236e-07	3.45214	-2.26584e-10
225231903	rs35723408	1.21181e-08	-0.0635582	-0.163875
225232263	rs35671560	1.2909e-08	-0.0390405	-0.125173
225232407	rs2075351	1.40106e-08	0.0347046	-0.117026
225232420	rs67638499	1.38078e-08	0.0201259	-0.117026
225232460	rs2075350	1.37205e-08	0.00560519	-0.108849
225232503	rs2075349	1.26893e-08	-0.0045641	-0.176816
225232521	rs2075348	1.25058e-08	-0.0789197	-0.117026
225232719	rs2075347	1.42089e-08	-0.0323157	-0.0359538
225232725	rs72968552	1.48588e-08	0.012412	-0.0359538
225232765	rs2075346	1.05446e-08	0.91874	-1.28526
225232793	rs2075345	1.35877e-08	-0.0764859	-0.0364886
225232818	rs2075344	1.47327e-08	-0.163036	0.130967
225232876	rs2075343	1.01398e-08	-0.155071	-0.250597
225232877	rs2075342	9.86427e-09	-0.18262	-0.250597
225233155	rs144471669	6.53492e-09	-1.28763e-10	-0.844976
225233847	rs16865882	1.25377e-08	-0.115878	-0.0775145
225234136	rs16865884	4.16982e-09	-1.28763e-10	-1.29426
225234210	rs16865886	1.2554e-08	-0.0832437	-0.108849
225234313	rs16865888	1.34248e-08	-0.190516	0.0654863
225234340	rs16865889	1.39729e-08	0.0164512	-0.101466
225234471	rs16865890	4.16763e-09	-1.28763e-10	-1.29479
225234682	rs12694635	5.66328e-09	-1.28077	0.292642
225234687	rs61651152	4.22636e-09	-1.28763e-10	-1.28079
225234812	rs12466081	1.05371e-08	0.913772	-1.28101
225234813	rs62184727	1.14528e-09	-1.32418	-1.26231
225234895	rs77794735	2.74936e-09	-1.71077	-2.26584e-10
225235062	rs34904674	1.46511e-08	0.0473564	-0.0849739
225235340	rs16865891	4.16261e-09	-1.28763e-10	-1.29599
225235379	rs71423782	3.40502e-09	-1.49689	-2.26584e-10
225235487	rs13004745	1.48697e-08	0.0621645	-0.0849739
225235526	rs759725	1.48697e-08	0.0621645	-0.0849739
225235549	rs13005364	6.12737e-09	-1.19327	0.283897
225235654	rs759724	1.44366e-08	0.0326073	-0.0849739
225235776	rs759723	1.44366e-08	0.0326073	-0.0849739
225235810	rs759722	1.48697e-08	0.0621645	-0.0849739
225236120	rs56087588	1.43377e-08	-0.149208	0.0899613
225236188	rs55926125	1.3486e-08	-0.0272482	-0.0932345
225236230	rs35685462	1.46511e-08	0.0473564	-0.0849739
225237071	rs16865895	1.39474e-08	-0.176805	0.0899613
225238753	rs79581488	4.24981e-09	-1.28763e-10	-1.27526
225239426	rs66527612	7.36536e-08	2.26398	-0.68674
225240109	rs114039532	4.1705e-09	-1.28763e-10	-1.2941
225240213	rs188227966	6.40239e-09	-1.28763e-10	-0.865465
225240274	rs66588183	1.32479e-08	-0.0533234	-0.0849739
225241024	rs7575253	1.37165e-08	-0.0103006	-0.0932345
225241342	rs7575615	1.47474e-08	0.0621645	-0.0932345
225241449	rs78590908	2.98833e-09	-1.62742	-2.26584e-10
225241727	rs6757109	1.64089e-08	0.0770314	-0.00134207
225241813	rs16865896	4.24737e-09	-1.28763e-10	-1.27584
225242164	rs142678477	4.90067e-09	-1.28763e-10	-1.13276
225242224	rs150714687	4.16283e-09	-1.28763e-10	-1.29594
225242291	rs62184729	3.12109e-09	-1.58395	-2.26584e-10
225242564	rs16865897	2.69475e-09	-0.502378	-1.22845
225243096	rs16865898	1.61458e-08	-0.119981	0.179504
225243137	rs16865899	4.06424e-09	-0.0368444	-1.28306
225243783	rs72968568	2.56508e-09	-0.553478	-1.22667
225244102	rs16865902	1.86357e-08	0.0256227	0.17732
225244116	rs16865904	1.85698e-08	0.011081	0.188318
225244235	rs16865905	1.87347e-08	0.011081	0.197159
225244352	rs61732371	3.80815e-09	-0.106123	-1.27887
225244888	rs3738954	2.09131e-08	0.138736	0.179504
225244923	rs3738953	1.70621e-08	0.135592	-0.0208689
225245151	rs16865908	2.6246e-09	-0.536285	-1.22092
225245161	rs7604287	1.77552e-08	0.00828187	0.146258
225245277	rs16865910	4.1617e-09	-1.28763e-10	-1.29621
225245414	rs7564006	1.81218e-08	0.0374032	0.137574
225245451	rs7564016	1.7582e-08	0.0228135	0.121926
225245452	rs16865913	4.1727e-09	-1.28763e-10	-1.29357
225245547	rs7564132	1.66673e-08	-0.0220459	0.113361
225245575	rs7590857	1.82599e-08	0.0520507	0.130519
225245601	rs6741742	3.80554e-09	-1.44688	0.0612019
225245697	rs7593617	1.79944e-08	0.0374032	0.130519
225245800	rs7607772	1.7614e-08	0.00828187	0.138275
225246026	rs66767914	1.66143e-08	0.153537	-0.0654093
225246048	rs7567326	7.29773e-09	0.558426	-1.293
225247045	rs55650784	5.21775e-09	0.184283	-1.25435
225247443	rs75402452	4.158e-09	-1.28763e-10	-1.2971
225247487	rs2216460	1.1256e-08	0.981963	-1.2832
225247624	rs72968578	1.94849e-07	2.55009	-2.26584e-10
225247730	rs116198056	2.68674e-09	-1.73381	-2.26584e-10
225249272	rs72968580	6.24113e-09	0.192606	-1.08358
225249274	rs16865930	6.66746e-09	-1.16078	0.335885
225249383	rs80324292	4.16258e-09	-1.28763e-10	-1.296
225250083	rs78127756	4.39274e-09	-1.28763e-10	-1.24218
225250387	rs35241779	2.93604e-09	-1.63315	-0.0119275
225250565	rs78982886	4.16593e-09	-1.28763e-10	-1.2952
225251347	rs4674891	9.22723e-09	0.0652221	-0.565199
225251456	rs55977314	6.9963e-09	0.28619	-1.06294
225251695	rs76413714	5.77779e-09	-0.968114	-2.26584e-10
225251942	rs78031561	4.15622e-09	-1.28763e-10	-1.29753
225252172	rs187920854	1.2285e-08	-0.213757	-2.26584e-10
225252266	rs35500370	2.65224e-09	-1.67444	-0.0722969
225252444	rs57046992	8.77375e-09	0.0374032	-0.587776
225252746	rs7600162	1.12455e-07	2.70491	-0.704494
225253054	rs7573745	4.15607e-09	-1.28763e-10	-1.29757
225253928	rs147999685	1.06734e-08	-0.35438	-2.26584e-10
225254672	rs10203813	1.70103e-09	-1.25703	-0.933867
225255014	rs2543659	7.48443e-07	1.11334	2.78252
225255141	rs144775307	3.57065e-08	-1.28763e-10	0.853195
225255374	rs4673101	1.50599e-08	-1.0649	1.0548
225256236	rs77914435	3.41564e-09	-1.49377	-2.26584e-10
225256887	rs6710802	1.1981e-08	-0.238811	-2.26584e-10
225257033	rs72968586	2.78417e-09	-1.69819	-2.26584e-10
225257825	rs6743177	2.63759e-08	1.29685	-0.746537
225258109	rs11680828	4.28594e-09	-1.2668	-2.26584e-10
225258573	rs12992690	2.63684e-09	-1.71984	-0.0327151
225258827	rs66965636	2.10197e-08	0.323323	-2.26584e-10
225259313	rs16865937	4.15634e-09	-1.28763e-10	-1.2975
225259356	rs10170836	1.56244e-08	-0.79697	0.823667
225259441	rs10170775	3.28861e-08	1.45899	-0.688071
225259459	rs117364877	6.95203e-09	-1.28763e-10	-0.783103
225260372	rs16865939	4.19941e-09	-1.28763e-10	-1.28719
225260545	rs16865942	2.13351e-08	1.10146	-0.763242
225260596	rs741534	2.10376e-08	1.05273	-0.728553
225260618	rs741533	2.34666e-08	1.16199	-0.728553
225260677	rs17189108	4.58532e-08	1.10331	-2.26584e-10
225261311	rs77515321	6.04538e-09	-1.28763e-10	-0.922841
225261747	rs79610937	5.15825e-09	-1.28763e-10	-1.08154
225262024	rs117633802	6.4392e-09	-1.28763e-10	-0.859732
225262045	rs146836921	2.28613e-08	0.40731	-2.26584e-10
225262745	rs111806360	4.82954e-07	3.45779	-2.26584e-10
225263170	rs6729257	4.38099e-07	3.36031	-2.26584e-10
225263253	rs6729290	3.52563e-07	3.14309	-2.26584e-10
225263527	rs6714462	3.34182e-07	3.08955	-2.26584e-10
225263829	rs112591929	4.75766e-09	-1.16238	-2.26584e-10
225264547	rs16865947	1.66485e-09	-1.75986	-0.452543
225264598	rs7569568	3.08139e-07	3.00841	-2.26584e-10
225264619	rs7569573	2.92299e-07	2.95564	-2.26584e-10
225265371	rs74855027	3.98276e-09	-1.34016	-2.26584e-10
225265431	rs148617410	6.26456e-09	-1.28763e-10	-0.887227
225265645	rs13010329	1.57479e-09	-1.75989	-0.50812
225266667	rs3845837	6.88549e-07	3.81245	-2.26584e-10
225266725	rs3845838	5.98417e-07	3.67215	-2.26584e-10
225266881	rs3845839	6.426e-07	3.74339	-2.26584e-10
225267000	rs4674892	2.04055e-09	-1.72287	-0.286047
225267246	rs138811502	4.33296e-09	-1.25589	-2.26584e-10
225267262	rs10192135	6.05568e-07	3.68403	-2.26584e-10
225267423	rs145517242	4.52547e-09	-1.21241	-2.26584e-10
225267892	rs10182715	6.05568e-07	3.68403	-2.26584e-10
225268173	rs6734306	5.87644e-07	3.65399	-2.26584e-10
225268300	rs71353871	1.5089e-09	-1.76202	-0.548734
225268315	rs6734416	5.87644e-07	3.65399	-2.26584e-10
225268466	rs13402429	5.87644e-07	3.65399	-2.26584e-10
225268472	rs6734850	5.87644e-07	3.65399	-2.26584e-10
225268826	rs12623685	4.43995e-09	-1.28763e-10	-1.23149
225269094	rs6709360	6.05568e-07	3.68403	-2.26584e-10
225269198	rs72968596	4.13735e-09	-1.30208	-2.26584e-10
225269248	rs60050397	4.52495e-09	-1.28763e-10	-1.21253
225269271	rs6738439	6.05568e-07	3.68403	-2.26584e-10
225269361	rs6738675	5.87644e-07	3.65399	-2.26584e-10
225269542	rs10199081	5.87644e-07	3.65399	-2.26584e-10
225269548	rs75013968	4.47827e-09	-1.2229	-2.26584e-10
225269672	rs10201440	5.87644e-07	3.65399	-2.26584e-10
225269975	rs879934	1.01505e-09	-1.47466	-1.23254
225270131	rs2003075	1.56866e-09	-1.76232	-0.509592
225270699	rs13393364	5.55168e-07	3.59714	-2.26584e-10
225270940	rs13393606	7.59394e-07	3.91038	-2.26584e-10
225271031	rs13393523	5.55168e-07	3.59714	-2.26584e-10
225271037	rs114336823	2.63171e-09	-1.7545	-2.26584e-10
225271046	rs16865952	8.44878e-09	-1.28763e-10	-0.588115
225271091	rs13393825	5.40476e-07	3.57031	-2.26584e-10
225271460	rs55662272	4.72083e-09	-1.17015	-2.26584e-10
225271464	rs10175515	2.85274e-07	3.54398	-0.61267
225271467	rs2075341	2.25721e-09	-1.71458	-0.193421
225271694	rs10178116	4.32318e-07	3.34703	-2.26584e-10
225271778	rs10178292	4.32318e-07	3.34703	-2.26584e-10
225271854	rs9288588	4.32318e-07	3.34703	-2.26584e-10
225272366	rs6757752	4.63135e-07	3.41588	-2.26584e-10
225272424	rs147136895	4.93594e-09	-1.12559	-2.26584e-10
225272619	rs61029882	6.80396e-09	-0.804631	-2.26584e-10
225272701	rs116623054	9.19504e-09	-0.503472	-2.26584e-10
225272754	rs4493251	4.51094e-07	3.38954	-2.26584e-10
225272914	rs7582479	4.09121e-07	3.29187	-2.26584e-10
225273131	rs146808121	2.6511e-09	-1.74716	-2.26584e-10
225273397	rs6761856	3.76317e-07	3.20829	-2.26584e-10
225273431	rs6748380	6.16905e-08	1.39999	-2.26584e-10
225273575	rs6733815	5.39252e-07	3.56805	-2.26584e-10
225273832	rs72970812	6.02471e-08	1.37632	-2.26584e-10
225273950	rs151033772	5.16749e-09	-1.28763e-10	-1.07975
225274112	rs72970814	5.5766e-08	1.29903	-2.26584e-10
225274131	rs12617091	4.66433e-09	-1.28763e-10	-1.18219
225274485	rs13430183	5.23994e-07	3.53934	-2.26584e-10
225274572	rs13418375	5.5766e-08	1.29903	-2.26584e-10
225274616	rs13420981	5.5766e-08	1.29903	-2.26584e-10
225274755	rs13421102	5.5766e-08	1.29903	-2.26584e-10
225274759	rs150154145	4.7422e-09	-1.16564	-2.26584e-10
225275057	rs6740916	5.90394e-08	1.35607	-2.26584e-10
225275267	rs77474291	4.44968e-09	-1.2293	-2.26584e-10
225275268	rs77373236	5.5766e-08	1.29903	-2.26584e-10
225275627	rs75899580	2.12194e-08	-1.28763e-10	0.33278
225275704	rs6436474	4.67045e-07	3.42429	-2.26584e-10
225275795	rs6436475	4.21154e-07	3.32086	-2.26584e-10
225276261	rs2052409	5.21377e-08	1.23175	-2.26584e-10
225276739	rs6436476	6.02045e-08	1.37561	-2.26584e-10
225277006	rs6748928	7.81731e-08	1.63679	-2.26584e-10
225277448	rs72970821	3.87543e-08	0.935105	-2.26584e-10
225277884	rs13418502	1.74907e-06	4.7447	-2.26584e-10
225278126	rs72970822	1.50747e-06	3.93524	0.660812
225278375	rs13419263	1.87773e-06	4.81568	-2.26584e-10
225278522	rs13432739	2.22209e-06	4.98407	-2.26584e-10
225278553	rs13419482	1.96587e-06	4.86155	-2.26584e-10
225278613	rs55704993	4.40409e-08	1.06298	-2.26584e-10
225278626	rs151213942	5.60249e-09	-1.28763e-10	-0.998926
225278886	rs72970825	4.36864e-08	1.0549	-2.26584e-10
225278907	rs13422368	2.3801e-06	5.05276	-2.26584e-10
225278972	rs13396659	2.55959e-06	5.12547	-2.26584e-10
225279073	rs10933057	9.06258e-10	-1.52301	-1.29756
225279474	rs7605583	2.3801e-06	5.05276	-2.26584e-10
225279719	rs74634134	5.09839e-09	-1.09321	-2.26584e-10
225279824	rs9789724	4.45388e-09	-1.28763e-10	-1.22836
225280162	rs144431294	4.30747e-09	-1.26179	-2.26584e-10
225280450	rs75903300	7.60516e-09	-1.28763e-10	-0.69331
225280512	rs11891429	1.05259e-07	1.93429	-2.26584e-10
225280521	rs11886392	1.23205e-08	-0.286795	0.0759271
225280694	rs115384503	4.0742e-09	-1.31746	-2.26584e-10
225280766	rs16865958	9.01207e-08	1.77901	-2.26584e-10
225280846	rs7565929	1.15553e-09	-1.41898	-1.1586
225280897	rs146378205	4.44829e-09	-1.22962	-2.26584e-10
225281098	rs57134723	4.55794e-08	1.09732	-2.26584e-10
225281119	rs60191161	4.88665e-08	1.16696	-2.26584e-10
225281285	rs58115379	6.76284e-08	1.49189	-2.26584e-10
225281331	rs918288	1.44681e-09	-1.75683	-0.595945
225281380	rs60955636	6.70158e-08	1.48279	-2.26584e-10
225281389	rs16865962	4.75011e-08	1.13862	-2.26584e-10
225281420	rs61044060	6.76284e-08	1.49189	-2.26584e-10
225281491	rs77226758	4.08749e-09	-1.31421	-2.26584e-10
225281514	rs58816762	6.70158e-08	1.48279	-2.26584e-10
225281602	rs918287	1.27586e-08	-0.324235	0.148301
225281926	rs16865967	6.82474e-08	1.501	-2.26584e-10
225281967	rs16865969	6.82474e-08	1.501	-2.26584e-10
225282074	rs56766804	7.87851e-08	1.64459	-2.26584e-10
225282076	rs57103185	6.76284e-08	1.49189	-2.26584e-10
225282159	rs59249189	6.76284e-08	1.49189	-2.26584e-10
225282287	rs13388791	8.34219e-07	4.95626	-0.9519
225282379	rs115409995	4.27447e-09	-1.26948	-2.26584e-10
225282381	rs72970839	5.11805e-08	1.21322	-2.26584e-10
225282465	rs7596864	1.06687e-07	1.54073	0.407032
225282778	rs6436480	1.12704e-07	1.58596	0.416669
225283029	rs6436481	9.25475e-08	1.35767	0.447914
225283102	rs6723297	9.46613e-08	1.37971	0.448463
225283121	rs6436482	1.08152e-07	1.52266	0.438733
225283203	rs6723420	7.06556e-07	4.78312	-0.944856
225283770	rs72970840	7.61274e-07	4.85138	-0.938519
225283775	rs34188713	1.06716e-07	1.50012	0.447914
225283927	rs78983680	6.98785e-09	-0.777963	-2.26584e-10
225283962	rs35210873	1.15353e-07	1.55623	0.469632
225284259	rs7420424	1.38673e-08	-0.34797	0.255367
225284360	rs1861986	9.93857e-08	1.38648	0.490393
225284712	rs56410650	4.6603e-08	1.11953	-2.26584e-10
225285397	rs140761695	2.812e-08	-1.28763e-10	0.614346
225285463	rs76418735	5.05613e-09	-1.10153	-2.26584e-10
225285470	rs4674893	1.16737e-07	1.55623	0.481559
225285507	rs4673103	7.94028e-09	-1.28763e-10	-0.650187
225285539	rs4673104	1.68687e-09	-1.75728	-0.441984
225286083	rs13027426	1.2026e-07	1.58596	0.481559
225286274	rs75622667	4.16028e-09	-1.28763e-10	-1.29655
225286340	rs13004354	1.68436e-09	-1.75193	-0.448814
225286383	rs6436483	1.36017e-08	-0.34797	0.236025
225286570	rs4674894	1.35893e-08	-0.370185	0.257335
225286639	rs4674895	1.18269e-07	1.58997	0.460852
225286744	rs78888378	2.7299e-09	-1.71787	-2.26584e-10
225286791	rs4673105	4.34427e-07	2.94215	0.409743
225286800	rs4674896	1.23987e-07	1.61582	0.482219
225287412	rs190783205	7.19578e-09	-0.748642	-2.26584e-10
225287469	rs6726641	1.23905e-07	1.61582	0.481559
225287486	rs6726645	1.48705e-08	-0.29953	0.276771
225287566	rs6711468	1.16939e-07	1.55623	0.483291
225287891	rs6730016	1.25269e-07	1.61582	0.492508
225288043	rs10179411	1.29084e-07	1.64582	0.492508
225288147	rs10166898	1.39324e-07	1.64582	0.568846
225288176	rs10167081	1.36115e-07	1.64582	0.545546
225288219	rs7566363	1.52944e-08	-0.281703	0.287051
225288690	rs12694636	1.37642e-07	1.64582	0.556696
225288783	rs6719005	1.37642e-07	1.64582	0.556696
225288871	rs6733996	1.09553e-07	1.47078	0.503492
225289163	rs74461850	1.14525e-07	2.01866	-2.26584e-10
225289178	rs4674897	1.22926e-07	1.58596	0.503492
225289532	rs1523924	1.27784e-07	1.6148	0.513406
225289556	rs1523923	1.35293e-07	1.6719	0.513406
225289826	rs10933058	1.02176e-08	-0.398029	-2.26584e-10
225289879	rs10933059	1.19171e-07	1.52453	0.533898
225289901	rs11887658	1.42484e-07	1.70319	0.533898
225290057	rs140536525	4.75133e-09	-1.28763e-10	-1.16371
225290379	rs2396091	1.18408e-07	1.52959	0.522413
225290409	rs190633693	7.24564e-09	-1.28763e-10	-0.741737
225290435	rs1916763	1.18924e-07	1.58663	0.469722
225290456	rs764407	9.78549e-08	1.50078	0.360567
225290571	rs60167872	4.96428e-09	-1.11987	-2.26584e-10
225290595	rs764406	3.00909e-08	0.513292	0.168793
225290691	rs764405	2.34177e-07	2.28573	0.448211
225290792	rs1916762	1.99001e-09	-1.6836	-0.350393
225290843	rs57140102	4.83319e-09	-1.14663	-2.26584e-10
225291261	rs147257696	2.70966e-09	-1.72531	-2.26584e-10
225291370	rs10190507	6.99776e-08	1.04505	0.480993
225291465	rs10166620	1.0973e-08	-0.672764	0.346065
225291586	rs10190542	1.21139e-07	3.0847	-1.00989
225291681	rs10192954	1.14704e-07	3.03011	-1.00989
225291741	rs72970871	7.36962e-08	1.57782	-2.26584e-10
225291960	rs940319	1.40097e-09	-1.18723	-1.19774
225292161	rs6738312	1.18848e-07	3.05593	-1.00021
225292316	rs10933060	4.87432e-09	-1.13815	-2.26584e-10
225292553	rs6710450	1.00904e-07	1.15228	0.739756
225292693	rs72970874	6.87103e-08	1.50776	-2.26584e-10
225292702	rs72970875	6.72727e-09	-0.815967	-2.26584e-10
225292736	rs112600740	4.83135e-09	-1.14701	-2.26584e-10
225292912	rs4674898	9.88837e-09	-0.752668	0.321891
225293000	rs11898198	1.10757e-07	1.9852	-2.26584e-10
225294173	rs6733222	9.68808e-08	1.09978	0.751566
225294433	rs62186943	5.30914e-09	-1.05271	-2.26584e-10
225294467	rs6718446	9.68808e-08	1.09978	0.751566
225294848	rs61253444	5.61476e-09	-0.996737	-2.26584e-10
225294852	rs6721570	1.13382e-07	2.96598	-0.957356
225295082	rs11692033	5.24965e-09	-1.06397	-2.26584e-10
225295157	rs72970879	7.36962e-08	1.57782	-2.26584e-10
225295341	rs4674899	1.51305e-08	-0.644804	0.639377
225295450	rs4674900	1.45632e-08	-0.638479	0.594844
225295654	rs9784048	1.52493e-08	-0.639765	0.64216
225296065	rs11902604	5.27925e-09	-1.05835	-2.26584e-10
225296091	rs9784050	9.65625e-08	1.1215	0.726551
225296156	rs72970881	7.2849e-08	1.56625	-2.26584e-10
225296305	rs72970883	6.23763e-08	1.41105	-2.26584e-10
225296788	rs72970885	7.41375e-08	1.58378	-2.26584e-10
225296998	rs11904082	1.52594e-08	-0.580098	0.583158
225297253	rs6730250	6.79045e-08	1.49597	-2.26584e-10
225297612	rs62186945	3.23106e-09	-1.54933	-2.26584e-10
225297925	rs181196201	3.52444e-09	-1.46241	-2.26584e-10
225297984	rs6734149	3.96375e-08	0.0633197	0.89432
225297985	rs6705004	4.01239e-08	0.0633197	0.906517
225298112	rs6734283	1.20243e-08	0.789026	-1.02423
225298460	rs114487312	2.99077e-09	-1.62661	-2.26584e-10
225298481	rs10804321	5.73019e-08	0.617103	0.709094
225298482	rs10804322	5.66718e-08	0.594393	0.720747
225298573	rs1265559	3.25275e-09	-0.28254	-1.2601
225298674	rs41437249	6.37035e-08	1.4321	-2.26584e-10
225298738	rs6737609	3.32183e-08	0.0418215	0.739144
225298959	rs1265558	3.64216e-09	-0.170668	-1.25889
225299023	rs6709124	8.58463e-09	-1.21292	0.640762
225299045	rs184994572	4.01295e-08	0.969977	-2.26584e-10
225299059	rs6709143	2.19521e-08	1.36186	-0.995135
225299163	rs12997147	8.48723e-09	-1.21292	0.629351
225299173	rs74917102	4.74212e-08	1.13693	-2.26584e-10
225299249	rs62186947	2.1096e-08	0.326947	-2.26584e-10
225299489	rs13024213	8.69025e-09	-1.2007	0.640762
225299535	rs74782569	6.10521e-08	1.38959	-2.26584e-10
225299566	rs12998332	2.47281e-09	-1.68083	-0.135953
225299772	rs112279907	6.00084e-08	1.37235	-2.26584e-10
225299780	rs72970889	6.05277e-08	1.38096	-2.26584e-10
225299987	rs142500890	5.80269e-08	1.33877	-2.26584e-10
225299988	rs150224869	5.80269e-08	1.33877	-2.26584e-10
225300091	rs55993642	2.98277e-09	-1.62928	-2.26584e-10
225300124	rs10933061	3.15834e-08	0.0561742	0.674321
225300171	rs148950269	5.94942e-08	1.36374	-2.26584e-10
225300192	rs10933062	8.69854e-09	-1.18833	0.629351
225300206	rs10933063	3.09644e-08	0.0363808	0.674321
225300214	rs72970891	5.85265e-08	1.34734	-2.26584e-10
225300306	rs13004290	2.37965e-09	-1.74234	-0.112844
225300313	rs10933064	8.5128e-09	-1.18833	0.607766
225300505	rs12694637	8.53624e-09	-1.18558	0.607766
225300686	rs13426338	2.07494e-08	1.33725	-1.02687
225300690	rs733668	6.8739e-08	2.5168	-1.00861
225300696	rs13400680	2.35629e-08	1.41667	-0.979136
225300818	rs12694638	8.18242e-09	-1.22791	0.607766
225300882	rs4674901	5.65571e-08	1.31312	-2.26584e-10
225301018	rs1468987	8.70015e-09	-1.17583	0.617035
225301027	rs13023758	2.43647e-09	-1.68763	-0.14395
225301053	rs1642912	6.8653e-06	4.8111	1.301
225301134	rs79830015	2.92665e-09	-1.64828	-2.26584e-10
225301205	rs7575261	2.45603e-09	-1.68763	-0.135953
225301340	rs4674902	6.31528e-08	1.42342	-2.26584e-10
225301598	rs114818048	2.94985e-09	-1.64038	-2.26584e-10
225301679	rs6743369	2.02116e-08	1.31725	-1.03312
225301701	rs13392400	4.21787e-09	-1.28281	-2.26584e-10
225301731	rs6743392	9.02234e-09	-1.16319	0.640762
225301872	rs6757101	9.30537e-09	-1.09931	0.607766
225301973	rs72970897	6.05277e-08	1.38096	-2.26584e-10
225302079	rs12694639	9.32381e-09	-1.09733	0.607766
225302085	rs143873820	2.93944e-09	-1.64392	-2.26584e-10
225302086	rs140254664	2.87994e-09	-1.66437	-2.26584e-10
225302172	rs12694640	9.20072e-09	-1.09931	0.596457
225302513	rs12328241	9.23614e-09	-1.08587	0.586859
225302739	rs7596143	9.61512e-09	-1.05526	0.596457
225302837	rs186748426	2.55109e-08	-1.28763e-10	0.516971
225302884	rs75661463	2.91374e-09	-1.6527	-2.26584e-10
225302966	rs7608792	5.56442e-08	1.29684	-2.26584e-10
225303022	rs11674099	6.82035e-09	-0.802225	-2.26584e-10
225303045	rs140996898	3.24115e-09	-1.54621	-2.26584e-10
225303477	rs4674903	2.40383e-08	-1.28763e-10	0.457512
225304185	rs12694641	1.04927e-08	-0.989427	0.617975
225304551	rs7587019	2.43956e-09	-1.70953	-0.120786
225304586	rs7600902	9.05913e-09	-1.11482	0.596457
225304587	rs56002744	2.91869e-09	-1.651	-2.26584e-10
225304625	rs7560213	2.42195e-09	-1.70953	-0.128032
225304659	rs11677015	6.83533e-09	-0.800032	-2.26584e-10
225304671	rs7603562	9.99433e-09	-1.06088	0.640762
225304694	rs7589608	9.72574e-09	-1.08812	0.640762
225304704	rs7603569	3.83192e-09	-1.37877	-2.26584e-10
225304708	rs55838352	2.86144e-09	-1.67081	-2.26584e-10
225304947	rs144967295	1.16426e-08	-0.267465	-2.26584e-10
225305134	rs62189062	6.83533e-09	-0.800032	-2.26584e-10
225305366	rs6741164	3.11785e-09	-0.595042	-0.98995
225305589	rs1721282	3.00831e-09	-0.362568	-1.25819
225305832	rs1642922	6.1292e-06	4.60079	1.39789
225305871	rs1523925	2.58588e-09	-1.72252	-0.0495501
225305883	rs6744802	2.31722e-08	1.43763	-1.01681
225305959	rs1642921	3.46822e-09	-0.208363	-1.27013
225306383	rs1642920	9.86263e-09	0.809915	-1.2433
225306427	rs1721281	2.66783e-08	-0.676184	1.2379
225306429	rs13009789	3.55681e-09	-1.73236	0.279091
225306520	rs1721280	1.35308e-08	0.914497	-1.03166
225306522	rs34274417	1.96344e-09	-1.72471	-0.322731
225306667	rs72970899	1.12638e-07	2.00205	-2.26584e-10
225306709	rs62189063	3.24458e-09	-1.76236	0.217212
225307062	rs7597422	9.72342e-08	1.85499	-2.26584e-10
225307080	rs2462137	1.07181e-08	0.90126	-1.25146
225307315	rs78901465	3.05009e-09	-1.60697	-2.26584e-10
225307540	rs2430961	1.19117e-08	1.00411	-1.24872
225307624	rs75388693	3.04368e-09	-1.60907	-2.26584e-10
225307710	rs2430960	1.18616e-08	0.999894	-1.24872
225308083	rs60774640	5.53188e-09	-1.28763e-10	-1.01161
225308235	rs2462139	1.24446e-08	1.02753	-1.22837
225308787	rs1523920	1.2402e-08	1.02753	-1.23181
225308802	rs6756788	3.83884e-08	1.57134	-0.645717
225308978	rs1523921	6.69944e-05	6.48454	1.90569
225309167	rs114196825	6.27229e-09	-0.885995	-2.26584e-10
225309374	rs2710598	1.17694e-08	0.952436	-1.20907
225310089	rs12987432	2.64594e-09	-1.76218	0.0130654
225310405	rs7609339	2.80419e-09	-1.72119	0.0301706
225310530	rs72972303	1.47002e-07	2.26831	-2.26584e-10
225310582	rs2462140	1.12316e-08	0.926786	-1.23019
225310587	rs150365278	2.61419e-09	-1.76118	-2.26584e-10
225311029	rs2543656	1.15046e-08	0.952436	-1.23182
225311226	rs2543655	1.15598e-08	0.952436	-1.22704
225311558	rs13007923	2.61131e-09	-1.76228	-2.26584e-10
225311923	rs2710603	1.15793e-08	0.952436	-1.22535
225312026	rs111410118	1.15793e-08	0.952436	-1.22535
225312053	rs55697548	3.57537e-09	-0.782621	-0.665447
225312055	rs182881336	8.01281e-09	-1.28763e-10	-0.641095
225312227	rs186153502	1.21576e-07	2.0784	-2.26584e-10
225312366	rs4674905	2.86656e-09	-1.71555	0.0465266
225312465	rs1721278	1.10041e-08	0.90126	-1.22513
225312675	rs4674906	2.73207e-09	-1.76233	0.0452584
225312709	rs1642917	1.94906e-05	6.32951	0.826038
225312817	rs1642916	1.1308e-08	0.926786	-1.22341
225313122	rs13020897	2.85107e-09	-1.72962	0.0551765
225313258	rs150897808	2.61187e-09	-1.76207	-2.26584e-10
225313268	rs1642914	1.15359e-08	0.926786	-1.20346
225313310	rs13021474	2.8752e-09	-1.72119	0.0551765
225313524	rs72972307	1.28617e-07	2.1347	-2.26584e-10
225313700	rs75662479	2.85883e-09	-1.67172	-2.26584e-10
225314253	rs1611796	3.13509e-08	0.379285	0.343821
225314273	rs6756193	6.70853e-08	1.70194	-0.218113
225314437	rs75269103	3.00721e-09	-1.62112	-2.26584e-10
225314481	rs13403816	4.90818e-08	1.667	-0.495653
225314761	rs1721279	1.26934e-08	1.02753	-1.20858
225315068	rs6731405	4.24884e-09	-0.76906	-0.506429
225315575	rs142712312	2.6284e-09	-1.75576	-2.26584e-10
225315649	rs6436486	4.81574e-09	-1.15025	-2.26584e-10
225315756	rs12991844	2.9723e-09	-1.72101	0.0882148
225315898	rs6436487	1.02255e-08	0.824237	-1.22149
225316040	rs13018619	9.55891e-09	0.749821	-1.21448
225316280	rs12992597	9.63089e-09	0.749821	-1.20698
225316308	rs112703582	6.30283e-05	6.22944	2.09976
225316416	rs12992829	1.04341e-08	0.824237	-1.20129
225316420	rs12993029	1.01855e-08	0.800116	-1.20129
225317104	rs76653747	1.30515e-08	-0.15323	-2.26584e-10
225317283	rs62189066	5.79476e-09	-0.965182	-2.26584e-10
225317949	rs6436488	1.09107e-08	0.848469	-1.18086
225318392	rs193267686	2.95213e-09	-1.63961	-2.26584e-10
225318393	rs183683177	2.94698e-09	-1.64135	-2.26584e-10
225318628	rs146324024	4.80439e-09	-1.15261	-2.26584e-10
225318816	rs6733771	1.10697e-08	0.848469	-1.16639
225318971	rs12611811	7.41164e-06	5.08217	1.1065
225319266	rs13014021	2.73249e-09	-1.76218	0.0452584
225319830	rs10180298	4.26845e-08	0.474337	0.557362
225319925	rs114985458	3.50667e-09	-1.46747	-2.26584e-10
225320132	rs11901496	1.11496e-08	0.824237	-1.13497
225320173	rs16865977	7.15238e-06	4.94544	1.20762
225320609	rs17407777	2.41737e-08	1.00245	-0.53932
225320772	rs11691454	1.23243e-08	0.948976	-1.15954
225321022	rs12990481	2.7534e-09	-1.76238	0.0530783
225321765	rs10192950	4.56929e-08	0.59603	0.503776
225321832	rs112176960	5.56149e-09	-1.00627	-2.26584e-10
225322036	rs34361629	2.73697e-09	-1.76233	0.0470439
225322252	rs34338001	2.73697e-09	-1.76233	0.0470439
225322321	rs62189069	9.57594e-09	-0.462883	-2.26584e-10
225322427	rs6436489	1.33303e-08	1.05402	-1.18612
225322828	rs7564678	2.63493e-09	-1.73349	-0.0197926
225323096	rs12613725	3.44728e-08	0.450847	0.367186
225323473	rs11677844	1.16579e-08	0.924291	-1.19044
225323500	rs11695098	2.70952e-09	-1.73877	0.0134059
225324082	rs16865990	5.71287e-09	-0.979414	-2.26584e-10
225324391	rs1568751	3.47338e-08	0.489381	0.336196
225324405	rs2177447	1.16567e-08	0.924291	-1.19055
225324669	rs72972329	1.71298e-07	2.42127	-2.26584e-10
225324758	rs1568752	1.09684e-08	0.848469	-1.17558
225325316	rs72972331	1.48498e-07	2.27843	-2.26584e-10
225325998	rs62189070	1.28556e-08	-0.16836	-2.26584e-10
225326117	rs10432548	6.00999e-06	5.01781	0.961231
225326693	rs6436490	1.40614e-08	1.05134	-1.13005
225326821	rs58246201	7.34378e-06	5.04515	1.13432
225326879	rs7605993	5.21566e-06	4.8783	0.958982
225326997	rs80086600	6.57777e-09	-1.28763e-10	-0.838441
225327195	rs80268283	4.43857e-09	-1.28763e-10	-1.2318
225327572	rs16865992	2.29523e-09	-1.72754	-0.163766
225328320	rs2140509	2.29473e-05	5.04597	2.27284
225328645	rs13022176	2.089e-09	-1.73289	-0.252562
225329072	rs12469264	3.47492e-08	1.97234	-1.14632
225329251	rs12997153	4.37662e-09	-0.791825	-0.454035
225329923	rs13003746	2.47403e-09	-1.33387	-0.482419
225329962	rs13029735	4.5161e-09	-0.727827	-0.48666
225329972	rs13003273	4.15178e-09	-0.837853	-0.460746
225330181	rs116133018	5.66439e-09	-0.987938	-2.26584e-10
225330266	rs7605197	3.26822e-08	1.89226	-1.12756
225330315	rs12694642	5.01534e-09	-0.619593	-0.490041
225330493	rs6742451	2.59238e-08	1.60751	-1.07449
225330638	rs13022214	2.35272e-09	-1.32617	-0.540393
225331667	rs4673106	2.2312e-09	-1.37785	-0.541742
225331863	rs4673107	3.48255e-09	-0.923896	-0.550475
225331927	rs6728763	2.44521e-08	0.933172	-0.458593
225332660	rs11673880	6.54451e-09	-0.84351	-2.26584e-10
225332677	rs17407839	2.39769e-08	0.847139	-0.392185
225332785	rs80304116	6.98444e-09	-1.28763e-10	-0.778451
225332835	rs1965506	3.46919e-09	-0.903174	-0.57504
225333998	rs12994599	3.80427e-09	-0.786828	-0.599185
225334070	rs11686590	0.0230531	12.1125	2.11869
225334104	rs11681451	0.0250948	12.2253	2.09069
225334254	rs12994891	3.64587e-09	-0.872671	-0.555871
225334646	rs73993898	4.89448e-09	-1.28763e-10	-1.13403
225334712	rs41371744	4.05611e-08	0.980673	-2.26584e-10
225334971	rs12470077	0.0215567	12.1125	2.05157
225335290	rs2396092	3.85837e-09	-0.742966	-0.628926
225335595	rs4674908	4.8705e-06	5.94187	-0.173053
225335814	rs17479770	0.000269912	7.74897	2.03475
225336309	rs3768899	3.98117e-09	-0.731561	-0.608999
225336531	rs10498160	4.05044e-09	-0.742966	-0.580344
225336769	rs73993899	4.86165e-09	-1.28763e-10	-1.14076
225336770	rs3768898	3.66169e-09	-0.862027	-0.562186
225336889	rs10498161	4.04896e-09	-0.731561	-0.592114
225337090	rs140669610	2.61151e-09	-1.76221	-2.26584e-10
225337188	rs13016316	2.22088e-09	-1.32617	-0.598062
225338022	rs3768897	3.69685e-09	-0.840546	-0.574109
225339793	rs12986955	4.00038e-09	-0.742966	-0.592781
225339828	rs12986433	3.99589e-09	-0.731561	-0.605308
225339881	rs12986662	3.89033e-09	-0.764457	-0.599185
225340145	rs10933065	4.56928e-08	0.975604	0.124199
225340632	rs145960548	4.301e-09	-1.26329	-2.26584e-10
225340740	rs142083785	1.07691e-08	-0.345457	-2.26584e-10
225340865	rs12613952	4.95327e-09	-1.28763e-10	-1.12209
225341235	rs4674909	3.73935e-09	-0.797917	-0.605308
225341304	rs7588380	0.0226248	12.26	1.95238
225341550	rs72972361	0.0223319	12.26	1.93935
225341625	rs4674910	3.49097e-09	-0.903174	-0.568781
225342597	rs1568750	0.0238792	12.314	1.95238
225343447	rs3768895	3.093e-09	-0.983528	-0.609466
225343878	rs11682828	2.61303e-09	-1.23734	-0.524288
225343938	rs149161742	6.50884e-09	-1.28763e-10	-0.848975
225344165	rs74272773	4.4187e-09	-1.28763e-10	-1.23629
225344725	rs10933066	2.01178e-09	-0.978645	-1.04447
225344987	rs11893948	3.52062e-09	-0.8199	-0.643599
225345254	rs4674911	1.52208e-08	1.11976	-1.11923
225345292	rs13012104	3.44841e-09	-0.851319	-0.632906
225345499	rs78473514	2.6563e-09	-1.7452	-2.26584e-10
225346184	rs75276493	7.84767e-08	1.64067	-2.26584e-10
225346377	rs11884815	3.31984e-09	-0.872671	-0.64955
225346646	rs2070127	3.13729e-09	-0.923896	-0.654882
225347270	rs3820763	1.67503e-08	1.19587	-1.09959
225347445	rs3754631	3.35536e-09	-0.862027	-0.64955
225347574	rs16866004	4.15645e-09	-1.28763e-10	-1.29747
225347713	rs2047134	0.0118442	12.8315	0.733691
225348124	rs62189072	7.03731e-09	-0.77091	-2.26584e-10
225348481	rs13006846	3.33752e-09	-0.862027	-0.654882
225348523	rs62186972	7.35385e-09	-0.726912	-2.26584e-10
225348571	rs1466723	3.293e-09	-0.892717	-0.63762
225348820	rs62186973	6.52931e-09	-0.845834	-2.26584e-10
225349081	rs151088552	2.92042e-09	-1.65041	-2.26584e-10
225349261	rs13014175	1.87901e-09	-1.44051	-0.650881
225349499	rs12990758	3.00049e-09	-1.00323	-0.620125
225349699	rs10203955	1.10743e-07	1.98798	-0.00289825
225350420	rs2396093	1.37e-08	0.992046	-1.09679
225350434	rs2396094	3.27337e-09	-0.892717	-0.643599
225350831	rs12989341	3.293e-09	-0.892717	-0.63762
225350870	rs138157511	8.40461e-09	-1.28763e-10	-0.593356
225351017	rs12990285	3.2405e-09	-0.902808	-0.643599
225352461	rs112660319	1.05228e-05	7.39147	-0.852308
225352465	rs111520322	3.00049e-09	-1.00323	-0.620125
225353541	rs144833022	6.52931e-09	-0.845834	-2.26584e-10
225353649	rs147137183	0.000152124	8.33999	0.870328
225353927	rs112040555	3.27337e-09	-0.892717	-0.643599
225354547	rs34332594	6.66168e-09	-0.825764	-2.26584e-10
225354713	rs13017924	1.11581e-05	7.4387	-0.840917
225354796	rs12994256	2.80346e-09	-0.88325	-0.808031
225355490	rs940318	3.32432e-09	-0.88325	-0.63762
225355839	rs2140508	1.69605e-08	1.22521	-1.11646
225356237	rs11891923	6.66168e-09	-0.825764	-2.26584e-10
225356380	rs6721309	1.88216e-08	1.33994	-1.12707
225356657	rs11903823	3.01881e-09	-1.00323	-0.614037
225356768	rs11903863	3.30418e-09	-0.889326	-0.63762
225357047	rs13393601	1.89689e-08	1.33994	-1.11927
225357435	rs10933067	3.32432e-09	-0.88325	-0.63762
225357918	rs11674340	3.35968e-09	-0.872671	-0.63762
225358118	rs940317	1.81807e-08	1.30266	-1.12443
225358120	rs940316	3.3045e-09	-0.88325	-0.643599
225358232	rs59538326	6.56947e-09	-1.28763e-10	-0.839703
225359100	rs3845840	0.0151056	12.8315	0.976918
225359866	rs11688506	3.32432e-09	-0.88325	-0.63762
225360281	rs147602120	2.64123e-09	-1.75089	-2.26584e-10
225360975	rs11676571	2.96276e-09	-0.963564	-0.672452
225360980	rs34485497	3.32446e-09	-0.88325	-0.637578
225360985	rs12999489	3.00243e-09	-0.983528	-0.639186
225361150	rs3768894	1.27957e-05	7.53827	-0.803535
225361471	rs75263635	6.52931e-09	-0.845834	-2.26584e-10
225362478	rs3738952	1.9261e-09	-1.40987	-0.656768
225362744	rs62186977	4.16538e-09	-1.29533	-2.26584e-10
225362798	rs3820762	3.32432e-09	-0.88325	-0.63762
225363117	rs3768893	3.32432e-09	-0.88325	-0.63762
225363373	rs3768892	3.31284e-09	-0.892717	-0.631614
225363644	rs62186978	5.43607e-09	-1.02908	-2.26584e-10
225363709	rs6744597	3.31284e-09	-0.892717	-0.631614
225364635	rs3768891	1.81373e-08	-1.28763e-10	0.175836
225364937	rs3768890	3.07493e-09	-0.990933	-0.607922
225365056	rs3768889	3.31284e-09	-0.892717	-0.631614
225365109	rs41373148	4.26357e-09	-1.27203	-2.26584e-10
225365395	rs114255299	1.23354e-08	-0.209666	-2.26584e-10
225365635	rs4674916	0.0220811	12.9471	1.24098
225365836	rs13007899	3.07493e-09	-0.990933	-0.607922
225366401	rs3768888	3.31284e-09	-0.892717	-0.631614
225366833	rs3820761	3.33289e-09	-0.892717	-0.62558
225366929	rs7578691	3.34536e-09	-0.892717	-0.621845
225367669	rs3754629	3.08522e-09	-1.01171	-0.583807
225367995	rs62186979	3.42428e-09	-0.88325	-0.607995
225367996	rs41372447	3.36435e-09	-0.88325	-0.625651
225368094	rs11891432	3.35112e-09	-0.892717	-0.620125
225368321	rs3738951	1.32181e-05	7.53827	-0.771059
225369532	rs62186981	6.52931e-09	-0.845834	-2.26584e-10
225369917	rs1963594	1.68721e-08	1.25092	-1.14739
225370005	rs1963593	3.40365e-09	-0.88325	-0.614037
225370554	rs1027340	1.20208e-05	7.42994	-0.757684
225371246	rs12620365	4.15609e-09	-1.28763e-10	-1.29756
225371907	rs3768887	2.04506e-08	-1.28763e-10	0.295875
225371951	rs41445949	8.08014e-09	-0.632727	-2.26584e-10
225372562	rs72972378	0.0206253	13.0078	1.11205
225373897	rs7585047	1.76403e-08	1.30266	-1.1546
225374120	rs13027922	3.7481e-09	-0.808941	-0.591945
225375708	rs6743228	1.95164e-08	1.31826	-1.06914
225375750	rs78607684	7.21402e-09	-1.28763e-10	-0.74611
225375894	rs10498162	9.74481e-09	-0.445402	-2.26584e-10
225376032	rs6743816	2.0264e-08	1.31826	-1.03155
225376034	rs11686067	3.16719e-09	-0.983528	-0.585762
225376653	rs13024297	3.5385e-09	-0.872671	-0.585762
225376852	rs11676311	0.000258759	8.57585	1.16567
225377574	rs6748341	0.0350672	12.3539	2.29673
225377607	rs1523917	6.06522e-09	-0.307147	-0.612418
225377887	rs13005895	3.60921e-09	-0.840546	-0.598101
225380068	rs13019746	3.59259e-09	-0.851319	-0.591945
225380370	rs4673110	4.04965e-09	-0.731561	-0.591945
225380817	rs116870490	4.22656e-09	-1.28763e-10	-1.28075
225381282	rs185140733	2.76524e-09	-1.70501	-2.26584e-10
225381426	rs6758222	1.49807e-08	1.14502	-1.16039
225381566	rs12991137	3.61487e-09	-0.851319	-0.585762
225381900	rs72972387	1.70826e-07	1.86311	0.555405
225383338	rs35324221	5.59576e-09	-0.419953	-0.580173
225384428	rs1523918	3.34122e-06	6.13167	-0.739717
225384850	rs6758702	3.86723e-08	1.15336	-0.220376
225385542	rs6759332	3.66504e-06	6.22417	-0.739717
225385858	rs6720502	5.67205e-09	-0.406412	-0.580173
225386080	rs16866027	1.03723e-08	-0.383002	-2.26584e-10
225387320	rs1829920	3.71454e-09	-0.829709	-0.580173
225387460	rs1829921	3.32967e-09	-0.963564	-0.555698
225387463	rs142205708	2.70565e-09	-1.7268	-2.26584e-10
225387522	rs4674917	0.016467	12.4873	1.4074
225388405	rs62187013	4.23182e-09	-1.2795	-2.26584e-10
225388884	rs767146	5.65578e-09	-0.398133	-0.591325
225389031	rs1808013	5.10544e-09	-0.536131	-0.555698
225389282	rs80107170	5.2925e-09	-1.28763e-10	-1.05585
225389789	rs7571953	5.30227e-09	-0.536131	-0.51787
225390051	rs13003581	2.07062e-09	-1.41878	-0.575509
225390089	rs3912999	1.57137e-08	1.19279	-1.16039
225390948	rs11691054	6.00211e-09	-0.392801	-0.537225
225391217	rs11685253	0.0229569	12.7711	1.45585
225392905	rs13001695	3.941e-09	-0.8199	-0.530801
225392925	rs11688371	3.941e-09	-0.8199	-0.530801
225393012	rs11688416	1.68318e-08	1.22514	-1.12401
225393122	rs11688390	3.56902e-09	-0.944361	-0.505484
225393173	rs11688397	0.0204643	12.6562	1.45585
225393245	rs62187014	4.01574e-09	-0.8199	-0.512016
225393696	rs6744468	3.68219e-08	1.22044	-0.336486
225394588	rs4673111	4.05999e-09	-0.808941	-0.512016
225394813	rs6720511	3.42461e-08	1.19685	-0.38541
225394910	rs111260824	2.76043e-09	-1.70675	-2.26584e-10
225395445	rs62187015	4.67351e-09	-0.674743	-0.505484
225395607	rs55650048	0.0207448	12.6562	1.46946
225395619	rs138745376	2.3973e-08	-1.28763e-10	0.454793
225396169	rs13023296	7.5181e-09	-0.199339	-0.505484
225396289	rs13023842	4.21157e-09	-0.797917	-0.486385
225396606	rs13029167	4.72892e-09	-0.662956	-0.505484
225396855	rs117778909	4.15832e-09	-1.28763e-10	-1.29703
225396873	rs13006563	7.64249e-09	-0.171477	-0.516935
225397170	rs4674919	2.53417e-06	5.8616	-0.746117
225397409	rs11694987	0.0247176	12.8207	1.48023
225397672	rs116078243	3.07103e-09	-1.60012	-2.26584e-10
225397924	rs62187016	1.28294e-08	-0.170399	-2.26584e-10
225398662	rs12993790	7.79443e-09	-0.156712	-0.512016
225398684	rs6751391	1.37084e-08	0.977534	-1.08166
225398803	rs13020511	4.77733e-09	-0.640384	-0.51787
225399390	rs16825678	2.44112e-09	-1.28407	-0.545611
225399513	rs6436495	1.51803e-08	1.11512	-1.11726
225399619	rs34086851	4.32902e-09	-0.764457	-0.492337
225399673	rs34705085	4.35487e-09	-0.764457	-0.486385
225399864	rs17480230	0.0217331	12.7164	1.45585
225399971	rs75505894	3.73864e-09	-1.40341	-2.26584e-10
225400899	rs1540823	6.89911e-09	-0.298407	-0.492337
225401077	rs11891006	6.99745e-09	-0.284254	-0.492337
225401126	rs113533996	3.07389e-09	-1.59919	-2.26584e-10
225402310	rs13029125	4.95443e-09	-0.616371	-0.505484
225402995	rs7595263	7.89714e-09	-0.156712	-0.498924
225403382	rs149255977	9.48812e-09	-0.472095	-2.26584e-10
225403615	rs1523919	0.000310275	8.33999	1.58309
225403643	rs12464273	2.64999e-09	-1.74758	-2.26584e-10
225403657	rs13398350	1.39847e-08	0.91229	-0.996462
225403833	rs10167124	2.54313e-08	0.865478	-0.351632
225404310	rs62187017	7.19227e-09	-0.74913	-2.26584e-10
225404668	rs72972401	0.0217418	12.6562	1.5164
225404872	rs13025504	5.04776e-09	-0.604267	-0.498924
225405122	rs11687736	0.0230897	12.7164	1.5164
225405253	rs6739735	9.65729e-09	0.683876	-1.1383
225405693	rs13006031	2.57145e-09	-1.2712	-0.506463
225406984	rs13013735	7.3234e-09	-0.284254	-0.446807
225407309	rs35260589	2.58501e-09	-1.2712	-0.501205
225407727	rs148232770	4.15686e-09	-1.28763e-10	-1.29738
225408160	rs146933840	6.56647e-09	-1.28763e-10	-0.84016
225408430	rs72974203	0.0233414	12.7143	1.52929
225408468	rs72974205	0.0275237	12.892	1.5164
225409304	rs72974208	9.36051e-08	1.34412	0.472828
225410973	rs6713629	1.59515e-08	1.19587	-1.14846
225411054	rs76554250	5.2545e-09	-1.28763e-10	-1.06305
225411429	rs10197090	2.75356e-08	0.869062	-0.275717
225413003	rs13018489	8.18206e-09	-0.140448	-0.479745
225413020	rs16866045	0.0236655	12.7164	1.54103
225413058	rs146791442	2.61262e-09	-1.76178	-2.26584e-10
225413703	rs111277591	2.69578e-09	-1.73045	-2.26584e-10
225413927	rs13025710	2.60027e-09	-1.2712	-0.495316
225415134	rs11695326	2.42719e-06	5.81847	-0.746117
225415826	rs371614889	4.66843e-09	-1.28763e-10	-1.18131
225416039	rs143450772	4.05458e-09	-1.32229	-2.26584e-10
225418360	rs10933068	0.0228421	12.6562	1.56577
225418788	rs151201929	2.65755e-09	-1.74473	-2.26584e-10
225418848	rs6717581	9.65407e-09	-0.00117365	-0.453583
225419095	rs6732903	9.4677e-09	-0.00117365	-0.473077
225419258	rs12621037	1.36926e-08	0.91229	-1.01757
225419922	rs72617131	2.03834e-09	-1.68934	-0.320664
225420139	rs17271442	3.11376e-09	-1.58631	-2.26584e-10
225423282	rs150619545	3.25792e-09	-1.54105	-2.26584e-10
225423378	rs139678548	2.63189e-09	-1.75443	-2.26584e-10
225423683	rs112959208	5.04444e-09	-1.10385	-2.26584e-10
225423784	rs72974219	0.0279035	12.8315	1.5906
225424143	rs72974222	0.0279035	12.8315	1.5906
225425695	rs1523922	9.03635e-09	-0.110795	-0.410086
225425823	rs6436496	9.03635e-09	-0.110795	-0.410086
225425852	rs6436497	9.03635e-09	-0.110795	-0.410086
225426141	rs7575152	1.00808e-07	1.63378	0.257299
225426181	rs184328064	4.68316e-09	-1.28763e-10	-1.17816
225426183	rs181706127	4.68994e-09	-1.28763e-10	-1.17672
225426527	rs4674923	2.65768e-06	5.90919	-0.746117
225426531	rs11693367	1.36464e-08	-0.108662	-2.26584e-10
225426542	rs56409308	2.62157e-09	-1.75836	-2.26584e-10
225426977	rs11892841	7.40106e-09	-0.310427	-0.410086
225427185	rs11887962	8.87778e-09	-0.108594	-0.42999
225427302	rs2047135	1.00286e-08	0.756519	-1.17321
225427311	rs6436498	2.89398e-08	0.888874	-0.245794
225428828	rs10168101	1.38079e-08	0.889979	-0.986874
225428965	rs12994058	2.59991e-09	-1.30106	-0.465597
225429026	rs12615830	4.25696e-09	-1.28763e-10	-1.27358
225429028	rs117398743	6.81613e-09	-1.28763e-10	-0.802845
225429531	rs7600608	1.35471e-08	0.889979	-1.00594
225429648	rs74676216	4.43009e-09	-1.28763e-10	-1.23372
225429899	rs12465740	2.61267e-09	-1.76176	-2.26584e-10
225430410	rs62187044	1.23468e-08	-0.20874	-2.26584e-10
225431192	rs149713302	4.97015e-09	-1.11869	-2.26584e-10
225431758	rs146410838	7.69444e-09	-0.681639	-2.26584e-10
225432179	rs140725332	7.42188e-09	-0.717704	-2.26584e-10
225432229	rs145869197	1.12152e-08	-0.30487	-2.26584e-10
225432470	rs72974238	0.0521805	13.4755	1.57262
225432620	rs189535078	4.74842e-09	-1.28763e-10	-1.16432
225434256	rs16825685	0.0246644	12.7211	1.57767
225434445	rs10498163	0.0246644	12.7211	1.57767
225434527	rs56004047	2.64105e-09	-1.75096	-2.26584e-10
225434763	rs79590954	4.48743e-09	-1.28763e-10	-1.22086
225435356	rs1851767	3.65305e-08	0.876011	-2.26584e-10
225436176	rs79476590	4.05165e-09	-1.32301	-2.26584e-10
225436230	rs62187045	3.62464e-09	-1.43438	-2.26584e-10
225437505	rs55898315	7.49602e-07	3.89741	-2.26584e-10
225437518	rs10933069	2.49079e-06	5.8616	-0.763386
225437552	rs10177898	9.43448e-09	0.756519	-1.23428
225437661	rs72974242	3.70015e-08	0.847139	0.0416847
225437923	rs13020268	2.38563e-06	5.81847	-0.763386
225438782	rs13026660	9.10407e-09	-0.123465	-0.38995
225439021	rs13027403	2.64481e-09	-1.28932	-0.460216
225439844	rs16866061	0.0217066	12.6063	1.56467
225440011	rs2068244	9.376e-09	0.756519	-1.2405
225440111	rs114779288	2.61137e-09	-1.76226	-2.26584e-10
225440590	rs1542786	8.9024e-09	-0.138267	-0.397548
225440707	rs1542787	8.9024e-09	-0.138267	-0.397548
225440721	rs1542788	9.03328e-09	-0.138267	-0.382953
225440808	rs1542789	9.04266e-09	-0.123465	-0.396718
225440822	rs56075510	3.31756e-09	-1.52291	-2.26584e-10
225441568	rs1494108	9.10711e-09	-0.108594	-0.404487
225441833	rs1494109	9.40482e-09	0.756519	-1.23743
225442132	rs80236857	0.0318501	12.9519	1.60255
225442688	rs35632843	9.44541e-09	-0.0936541	-0.382953
225443012	rs4674925	9.43944e-09	-0.0936541	-0.383586
225443450	rs62187048	4.1445e-09	-1.30035	-2.26584e-10
225443525	rs146352889	6.30353e-09	-0.881027	-2.26584e-10
225443700	rs11688165	9.09056e-09	-0.138267	-0.376632
225443901	rs6749402	1.02723e-08	0.803938	-1.19662
225444056	rs138646050	2.75501e-09	-1.70872	-2.26584e-10
225444555	rs62187049	6.20585e-09	-0.896644	-2.26584e-10
225445301	rs13009793	2.7165e-09	-1.3154	-0.407387
225445845	rs186105858	6.38345e-09	-1.28763e-10	-0.868428
225445918	rs142535760	2.62138e-09	-1.75843	-2.26584e-10
225446413	rs13410021	1.28451e-08	0.862588	-1.03176
225446603	rs12694643	1.16387e-08	0.926814	-1.19461
225446833	rs150707395	7.11449e-09	-1.28763e-10	-0.760002
225446944	rs72974260	0.0366538	13.0126	1.68229
225447371	rs72974263	0.0303629	12.8363	1.67034
225447433	rs74918799	4.30012e-09	-1.28763e-10	-1.26349
225448103	rs184581006	3.11531e-09	-1.58581	-2.26584e-10
225448105	rs6750647	1.00946e-08	0.82781	-1.23794
225448279	rs79393233	1.54669e-08	0.0165681	-2.26584e-10
225448921	rs115286041	4.24407e-09	-1.27661	-2.26584e-10
225448976	rs11690350	2.00298e-06	5.75432	-0.874066
225449242	rs1058360	1.19184e-08	0.955463	-1.19951
225449322	rs117093297	1.23835e-08	-1.28763e-10	-0.205773
225449631	rs79335494	1.05783e-08	-1.28763e-10	-0.363335
225450161	rs3768886	0.0384453	13.097	1.64559
225450183	rs117771207	1.15442e-08	-1.28763e-10	-0.275952
225450368	rs3768884	9.08928e-09	-0.194315	-0.320725
225450369	rs3768883	9.22346e-09	-0.179661	-0.320725
225451376	rs62187051	1.59018e-08	0.0442953	-2.26584e-10
225451512	rs62187052	6.35606e-09	-0.872727	-2.26584e-10
225452212	rs62187053	6.01862e-09	-0.927278	-2.26584e-10
225452257	rs76897351	3.1529e-08	0.728771	-2.26584e-10
225453215	rs147708908	7.36097e-09	-1.28763e-10	-0.725944
225453679	rs75869883	1.68001e-08	0.0992477	-2.26584e-10
225454006	rs72974265	2.32375e-08	0.729027	-0.305396
225454053	rs11899070	2.27351e-08	0.709836	-0.308062
225454209	rs72974267	0.0331618	12.8735	1.72128
225454230	rs13009286	9.05991e-09	-0.223416	-0.294861
225454764	rs62187054	9.68614e-09	-0.164936	-0.286504
225454907	rs72974269	0.0597306	13.4588	1.72441
225454909	rs62187055	9.88148e-09	-0.151625	-0.279849
225455287	rs11900637	1.94102e-08	0.648517	-0.404854
225456444	rs4674926	2.77087e-06	5.99661	-0.791835
225456551	rs6436499	1.35554e-08	1.07616	-1.19151
225457173	rs4402747	2.97795e-06	6.08396	-0.807107
225457661	rs186535220	2.2866e-07	2.7101	-2.26584e-10
225457714	rs60595308	4.46399e-09	-1.28763e-10	-1.22609
225457914	rs56246265	6.14152e-08	1.29097	0.104555
225458585	rs76538411	4.27312e-09	-1.28763e-10	-1.26979
225459080	rs34345163	0.0545985	13.3413	1.75206
225459124	rs11675595	8.31764e-09	-0.320275	-0.283482
225459210	rs144057863	4.8389e-09	-1.14545	-2.26584e-10
225459429	rs147304842	1.64274e-08	-1.28763e-10	0.0768137
225459737	rs72962707	4.07005e-07	3.28669	-2.26584e-10
225460110	rs11886809	8.49766e-09	-0.306233	-0.276113
225461990	rs11694220	1.02343e-08	-0.0563178	-0.340069
225462004	rs11682897	1.10597e-08	0.0211915	-0.340023
225462091	rs115027764	3.75142e-09	-1.4	-2.26584e-10
225462167	rs13028335	2.61317e-09	-1.76157	-2.26584e-10
225462737	rs150091867	9.99002e-09	-1.28763e-10	-0.420549
225463885	rs72962708	5.83277e-08	1.29293	0.0510078
225464108	rs113820259	6.06636e-08	1.31918	0.0640263
225464491	rs73996419	4.27238e-09	-1.28763e-10	-1.26997
225466385	rs4355095	1.08225e-06	3.62893	0.635731
225466404	rs4624371	1.3749e-08	0.0899889	-0.191157
225467238	rs7578032	3.21292e-08	0.546591	0.201039
225467444	rs140392340	7.35614e-09	-0.726601	-2.26584e-10
225467513	rs6436500	2.84804e-08	0.561443	0.0656372
225467840	rs111915841	0.0221956	12.7902	1.40307
225467955	rs113831467	1.75494e-08	0.233553	-0.090669
225467983	rs111529253	2.70352e-08	0.575005	-2.26584e-10
225468329	rs35463868	4.2664e-09	-1.13237	-0.138992
225469413	rs6736188	8.06003e-06	4.48254	1.79
225469575	rs78841535	2.62937e-09	-1.75539	-2.26584e-10
225469611	rs11684265	8.0186e-06	4.41437	1.85301
225469846	rs62187056	6.98355e-09	-0.778579	-2.26584e-10
225469957	rs74272780	4.13874e-07	-1.28763e-10	3.30342
225470178	rs7562397	3.12228e-08	-1.73803	2.45705
225470195	rs7589204	8.94107e-09	-0.691388	0.159907
225470667	rs79468790	9.64916e-09	-0.455265	-2.26584e-10
225470724	rs5020311	1.00272e-08	-0.529036	0.112204
225470871	rs6436501	7.32532e-09	-0.72438	-0.00641939
225470963	rs57002188	1.64354e-07	-0.02823	2.40811
225471009	rs114447676	6.19001e-09	-0.899199	-2.26584e-10
225471270	rs55994232	3.42063e-09	-1.49231	-2.26584e-10
225471623	rs58105661	4.93456e-09	-1.28763e-10	-1.12587
225472401	rs142656468	2.75399e-09	-1.70908	-2.26584e-10
225472917	rs3997602	8.24506e-09	-0.636145	0.0236236
225472985	rs7594223	1.12376e-05	4.81751	1.78737
225473263	rs7580488	1.12741e-05	4.84774	1.76038
225473540	rs62187057	8.12718e-09	-0.626031	-0.000891632
225473789	rs6749153	7.98216e-09	-0.636145	-0.00878208
225474448	rs77445417	4.19164e-09	-1.28763e-10	-1.28904
225474564	rs111258963	7.52512e-09	-0.648033	-0.0558566
225474605	rs188193742	4.25568e-09	-1.28763e-10	-1.27388
225474948	rs74720284	6.48252e-09	-1.28763e-10	-0.853027
225475107	rs6738693	6.81952e-09	-0.700094	-0.102253
225475463	rs6739036	6.47385e-09	-0.737047	-0.117319
225475560	rs56337305	8.04813e-06	4.63911	1.63195
225475664	rs56137017	1.80747e-07	2.47496	-2.26584e-10
225475769	rs11691319	6.23407e-09	-0.749635	-0.142471
225475818	rs11685405	6.20335e-09	-0.749635	-0.147411
225476140	rs11674439	6.18827e-09	-0.737047	-0.162434
225476915	rs11885566	1.81263e-09	-1.34641	-0.780944
225476923	rs12622558	2.87171e-09	-0.974896	-0.692332
225477276	rs923901	1.10898e-09	-1.32173	-1.29696
225477542	rs6747129	4.42822e-09	-1.3442	0.110064
225478370	rs16866077	2.10345e-08	-0.75438	1.07841
225478400	rs79468193	3.72116e-08	0.894486	-2.26584e-10
225478729	rs10498164	4.30727e-08	1.04075	-2.26584e-10
225478896	rs74376934	4.82372e-09	-1.14859	-2.26584e-10
225479141	rs114182074	6.21045e-09	-0.895902	-2.26584e-10
225479503	rs17480503	6.53198e-09	-0.270949	-0.574476
225479958	rs16866078	4.89485e-09	-1.13395	-2.26584e-10
225480136	rs12476528	3.25113e-09	-1.54313	-2.26584e-10
225480722	rs7563430	3.54592e-08	-0.522782	1.36903
225481922	rs10498165	7.83764e-09	-0.165472	-0.497726
225481991	rs6716600	1.19794e-09	-1.29446	-1.24707
225482006	rs139625782	5.33599e-09	-1.28763e-10	-1.04766
225484334	rs151132693	3.20925e-08	0.746485	-2.26584e-10
225484658	rs1908253	3.76736e-08	-0.504887	1.41171
225484673	rs75241590	4.97926e-09	-1.11685	-2.26584e-10
225484736	rs1908252	3.74459e-08	-0.522782	1.42354
225485628	rs4539789	3.86226e-08	-0.504887	1.43659
225485666	rs139625575	2.61735e-09	-1.75997	-2.26584e-10
225486350	rs143244855	1.08769e-07	-1.28763e-10	1.96709
225486717	rs142973331	3.68186e-08	0.883868	-2.26584e-10
225487159	rs9753296	1.78043e-09	-0.876424	-1.26886
225487865	rs1908251	1.15812e-09	-1.3255	-1.24983
225488152	rs2172657	1.17003e-09	-1.31527	-1.24983
225488884	rs13385853	9.01759e-08	-0.627423	2.40705
225488921	rs140691942	4.89485e-09	-1.13395	-2.26584e-10
225489192	rs142942912	2.61735e-09	-1.75997	-2.26584e-10
225489992	rs141588719	3.88378e-09	-1.36533	-2.26584e-10
225490425	rs138208014	8.4389e-08	-0.637319	2.35062
225491100	rs67347002	7.52196e-09	-1.19497	0.490656
225491143	rs6731785	1.80474e-09	-0.8621	-1.26962
225491214	rs56908946	4.37116e-09	-1.28763e-10	-1.24711
225492169	rs77504325	4.60917e-09	-1.28763e-10	-1.19409
225493173	rs59476817	4.35154e-09	-1.28763e-10	-1.25161
225493294	rs56033132	7.87708e-08	-0.678153	2.32256
225493558	rs4673114	8.08986e-09	-1.18727	0.555749
225494430	rs77891054	4.91239e-09	-1.28763e-10	-1.13037
225494885	rs12621327	8.1808e-09	-1.18727	0.566928
225495128	rs77468690	2.41767e-08	0.463252	-2.26584e-10
225495599	rs16866084	7.99544e-09	-1.21019	0.566928
225497742	rs144829648	8.77211e-09	-1.28763e-10	-0.550558
225499721	rs72962751	1.82818e-08	0.183771	-2.26584e-10
225499778	rs61226516	4.37458e-09	-1.28763e-10	-1.24632
225500024	rs4673115	1.1153e-09	-1.33884	-1.27418
225500212	rs149257871	4.25385e-09	-1.27431	-2.26584e-10
225500948	rs62188668	7.25231e-09	-0.740816	-2.26584e-10
225501992	rs7602654	5.68969e-09	-0.405699	-0.577781
225502303	rs7576904	2.48118e-09	-1.07861	-0.734798
225502541	rs6436502	3.44329e-08	-0.594832	1.41171
225502646	rs72962758	1.87867e-07	2.5136	-2.26584e-10
225502655	rs16866087	4.2173e-09	-1.28294	-2.26584e-10
225502765	rs79943310	4.09388e-09	-1.31264	-2.26584e-10
225503101	rs1565074	8.43824e-09	-1.20999	0.620624
225503305	rs73996421	4.36473e-09	-1.28763e-10	-1.24858
225503892	rs4674932	8.80762e-09	-1.21019	0.663674
225504270	rs72962763	2.21969e-09	-0.871893	-1.05288
225504341	rs117464078	4.07979e-08	-1.28763e-10	0.986493
225505092	rs16866089	1.08361e-08	-1.69626	1.35701
225505227	rs144316169	5.88244e-09	-1.28763e-10	-0.950165
225505345	rs2129610	2.17909e-09	-0.647733	-1.2955
225505353	rs7601882	1.29213e-08	-0.86022	0.696964
225505793	rs78567532	2.91468e-09	-1.65238	-2.26584e-10
225506262	rs6436503	3.50438e-08	-0.564216	1.39868
225506291	rs151267925	4.25208e-09	-1.27473	-2.26584e-10
225506383	rs112791261	4.01431e-09	-1.33227	-2.26584e-10
225506390	rs116812647	4.22651e-09	-1.28076	-2.26584e-10
225507349	rs77704620	2.00872e-08	0.277947	-2.26584e-10
225507955	rs112040928	2.68023e-09	-1.73623	-2.26584e-10
225508329	rs112267519	6.3288e-09	-0.877026	-2.26584e-10
225508431	rs150672539	7.97543e-09	-0.645771	-2.26584e-10
225509215	rs34646084	3.47246e-09	-1.47727	-2.26584e-10
225509590	rs36048994	1.11767e-09	-1.3252	-1.28569
225509710	rs55912807	3.34775e-08	-0.524502	1.31324
225509864	rs72962772	3.4406e-08	0.816094	-2.26584e-10
225511361	rs2047136	1.61378e-09	-0.946944	-1.29662
225511657	rs16866096	6.67271e-08	-0.644347	2.12282
225513164	rs12105685	2.15861e-09	-0.655521	-1.29715
225514582	rs4673119	6.91109e-09	-0.789009	-2.26584e-10
225514923	rs4674933	2.11037e-09	-0.678453	-1.29682
225515189	rs34218311	1.00904e-08	-0.410547	-2.26584e-10
225515482	rs10498166	1.44346e-07	-0.649556	2.89963
225515803	rs75509642	2.46529e-08	-1.28763e-10	0.482759
225515813	rs72962777	1.98288e-07	-0.556174	3.12376
225516468	rs4674934	1.09105e-09	-1.3414	-1.29359
225518456	rs72962778	4.58995e-07	-0.647004	4.05391
225519115	rs62188672	3.60297e-09	-1.44038	-2.26584e-10
225519155	rs149366744	1.98105e-08	-1.28763e-10	0.264074
225519156	rs143666876	1.97327e-08	-1.28763e-10	0.260142
225519361	rs6716680	1.00919e-08	-0.410404	-2.26584e-10
225519915	rs2015099	1.15525e-09	-1.28739	-1.29043
225519936	rs140604355	2.06225e-08	0.304246	-2.26584e-10
225520025	rs2015091	1.15525e-09	-1.28739	-1.29043
225520082	rs2014887	1.15359e-09	-1.28739	-1.29187
225520093	rs71429124	2.79648e-09	-1.69377	-2.26584e-10
225520345	rs185571913	1.05952e-08	-1.28763e-10	-0.361734
225520414	rs186825642	1.34597e-08	-0.122436	-2.26584e-10
225520784	rs151292662	4.45798e-09	-1.22744	-2.26584e-10
225520871	rs189986158	1.01262e-08	-1.28763e-10	-0.407013
225521364	rs34524774	2.76787e-09	-1.70406	-2.26584e-10
225521411	rs62188673	4.18752e-09	-1.29003	-2.26584e-10
225521466	rs7569372	1.03638e-09	-1.39454	-1.29187
225521598	rs10203159	4.29956e-07	-0.75506	4.09661
225521619	rs150547436	2.07459e-08	0.310215	-2.26584e-10
225522339	rs75977322	3.29195e-09	-1.53066	-2.26584e-10
225522946	rs56821983	6.07976e-09	-1.28763e-10	-0.917172
225522993	rs13414466	1.6583e-07	-1.74923	4.13805
225523685	rs11903959	6.43091e-08	-1.71346	3.15502
225526161	rs62188674	6.43568e-09	-0.860278	-2.26584e-10
225526509	rs150038176	6.6938e-08	-1.28763e-10	1.48163
225526956	rs144752015	5.6752e-09	-0.986031	-2.26584e-10
225526975	rs11887386	1.21484e-09	-1.24422	-1.2833
225526998	rs72962798	3.60443e-07	-0.923114	4.08831
225527290	rs11887535	1.1621e-09	-1.2886	-1.2833
225527965	rs145386777	5.34674e-09	-1.28763e-10	-1.04565
225529674	rs112566752	4.52681e-09	-1.21212	-2.26584e-10
225530216	rs79606904	2.94418e-09	-1.6423	-2.26584e-10
225531510	rs12622216	3.92634e-07	-0.786799	4.03754
225533498	rs7580595	2.73713e-08	0.587359	-2.26584e-10
225534192	rs11884368	5.67789e-07	0.328768	3.29085
225535005	rs148538883	5.44604e-08	1.27534	-2.26584e-10
225535019	rs116584333	5.04599e-09	-1.10354	-2.26584e-10
225536306	rs72964806	2.86665e-08	0.633592	-2.26584e-10
225536896	rs111852035	2.74873e-09	-1.711	-2.26584e-10
225538355	rs36032547	6.37752e-08	-1.75539	3.18862
225538393	rs13019390	3.02079e-09	-1.61662	-2.26584e-10
225539701	rs182328292	4.8182e-09	-1.14974	-2.26584e-10
225539718	rs17199291	3.17546e-09	-1.21118	-0.355502
225539800	rs16866114	4.85894e-09	-1.14132	-2.26584e-10
225540927	rs117100294	5.95873e-08	-1.28763e-10	1.36531
225542383	rs189731734	3.66301e-09	-1.42385	-2.26584e-10
225543387	rs80307422	4.98917e-09	-1.11487	-2.26584e-10
225543516	rs145514606	5.91123e-09	-1.28763e-10	-0.945282
225544826	rs113075259	4.78754e-08	1.14647	-2.26584e-10
225544960	rs6752187	1.77117e-09	-0.856625	-1.29387
225544991	rs6436505	2.51345e-08	1.75263	-1.25053
225545245	rs1565072	1.82834e-09	-0.82609	-1.29264
225545879	rs28432054	1.12116e-09	-1.31221	-1.29556
225546213	rs72964813	4.78754e-08	1.14647	-2.26584e-10
225546834	rs35629284	7.42534e-08	-0.643083	2.22843
225547310	rs12995062	3.88787e-08	-0.536807	1.47512
225547688	rs12623191	4.65597e-08	-1.74598	2.86458
225548049	rs34832383	6.27142e-08	-1.74073	3.15718
225548072	rs12623277	1.08762e-09	-1.34164	-1.2965
225549529	rs62188681	3.49647e-09	-1.47038	-2.26584e-10
225549704	rs76950464	3.40991e-09	-1.49545	-2.26584e-10
225549722	rs192272009	8.71723e-09	-1.28763e-10	-0.556834
225549742	rs142005620	6.59138e-09	-1.28763e-10	-0.836374
225549968	rs72964817	3.10022e-07	-1.00721	4.02172
225552916	rs10170573	1.62167e-09	-0.941113	-1.29757
225553128	rs4624372	1.62168e-09	-0.941113	-1.29756
225553200	rs116301486	4.3542e-09	-1.25099	-2.26584e-10
225554653	rs75973942	3.67686e-09	-1.42008	-2.26584e-10
225555193	rs7604556	5.25149e-08	-1.75403	2.99299
225555232	rs77526679	6.44193e-09	-1.28763e-10	-0.859307
225557312	rs74770282	4.31813e-09	-1.25931	-2.26584e-10
225557392	rs114155009	2.69137e-09	-1.73209	-2.26584e-10
225557537	rs116388898	2.75008e-09	-1.71051	-2.26584e-10
225558042	rs1843834	1.36433e-09	-1.12838	-1.2831
225558238	rs140688599	4.18171e-09	-1.28763e-10	-1.29142
225558242	rs6436506	9.54961e-10	-1.51384	-1.25439
225558356	rs10211257	2.59742e-07	-1.07045	3.90801
225558372	rs56197085	4.55747e-08	1.09722	-2.26584e-10
225558656	rs79115073	1.31517e-08	-0.145582	-2.26584e-10
225559073	rs2396109	3.35411e-08	-1.69309	2.48372
225560219	rs2396110	9.20678e-10	-1.57948	-1.2253
225560488	rs138159918	4.69923e-09	-1.17474	-2.26584e-10
225560600	rs10168256	3.47379e-08	-1.49874	2.32444
225561035	rs6717108	2.26451e-08	-1.51181	1.90962
225563591	rs16866119	3.95291e-08	-1.48492	2.43982
225563970	rs16866121	4.31829e-09	-1.28763e-10	-1.25928
225565109	rs147212513	5.13685e-09	-1.28763e-10	-1.0857
225565329	rs6718533	7.87661e-10	-1.71121	-1.24961
225565491	rs114567650	7.00104e-09	-0.776078	-2.26584e-10
225565760	rs62188709	3.00687e-09	-1.62124	-2.26584e-10
225566041	rs72966951	3.75326e-08	-1.49778	2.40086
225566563	rs10173549	3.77734e-08	-1.49139	2.40086
225566643	rs113266547	1.94861e-08	1.13444	-0.886872
225566723	rs112768669	8.75057e-09	-0.553017	-2.26584e-10
225567327	rs16866124	3.7019e-08	-1.49778	2.38708
225567347	rs72966956	2.25832e-08	0.395068	-2.26584e-10
225567399	rs13408687	2.73069e-09	-1.71758	-2.26584e-10
225568382	rs35575677	2.75301e-09	-1.70944	-2.26584e-10
225568694	rs72966959	4.89064e-08	1.16777	-2.26584e-10
225569830	rs13418804	3.66809e-08	-1.48227	2.36239
225570435	rs77232974	7.26453e-09	-0.739132	-2.26584e-10
225570845	rs116241154	4.15097e-09	-1.29879	-2.26584e-10
225571447	rs191004459	4.41647e-09	-1.28763e-10	-1.23679
225572176	rs114810489	2.80808e-09	-1.68964	-2.26584e-10
225572517	rs80238749	6.72713e-09	-0.815988	-2.26584e-10
225573153	rs4674938	8.77612e-09	-0.550102	-2.26584e-10
225574241	rs10205549	3.69487e-08	-1.49778	2.38518
225574261	rs62188713	3.50977e-09	-1.46658	-2.26584e-10
225574276	rs10194591	7.67878e-10	-1.72912	-1.25714
225574650	rs10197382	7.57692e-10	-1.73713	-1.26248
225575098	rs10933072	7.506e-10	-1.75212	-1.2569
225575173	rs11898692	7.61516e-10	-1.72316	-1.27142
225577135	rs10192196	7.3714e-10	-1.75732	-1.2698
225577669	rs144423070	2.80691e-09	-1.69005	-2.26584e-10
225577791	rs35413825	7.39159e-10	-1.7553	-1.26908
225577997	rs16866127	3.68155e-08	-1.53456	2.41834
225578418	rs11688359	5.16942e-09	-1.07938	-2.26584e-10
225578842	rs144634646	6.28064e-09	-1.28763e-10	-0.884664
225579262	rs10198809	3.82616e-08	-1.53456	2.45687
225579924	rs16866130	3.87938e-08	-1.5226	2.45873
225580309	rs111964522	2.64254e-09	-1.75039	-2.26584e-10
225582284	rs6715655	7.38561e-10	-1.76109	-1.26409
225582425	rs76022454	1.55161e-08	0.0197414	-2.26584e-10
225582558	rs72966980	3.5877e-08	-1.45299	2.31095
225582559	rs72966984	3.46939e-08	-1.4729	2.29733
225583037	rs182798996	5.59478e-09	-1.28763e-10	-1.0003
225583264	rs16866137	3.13936e-09	-1.57812	-2.26584e-10
225583759	rs72966985	3.58672e-09	-1.59797	0.153073
225584303	rs72966987	3.51811e-09	-1.61643	0.152221
225584423	rs141075130	4.45414e-09	-1.28763e-10	-1.2283
225584834	rs62188716	3.83423e-09	-1.37817	-2.26584e-10
225586327	rs139280521	3.15817e-09	-1.57214	-2.26584e-10
225587479	rs7585688	2.51807e-08	-0.212411	0.716354
225588232	rs117832910	4.32377e-09	-1.28763e-10	-1.25801
225588432	rs114690762	3.92025e-09	-1.35598	-2.26584e-10
225588620	rs13384654	3.45892e-09	-1.60498	0.123797
225589618	rs6731126	8.08919e-10	-1.76228	-1.17191
225589619	rs147779135	3.51202e-09	-1.61643	0.150491
225590153	rs1601730	8.12351e-10	-1.75999	-1.16997
225590501	rs141524388	4.21911e-09	-1.28763e-10	-1.28251
225590922	rs189327068	6.49759e-09	-1.28763e-10	-0.850705
225592146	rs116412182	5.90469e-09	-0.946389	-2.26584e-10
225592482	rs62188717	5.73007e-09	-0.976409	-2.26584e-10
225594235	rs62188718	5.76329e-09	-0.970628	-2.26584e-10
225594948	rs145871849	2.7845e-09	-1.69807	-2.26584e-10
225595327	rs75227665	5.7289e-09	-1.28763e-10	-0.976612
225595932	rs10203544	3.47883e-09	-1.64415	0.16871
225596320	rs13424487	3.75692e-09	-1.49676	0.0982287
225596673	rs62188719	3.2572e-09	-1.54127	-2.26584e-10
225597350	rs138840542	1.10775e-08	-0.317221	-2.26584e-10
225597695	rs10186154	3.20148e-09	-1.55852	-2.26584e-10
225598077	rs7580331	3.37507e-09	-1.64849	0.142769
225598242	rs6436507	7.34714e-10	-1.76181	-1.2686
225598570	rs13432141	3.40448e-09	-1.63981	0.142769
225598774	rs201724868	1.06154e-08	-1.28763e-10	-0.359829
225599237	rs13384315	3.41648e-09	-1.64575	0.152221
225599241	rs13409727	3.31782e-09	-1.64849	0.125661
225599320	rs72967002	7.24756e-09	-0.741471	-2.26584e-10
225599449	rs2396147	2.95367e-09	-1.58889	-0.050193
225599504	rs72968903	3.26667e-09	-1.53837	-2.26584e-10
225599911	rs74970490	3.70304e-09	-1.48514	0.0721551
225600701	rs78454861	3.27915e-09	-1.53455	-2.26584e-10
225600866	rs181531799	5.62095e-09	-1.28763e-10	-0.995636
225601227	rs4356653	3.34602e-09	-1.64857	0.134203
225601985	rs2396149	7.35421e-10	-1.76181	-1.26764
225603172	rs142034895	2.72762e-09	-1.71871	-2.26584e-10
225603173	rs13430644	3.21852e-09	-1.66102	0.107804
225603279	rs186769546	8.61166e-09	-1.28763e-10	-0.569019
225603291	rs77098267	4.74934e-09	-1.28763e-10	-1.16413
225604188	rs10189104	3.11508e-09	-1.68522	0.0993392
225605651	rs6752847	3.14156e-09	-1.68522	0.107804
225605952	rs10195402	3.14156e-09	-1.68522	0.107804
225606389	rs1434057	7.30788e-10	-1.76231	-1.27346
225606971	rs116425461	3.2126e-09	-1.68072	0.125661
225607202	rs62188721	3.376e-09	-1.50544	-2.26584e-10
225608295	rs115708627	6.8664e-08	-1.28763e-10	1.50709
225608551	rs62188722	3.41637e-09	-1.49356	-2.26584e-10
225608689	rs10181622	3.39594e-09	-1.66904	0.169482
225609380	rs138711032	2.61993e-09	-1.75899	-2.26584e-10
225610109	rs13430106	3.27822e-09	-1.66904	0.134203
225610535	rs142349709	4.76367e-09	-1.28763e-10	-1.16112
225610952	rs4380226	1.50635e-08	-0.603637	0.593777
225612503	rs16866155	2.48327e-09	-1.69862	-0.113942
225613221	rs11680109	6.2864e-09	-0.883748	-2.26584e-10
225613552	rs4674939	7.48314e-10	-1.76177	-1.25029
225613899	rs16866157	2.43832e-09	-1.69208	-0.138749
225614413	rs77969797	7.23144e-09	-0.743698	-2.26584e-10
225614550	rs192348877	4.17217e-09	-1.28763e-10	-1.2937
225614954	rs7564938	8.13706e-10	-1.76221	-1.16608
225615270	rs62188723	6.6249e-09	-0.8313	-2.26584e-10
225615471	rs12162346	2.56191e-09	-1.68387	-0.0975147
225615515	rs77354568	5.25936e-09	-1.28763e-10	-1.06213
225615973	rs60507277	2.03567e-08	0.291272	-2.26584e-10
225616175	rs56819908	1.90058e-09	-1.61241	-0.467568
225616199	rs76080520	1.59315e-08	1.00197	-0.955802
225616518	rs145376100	6.45402e-09	-0.857433	-2.26584e-10
225616827	rs79812614	6.50011e-09	-0.850317	-2.26584e-10
225617177	rs10191148	1.84422e-09	-1.5766	-0.533474
225618116	rs13414489	1.83272e-09	-1.5766	-0.539731
225618250	rs7562679	7.58177e-10	-1.7622	-1.23677
225618508	rs10207324	1.81946e-09	-1.57143	-0.552169
225618741	rs10173714	7.59337e-10	-1.76235	-1.23509
225621330	rs55673257	2.83553e-08	0.622679	-2.26584e-10
225621749	rs75545860	2.09751e-09	-1.60306	-0.378329
225622535	rs144310324	2.73633e-09	-1.71552	-2.26584e-10
225622737	rs78247330	6.27215e-09	-0.886017	-2.26584e-10
225622852	rs116393193	2.08413e-09	-1.62392	-0.363867
225624452	rs139919516	8.32023e-09	-1.28763e-10	-0.603446
225624525	rs117546214	5.18479e-09	-1.28763e-10	-1.07641
225624686	rs10199780	1.96466e-09	-1.6271	-0.419716
225624791	rs80271406	2.01589e-09	-1.62227	-0.398799
225625231	rs78815506	6.75305e-09	-0.812142	-2.26584e-10
225625335	rs7583073	2.00093e-09	-1.62227	-0.406249
225626118	rs10168745	1.93438e-09	-1.61754	-0.444807
225626375	rs10203866	8.18878e-10	-1.6367	-1.28525
225627663	rs59555396	1.827e-09	-1.60802	-0.511435
225627876	rs116887627	4.45839e-09	-1.28763e-10	-1.22735
225629713	rs17271491	2.61741e-09	-1.75995	-2.26584e-10
225630233	rs1045654	8.34928e-10	-1.62499	-1.27756
225630351	rs77129771	2.65212e-09	-1.74678	-2.26584e-10
225630435	rs1045653	1.7778e-09	-1.60306	-0.543702
225630723	rs76039923	5.58451e-09	-1.00214	-2.26584e-10
225631260	rs3768869	1.90552e-09	-1.57214	-0.505241
225631486	rs3768870	1.90648e-09	-1.59801	-0.478865
225631874	rs10181850	1.923e-09	-1.60306	-0.465192
225632703	rs140385423	2.78905e-09	-1.69643	-2.26584e-10
225632892	rs35919012	2.84508e-09	-1.67654	-2.26584e-10
225633209	rs3754623	2.1568e-09	-1.59778	-0.355729
225633812	rs3754624	1.64629e-09	-1.58234	-0.641277
225634039	rs182375541	4.15607e-09	-1.28763e-10	-1.29757
225634409	rs35380339	2.88832e-09	-1.66146	-2.26584e-10
225634472	rs3754626	3.01919e-09	-1.33519	-0.281953
225634693	rs1565073	1.10082e-09	-1.35511	-1.27097
225634810	rs115040038	6.64145e-09	-0.828806	-2.26584e-10
225636059	rs7604021	1.03468e-09	-1.41026	-1.27778
225636411	rs6712617	1.61408e-09	-0.964187	-1.27919
225637558	rs79874375	8.27931e-09	-1.28763e-10	-0.608377
225638605	rs115772056	1.01512e-08	-0.404541	-2.26584e-10
225639220	rs6436508	1.72332e-09	-0.911675	-1.26621
225640323	rs2004141	1.08452e-09	-1.44114	-1.19986
225641007	rs745989	1.85747e-09	-0.827765	-1.27516
225641615	rs2060389	1.77357e-09	-0.869206	-1.27994
225642504	rs76915755	4.1566e-09	-1.28763e-10	-1.29744
225643133	rs17271504	2.77612e-09	-1.70108	-2.26584e-10
225643486	rs16866168	1.50559e-09	-1.44893	-0.86402
225643831	rs17271511	9.95584e-09	0.336223	-0.7602
225644500	rs7596226	7.37489e-10	-1.72908	-1.29756
225644505	rs111268911	5.6831e-09	-0.98464	-2.26584e-10
225644800	rs3768872	7.51501e-10	-1.71126	-1.29656
225645489	rs7586052	8.63431e-10	-1.73233	-1.13664
225645532	rs57078182	4.47249e-09	-1.28763e-10	-1.22419
225645638	rs114057841	1.60129e-09	-0.999677	-1.25165
225645835	rs3768874	7.40317e-10	-1.72606	-1.29675
225646087	rs3768876	7.38225e-10	-1.72908	-1.29656
225647034	rs3768877	1.31663e-08	0.952267	-1.09675
225648281	rs7597124	7.89928e-10	-1.66096	-1.29699
225649063	rs112432392	2.94495e-09	-1.64204	-2.26584e-10
225649420	rs112606595	2.93385e-09	-1.64582	-2.26584e-10
225650758	rs111928659	5.78336e-09	-0.967151	-2.26584e-10
225651385	rs3768878	7.71408e-10	-1.72085	-1.26083
225651419	rs3768879	1.29797e-08	1.00459	-1.16334
225652422	rs72970954	1.35119e-08	1.04478	-1.16334
225652701	rs3768880	8.04238e-10	-1.6431	-1.2969
225653150	rs13413377	7.88345e-10	-1.66264	-1.29731
225654080	rs142698214	4.6349e-09	-1.28763e-10	-1.18852
225654686	rs6754563	8.01089e-10	-1.64815	-1.29577
225654790	rs138609640	7.64642e-09	-0.687899	-2.26584e-10
225655472	rs1471912	7.57133e-10	-1.72837	-1.27198
225655475	rs1471913	7.53415e-10	-1.71798	-1.2873
225655883	rs3768882	7.70672e-10	-1.69969	-1.28294
225656868	rs187213052	1.02905e-08	-1.28763e-10	-0.390917
225658104	rs117595632	1.59168e-08	-1.28763e-10	0.0452373
225659217	rs16866183	1.46612e-09	-1.10312	-1.23639
225659728	rs113265459	2.61875e-09	-1.75944	-2.26584e-10
225661286	rs72970961	1.14365e-08	0.856449	-1.14177
225661852	rs76100309	2.66213e-09	-1.74301	-2.26584e-10
225664495	rs62186315	1.14869e-09	-1.45721	-1.1263
225665074	rs1560859	2.61139e-09	-1.76225	-2.26584e-10
225665193	rs6717059	7.55432e-10	-1.7191	-1.2835
225665581	rs76564203	4.17557e-09	-1.28763e-10	-1.29288
225669734	rs146285020	5.2716e-09	-1.28763e-10	-1.0598
225669996	rs4674940	2.63512e-09	-1.75321	-2.26584e-10
225670271	rs200671822	1.09589e-08	-1.28763e-10	-0.327984
225670329	rs17271539	2.70952e-09	-1.72536	-2.26584e-10
225670356	rs16866186	2.8197e-09	-1.6855	-2.26584e-10
225670901	rs4674941	7.94234e-10	-1.76238	-1.19014
225672460	rs12328236	8.91649e-10	-1.74429	-1.09253
225673053	rs75398064	5.87665e-09	-0.951149	-2.26584e-10
225674388	rs10181351	7.92349e-10	-1.76238	-1.19251
225674543	rs79344484	4.78526e-09	-1.1566	-2.26584e-10
225674596	rs56288620	2.92024e-09	-1.65047	-2.26584e-10
225675183	rs115202642	3.02632e-09	-1.61479	-2.26584e-10
225676025	rs553386586	4.3259e-09	-1.28763e-10	-1.25752
225678013	rs6719348	7.91746e-10	-1.76238	-1.19327
225678729	rs16866187	2.64438e-09	-1.7497	-2.26584e-10
225678849	rs10173628	8.8576e-10	-1.74292	-1.10053
225679031	rs77952666	2.93627e-09	-1.645	-2.26584e-10
225679387	rs184517502	3.16144e-08	0.731476	-2.26584e-10
225679535	rs4674942	7.90525e-10	-1.76233	-1.19486
225679989	rs114777301	2.90653e-09	-1.65518	-2.26584e-10
225680088	rs7604254	7.88077e-10	-1.76236	-1.19793
225680268	rs183920359	4.50719e-09	-1.21646	-2.26584e-10
225680622	rs6728151	9.05027e-10	-1.71096	-1.11097
225680674	rs58364599	7.90962e-10	-1.76102	-1.19562
225681100	rs72970969	9.24368e-09	0.662482	-1.16068
225681554	rs13406583	9.17641e-10	-1.69711	-1.11097
225681928	rs6742694	7.84813e-10	-1.76237	-1.20208
225682149	rs6714121	9.15562e-10	-1.69938	-1.11097
225682770	rs12104577	2.79454e-09	-1.69447	-2.26584e-10
225682797	rs72970970	9.35304e-09	0.674243	-1.16068
225682876	rs10933073	2.36981e-09	-0.863408	-0.995917
225684166	rs7572725	7.82046e-10	-1.76111	-1.20687
225685073	rs6436513	9.10679e-10	-1.71347	-1.10223
225685726	rs10179202	9.04892e-10	-1.71985	-1.10223
225686386	rs4527189	9.02978e-10	-1.71985	-1.10434
225687002	rs13427433	7.52164e-10	-1.76186	-1.24508
225687369	rs4674943	7.87788e-10	-1.76232	-1.19834
225687836	rs13430865	9.83344e-10	-1.72654	-1.01239
225688041	rs13405571	2.55336e-09	-1.27293	-0.511793
225688061	rs16866194	1.589e-09	-1.73615	-0.522876
225688100	rs13431331	4.06441e-09	-0.683063	-0.636805
225688945	rs72970971	1.35462e-08	0.933239	-1.04927
225689421	rs57148205	4.68089e-09	-0.498989	-0.679659
225689727	rs6717548	4.73881e-09	-0.495152	-0.671197
225690763	rs62186322	2.6112e-09	-1.76233	-2.26584e-10
225690941	rs6757600	9.22202e-10	-1.75645	-1.04667
225692190	rs7556687	4.78798e-09	-0.466428	-0.689601
225692338	rs67438476	1.8938e-08	0.219033	-2.26584e-10
225692417	rs4674944	4.67646e-09	-0.481984	-0.697611
225692458	rs62186324	8.81574e-10	-1.75129	-1.09689
225692927	rs56837462	9.10359e-10	-1.75645	-1.0596
225693539	rs10192929	9.05811e-10	-1.75804	-1.06303
225694184	rs62186325	2.61124e-09	-1.76231	-2.26584e-10
225694205	rs6741286	5.3221e-09	-0.342851	-0.707416
225694433	rs6713251	5.31231e-09	-0.342851	-0.709258
225694555	rs72970977	1.36154e-08	0.933239	-1.04417
225694582	rs6713274	5.24684e-09	-0.359123	-0.705388
225695099	rs6732013	5.3221e-09	-0.342851	-0.707416
225695560	rs10199573	3.8365e-09	-0.6471	-0.730475
225695786	rs144478944	5.14099e-09	-1.08489	-2.26584e-10
225696117	rs1368884	9.53509e-10	-1.6891	-1.08064
225696401	rs1821409	1.19318e-09	-1.24804	-1.29747
225696444	rs72970984	1.3801e-08	0.946772	-1.04417
225696622	rs148759581	5.2015e-09	-1.28763e-10	-1.07319
225696684	rs72970985	3.61776e-09	-1.43628	-2.26584e-10
225696969	rs11681888	2.48301e-08	1.77603	-1.28611
225697363	rs11693393	3.06763e-08	0.701354	-2.26584e-10
225697873	rs10185208	2.74764e-09	-1.7114	-2.26584e-10
225698275	rs57710587	4.29302e-09	-0.534672	-0.730475
225698343	rs16866206	3.06763e-08	0.701354	-2.26584e-10
225699079	rs10177782	9.43131e-10	-1.6891	-1.09158
225699572	rs6704619	4.1807e-09	-0.54982	-0.741838
225699772	rs16866209	3.0152e-08	0.684116	-2.26584e-10
225699967	rs11891018	2.23925e-08	1.66431	-1.27772
225700395	rs10933074	4.16425e-09	-0.54982	-0.74578
225700462	rs11675790	4.20532e-09	-0.54982	-0.735965
225700775	rs16866211	2.96385e-08	0.666937	-2.26584e-10
225700881	rs13384389	4.16425e-09	-0.54982	-0.74578
225700991	rs76313939	4.39029e-09	-1.24274	-2.26584e-10
225701607	rs78980022	1.29009e-08	0.895276	-1.06011
225701837	rs72972603	2.48987e-08	0.492678	-2.26584e-10
225702254	rs6738938	9.417e-10	-1.68638	-1.09582
225702565	rs6724332	4.09587e-09	-0.566377	-0.74578
225702825	rs16866215	2.90856e-08	0.648107	-2.26584e-10
225702987	rs78384382	1.27169e-08	-0.179204	-2.26584e-10
225703510	rs13429909	4.0687e-09	-0.571245	-0.747568
225703845	rs6731701	9.30689e-10	-1.67793	-1.11604
225703915	rs183915289	4.23629e-09	-1.28763e-10	-1.27845
225704076	rs188988180	5.39688e-09	-1.03631	-2.26584e-10
225704104	rs77482586	1.26674e-08	0.889381	-1.07249
225704203	rs6746867	4.02786e-09	-0.581332	-0.747568
225705563	rs13386042	9.37093e-10	-1.66902	-1.11809
225706613	rs144638149	7.25164e-09	-1.28763e-10	-0.740909
225707324	rs6744038	9.39017e-10	-1.66902	-1.11604
225708099	rs78691155	6.70418e-09	-1.28763e-10	-0.819405
225709336	rs16866219	2.58958e-08	0.531946	-2.26584e-10
225709636	rs11682884	9.65226e-10	-1.66595	-1.09158
225709926	rs7577271	9.39045e-10	-1.67204	-1.11299
225711463	rs143989323	6.75124e-08	1.49018	-2.26584e-10
225711951	rs6742408	9.45177e-10	-1.68361	-1.0949
225712887	rs55897037	5.37197e-09	0.0506745	-1.09162
225713694	rs116012594	5.38909e-09	-1.03776	-2.26584e-10
225714792	rs62186345	3.16002e-09	-1.57156	-2.26584e-10
225715462	rs6436514	9.51679e-10	-1.66595	-1.10572
225715529	rs75448129	1.4055e-09	-1.45931	-0.922427
225715706	rs16866224	2.82163e-08	0.617763	-2.26584e-10
225716313	rs10210350	9.52965e-10	-1.68638	-1.08393
225717403	rs116913375	4.68908e-09	-1.28763e-10	-1.1769
225718950	rs75841708	1.1067e-09	-1.70256	-0.918197
225719693	rs16866236	3.08451e-08	0.706841	-2.26584e-10
225720800	rs72972608	3.13837e-08	0.724154	-2.26584e-10
225721125	rs7605551	1.48398e-09	-1.54855	-0.778861
225722813	rs72972610	2.7322e-08	0.585556	-2.26584e-10
225722826	rs74432647	8.44613e-09	-0.588428	-2.26584e-10
225723136	rs13386730	1.13564e-09	-1.71076	-0.884178
225723591	rs16866243	1.18589e-09	-1.69548	-0.856165
225723676	rs74950263	6.20274e-08	1.40544	-2.26584e-10
225724434	rs79891039	4.16309e-09	-1.28763e-10	-1.29588
225726154	rs7585450	2.97495e-08	0.670676	-2.26584e-10
225726424	rs6721088	1.03258e-09	-1.72604	-0.964031
225727431	rs7589474	2.00347e-09	-1.72247	-0.304788
225727663	rs6436515	2.51053e-09	-0.511799	-1.28984
225727847	rs118122931	4.18289e-09	-1.28763e-10	-1.29113
225730189	rs7559750	7.21248e-08	2.77354	-1.21728
225730590	rs11884260	1.21156e-07	3.35907	-1.28413
225730624	rs72972618	7.12599e-09	-0.758388	-2.26584e-10
225731150	rs72972620	2.99535e-08	0.677509	-2.26584e-10
225732345	rs79873525	1.8423e-08	-1.28763e-10	0.191465
225732725	rs72972623	7.3786e-09	0.41596	-1.13951
225732760	rs117345215	4.25345e-09	-1.28763e-10	-1.27441
225733261	rs138616256	4.84196e-09	-1.14482	-2.26584e-10
225733342	rs11903344	9.6075e-10	-1.73803	-1.02415
225733877	rs56041307	2.77639e-09	-1.70098	-2.26584e-10
225734518	rs78386402	3.29313e-09	-1.5303	-2.26584e-10
225734857	rs140149383	1.13185e-08	-0.295701	-2.26584e-10
225735014	rs116691373	9.32008e-09	-0.489965	-2.26584e-10
225735052	rs140622386	5.0936e-09	-1.09415	-2.26584e-10
225735109	rs16866258	9.19224e-10	-1.73866	-1.0677
225735834	rs191603515	8.6252e-09	-1.28763e-10	-0.567447
225736355	rs141366068	2.61476e-09	-1.76096	-2.26584e-10
225736752	rs7592442	8.45486e-10	-1.73031	-1.15967
225736997	rs4674946	3.15023e-09	-1.57466	-2.26584e-10
225737546	rs7607230	9.92485e-10	-1.7414	-0.988282
225737967	rs59751848	9.78365e-10	-1.7414	-1.00261
225739574	rs10181328	9.79573e-10	-1.7414	-1.00138
225739987	rs6713674	9.50894e-10	-1.73845	-1.03404
225740232	rs55752095	3.37062e-08	0.795547	-2.26584e-10
225740514	rs56412230	2.73975e-09	-1.71427	-2.26584e-10
225740551	rs72972631	4.57398e-09	-0.0719049	-1.12985
225740593	rs11891443	9.78365e-10	-1.7414	-1.00261
225741186	rs10169941	9.82228e-10	-1.74005	-1.00002
225741272	rs10193574	9.53233e-10	-1.73845	-1.03158
225742078	rs16866265	9.68012e-10	-1.73551	-1.01914
225742080	rs60696641	9.796e-10	-1.74397	-0.99878
225742968	rs6436516	8.79626e-08	2.99682	-1.24205
225743460	rs72972635	7.09814e-09	0.392451	-1.15475
225743519	rs13395823	9.4545e-10	-1.737	-1.04123
225744266	rs13399119	9.7465e-10	-1.74005	-1.00776
225744496	rs13424581	9.52049e-10	-1.74276	-1.02851
225744669	rs16866267	9.73721e-10	-1.73866	-1.01011
225744824	rs76369399	3.4881e-09	-1.47278	-2.26584e-10
225745469	rs72972639	7.09092e-09	0.392451	-1.15577
225746505	rs13406420	9.60542e-10	-1.73576	-1.02664
225746539	rs13406593	9.76168e-10	-1.74005	-1.00621
225746542	rs13431816	9.60542e-10	-1.73576	-1.02664
225747038	rs6757927	2.929e-09	-0.353955	-1.29352
225747138	rs192607922	4.15064e-08	1.00371	-2.26584e-10
225747450	rs10498169	2.84366e-09	-0.385373	-1.29167
225747510	rs4674947	9.81214e-10	-1.74005	-1.00105
225747689	rs149378511	3.4258e-09	-1.4908	-2.26584e-10
225747860	rs80097344	2.67518e-09	-1.73812	-2.26584e-10
225748300	rs78751389	6.37791e-09	0.288725	-1.15802
225748518	rs12052387	6.45497e-09	0.300736	-1.15802
225748532	rs10206184	2.88585e-09	-0.370645	-1.29167
225749157	rs6750856	2.92578e-09	-0.357189	-1.29138
225749260	rs6722373	2.88668e-09	-0.370645	-1.29138
225749326	rs6751295	2.88668e-09	-0.370645	-1.29138
225749574	rs13391726	8.18288e-10	-1.75094	-1.17174
225749672	rs6712360	2.88668e-09	-0.370645	-1.29138
225749700	rs6712372	2.88668e-09	-0.370645	-1.29138
225749955	rs77083160	7.08273e-09	0.381299	-1.14578
225750753	rs10197805	2.8902e-09	-0.370645	-1.29017
225750861	rs2304336	2.92578e-09	-0.357189	-1.29138
225751103	rs2304335	6.65651e-09	0.323759	-1.1503
225751189	rs76040210	3.59878e-09	-1.44154	-2.26584e-10
225751293	rs2304334	2.89821e-09	-0.370645	-1.2874
225752028	rs138363420	4.2197e-09	-1.28237	-2.26584e-10
225752724	rs10204381	1.0025e-09	-1.73576	-0.983883
225753342	rs10168795	2.93518e-09	-0.357189	-1.28818
225753717	rs28737337	9.82477e-10	-1.73875	-1.00106
225754752	rs10174943	1.0272e-09	-1.73875	-0.956543
225755357	rs28373258	1.04313e-09	-1.7414	-0.938509
225755912	rs10202066	2.93842e-09	-0.357189	-1.28707
225756035	rs10202177	1.01071e-09	-1.73875	-0.972735
225756132	rs10167560	1.01225e-09	-1.73723	-0.972735
225756496	rs9288593	2.93003e-08	1.88317	-1.22771
225756544	rs72972659	7.74711e-09	0.49499	-1.16981
225756562	rs10168032	2.98055e-09	-0.34367	-1.28636
225756681	rs13388622	2.93939e-09	-0.357189	-1.28674
225756781	rs13400582	2.98055e-09	-0.34367	-1.28636
225758882	rs72972665	7.63225e-09	0.471213	-1.16097
225759251	rs10165324	9.72126e-10	-1.74402	-1.00639
225759324	rs4674948	3.30483e-08	2.01078	-1.23494
225759555	rs143321961	4.35006e-09	-1.25195	-2.26584e-10
225759978	rs16866294	1.02019e-07	2.7328	-0.829771
225760431	rs16866296	9.8865e-10	-1.73992	-0.993635
225760488	rs57679305	1.00018e-09	-1.74523	-0.976727
225760508	rs1368885	2.46257e-08	1.71693	-1.23527
225761259	rs7604674	9.74024e-10	-1.75428	-0.994173
225761382	rs7604898	1.00471e-09	-1.73852	-0.97891
225761528	rs4673122	1.26024e-09	-1.2555	-1.23533
225761820	rs74880676	3.46188e-09	-1.48033	-2.26584e-10
225761856	rs113207075	5.08937e-09	-1.09498	-2.26584e-10
225762032	rs13425558	8.37999e-10	-1.73921	-1.15966
225762055	rs13388016	1.01943e-09	-1.74147	-0.961421
225762365	rs6761138	1.02377e-09	-1.74147	-0.957182
225763143	rs10207991	1.0232e-09	-1.73733	-0.961865
225763176	rs16866300	1.03199e-09	-1.73926	-0.951391
225763266	rs10184426	1.03118e-09	-1.74147	-0.949969
225763790	rs57680909	4.18221e-09	-1.28763e-10	-1.2913
225764042	rs117041564	7.91896e-08	-1.28763e-10	1.64971
225764670	rs115005717	4.9097e-07	3.47425	-2.26584e-10
225764870	rs11895451	1.04743e-09	-1.73733	-0.93846
225765163	rs7593042	1.06343e-09	-1.74276	-0.917872
225766163	rs2055710	2.32207e-09	-0.583613	-1.29607
225766194	rs10183351	3.06503e-09	-1.60208	-2.26584e-10
225766454	rs189367264	1.03074e-08	-1.28763e-10	-0.38927
225767099	rs16866313	3.17076e-09	-1.56816	-2.26584e-10
225767626	rs147742888	4.0597e-09	-1.32103	-2.26584e-10
225767708	rs34376275	3.82697e-09	-1.38006	-2.26584e-10
225767821	rs2055711	2.63119e-09	-0.506936	-1.24776
225767881	rs151291453	3.08127e-09	-1.59679	-2.26584e-10
225768175	rs13421552	3.19434e-09	-1.56076	-2.26584e-10
225769167	rs142812085	2.62541e-09	-1.7569	-2.26584e-10
225769230	rs183102839	4.33755e-09	-1.28763e-10	-1.25483
225769259	rs11901561	2.86596e-09	-1.66923	-2.26584e-10
225770152	rs59461052	2.98146e-09	-1.62972	-2.26584e-10
225770377	rs16866320	3.35702e-09	-1.51108	-2.26584e-10
225771245	rs115895661	6.23565e-09	-0.891853	-2.26584e-10
225771387	rs143135672	2.63468e-09	-1.75338	-2.26584e-10
225771834	rs11677647	1.11999e-09	-1.32305	-1.28576
225771867	rs114796805	4.08114e-09	-1.31576	-2.26584e-10
225772004	rs12466303	1.14245e-08	0.943502	-1.22988
225772042	rs117431108	4.16921e-09	-1.28763e-10	-1.29441
225772361	rs147345148	2.49072e-08	-1.28763e-10	0.493019
225772392	rs12466436	8.58762e-10	-1.60312	-1.27128
225772476	rs72972674	1.35111e-09	-1.17284	-1.24837
225772767	rs149841199	1.01078e-08	-1.28763e-10	-0.408833
225772797	rs74952507	4.17493e-09	-1.29304	-2.26584e-10
225772992	rs10176593	8.19543e-10	-1.63958	-1.28156
225773085	rs17199382	4.12287e-09	-0.244089	-1.0615
225773204	rs56162773	3.5428e-09	-0.402326	-1.05489
225773451	rs56121303	3.44618e-09	-0.431712	-1.05316
225773496	rs55672639	2.92922e-09	-0.576671	-1.07073
225773502	rs56265483	4.66347e-09	-1.18238	-2.26584e-10
225773547	rs115072423	4.51544e-09	-1.21463	-2.26584e-10
225773644	rs7603622	3.55942e-09	-0.40701	-1.04553
225773711	rs55840796	3.00619e-08	1.60752	-0.926394
225773765	rs55977947	3.62199e-09	-0.378971	-1.05614
225773833	rs4673123	8.21671e-10	-1.6293	-1.28925
225774390	rs6731100	2.85195e-08	1.5123	-0.883847
225774413	rs6731109	2.88896e-08	1.53971	-0.89836
225774612	rs13024433	1.07098e-08	0.680878	-1.03186
225774648	rs6746238	8.55203e-10	-1.58871	-1.28985
225774887	rs17199389	1.63713e-09	-1.64661	-0.582576
225775245	rs11688439	7.66293e-09	0.55563	-1.24137
225775258	rs11682546	8.60225e-10	-1.58216	-1.29054
225775552	rs11682768	8.60225e-10	-1.58216	-1.29054
225775843	rs13031915	8.55203e-10	-1.58871	-1.28985
225776429	rs62186347	8.61503e-10	-1.58216	-1.28905
225776643	rs62186348	8.82936e-10	-1.55759	-1.28905
225776757	rs7605272	9.30808e-10	-1.52163	-1.2722
225776830	rs7591572	8.9261e-10	-1.54655	-1.28919
225777015	rs79190082	8.1636e-09	0.647139	-1.26959
225777072	rs7565088	8.62696e-10	-1.58216	-1.28767
225777315	rs62186349	7.16742e-09	0.500941	-1.25353
225777589	rs12995931	7.98409e-09	0.624904	-1.26959
225777887	rs72972690	2.73936e-09	-1.71441	-2.26584e-10
225778338	rs77261978	7.03422e-09	0.47848	-1.24983
225778423	rs74873782	7.03422e-09	0.47848	-1.24983
225778476	rs4673124	8.89176e-10	-1.55049	-1.28911
225779072	rs10172791	8.68544e-10	-1.57549	-1.28758
225779215	rs3928623	8.68544e-10	-1.57549	-1.28758
225779414	rs34532562	2.16179e-08	1.5638	-1.21241
225779625	rs56143926	2.24996e-08	1.60167	-1.21031
225779775	rs1553641	8.94052e-10	-1.54655	-1.28758
225780196	rs34256085	1.95266e-08	1.45782	-1.20818
225780550	rs78102094	1.05902e-09	-1.72791	-0.936886
225780688	rs1979963	6.99546e-09	0.47848	-1.25535
225780733	rs1979962	6.99546e-09	0.47848	-1.25535
225780983	rs12470482	6.98618e-09	0.47848	-1.25668
225781104	rs193284452	1.19178e-08	-1.28763e-10	-0.244105
225781182	rs13007460	8.55456e-10	-1.59513	-1.28313
225781241	rs62186350	6.97797e-09	0.47848	-1.25786
225781669	rs12987341	4.4789e-09	0.0435202	-1.26628
225781670	rs13013616	8.4786e-10	-1.60391	-1.28327
225781748	rs62186352	6.81499e-09	0.456134	-1.25915
225781801	rs58703989	5.80761e-09	-1.28763e-10	-0.962966
225781908	rs188369558	3.47364e-09	-1.47693	-2.26584e-10
225782183	rs35246726	6.80636e-09	0.456134	-1.26041
225782302	rs74422364	6.79659e-09	0.455941	-1.26166
225782365	rs12988296	8.7011e-10	-1.57898	-1.2823
225782426	rs116466388	2.6883e-09	-1.73323	-2.26584e-10
225782599	rs62186355	6.78959e-09	0.456134	-1.26288
225782632	rs41440446	6.78959e-09	0.456134	-1.26288
225782660	rs62186357	6.64031e-09	0.433901	-1.26288
225782827	rs62186358	6.37545e-09	0.391974	-1.26166
225783152	rs4674949	6.36765e-09	0.391974	-1.26288
225783179	rs12995498	1.91052e-08	1.42816	-1.20034
225783987	rs62647510	6.22971e-09	0.370073	-1.26288
225784119	rs62647511	6.22971e-09	0.370073	-1.26288
225784137	rs111163103	1.87253e-08	1.40121	-1.19347
225784492	rs35393036	8.65605e-10	-1.58949	-1.27698
225784866	rs13393372	6.49505e-09	0.411783	-1.26288
225784900	rs13419035	6.49505e-09	0.411783	-1.26288
225784999	rs13419152	6.24318e-09	0.370073	-1.26072
225785285	rs13419400	6.22052e-09	0.370073	-1.26436
225785578	rs62187979	6.22793e-09	0.370073	-1.26316
225785693	rs34766880	8.68702e-10	-1.58949	-1.2734
225785754	rs62187981	6.22826e-09	0.370073	-1.26311
225785880	rs113108283	6.24352e-09	0.370073	-1.26066
225785948	rs75363166	6.22725e-09	0.370073	-1.26327
225786022	rs62187982	6.22826e-09	0.370073	-1.26311
225786044	rs62187983	6.22826e-09	0.370073	-1.26311
225786241	rs13016606	8.70911e-10	-1.58949	-1.27087
225786312	rs61673984	6.10885e-09	0.348286	-1.26068
225786329	rs13016818	1.62511e-08	1.23542	-1.1694
225786526	rs11675354	8.33166e-10	-1.63239	-1.27227
225786736	rs11676459	1.61596e-08	1.26167	-1.20129
225786905	rs11692992	1.7417e-08	1.34764	-1.21233
225786960	rs35820914	8.74578e-10	-1.58949	-1.26666
225787050	rs62187985	5.9875e-09	0.348286	-1.28075
225787054	rs79011748	4.26097e-09	-1.27264	-2.26584e-10
225787338	rs35986205	8.76786e-10	-1.58949	-1.26414
225787887	rs11694713	6.11939e-09	0.370073	-1.28075
225788316	rs151037530	3.02175e-09	-1.6163	-2.26584e-10
225788377	rs11694876	1.88365e-08	1.40121	-1.18755
225789068	rs34566945	9.26923e-10	-1.54015	-1.25787
225789115	rs62187987	5.72948e-09	0.305054	-1.28156
225789333	rs35721981	1.84241e-08	1.37437	-1.18284
225789736	rs35986505	1.83806e-08	1.37437	-1.18521
225789888	rs6716445	9.27752e-10	-1.54416	-1.25297
225790042	rs62187988	5.5953e-09	0.283609	-1.28382
225791022	rs9288594	5.25743e-09	0.222062	-1.28456
225791079	rs6714466	9.38382e-10	-1.53276	-1.25297
225791180	rs34297269	3.67865e-09	-1.41959	-2.26584e-10
225791224	rs74641664	5.25743e-09	0.222062	-1.28456
225791235	rs6436517	1.80245e-08	1.34764	-1.17804
225792069	rs13034050	9.25876e-10	-1.55136	-1.24779
225792317	rs10498170	1.70885e-08	1.29188	-1.17561
225792654	rs1395915	9.56444e-10	-1.52067	-1.246
225792681	rs10166440	5.14818e-09	0.201061	-1.28456
225792835	rs7558808	9.52147e-10	-1.52699	-1.24418
225792999	rs570552168	4.95316e-09	-1.28763e-10	-1.12211
225793447	rs13018710	1.81627e-08	1.34764	-1.17041
225793868	rs16866353	9.43256e-10	-1.53276	-1.24779
225794117	rs16866354	5.48157e-09	-1.02075	-2.26584e-10
225794416	rs6436518	9.36311e-10	-1.54015	-1.24779
225794447	rs6711802	9.37988e-10	-1.54015	-1.246
225794683	rs10173201	5.14769e-09	0.201061	-1.28465
225794725	rs7592444	8.9968e-10	-1.57658	-1.25128
225794835	rs67469935	1.75669e-08	1.31837	-1.17449
225795083	rs12466481	5.14826e-09	0.201061	-1.28454
225795093	rs35892480	9.3628e-10	-1.54177	-1.24621
225795103	rs17271567	1.92679e-08	1.41087	-1.17457
225795105	rs116878290	2.49779e-08	-1.28763e-10	0.495855
225795993	rs9808432	9.43256e-10	-1.53276	-1.24779
225796112	rs17271574	1.6749e-08	1.2655	-1.1693
225796151	rs9808089	5.15587e-09	0.201061	-1.28306
225796263	rs144132079	3.01665e-09	-1.61799	-2.26584e-10
225796475	rs80094848	4.44509e-09	-1.23034	-2.26584e-10
225796610	rs10498171	1.81276e-08	1.35223	-1.17692
225796822	rs10192580	9.50367e-10	-1.52525	-1.24779
225796988	rs10180380	5.29574e-09	0.22645	-1.28168
225797167	rs10498172	1.88087e-08	1.37897	-1.16679
225797959	rs1395914	1.94194e-08	1.40583	-1.16169
225798082	rs150492422	1.18612e-08	-0.248865	-2.26584e-10
225798838	rs10498173	1.89536e-08	1.37897	-1.15911
225799107	rs13033698	1.94696e-08	1.40583	-1.15911
225799252	rs10210569	9.0161e-10	-1.57898	-1.24673
225800172	rs10498174	1.88565e-08	1.37897	-1.16425
225800785	rs13394178	9.70431e-10	-1.50909	-1.24306
225801101	rs10498175	6.56961e-09	-0.839682	-2.26584e-10
225801484	rs953945	1.93911e-08	1.40583	-1.16315
225801525	rs114446418	3.32026e-09	-1.52209	-2.26584e-10
225802109	rs141101837	9.34632e-09	-1.28763e-10	-0.487154
225803183	rs62187990	5.42317e-09	0.246069	-1.27753
225803187	rs62187991	5.32202e-09	0.227241	-1.27753
225803555	rs12469757	5.0463e-09	0.185725	-1.28921
225804716	rs1507629	5.14229e-09	0.205683	-1.29032
225804817	rs12471843	8.77852e-10	-1.61914	-1.23327
225804925	rs12694647	9.39957e-10	-1.55279	-1.23127
225804982	rs13409008	5.57762e-09	0.287473	-1.29085
225805764	rs12995331	1.78795e-08	1.32195	-1.16043
225806042	rs13425978	9.48906e-10	-1.54996	-1.22462
225806067	rs13386987	8.71461e-10	-1.62888	-1.23084
225806283	rs1911628	5.03945e-09	0.184984	-1.28982
225806467	rs190099374	3.80638e-09	-1.38546	-2.26584e-10
225806764	rs1857996	3.4576e-09	-0.193243	-1.28832
225807675	rs2135875	9.64644e-10	-1.56088	-1.19725
225807707	rs2135874	9.05594e-10	-1.61914	-1.20216
225807932	rs1354924	9.58403e-10	-1.55279	-1.21183
225808266	rs75471915	1.40787e-09	-1.63661	-0.743453
225808388	rs17271602	4.20717e-09	-0.0486408	-1.23671
225808557	rs10165002	9.1081e-10	-1.59919	-1.21637
225809036	rs6750683	9.21904e-10	-1.59393	-1.20952
225809239	rs17271608	3.93808e-09	-0.117496	-1.23395
225809668	rs77751928	4.32379e-09	-1.258	-2.26584e-10
225809998	rs4674951	9.278e-10	-1.58755	-1.20952
225810786	rs1072581	8.99296e-10	-1.62491	-1.20337
225810943	rs17199431	1.77616e-08	1.28137	-1.12647
225811581	rs13021295	3.07018e-09	-0.368193	-1.23221
225811592	rs78257220	9.36014e-10	-1.70844	-1.07982
225811990	rs869062	9.74981e-10	-1.55391	-1.19356
225812041	rs869063	9.78465e-10	-1.55035	-1.19356
225812560	rs869836	1.07289e-09	-1.48514	-1.16664
225813188	rs11678589	9.62808e-10	-1.55907	-1.20096
225813355	rs78173487	1.4302e-09	-1.603	-0.761325
225813899	rs55977968	6.08879e-09	-0.915686	-2.26584e-10
225814602	rs35813535	6.13825e-09	0.227549	-1.13515
225814772	rs13021690	6.12783e-09	0.227549	-1.13684
225815079	rs6711462	1.01259e-09	-1.53046	-1.17917
225815090	rs4673126	9.72418e-10	-1.55907	-1.19103
225815567	rs11693079	5.74352e-09	-0.974064	-2.26584e-10
225816053	rs62188008	2.15266e-09	-0.658667	-1.29676
225816054	rs62188009	2.05831e-09	-0.704108	-1.29614
225816642	rs116778355	3.4523e-09	-1.4831	-2.26584e-10
225816656	rs141114909	4.54446e-09	-1.28763e-10	-1.20823
225817668	rs6707711	9.17257e-10	-1.60633	-1.20218
225818564	rs11686538	1.78658e-09	-0.903474	-1.23836
225818778	rs6727375	2.23374e-09	-0.621056	-1.2974
225819592	rs72974668	5.9192e-09	-0.943935	-2.26584e-10
225820260	rs4674952	9.46099e-10	-1.59309	-1.18445
225820272	rs16866394	4.45083e-09	-1.28763e-10	-1.22904
225820282	rs76455265	2.61681e-09	-1.76018	-2.26584e-10
225820912	rs151216969	2.6836e-09	-1.73498	-2.26584e-10
225821216	rs187392827	4.50206e-09	-1.28763e-10	-1.2176
225822131	rs75001610	3.12215e-08	0.718969	-2.26584e-10
225822764	rs7421379	1.04553e-09	-1.54919	-1.12842
225822854	rs117683696	5.33281e-08	-1.28763e-10	1.25433
225824128	rs60189719	5.16411e-09	-1.28763e-10	-1.0804
225824336	rs115947028	2.68436e-09	-1.73469	-2.26584e-10
225824421	rs12999154	8.23293e-09	0.483102	-1.0971
225824992	rs11683761	2.08203e-09	-0.776567	-1.21223
225825161	rs114548299	3.00718e-09	-1.62113	-2.26584e-10
225826368	rs77363337	2.28762e-09	-0.597681	-1.29694
225826811	rs4674953	2.288e-09	-0.597681	-1.29678
225827925	rs72974671	6.79849e-09	-0.805436	-2.26584e-10
225828363	rs13402952	2.28996e-09	-0.597681	-1.29592
225828494	rs55780474	2.61205e-09	-1.762	-2.26584e-10
225828821	rs10210032	2.37638e-09	-0.562112	-1.29445
225829337	rs184633166	2.75892e-07	2.89787	-2.26584e-10
225829595	rs11685574	1.04546e-09	-1.55291	-1.12477
225829921	rs11685718	1.90735e-09	-0.779322	-1.2971
225830419	rs13423719	1.99334e-09	-0.737861	-1.29446
225830996	rs11679104	6.73636e-09	0.318344	-1.13296
225831237	rs10176225	2.21512e-09	-0.635718	-1.29111
225831586	rs7569781	6.72282e-09	0.319115	-1.13574
225831957	rs34066761	1.06882e-09	-1.36019	-1.29538
225832045	rs191165837	2.62275e-09	-1.75791	-2.26584e-10
225832409	rs56230509	8.13962e-10	-1.63042	-1.29756
225832552	rs151207494	2.61115e-09	-1.76234	-2.26584e-10
225833758	rs72974676	6.56133e-09	-0.840942	-2.26584e-10
225834004	rs35573107	2.19764e-09	-0.70238	-1.23237
225835305	rs75863234	2.92086e-09	-1.65026	-2.26584e-10
225835800	rs59406413	1.95449e-09	-0.810476	-1.24153
225836852	rs2396172	7.37464e-10	-1.76224	-1.26444
225837342	rs75058665	2.00168e-08	0.274437	-2.26584e-10
225837435	rs4674956	2.17232e-09	-0.678359	-1.26798
225837562	rs57462780	2.12954e-09	-0.67882	-1.28741
225837822	rs117340159	4.23306e-09	-1.28763e-10	-1.27921
225839256	rs75715128	1.37083e-09	-1.22858	-1.17814
225839321	rs6436519	8.91405e-10	-1.72862	-1.10847
225839510	rs2122250	8.63623e-10	-1.57131	-1.29745
225839898	rs76655051	6.4986e-09	-1.28763e-10	-0.850549
225840004	rs2894547	8.15818e-10	-1.63397	-1.29173
225840035	rs56118884	1.1872e-09	-1.43227	-1.11827
225840782	rs13411031	9.91973e-10	-1.64584	-1.08435
225841197	rs115112371	3.71197e-09	-1.41057	-2.26584e-10
225841360	rs17199452	1.33785e-09	-1.61462	-0.816455
225841485	rs13386247	9.48839e-10	-1.70093	-1.07372
225843144	rs13418605	7.24267e-10	-1.7515	-1.29323
225843344	rs13419043	7.28936e-10	-1.74112	-1.29719
225843945	rs11691119	7.23237e-10	-1.74995	-1.2962
225844192	rs12694648	7.21744e-10	-1.7515	-1.29672
225844193	rs12694649	7.30998e-10	-1.73838	-1.2971
225844392	rs12329130	7.29293e-10	-1.74056	-1.29726
225844421	rs12329131	7.33758e-10	-1.73425	-1.29746
225845136	rs9967872	7.27784e-10	-1.74263	-1.29725
225845472	rs116577143	2.87003e-09	-1.66781	-2.26584e-10
225845489	rs4674958	7.27896e-10	-1.74263	-1.2971
225845688	rs4673128	7.29409e-10	-1.74056	-1.2971
225845897	rs6707384	7.29296e-10	-1.74056	-1.29725
225845945	rs6722839	7.22718e-10	-1.74995	-1.29692
225846014	rs77747727	4.92717e-09	-1.12737	-2.26584e-10
225846235	rs17271615	1.6155e-09	-1.7614	-0.481089
225846529	rs10498177	4.3926e-09	-1.24222	-2.26584e-10
225847668	rs7566475	7.31e-10	-1.73838	-1.2971
225848390	rs412120	8.01437e-10	-1.75086	-1.19263
225848579	rs375205	7.34534e-10	-1.73479	-1.29586
225848847	rs78090792	4.44595e-09	-1.28763e-10	-1.23014
225849072	rs637665	7.41366e-10	-1.73716	-1.28423
225850557	rs921280	1.73221e-09	-1.66462	-0.508117
225850905	rs377571	7.8204e-10	-1.74159	-1.22639
225850923	rs9989765	9.43723e-10	-1.75937	-1.02068
225851056	rs141815158	2.69011e-09	-1.73255	-2.26584e-10
225851064	rs16866402	3.56388e-09	-0.445256	-1.00603
225851629	rs600020	7.60515e-10	-1.74957	-1.24633
225851636	rs13431564	9.19592e-10	-1.75921	-1.04675
225851816	rs1449514	2.04657e-09	-1.69056	-0.315406
225852913	rs16866407	6.54402e-09	-1.28763e-10	-0.843584
225852943	rs114093287	3.7615e-09	-1.39732	-2.26584e-10
225853301	rs1037247	1.59993e-09	-1.74551	-0.50667
225853618	rs281526	8.87744e-10	-1.75927	-1.08194
225854120	rs921281	1.50643e-09	-1.76213	-0.550264
225854872	rs583608	7.21792e-10	-1.75337	-1.29478
225855021	rs684441	7.14076e-10	-1.76236	-1.29655
225855086	rs584529	7.18149e-10	-1.76197	-1.29124
225856191	rs281525	1.29518e-09	-1.40417	-1.05932
225856280	rs112698524	2.71331e-09	-1.72397	-2.26584e-10
225856488	rs79050789	2.61328e-09	-1.76153	-2.26584e-10
225856712	rs6730596	3.11397e-09	-1.58624	-2.26584e-10
225856744	rs6730803	3.09195e-09	-1.59333	-2.26584e-10
225856755	rs6759015	1.62182e-09	-1.71816	-0.520433
225856990	rs73083745	2.00754e-08	-1.28763e-10	0.277358
225857526	rs78527712	2.6645e-09	-1.74212	-2.26584e-10
225857678	rs1375622	2.78024e-09	-1.6996	-2.26584e-10
225857679	rs1375623	3.10345e-09	-1.58962	-2.26584e-10
225857707	rs11897700	3.23245e-09	-1.5489	-2.26584e-10
225858059	rs13416040	1.70368e-08	-1.28763e-10	0.113238
225858116	rs13416139	2.71999e-09	-1.40151	-0.319994
225858167	rs7584692	6.82425e-09	-1.28763e-10	-0.801654
225858176	rs146955338	7.47955e-09	-0.709963	-2.26584e-10
225858451	rs4592840	3.08334e-09	-1.59612	-2.26584e-10
225858614	rs6706674	2.78529e-09	-1.40151	-0.296272
225858634	rs73083751	2.67647e-09	-1.73764	-2.26584e-10
225858807	rs6753842	3.07433e-09	-1.59905	-2.26584e-10
225858903	rs141978380	2.7808e-09	-1.6994	-2.26584e-10
225859396	rs73083753	2.65376e-09	-1.74616	-2.26584e-10
225859595	rs13422750	3.23245e-09	-1.5489	-2.26584e-10
225859620	rs73083755	1.0495e-08	-1.28763e-10	-0.37124
225859917	rs1078727	1.35236e-08	-1.28763e-10	-0.117696
225860547	rs55800945	6.37257e-09	-0.84887	-0.021263
225861127	rs9288595	2.51208e-09	-1.41403	-0.386991
225861346	rs9288596	2.74527e-09	-1.71226	-2.26584e-10
225861552	rs73083760	2.64034e-09	-1.75123	-2.26584e-10
225861660	rs6726376	3.20264e-09	-1.55816	-2.26584e-10
225861869	rs386549	1.09619e-09	-1.36623	-1.26406
225862240	rs113772493	2.63828e-09	-1.75201	-2.26584e-10
225862419	rs11896066	2.85207e-09	-1.67409	-2.26584e-10
225862623	rs10182162	1.36338e-08	-1.28763e-10	-0.109581
225863210	rs117915228	6.15037e-09	-1.28763e-10	-0.905624
225863867	rs146965427	2.75683e-09	-1.70805	-2.26584e-10
225864128	rs73083764	2.64248e-09	-1.75042	-2.26584e-10
225864481	rs13405715	2.2745e-09	-1.42021	-0.480172
225864650	rs13421712	9.70596e-09	-1.28763e-10	-0.449396
225864963	rs13408770	2.87963e-09	-1.66447	-2.26584e-10
225865383	rs138977618	2.74307e-09	-1.71306	-2.26584e-10
225865465	rs13409370	2.90613e-09	-1.65531	-2.26584e-10
225865642	rs77163547	8.13829e-09	-1.28763e-10	-0.625556
225865688	rs73083767	1.32805e-08	-1.28763e-10	-0.135837
225865807	rs16866441	3.30735e-09	-1.52599	-2.26584e-10
225866243	rs281530	7.75685e-10	-1.7292	-1.24695
225866403	rs150626817	2.74715e-09	-1.71157	-2.26584e-10
225866428	rs13387194	2.32077e-09	-1.50194	-0.378297
225866470	rs281529	1.36524e-09	-1.73795	-0.67285
225866618	rs77481414	2.6577e-09	-1.74468	-2.26584e-10
225866798	rs12478197	2.74813e-09	-1.71121	-2.26584e-10
225866829	rs281528	1.11542e-09	-1.35414	-1.25877
225866915	rs1034492	2.6381e-09	-1.75208	-2.26584e-10
225867041	rs10195954	1.12151e-08	-1.28763e-10	-0.304879
225867091	rs2015161	2.31453e-09	-1.45667	-0.42626
225867259	rs10195999	2.36286e-09	-1.44494	-0.417327
225867330	rs12478364	2.83246e-09	-1.68099	-2.26584e-10
225867348	rs12474176	2.7668e-09	-1.70444	-2.26584e-10
225867366	rs281527	1.13446e-09	-1.32876	-1.26722
225867372	rs75457334	8.19573e-09	-1.28763e-10	-0.618523
225867677	rs16866450	2.93711e-09	-1.64471	-2.26584e-10
225867775	rs647915	7.7935e-10	-1.71926	-1.25217
225867987	rs10199028	1.18535e-08	-1.28763e-10	-0.249516
225868538	rs12475407	2.78757e-09	-1.69697	-2.26584e-10
225868547	rs13420015	2.93711e-09	-1.64471	-2.26584e-10
225868600	rs10201967	2.57641e-09	-1.60622	-0.169517
225868831	rs12476233	2.78757e-09	-1.69697	-2.26584e-10
225869080	rs78737296	2.81577e-09	-1.6869	-2.26584e-10
225869567	rs1375621	2.77592e-09	-1.70115	-2.26584e-10
225869609	rs149599732	2.74943e-09	-1.71074	-2.26584e-10
225870195	rs62188015	3.33754e-09	-1.5169	-2.26584e-10
225870201	rs148725406	2.74715e-09	-1.71157	-2.26584e-10
225870254	rs12616267	5.94628e-09	-1.28763e-10	-0.939371
225870493	rs2940191	1.08844e-09	-1.34603	-1.29135
225871319	rs112060821	1.07327e-08	-0.348842	-2.26584e-10
225871597	rs73083781	2.61231e-09	-1.7619	-2.26584e-10
225871659	rs182215	9.74085e-10	-1.50742	-1.24097
225871747	rs16866455	4.16025e-09	-1.28763e-10	-1.29656
225871993	rs73993977	2.65797e-09	-1.74457	-2.26584e-10
225872200	rs16866456	2.65669e-09	-1.74505	-2.26584e-10
225872336	rs16866458	2.65669e-09	-1.74505	-2.26584e-10
225872359	rs73993978	2.65554e-09	-1.74549	-2.26584e-10
225872464	rs73993979	2.65592e-09	-1.74534	-2.26584e-10
225872713	rs58979306	2.65441e-09	-1.74592	-2.26584e-10
225872910	rs56162525	1.50849e-09	-1.10128	-1.20975
225872939	rs58921522	2.65254e-09	-1.74662	-2.26584e-10
225872968	rs281524	1.62155e-09	-0.988885	-1.24987
225873015	rs16866460	2.65144e-09	-1.74703	-2.26584e-10
225873074	rs57124746	2.65144e-09	-1.74703	-2.26584e-10
225873274	rs79873024	2.61849e-09	-1.75954	-2.26584e-10
225873341	rs12474884	2.65036e-09	-1.74744	-2.26584e-10
225873358	rs13418728	1.5712e-09	-1.04762	-1.22267
225873550	rs12466888	2.64918e-09	-1.74789	-2.26584e-10
225874122	rs281523	9.76779e-10	-1.47875	-1.26688
225874292	rs281522	8.8895e-10	-1.56047	-1.27938
225874352	rs12467942	2.64506e-09	-1.74944	-2.26584e-10
225874652	rs386959	1.00418e-09	-1.44403	-1.27393
225874718	rs281521	1.06389e-09	-1.39018	-1.27002
225874736	rs281520	1.05226e-09	-1.39941	-1.27179
225874825	rs281519	1.95098e-09	-0.82937	-1.22443
225875158	rs590233	1.05055e-09	-1.39373	-1.27909
225875702	rs9288597	1.56585e-09	-1.09842	-1.17528
225875971	rs648887	1.66772e-09	-0.948061	-1.26262
225876020	rs648508	1.71315e-09	-0.920205	-1.2636
225876094	rs683755	1.01773e-09	-1.42879	-1.27577
225876556	rs10933075	1.03439e-09	-1.41461	-1.27372
225876671	rs111914523	3.58376e-09	-1.44572	-2.26584e-10
225877033	rs4673129	1.03847e-09	-1.41461	-1.26978
225877485	rs639729	1.70059e-09	-0.933569	-1.25759
225877675	rs10167278	9.70092e-10	-1.46032	-1.29218
225877739	rs16866466	8.32972e-10	-1.61415	-1.29074
225878066	rs409046	9.68294e-10	-1.48923	-1.26513
225878111	rs75447112	9.52526e-09	-1.28763e-10	-0.468189
225878434	rs76263707	2.62797e-09	-1.75593	-2.26584e-10
225879132	rs79398396	2.63663e-09	-1.75263	-2.26584e-10
225880074	rs375154	1.72063e-09	-0.931003	-1.24844
225880376	rs388591	1.73431e-09	-0.92136	-1.25017
225880977	rs111880436	3.34046e-09	-1.51603	-2.26584e-10
225881402	rs281536	1.83613e-09	-0.860949	-1.25353
225881522	rs149310830	4.16944e-09	-1.28763e-10	-1.29435
225882135	rs594581	1.04933e-09	-1.40705	-1.26693
225882286	rs166842	9.99191e-10	-1.45579	-1.26716
225882919	rs79031122	4.15769e-09	-1.28763e-10	-1.29718
225883602	rs56364433	1.95753e-09	-1.01036	-1.04009
225883788	rs281534	1.0956e-09	-1.37922	-1.25161
225883806	rs281533	1.13843e-09	-1.33806	-1.25443
225883895	rs12473197	2.14367e-09	-0.807038	-1.15258
225884211	rs204249	1.03796e-09	-1.42964	-1.25523
225884400	rs77123436	4.29028e-09	-1.28763e-10	-1.26578
225884956	rs13391539	1.42844e-09	-1.22016	-1.14539
225885608	rs112458642	3.26483e-09	-1.53893	-2.26584e-10
225885626	rs10176410	2.08938e-09	-0.998914	-0.986355
225885803	rs58636626	1.54398e-09	-1.13977	-1.148
225886025	rs77303881	7.43612e-10	-1.75718	-1.26119
225886036	rs281532	1.02752e-09	-1.43281	-1.26217
225886607	rs13423712	1.43935e-09	-1.20994	-1.148
225887086	rs28653459	1.43935e-09	-1.20994	-1.148
225887144	rs628042	2.25488e-09	-0.657604	-1.25143
225887184	rs611404	2.2899e-09	-0.642195	-1.25143
225887255	rs628493	1.01337e-09	-1.43427	-1.27459
225887606	rs609615	2.12679e-09	-0.700352	-1.26717
225887878	rs183283886	2.70769e-09	-1.72604	-2.26584e-10
225887894	rs148400570	2.62175e-09	-1.75829	-2.26584e-10
225888124	rs13416025	1.43786e-09	-1.20864	-1.15033
225888166	rs13427913	2.0016e-09	-0.9968	-1.03139
225888290	rs10196140	1.51215e-09	-1.15063	-1.15797
225888350	rs2922435	1.01984e-09	-1.43411	-1.26839
225888691	rs72976564	6.74466e-09	0.316453	-1.12984
225889864	rs77313331	2.61628e-09	-1.76038	-2.26584e-10
225890545	rs181025863	1.16661e-08	-0.265452	-2.26584e-10
225890593	rs62188028	3.91494e-09	-1.35734	-2.26584e-10
225890839	rs10206146	1.83174e-09	-0.946868	-1.17
225890844	rs10206147	1.80927e-09	-0.95921	-1.17
225891521	rs281537	9.84381e-10	-1.46056	-1.27732
225891815	rs117758702	4.89538e-09	-1.28763e-10	-1.13384
225892320	rs147729861	4.50312e-09	-1.21737	-2.26584e-10
225892960	rs281539	9.54215e-10	-1.48891	-1.28009
225892985	rs281540	9.54215e-10	-1.48891	-1.28009
225893049	rs13383610	1.70989e-09	-1.07717	-1.10853
225893312	rs281541	9.53377e-10	-1.48891	-1.28097
225893512	rs51071	9.53377e-10	-1.48891	-1.28097
225894664	rs77158602	4.31704e-09	-1.28763e-10	-1.25957
225895764	rs281543	9.94963e-10	-1.44453	-1.28266
225895984	rs281544	2.14258e-09	-0.700352	-1.25977
225895991	rs185797	2.17151e-09	-0.685425	-1.26129
225896014	rs10176032	1.60499e-09	-1.14559	-1.10343
225896524	rs441098	1.21443e-09	-1.24689	-1.28097
225896743	rs11895763	8.52734e-10	-1.69546	-1.18598
225896872	rs10202487	1.20843e-09	-1.35806	-1.17475
225896906	rs71429137	4.03284e-09	-1.32767	-2.26584e-10
225897363	rs281545	1.13508e-09	-1.31534	-1.28009
225897517	rs12694650	1.19093e-09	-1.37502	-1.17239
225897962	rs6711620	1.26553e-09	-1.30494	-1.18171
225898048	rs188140	1.23386e-09	-1.22773	-1.28426
225898304	rs10195318	1.27781e-09	-1.29757	-1.17941
225898467	rs72976586	2.61141e-09	-1.76224	-2.26584e-10
225898550	rs204250	1.13217e-09	-1.31534	-1.28266
225898559	rs74810198	4.41239e-09	-1.28763e-10	-1.23772
225900108	rs144334917	3.21845e-09	-1.55324	-2.26584e-10
225900548	rs35315050	1.39539e-09	-1.1561	-1.23286
225900695	rs602291	1.26609e-09	-1.20195	-1.28426
225900696	rs115220550	2.61576e-09	-1.76058	-2.26584e-10
225900992	rs79434455	2.61275e-09	-1.76173	-2.26584e-10
225901679	rs13421842	1.25514e-09	-1.32489	-1.17
225901771	rs367427	1.14007e-09	-1.30679	-1.28426
225902171	rs79568916	2.10407e-08	0.324324	-2.26584e-10
225902851	rs77134669	4.814e-09	-1.28763e-10	-1.15061
225904055	rs379579	1.13966e-09	-1.30679	-1.28462
225904282	rs413028	2.84e-09	-0.69934	-0.978992
225904482	rs73075760	2.65845e-09	-1.74439	-2.26584e-10
225904685	rs79158120	4.32047e-09	-1.28763e-10	-1.25877
225904708	rs75827461	4.33126e-09	-1.28763e-10	-1.25628
225904822	rs452774	1.12785e-09	-1.31534	-1.28648
225904971	rs6732063	1.45383e-09	-1.22343	-1.1245
225905356	rs12328694	1.44239e-09	-1.23415	-1.12169
225905431	rs13421639	1.46206e-09	-1.22343	-1.11885
225906555	rs62188041	2.34261e-09	-1.14101	-0.729865
225906569	rs62188042	1.55688e-09	-1.24443	-1.03503
225906693	rs115994928	2.62213e-09	-1.75815	-2.26584e-10
225906861	rs376397406	8.87659e-09	-1.28763e-10	-0.538719
225907402	rs138337010	4.37131e-09	-1.28763e-10	-1.24707
225908057	rs10198304	1.54058e-09	-1.26507	-1.0249
225909144	rs2922753	1.11893e-08	0.972912	-1.28009
225909158	rs114410754	3.04608e-09	-1.60828	-2.26584e-10
225909316	rs2922754	1.13225e-08	0.972912	-1.26826
225909793	rs7574055	1.50546e-09	-1.29882	-1.01422
225909899	rs7573975	1.47573e-09	-1.31876	-1.01422
225910524	rs62188045	1.42323e-09	-1.34784	-1.02137
225910748	rs55983435	1.46134e-09	-1.32856	-1.01422
225911334	rs422752	1.02144e-08	0.882633	-1.28097
225911573	rs7585117	2.64128e-09	-1.75087	-2.26584e-10
225911628	rs7585147	1.54247e-09	-1.31876	-0.969992
225912123	rs55851302	1.54591e-09	-1.30884	-0.977685
225913177	rs13431083	2.11612e-09	-1.1991	-0.773456
225913564	rs436427	3.54514e-08	2.00646	-1.16043
225913952	rs4674961	1.56909e-09	-1.45583	-0.815812
225914007	rs114210030	3.04166e-09	-1.60973	-2.26584e-10
225914262	rs74902871	4.42338e-09	-1.28763e-10	-1.23523
225914642	rs116175617	8.46207e-10	-1.69906	-1.19006
225914646	rs421644	3.55563e-08	2.00646	-1.15748
225914704	rs397627	3.55563e-08	2.00646	-1.15748
225914789	rs111419027	2.68149e-09	-1.73576	-2.26584e-10
225914881	rs437330	3.56618e-08	2.00646	-1.15452
225915145	rs444298	3.56618e-08	2.00646	-1.15452
225915660	rs655359	5.17796e-08	2.51146	-1.2866
225915701	rs414994	3.5888e-08	2.00646	-1.14819
225916238	rs10172797	2.63142e-09	-1.75461	-2.26584e-10
225916969	rs415130	3.50249e-08	1.97285	-1.13893
225917580	rs2922755	3.73505e-08	2.03714	-1.13893
225918328	rs116681955	2.61809e-09	-1.75969	-2.26584e-10
225918414	rs7584718	2.6342e-09	-1.75356	-2.26584e-10
225919830	rs1540540	1.19042e-09	-1.70009	-0.847738
225919875	rs13405031	1.96245e-09	-1.2226	-0.825347
225919929	rs380873	1.67069e-08	1.09387	-1.00018
225919935	rs7591627	1.54158e-09	-1.05545	-1.23388
225920732	rs77494184	1.54883e-09	-1.05545	-1.22918
225920907	rs373158	2.85401e-08	1.66476	-1.03559
225921137	rs4674964	1.0972e-09	-1.63646	-0.992907
225921221	rs414069	5.28882e-08	2.53799	-1.29195
225921569	rs4674965	1.12064e-09	-1.64175	-0.966492
225921583	rs183795272	2.96459e-09	-1.6354	-2.26584e-10
225922569	rs581678	4.86566e-08	2.456	-1.29335
225923460	rs9631007	2.05572e-09	-1.20993	-0.791579
225923560	rs9631008	2.05572e-09	-1.20993	-0.791579
225923593	rs57163897	3.11387e-08	1.72349	-1.00718
225923607	rs72978424	8.3562e-10	-1.62612	-1.27559
225923843	rs7586721	1.1371e-09	-1.63106	-0.962589
225924001	rs142990539	2.64018e-09	-1.75129	-2.26584e-10
225924095	rs73077851	1.57395e-09	-1.04362	-1.22493
225924234	rs10169436	3.72359e-09	-1.40745	-2.26584e-10
225924417	rs114340025	2.6411e-09	-1.75094	-2.26584e-10
225924538	rs76613998	1.5719e-09	-1.05009	-1.21977
225924655	rs62188050	2.67076e-09	-1.13254	-0.607237
225924772	rs144835839	2.63016e-09	-1.75509	-2.26584e-10
225926708	rs6436521	1.17533e-09	-1.62555	-0.935039
225926871	rs13423031	2.07773e-09	-1.20099	-0.789867
225927090	rs6721066	1.17582e-09	-1.62555	-0.934615
225927144	rs59016700	1.56969e-09	-1.06031	-1.21095
225927365	rs115126377	4.61537e-09	-1.19275	-2.26584e-10
225927422	rs7598761	1.18306e-09	-1.62308	-0.930952
225927736	rs7574966	1.19168e-09	-1.61992	-0.926843
225928119	rs11897439	2.63206e-09	-1.75437	-2.26584e-10
225928129	rs13426955	2.10632e-09	-1.19098	-0.786216
225928240	rs13415182	2.75464e-09	-1.14401	-0.564838
225928419	rs113627835	3.18714e-09	-1.56301	-2.26584e-10
225928519	rs13402218	1.73561e-09	-1.28398	-0.886801
225928691	rs13418232	1.13678e-09	-1.66299	-0.930952
225928899	rs74644201	1.29135e-08	-1.28763e-10	-0.163864
225929038	rs17266608	1.75588e-09	-1.28398	-0.875188
225929101	rs419473	1.77144e-08	0.993123	-0.84088
225929134	rs77504617	2.73092e-09	-1.7175	-2.26584e-10
225929468	rs635767	4.97496e-08	2.48237	-1.2975
225929498	rs448375	4.97528e-08	2.48237	-1.29743
225930072	rs76725287	1.63642e-09	-1.04418	-1.18545
225930612	rs112971066	1.25168e-08	-0.195067	-2.26584e-10
225930731	rs184556858	4.16003e-09	-1.28763e-10	-1.29661
225930867	rs79613098	4.07126e-09	-1.31818	-2.26584e-10
225931378	rs114097542	2.65226e-09	-1.74672	-2.26584e-10
225931532	rs6744890	1.63141e-09	-1.05009	-1.1826
225931597	rs6744998	1.68848e-09	-1.01999	-1.17832
225931905	rs6748196	1.29826e-09	-1.60579	-0.855321
225932007	rs6719834	1.29234e-09	-1.60579	-0.859892
225932242	rs4674967	1.77899e-09	-0.969948	-1.17614
225932411	rs34218533	2.36325e-09	-1.129	-0.7331
```
