## Supplementary material for "Characterization of shared and ancestry-specific signals driving complex traits using multi-ancestry fine-mapping": susiex_nc3.cs80.summary

```
# chr2:224932470-225932470
CS_ID	CS_LENGTH	CS_PURITY	MAX_PIP_SNP	BP	REF_ALLELE	ALT_ALLELE	REF_FRQ	BETA	SE	-LOG10P	MAX_PIP	POST-HOC_PROB_POP1	POST-HOC_PROB_POP2
1	27	0.964284	rs72974269	225454907	T,T	C,C	0.668986,0.636905	-0.0241137,-0.0232627	0.00420153,0.00888906	8.02185,2.05205	0.0597306	0.999922	0.831715
```
