## Supplementary material for "Characterization of shared and ancestry-specific signals driving complex traits using multi-ancestry fine-mapping": susiex_nc1.cs80.cs

```
CS_ID	SNP	BP	REF_ALLELE	ALT_ALLELE	REF_FRQ	BETA	SE	-LOG10P	CS_PIP	OVRL_PIP
1	chr2:226432279:C:T	226432279	T,T	C,C	1,1	-inf,-inf	inf,inf	10.8134,0.999289	0.412845	0.412845
1	chr2:226423002:G:A	226423002	A,A	G,G	1,1	-inf,-inf	inf,inf	10.6069,1.00788	0.265435	0.265435
1	chr2:226407124:G:A	226407124	A,A	G,G	1,1	-inf,inf	inf,inf	10.9557,0.036	0.166978	0.166978
```
