## Supplementary material for "Characterization of shared and ancestry-specific signals driving complex traits using multi-ancestry fine-mapping": susiex_nc1.cs80.snp

```
BP	SNP	PIP(CS1)	LogBF(CS1,Pop1)	LogBF(CS1,Pop2)
225907713	chr2:225907713:A:C	8.44188e-11	-1.92191	-2.40076e-10
225907714	chr2:225907714:TTTTA:T	1.01116e-10	-1.74144	-2.40076e-10
225907769	chr2:225907769:T:C	2.46881e-10	-2.33768e-10	-0.848792
225908072	chr2:225908072:T:C	2.07947e-10	-2.33768e-10	-1.02042
225908606	chr2:225908606:C:T	2.18047e-10	-2.33768e-10	-0.972989
225908641	chr2:225908641:A:G	4.27519e-10	-2.33768e-10	-0.299703
225909593	chr2:225909593:G:T	1.77453e-10	-2.33768e-10	-1.179
225909606	chr2:225909606:T:G	3.09804e-11	-1.77218	-1.15216
225909752	chr2:225909752:A:G	1.87096e-10	-2.33768e-10	-1.12608
225909885	chr2:225909885:T:C	1.84412e-10	-2.33768e-10	-1.14053
225909952	chr2:225909952:C:T	1.77362e-10	-2.33768e-10	-1.17951
225910029	chr2:225910029:G:A	3.87513e-11	-1.75025	-0.950283
225910122	chr2:225910122:G:A	2.42173e-10	-2.33768e-10	-0.868049
225910419	chr2:225910419:C:T	3.36178e-11	-1.7078	-1.13485
225910910	chr2:225910910:G:A	3.41896e-10	-2.33768e-10	-0.523194
225910940	chr2:225910940:G:A	1.77345e-10	-2.33768e-10	-1.1796
225910942	chr2:225910942:G:A	3.39623e-10	-2.33768e-10	-0.529863
225911084	chr2:225911084:T:C	3.26878e-11	-1.8074	-1.06329
225911272	chr2:225911272:G:C	2.90805e-11	-1.81766	-1.16997
225911466	chr2:225911466:T:C	2.156e-10	-2.33768e-10	-0.984277
225911501	chr2:225911501:C:G	1.86953e-10	-2.33768e-10	-1.12685
225911814	chr2:225911814:A:G	3.51456e-11	-1.85274	-0.94546
225912620	chr2:225912620:T:C	8.51883e-11	-1.91284	-2.40076e-10
225912796	chr2:225912796:T:A	3.19241e-11	-1.76278	-1.13156
225912962	chr2:225912962:A:G	2.01381e-10	-2.33768e-10	-1.0525
225913585	chr2:225913585:T:C	1.78323e-10	-2.33768e-10	-1.1741
225913610	chr2:225913610:G:C	3.21922e-11	-1.70826	-1.17771
225913646	chr2:225913646:A:G	4.59281e-11	-1.35578	-1.17485
225913688	chr2:225913688:T:G	1.78064e-10	-2.33768e-10	-1.17556
225913839	chr2:225913839:C:T	4.53226e-11	-1.36843	-1.17547
225913955	chr2:225913955:T:C	5.64875e-11	-1.50972	-0.813962
225914191	chr2:225914191:T:C	2.85045e-10	-2.33768e-10	-0.705054
225914434	chr2:225914434:A:G	2.21004e-10	-2.33768e-10	-0.959518
225914548	chr2:225914548:G:A	1.87897e-10	-2.33768e-10	-1.12181
225914593	chr2:225914593:A:G	7.01534e-10	-2.33768e-10	0.195569
225915382	chr2:225915382:T:G	1.86231e-10	-2.33768e-10	-1.13071
225915465	chr2:225915465:T:C	2.04868e-10	-2.33768e-10	-1.03533
225916218	chr2:225916218:G:T	2.27844e-10	-2.33768e-10	-0.929038
225916331	chr2:225916331:C:T	2.32523e-10	-2.33768e-10	-0.90871
225916695	chr2:225916695:T:C	2.18031e-10	-2.33768e-10	-0.973064
225916903	chr2:225916903:T:G	1.88171e-10	-2.33768e-10	-1.12035
225916953	chr2:225916953:A:G	1.88476e-10	-2.33768e-10	-1.11873
225917003	chr2:225917003:C:T	8.47046e-11	-1.91853	-2.40076e-10
225917508	chr2:225917508:T:C	1.9936e-10	-2.33768e-10	-1.06259
225917606	chr2:225917606:T:G	3.78611e-10	-2.33768e-10	-0.421191
225917665	chr2:225917665:G:A	2.34273e-10	-2.33768e-10	-0.901215
225917838	chr2:225917838:T:C	1.7844e-10	-2.33768e-10	-1.17345
225918093	chr2:225918093:C:T	1.92167e-10	-2.33768e-10	-1.09934
225918328	chr2:225918328:A:T	4.15373e-11	-1.50072	-1.13039
225918768	chr2:225918768:C:T	2.78644e-10	-2.33768e-10	-0.727764
225918875	chr2:225918875:A:G	5.98416e-11	-1.1447	-1.1213
225918967	chr2:225918967:G:A	3.64266e-11	-1.5828	-1.1796
225919064	chr2:225919064:T:C	1.80209e-10	-2.33768e-10	-1.16358
225919231	chr2:225919231:CAAG:C	1.78916e-10	-2.33768e-10	-1.17078
225919293	chr2:225919293:C:T	1.98665e-10	-2.33768e-10	-1.06608
225919663	chr2:225919663:G:A	1.79665e-10	-2.33768e-10	-1.16661
225919810	chr2:225919810:A:G	2.34438e-10	-2.33768e-10	-0.900509
225919872	chr2:225919872:A:T	1.79576e-10	-2.33768e-10	-1.1671
225920250	chr2:225920250:A:T	2.0044e-10	-2.33768e-10	-1.05719
225920627	chr2:225920627:T:C	2.30085e-10	-0.91925	-2.40076e-10
225920777	chr2:225920777:G:T	1.81789e-10	-2.33768e-10	-1.15486
225920859	chr2:225920859:A:G	2.27632e-10	-2.33768e-10	-0.92997
225921147	chr2:225921147:G:GT	1.79465e-10	-2.33768e-10	-1.16772
225921148	chr2:225921148:G:T	1.79465e-10	-2.33768e-10	-1.16772
225921417	chr2:225921417:A:G	1.78571e-10	-2.33768e-10	-1.17272
225922032	chr2:225922032:T:C	2.17646e-10	-2.33768e-10	-0.974829
225922171	chr2:225922171:CT:C	2.35405e-10	-2.33768e-10	-0.896392
225922227	chr2:225922227:T:C	2.36053e-10	-2.33768e-10	-0.893644
225922764	chr2:225922764:G:A	2.21568e-10	-2.33768e-10	-0.956972
225922936	chr2:225922936:C:T	1.79283e-10	-2.33768e-10	-1.16874
225923082	chr2:225923082:G:A	2.67348e-10	-2.33768e-10	-0.769149
225923153	chr2:225923153:C:T	1.77635e-10	-2.33768e-10	-1.17797
225923370	chr2:225923370:C:T	1.78658e-10	-2.33768e-10	-1.17223
225923638	chr2:225923638:C:T	1.00159e-10	-1.75094	-2.40076e-10
225923784	chr2:225923784:A:T	1.58383e-10	-1.29268	-2.40076e-10
225923855	chr2:225923855:A:C	2.17274e-10	-2.33768e-10	-0.976542
225923943	chr2:225923943:T:C	1.90098e-10	-2.33768e-10	-1.11016
225924263	chr2:225924263:G:A	2.22747e-10	-2.33768e-10	-0.951665
225924268	chr2:225924268:T:A	2.4805e-10	-2.33768e-10	-0.844069
225924651	chr2:225924651:G:A	1.81433e-10	-2.33768e-10	-1.15682
225924707	chr2:225924707:T:C	1.61352e-10	-0.640209	-0.633903
225925360	chr2:225925360:C:T	1.87201e-10	-2.33768e-10	-1.12552
225925691	chr2:225925691:C:G	4.05178e-11	-1.48007	-1.17589
225926130	chr2:225926130:T:TA	2.16953e-10	-2.33768e-10	-0.97802
225926247	chr2:225926247:G:A	2.32691e-10	-2.33768e-10	-0.907987
225926257	chr2:225926257:T:G	5.54245e-11	-1.75168	-0.591002
225926486	chr2:225926486:A:G	2.22996e-10	-2.33768e-10	-0.950547
225926735	chr2:225926735:G:C	1.22053e-10	-0.709739	-0.843505
225926982	chr2:225926982:A:C	2.40685e-10	-2.33768e-10	-0.874211
225927240	chr2:225927240:G:A	9.24143e-10	-2.33768e-10	0.471166
225927408	chr2:225927408:A:C	1.85079e-10	-2.33768e-10	-1.13692
225927444	chr2:225927444:T:C	1.73608e-10	-0.600427	-0.600476
225928352	chr2:225928352:C:T	3.86675e-11	-1.52304	-1.17966
225929485	chr2:225929485:A:G	9.85304e-10	-2.33768e-10	0.535249
225929860	chr2:225929860:T:C	1.65615e-10	-1.24803	-2.40076e-10
225929962	chr2:225929962:G:A	2.01206e-10	-2.33768e-10	-1.05337
225930142	chr2:225930142:A:C	3.8629e-11	-1.77533	-0.928366
225930351	chr2:225930351:G:T	1.77419e-10	-2.33768e-10	-1.17919
225930443	chr2:225930443:T:A	1.97607e-10	-2.33768e-10	-1.07142
225930512	chr2:225930512:C:T	3.55535e-11	-1.67973	-1.10693
225931427	chr2:225931427:A:T	2.37666e-10	-2.33768e-10	-0.886833
225931623	chr2:225931623:T:C	1.17082e-09	-2.33768e-10	0.707761
225931767	chr2:225931767:G:A	3.80143e-11	-1.54084	-1.17889
225932238	chr2:225932238:T:G	2.418e-10	-2.33768e-10	-0.869591
225932491	chr2:225932491:A:G	2.40285e-10	-2.33768e-10	-0.875876
225932588	chr2:225932588:G:A	8.56634e-11	-1.90727	-2.40076e-10
225932689	chr2:225932689:G:A	1.83197e-10	-2.33768e-10	-1.14714
225933056	chr2:225933056:G:A	9.58981e-10	-2.33768e-10	0.508171
225933338	chr2:225933338:C:T	1.83201e-10	-2.33768e-10	-1.14712
225933814	chr2:225933814:A:T	9.29683e-10	-2.33768e-10	0.477143
225934080	chr2:225934080:T:C	9.89918e-11	-0.974941	-0.787723
225934305	chr2:225934305:A:T	1.83872e-10	-2.33768e-10	-1.14346
225934362	chr2:225934362:T:C	1.95773e-10	-2.33768e-10	-1.08075
225934407	chr2:225934407:G:A	2.20382e-10	-2.33768e-10	-0.962339
225934821	chr2:225934821:C:T	1.17071e-09	-2.33768e-10	0.707662
225935206	chr2:225935206:A:G	1.78348e-10	-2.33768e-10	-1.17396
225935208	chr2:225935208:T:C	1.82308e-10	-2.33768e-10	-1.152
225935333	chr2:225935333:T:C	4.65725e-10	-0.214105	-2.40076e-10
225935336	chr2:225935336:G:A	2.69273e-10	-2.33768e-10	-0.761973
225935546	chr2:225935546:A:G	1.82812e-10	-2.33768e-10	-1.14924
225935723	chr2:225935723:T:C	3.37867e-11	-1.73097	-1.10666
225936035	chr2:225936035:TC:T	5.46612e-11	-1.57548	-0.781071
225936198	chr2:225936198:T:C	5.14686e-11	-1.45558	-0.96115
225936207	chr2:225936207:A:G	3.36486e-11	-1.73627	-1.10546
225936359	chr2:225936359:C:T	1.77377e-10	-2.33768e-10	-1.17942
225937638	chr2:225937638:T:G	4.33351e-11	-1.80526	-0.783472
225937750	chr2:225937750:T:C	1.85063e-10	-2.33768e-10	-1.137
225938187	chr2:225938187:C:T	3.03696e-10	-1.26929	0.627615
225938426	chr2:225938426:C:A	4.19323e-10	-2.33768e-10	-0.319058
225938850	chr2:225938850:T:C	2.0577e-10	-2.33768e-10	-1.03094
225938985	chr2:225938985:A:G	3.5657e-11	-1.65007	-1.13368
225939392	chr2:225939392:G:A	2.0702e-10	-2.33768e-10	-1.02489
225939394	chr2:225939394:T:C	4.15055e-11	-1.57891	-1.05296
225939650	chr2:225939650:A:G	1.77405e-10	-2.33768e-10	-1.17926
225939683	chr2:225939683:G:T	3.75989e-11	-1.6105	-1.12023
225939704	chr2:225939704:C:G	5.88684e-11	-1.24203	-1.04037
225940140	chr2:225940140:C:T	2.09756e-10	-2.33768e-10	-1.01176
225940181	chr2:225940181:C:T	1.77958e-10	-2.33768e-10	-1.17615
225940210	chr2:225940210:G:A	3.92848e-10	-2.33768e-10	-0.384278
225940211	chr2:225940211:T:A	8.42779e-11	-0.970894	-0.952686
225940248	chr2:225940248:C:T	7.57046e-10	-2.33768e-10	0.271724
225940431	chr2:225940431:T:C	5.37916e-11	-1.36221	-1.01037
225940509	chr2:225940509:A:C	1.82498e-10	-2.33768e-10	-1.15096
225940518	chr2:225940518:A:G	2.08494e-10	-2.33768e-10	-1.01779
225940575	chr2:225940575:G:T	5.20946e-11	-1.37821	-1.02643
225940600	chr2:225940600:C:T	2.16399e-10	-2.33768e-10	-0.980575
225941014	chr2:225941014:T:C	5.6016e-11	-1.33457	-0.997493
225941386	chr2:225941386:G:A	2.11524e-10	-2.33768e-10	-1.00336
225941802	chr2:225941802:C:G	3.33606e-11	-1.71733	-1.13299
225942153	chr2:225942153:A:G	1.77369e-10	-2.33768e-10	-1.17947
225942677	chr2:225942677:C:T	1.77399e-10	-2.33768e-10	-1.1793
225942762	chr2:225942762:A:G	4.87223e-11	-1.58866	-0.882908
225942822	chr2:225942822:A:T	1.77749e-10	-2.33768e-10	-1.17733
225943140	chr2:225943140:T:C	7.10514e-11	-1.32987	-0.76443
225943237	chr2:225943237:A:G	4.60465e-11	-1.49267	-1.03538
225943618	chr2:225943618:T:C	3.1494e-11	-1.77785	-1.13006
225943662	chr2:225943662:G:A	3.18721e-11	-1.73055	-1.16542
225944320	chr2:225944320:G:A	7.36824e-11	-1.34903	-0.708908
225944435	chr2:225944435:A:G	1.78547e-10	-2.33768e-10	-1.17285
225944558	chr2:225944558:T:C	1.82348e-10	-2.33768e-10	-1.15178
225945484	chr2:225945484:A:G	4.1667e-11	-1.5337	-1.09429
225945518	chr2:225945518:T:C	1.77349e-10	-2.33768e-10	-1.17958
225945633	chr2:225945633:G:A	2.11572e-10	-2.33768e-10	-1.00313
225945955	chr2:225945955:G:T	4.85998e-11	-1.40598	-1.0681
225946058	chr2:225946058:T:C	2.8615e-10	-1.6638	0.962616
225946071	chr2:225946071:G:A	1.77337e-10	-2.33768e-10	-1.17965
225946087	chr2:225946087:C:A	3.83477e-11	-1.60913	-1.10187
225946267	chr2:225946267:C:T	1.54799e-10	-1.31557	-2.40076e-10
225946524	chr2:225946524:T:G	2.10797e-10	-2.33768e-10	-1.00681
225946691	chr2:225946691:A:G	4.61481e-11	-1.45161	-1.07424
225946807	chr2:225946807:C:G	2.00579e-10	-1.05649	-2.40076e-10
225946809	chr2:225946809:A:G	2.07358e-10	-2.33768e-10	-1.02325
225946977	chr2:225946977:A:G	4.96553e-11	-1.36397	-1.08863
225947030	chr2:225947030:G:A	1.77379e-10	-2.33768e-10	-1.17941
225947111	chr2:225947111:G:A	5.11818e-11	-1.3549	-1.06741
225947668	chr2:225947668:A:G	1.01771e-10	-1.35004	-0.384932
225947962	chr2:225947962:C:T	2.12081e-10	-1.00073	-2.40076e-10
225948202	chr2:225948202:G:A	2.18474e-10	-2.33768e-10	-0.971034
225948374	chr2:225948374:C:T	8.84907e-11	-1.40747	-0.46733
225948434	chr2:225948434:A:C	4.07514e-10	-2.33768e-10	-0.347624
225948736	chr2:225948736:A:T	1.01368e-10	-1.57104	-0.167907
225948858	chr2:225948858:G:A	9.33669e-11	-1.82116	-2.40076e-10
225949044	chr2:225949044:C:T	1.78657e-10	-2.33768e-10	-1.17223
225949067	chr2:225949067:A:G	5.8834e-11	-1.15709	-1.12589
225949186	chr2:225949186:T:C	2.74487e-11	-1.87284	-1.17255
225949759	chr2:225949759:C:T	5.61859e-11	-1.80342	-0.525615
225950154	chr2:225950154:G:A	4.65964e-11	-1.63686	-0.879319
225950511	chr2:225950511:C:T	2.53278e-10	-2.33768e-10	-0.823214
225950537	chr2:225950537:C:T	3.45854e-10	-2.33768e-10	-0.511683
225950962	chr2:225950962:A:T	1.51147e-10	-1.48499	0.14554
225951118	chr2:225951118:T:G	1.45644e-10	-1.49374	0.117207
225951508	chr2:225951508:T:C	5.92383e-11	-1.72705	-0.549085
225951678	chr2:225951678:C:T	3.566e-10	-2.33768e-10	-0.481085
225952890	chr2:225952890:T:C	1.73562e-10	-1.4515	0.250334
225952956	chr2:225952956:A:C	1.78058e-10	-2.33768e-10	-1.17559
225953565	chr2:225953565:G:C	1.55578e-10	-1.47138	0.160825
225953836	chr2:225953836:AT:A	5.27029e-11	-1.92531	-0.467723
225954407	chr2:225954407:C:T	2.56552e-10	-2.33768e-10	-0.810368
225954687	chr2:225954687:G:A	1.71102e-10	-1.43772	0.222281
225954825	chr2:225954825:A:G	1.77433e-10	-2.33768e-10	-1.17911
225954874	chr2:225954874:C:T	1.59769e-10	-1.46906	0.185086
225955286	chr2:225955286:A:C	1.60816e-10	-1.472	0.194561
225955356	chr2:225955356:A:G	3.53975e-10	-2.33768e-10	-0.488474
225955543	chr2:225955543:C:A	1.60284e-10	-1.46886	0.188106
225955892	chr2:225955892:C:A	3.16773e-11	-1.92482	-0.977278
225955909	chr2:225955909:C:A	2.47123e-10	-2.33768e-10	-0.847814
225955937	chr2:225955937:T:C	5.94646e-11	-1.71252	-0.559802
225955946	chr2:225955946:G:A	1.98819e-10	-2.33768e-10	-1.06531
225956285	chr2:225956285:T:C	2.42627e-10	-2.33768e-10	-0.866177
225958383	chr2:225958383:G:T	3.61718e-10	-2.33768e-10	-0.466835
225961366	chr2:225961366:T:C	1.77392e-10	-2.33768e-10	-1.17934
225962123	chr2:225962123:G:T	1.83801e-10	-2.33768e-10	-1.14385
225962124	chr2:225962124:T:C	1.77506e-10	-2.33768e-10	-1.1787
225962178	chr2:225962178:C:T	1.80555e-10	-2.33768e-10	-1.16166
225962261	chr2:225962261:A:G	1.10102e-08	-2.33768e-10	2.94888
225962411	chr2:225962411:A:G	1.13728e-10	-1.17263	-0.451261
225962581	chr2:225962581:G:A	1.67078e-10	-1.38988	0.150641
225962999	chr2:225962999:C:T	1.04238e-10	-1.71102	-2.40076e-10
225963042	chr2:225963042:T:C	1.74633e-10	-1.42202	0.227004
225963124	chr2:225963124:T:C	1.65506e-10	-1.24869	-2.40076e-10
225963472	chr2:225963472:T:C	1.23321e-10	-1.14601	-0.396906
225963882	chr2:225963882:T:A	3.4911e-10	-2.33768e-10	-0.502314
225963981	chr2:225963981:A:G	4.7392e-11	-1.65876	-0.840486
225964617	chr2:225964617:C:G	4.71023e-11	-1.64946	-0.855917
225965060	chr2:225965060:A:T	1.64324e-10	-1.4447	0.188836
225965089	chr2:225965089:CT:C	2.47118e-10	-2.33768e-10	-0.847836
225965098	chr2:225965098:CTTTGT:C	8.5901e-11	-1.9045	-2.40076e-10
225965387	chr2:225965387:A:T	1.55579e-10	-1.48435	0.173796
225965400	chr2:225965400:T:TA	1.75533e-10	-1.18987	-2.40076e-10
225967191	chr2:225967191:A:G	8.03132e-11	-1.0014	-0.970364
225967549	chr2:225967549:A:G	1.51693e-10	-1.47805	0.142213
225967577	chr2:225967577:T:C	8.12523e-11	-1.65015	-0.309993
225968048	chr2:225968048:G:A	2.73391e-11	-1.87709	-1.17229
225968242	chr2:225968242:A:G	7.5638e-09	2.57343	-2.40076e-10
225968787	chr2:225968787:G:A	1.08484e-10	-1.22865	-0.442448
225969243	chr2:225969243:A:G	3.12455e-10	-2.33768e-10	-0.613241
225969313	chr2:225969313:T:C	2.29339e-10	-2.33768e-10	-0.922498
225969705	chr2:225969705:C:T	1.08137e-10	-1.6743	-2.40076e-10
225969749	chr2:225969749:TAAC:T	2.94519e-10	-2.33768e-10	-0.672356
225969919	chr2:225969919:C:T	3.65488e-10	-2.33768e-10	-0.456466
225970067	chr2:225970067:C:G	1.42496e-10	-1.46772	0.0693322
225970608	chr2:225970608:A:G	1.54074e-10	-1.41811	0.0978429
225970860	chr2:225970860:G:A	4.17467e-11	-1.75138	-0.874704
225972595	chr2:225972595:A:T	1.5222e-10	-1.40702	0.0746468
225972803	chr2:225972803:T:C	1.82924e-10	-2.33768e-10	-1.14863
225973050	chr2:225973050:T:C	7.51456e-11	-1.10233	-0.935941
225973881	chr2:225973881:CT:C	1.58163e-10	-1.38033	0.0862582
225974596	chr2:225974596:A:G	1.78571e-10	-1.17271	-2.40076e-10
225974648	chr2:225974648:T:C	4.38744e-11	-1.75918	-0.817189
225975245	chr2:225975245:C:T	3.23904e-10	-2.33768e-10	-0.577253
225975479	chr2:225975479:A:G	7.20686e-11	-1.11836	-0.961719
225976172	chr2:225976172:C:A	7.1764e-11	-1.11517	-0.96915
225976326	chr2:225976326:T:C	1.8952e-10	-1.35003	0.236826
225976334	chr2:225976334:A:T	4.83992e-11	-1.78908	-0.689133
225976585	chr2:225976585:A:G	2.21926e-10	-2.33768e-10	-0.955359
225976783	chr2:225976783:G:A	1.06843e-10	-1.68634	-2.40076e-10
225976870	chr2:225976870:C:T	2.21086e-10	-2.33768e-10	-0.959147
225978014	chr2:225978014:C:T	1.49578e-10	-1.39812	0.0482411
225978209	chr2:225978209:A:G	1.85643e-10	-2.33768e-10	-1.13387
225978286	chr2:225978286:C:T	4.541e-10	-2.33768e-10	-0.239382
225979014	chr2:225979014:G:A	7.24386e-10	-2.33768e-10	0.227624
225979527	chr2:225979527:A:T	1.53789e-10	-1.35879	0.0366643
225979616	chr2:225979616:A:G	1.28837e-10	-1.49915	-2.40076e-10
225980179	chr2:225980179:G:A	1.775e-10	-2.33768e-10	-1.17873
225980379	chr2:225980379:G:A	8.42515e-11	-1.92389	-2.40076e-10
225980425	chr2:225980425:C:A	1.78757e-10	-2.33768e-10	-1.17167
225981111	chr2:225981111:C:T	1.78235e-10	-2.33768e-10	-1.1746
225981161	chr2:225981161:T:C	8.41314e-11	-1.92532	-2.40076e-10
225981221	chr2:225981221:T:C	1.11262e-10	-1.2058	-0.440012
225981895	chr2:225981895:C:T	3.85123e-11	-1.62637	-1.08035
225982374	chr2:225982374:T:C	2.80911e-11	-1.85778	-1.16446
225982507	chr2:225982507:C:T	9.52918e-11	-1.80076	-2.40076e-10
225982786	chr2:225982786:C:T	1.6826e-10	-1.33174	0.0995556
225983075	chr2:225983075:C:T	3.89047e-10	-2.33768e-10	-0.393999
225983131	chr2:225983131:G:T	2.94761e-11	-1.79806	-1.17606
225983323	chr2:225983323:G:T	9.26785e-11	-0.78772	-1.04084
225983672	chr2:225983672:A:C	1.44688e-10	-1.46296	0.0798372
225984409	chr2:225984409:C:T	2.07452e-10	-2.33768e-10	-1.0228
225984517	chr2:225984517:T:A	7.45958e-11	-1.11066	-0.934954
225984728	chr2:225984728:T:C	1.85231e-06	8.07424	-2.40076e-10
225985176	chr2:225985176:A:T	1.53103e-10	-1.32659	-2.40076e-10
225985187	chr2:225985187:A:C	2.69706e-10	-0.760367	-2.40076e-10
225985490	chr2:225985490:TAAAC:T	4.42294e-11	-1.7383	-0.830005
225986086	chr2:225986086:T:C	7.73818e-11	-1.0962	-0.912747
225986164	chr2:225986164:C:T	1.45183e-10	-1.46339	0.0836836
225986319	chr2:225986319:T:C	9.43663e-11	-1.28472	-0.525801
225986964	chr2:225986964:A:T	1.83772e-10	-1.144	-2.40076e-10
225987042	chr2:225987042:T:C	8.07452e-11	-1.5547	-0.411701
225988436	chr2:225988436:C:T	3.09644e-11	-1.75535	-1.16952
225988496	chr2:225988496:G:A	1.77379e-10	-2.33768e-10	-1.17941
225988531	chr2:225988531:C:A	9.02743e-11	-1.85485	-2.40076e-10
225988950	chr2:225988950:C:T	3.35445e-10	-2.33768e-10	-0.542243
225989028	chr2:225989028:G:A	9.19836e-11	-1.33595	-0.500136
225990557	chr2:225990557:C:CA	1.81405e-10	-2.33768e-10	-1.15697
225990579	chr2:225990579:A:G	4.55838e-11	-1.81502	-0.723126
225990709	chr2:225990709:T:C	1.73444e-10	-1.31717	0.115321
225990966	chr2:225990966:G:C	6.59454e-11	-1.11195	-1.05692
225991091	chr2:225991091:A:G	1.43408e-10	-1.49535	0.103341
225991156	chr2:225991156:G:A	2.92377e-10	-2.33768e-10	-0.679656
225991878	chr2:225991878:G:A	1.79542e-10	-2.33768e-10	-1.16729
225992227	chr2:225992227:A:G	1.77513e-10	-2.33768e-10	-1.17866
225992449	chr2:225992449:T:C	2.98116e-11	-1.90648	-1.05633
225992607	chr2:225992607:C:T	8.48348e-11	-1.01772	-0.89927
225992855	chr2:225992855:G:A	5.05589e-10	-2.33768e-10	-0.131977
225993252	chr2:225993252:C:A	1.96954e-10	-2.33768e-10	-1.07473
225994523	chr2:225994523:T:C	2.69244e-11	-1.89301	-1.17165
225994670	chr2:225994670:AAAAT:A	2.37224e-10	-2.33768e-10	-0.888697
225995008	chr2:225995008:T:C	6.09035e-10	-2.33768e-10	0.0541748
225995160	chr2:225995160:T:C	3.2591e-11	-1.87247	-1.00119
225995175	chr2:225995175:C:T	5.88016e-11	-1.91034	-0.373188
225995294	chr2:225995294:A:T	5.89986e-10	-2.33768e-10	0.0223979
225995334	chr2:225995334:G:A	2.2997e-10	-2.33768e-10	-0.91975
225995786	chr2:225995786:G:A	7.20081e-10	-2.33768e-10	0.221663
225995826	chr2:225995826:G:A	1.09048e-10	-1.66591	-2.40076e-10
225995851	chr2:225995851:T:C	1.77483e-10	-2.33768e-10	-1.17883
225996010	chr2:225996010:T:C	8.4049e-11	-1.9263	-2.40076e-10
225996155	chr2:225996155:G:A	2.0217e-09	-2.33768e-10	1.254
225996807	chr2:225996807:C:A	2.09211e-10	-2.33768e-10	-1.01436
225996990	chr2:225996990:C:T	1.77486e-10	-2.33768e-10	-1.17881
225997184	chr2:225997184:A:G	6.02519e-10	-2.33768e-10	0.0434196
225997195	chr2:225997195:C:T	5.57646e-10	-2.33768e-10	-0.0339753
225997567	chr2:225997567:C:T	1.90014e-10	-2.33768e-10	-1.1106
225997581	chr2:225997581:C:T	4.05436e-10	-2.33768e-10	-0.352737
225997748	chr2:225997748:T:G	1.87193e-10	-2.33768e-10	-1.12556
225998298	chr2:225998298:G:A	3.975e-11	-1.88913	-0.78596
225998318	chr2:225998318:G:A	1.99799e-10	-2.33768e-10	-1.06039
225998380	chr2:225998380:T:G	2.59294e-11	-1.9265	-1.17582
225998470	chr2:225998470:TC:T	2.89001e-11	-1.92049	-1.07336
225998602	chr2:225998602:C:T	2.9989e-11	-1.91393	-1.04294
225998984	chr2:225998984:G:T	1.793e-10	-2.33768e-10	-1.16864
225999118	chr2:225999118:C:T	5.58586e-11	-1.91112	-0.42376
226000000	chr2:226000000:T:C	2.31275e-10	-2.33768e-10	-0.914092
226000579	chr2:226000579:G:A	4.6038e-11	-1.92187	-0.606359
226000751	chr2:226000751:C:T	9.21084e-11	-1.83473	-2.40076e-10
226001140	chr2:226001140:T:C	2.88204e-11	-1.86727	-1.12935
226001245	chr2:226001245:A:G	2.86108e-11	-1.9234	-1.08052
226001510	chr2:226001510:C:T	6.02933e-11	-1.92422	-0.33426
226001942	chr2:226001942:A:G	2.14914e-10	-2.33768e-10	-0.987461
226001964	chr2:226001964:G:A	4.25748e-11	-1.70719	-0.899244
226002129	chr2:226002129:TCA:T	3.31658e-11	-1.91214	-0.944037
226003181	chr2:226003181:C:T	1.96012e-10	-2.33768e-10	-1.07952
226003279	chr2:226003279:G:A	2.71529e-11	-1.87657	-1.17964
226003644	chr2:226003644:G:A	3.35011e-11	-1.89747	-0.948655
226003730	chr2:226003730:T:G	1.97612e-10	-2.33768e-10	-1.07139
226004305	chr2:226004305:T:C	4.25679e-11	-1.72534	-0.881264
226004606	chr2:226004606:C:T	1.78355e-10	-2.33768e-10	-1.17392
226005647	chr2:226005647:G:A	1.96077e-10	-2.33768e-10	-1.0792
226005797	chr2:226005797:C:T	2.21872e-10	-2.33768e-10	-0.955599
226005804	chr2:226005804:T:A	1.77908e-10	-2.33768e-10	-1.17643
226006153	chr2:226006153:C:A	1.69573e-10	-0.160731	-1.06369
226006207	chr2:226006207:G:A	2.03097e-10	-2.33768e-10	-1.04402
226006223	chr2:226006223:A:G	7.08568e-11	-0.953079	-1.14396
226006244	chr2:226006244:T:C	1.78521e-10	-2.33768e-10	-1.17299
226006973	chr2:226006973:A:T	2.16896e-10	-2.33768e-10	-0.978281
226007173	chr2:226007173:C:G	2.81506e-11	-1.92605	-1.09408
226007254	chr2:226007254:C:T	2.82484e-10	-2.33768e-10	-0.714079
226007345	chr2:226007345:T:C	1.9533e-10	-2.33768e-10	-1.08301
226007467	chr2:226007467:A:G	2.80051e-11	-1.90217	-1.12314
226007562	chr2:226007562:T:C	4.29623e-11	-1.70018	-0.897195
226008233	chr2:226008233:C:T	8.41776e-11	-1.92477	-2.40076e-10
226008250	chr2:226008250:T:G	5.37406e-10	-2.33768e-10	-0.070946
226008312	chr2:226008312:A:G	1.97139e-10	-2.33768e-10	-1.07379
226008587	chr2:226008587:G:GT	5.34831e-10	-2.33768e-10	-0.0757488
226008694	chr2:226008694:A:G	6.91613e-10	0.181326	-2.40076e-10
226009267	chr2:226009267:T:C	2.73204e-11	-1.90628	-1.14379
226009350	chr2:226009350:C:T	1.77726e-10	-2.33768e-10	-1.17746
226009566	chr2:226009566:G:A	3.07786e-11	-1.90606	-1.02482
226009611	chr2:226009611:T:C	2.11426e-10	-2.33768e-10	-1.00383
226010142	chr2:226010142:C:T	6.10029e-10	-2.33768e-10	0.0558057
226010493	chr2:226010493:A:G	3.69661e-09	-2.33768e-10	1.85747
226010525	chr2:226010525:C:A	8.40369e-11	-1.56958	-0.356867
226010774	chr2:226010774:G:C	2.16968e-10	-2.33768e-10	-0.97795
226010805	chr2:226010805:G:T	1.7743e-10	-2.33768e-10	-1.17912
226011691	chr2:226011691:G:A	6.49708e-10	-2.33768e-10	0.118823
226011735	chr2:226011735:T:C	9.83251e-10	-2.33768e-10	0.533164
226012137	chr2:226012137:T:C	2.29689e-10	-2.33768e-10	-0.920975
226012294	chr2:226012294:G:A	3.55223e-10	-2.33768e-10	-0.484954
226012297	chr2:226012297:C:T	1.80874e-10	-2.33768e-10	-1.1599
226013138	chr2:226013138:T:C	3.26081e-11	-1.8989	-0.974238
226013260	chr2:226013260:GC:G	2.22718e-10	-2.33768e-10	-0.951794
226013547	chr2:226013547:C:G	2.20255e-10	-2.33768e-10	-0.962913
226013767	chr2:226013767:G:A	4.83564e-11	-1.91342	-0.565681
226014301	chr2:226014301:A:G	3.03976e-11	-1.83794	-1.1054
226014422	chr2:226014422:A:C	1.97893e-10	-2.33768e-10	-1.06997
226014496	chr2:226014496:A:G	6.10029e-10	-2.33768e-10	0.0558057
226014585	chr2:226014585:C:T	4.90604e-11	-1.89234	-0.572305
226014859	chr2:226014859:C:T	6.87401e-10	-2.33768e-10	0.175218
226014882	chr2:226014882:G:A	5.72585e-11	-1.9001	-0.410029
226015143	chr2:226015143:G:T	9.10245e-11	-1.84657	-2.40076e-10
226015283	chr2:226015283:G:C	1.80704e-10	-2.33768e-10	-1.16084
226015481	chr2:226015481:T:C	4.39378e-11	-1.65599	-0.918932
226015572	chr2:226015572:AACATATACATATGTCTACATAT:A	1.93057e-10	-2.33768e-10	-1.09471
226015584	chr2:226015584:T:C	8.45e-11	-1.92095	-2.40076e-10
226015991	chr2:226015991:GT:G	3.70156e-11	-1.74489	-1.00147
226016360	chr2:226016360:C:T	6.06377e-09	2.35239	-2.40076e-10
226016414	chr2:226016414:C:T	4.20035e-11	-1.69948	-0.920466
226016505	chr2:226016505:G:C	2.29562e-10	-2.33768e-10	-0.921528
226016564	chr2:226016564:T:C	3.22703e-11	-1.75934	-1.12421
226016567	chr2:226016567:C:T	5.18994e-11	-1.88325	-0.525144
226017015	chr2:226017015:A:T	3.35807e-11	-1.72914	-1.1146
226017125	chr2:226017125:A:G	4.55805e-11	-1.65919	-0.879025
226017416	chr2:226017416:G:C	2.32245e-10	-2.33768e-10	-0.909907
226017784	chr2:226017784:C:T	1.79105e-10	-2.33768e-10	-1.16973
226017952	chr2:226017952:C:T	4.14261e-11	-1.71656	-0.917225
226018222	chr2:226018222:A:G	1.79933e-10	-2.33768e-10	-1.16512
226018288	chr2:226018288:G:C	1.96298e-10	-2.33768e-10	-1.07807
226018328	chr2:226018328:T:A	2.87163e-11	-1.82704	-1.1732
226018471	chr2:226018471:C:T	4.38067e-11	-1.82714	-0.750777
226018477	chr2:226018477:C:T	4.36388e-11	-1.82343	-0.758321
226018625	chr2:226018625:C:T	1.79083e-10	-2.33768e-10	-1.16985
226018794	chr2:226018794:C:T	1.9661e-10	-2.33768e-10	-1.07648
226018821	chr2:226018821:C:A	8.44303e-11	-1.92177	-2.40076e-10
226018835	chr2:226018835:C:G	1.79083e-10	-2.33768e-10	-1.16985
226018962	chr2:226018962:T:C	1.94448e-10	-2.33768e-10	-1.08754
226018971	chr2:226018971:C:A	1.99542e-10	-2.33768e-10	-1.06167
226019045	chr2:226019045:CAAACTT:C	3.03818e-10	-2.33768e-10	-0.641272
226019193	chr2:226019193:C:T	4.34467e-11	-1.82017	-0.765992
226019468	chr2:226019468:T:C	1.85119e-10	-2.33768e-10	-1.1367
226019582	chr2:226019582:T:A	2.0022e-10	-2.33768e-10	-1.05829
226019914	chr2:226019914:C:T	1.78762e-10	-2.33768e-10	-1.17164
226019992	chr2:226019992:C:T	3.57503e-11	-1.77555	-1.0056
226020015	chr2:226020015:A:C	2.58085e-10	-2.33768e-10	-0.804412
226020066	chr2:226020066:T:A	5.63557e-11	-1.92625	-0.39977
226020184	chr2:226020184:G:A	2.74204e-11	-1.89714	-1.14927
226020452	chr2:226020452:A:T	1.97623e-10	-2.33768e-10	-1.07134
226020469	chr2:226020469:CA:C	3.04385e-11	-1.9229	-1.01909
226020801	chr2:226020801:A:G	1.7903e-10	-2.33768e-10	-1.17014
226020883	chr2:226020883:G:A	5.53817e-11	-1.92596	-0.417495
226020931	chr2:226020931:AC:A	1.97478e-10	-2.33768e-10	-1.07207
226021031	chr2:226021031:A:G	2.58886e-09	1.50127	-2.40076e-10
226021262	chr2:226021262:C:A	1.98517e-10	-2.33768e-10	-1.06683
226021437	chr2:226021437:C:T	2.7123e-11	-1.89878	-1.15854
226021588	chr2:226021588:A:G	1.79083e-10	-2.33768e-10	-1.16985
226022189	chr2:226022189:G:T	2.35235e-10	-2.33768e-10	-0.897114
226022434	chr2:226022434:A:T	3.64615e-11	-1.92663	-0.834812
226022553	chr2:226022553:A:G	6.77887e-10	-2.33768e-10	0.16128
226022657	chr2:226022657:G:A	3.42899e-11	-1.92662	-0.896234
226022873	chr2:226022873:C:T	8.40189e-11	-1.92666	-2.40076e-10
226022902	chr2:226022902:G:A	1.93896e-10	-2.33768e-10	-1.09038
226023140	chr2:226023140:T:C	1.15917e-10	-1.60483	-2.40076e-10
226023448	chr2:226023448:A:G	6.08798e-11	-1.88283	-0.365967
226023480	chr2:226023480:G:A	4.04303e-11	-1.73671	-0.92141
226023482	chr2:226023482:T:C	3.24285e-11	-1.80587	-1.07279
226023509	chr2:226023509:G:A	5.61451e-11	-1.85497	-0.474787
226023534	chr2:226023534:G:C	2.24363e-10	-2.33768e-10	-0.944436
226023726	chr2:226023726:A:G	2.7484e-11	-1.88962	-1.15447
226023767	chr2:226023767:A:G	3.54131e-11	-1.92659	-0.864031
226023875	chr2:226023875:G:A	8.78743e-11	-1.88179	-2.40076e-10
226023900	chr2:226023900:CTG:C	1.79206e-10	-2.33768e-10	-1.16917
226024314	chr2:226024314:T:C	1.99042e-10	-2.33768e-10	-1.06418
226024529	chr2:226024529:G:A	2.01938e-10	-2.33768e-10	-1.04974
226024655	chr2:226024655:G:C	6.60673e-11	-1.91709	-0.249936
226024729	chr2:226024729:C:T	1.32702e-10	-1.89014	0.420542
226024738	chr2:226024738:T:C	2.72932e-10	-0.748479	-2.40076e-10
226024755	chr2:226024755:T:C	6.5126e-11	-1.91554	-0.26584
226024883	chr2:226024883:A:T	6.21017e-11	-1.88136	-0.347567
226024989	chr2:226024989:C:T	6.09061e-11	-1.89602	-0.352349
226025235	chr2:226025235:C:G	2.59857e-10	-2.33768e-10	-0.79757
226025312	chr2:226025312:A:G	6.07468e-11	-1.89151	-0.359476
226025341	chr2:226025341:G:A	3.58558e-11	-1.92368	-0.854517
226025543	chr2:226025543:T:A	1.97994e-10	-2.33768e-10	-1.06946
226025552	chr2:226025552:C:T	3.17988e-11	-1.83211	-1.06616
226025615	chr2:226025615:T:G	6.11132e-11	-1.89012	-0.35485
226025670	chr2:226025670:T:C	6.99311e-10	-2.33768e-10	0.192394
226025927	chr2:226025927:T:C	1.50671e-10	-1.3426	-2.40076e-10
226025936	chr2:226025936:A:G	1.02383e-10	-1.72898	-2.40076e-10
226025968	chr2:226025968:T:C	3.20616e-11	-1.82526	-1.06478
226026230	chr2:226026230:C:A	9.07411e-11	-1.84969	-2.40076e-10
226026318	chr2:226026318:A:G	1.77337e-10	-2.33768e-10	-1.17965
226026708	chr2:226026708:T:C	1.38702e-10	-1.8911	0.465731
226026859	chr2:226026859:G:A	1.99833e-10	-2.33768e-10	-1.06022
226026884	chr2:226026884:GAGTCAAT:G	2.00229e-10	-2.33768e-10	-1.05824
226027061	chr2:226027061:C:T	2.02183e-10	-2.33768e-10	-1.04853
226027161	chr2:226027161:CT:C	1.99454e-10	-2.33768e-10	-1.06212
226027508	chr2:226027508:T:C	1.81575e-10	-2.33768e-10	-1.15603
226027517	chr2:226027517:G:A	1.80883e-10	-2.33768e-10	-1.15985
226027737	chr2:226027737:G:A	7.62837e-11	-1.76411	-0.25913
226027918	chr2:226027918:G:A	3.64088e-11	-1.83468	-0.928213
226028313	chr2:226028313:T:C	2.96005e-11	-1.9098	-1.06011
226028329	chr2:226028329:T:C	4.40286e-11	-1.8581	-0.714762
226029328	chr2:226029328:A:G	1.92939e-10	-2.33768e-10	-1.09533
226029590	chr2:226029590:G:T	3.00136e-11	-1.91785	-1.0382
226031022	chr2:226031022:T:G	9.19608e-11	-1.83634	-2.40076e-10
226031419	chr2:226031419:G:A	1.99353e-10	-2.33768e-10	-1.06262
226031465	chr2:226031465:C:A	3.26111e-10	-2.33768e-10	-0.570463
226031674	chr2:226031674:A:G	1.04444e-09	-2.33768e-10	0.593532
226031786	chr2:226031786:TG:T	7.39019e-09	-2.33768e-10	2.55021
226032079	chr2:226032079:C:T	8.87879e-11	-1.87145	-2.40076e-10
226032153	chr2:226032153:A:G	8.44515e-11	-1.92152	-2.40076e-10
226032557	chr2:226032557:C:T	8.4317e-11	-1.92312	-2.40076e-10
226032567	chr2:226032567:G:A	8.64462e-11	-1.89818	-2.40076e-10
226032932	chr2:226032932:G:A	2.80859e-11	-1.85253	-1.1699
226033124	chr2:226033124:G:A	1.15405e-10	-1.60926	-2.40076e-10
226033251	chr2:226033251:T:G	2.13838e-10	-2.33768e-10	-0.992483
226033295	chr2:226033295:C:A	1.81362e-10	-2.33768e-10	-1.15721
226033420	chr2:226033420:C:T	2.11803e-10	-2.33768e-10	-1.00204
226033886	chr2:226033886:AC:A	2.83762e-11	-1.83252	-1.17963
226034063	chr2:226034063:T:C	2.53443e-10	-2.33768e-10	-0.822562
226034138	chr2:226034138:C:T	4.39254e-11	-1.91057	-0.664638
226034175	chr2:226034175:G:A	2.14873e-10	-2.33768e-10	-0.987652
226034340	chr2:226034340:A:G	4.46291e-11	-1.89783	-0.661482
226034574	chr2:226034574:C:T	1.77888e-10	-2.33768e-10	-1.17654
226034696	chr2:226034696:G:T	2.28843e-10	-2.33768e-10	-0.924666
226034996	chr2:226034996:C:A	4.77595e-11	-1.32741	-1.16411
226035091	chr2:226035091:T:A	4.39191e-11	-1.91412	-0.661225
226035258	chr2:226035258:A:T	2.87899e-10	-2.33768e-10	-0.695089
226035321	chr2:226035321:T:A	1.09134e-09	-1.65107	2.28853
226035605	chr2:226035605:T:C	1.97648e-10	-2.33768e-10	-1.07121
226035606	chr2:226035606:T:C	7.47739e-11	-1.92662	-0.116606
226035864	chr2:226035864:G:A	2.36034e-10	-2.33768e-10	-0.893723
226036038	chr2:226036038:T:G	4.39624e-11	-1.90067	-0.673691
226036390	chr2:226036390:G:A	5.71914e-11	-1.85397	-0.457324
226036949	chr2:226036949:C:G	8.84379e-10	-1.67089	2.09808
226036985	chr2:226036985:C:G	4.58338e-11	-1.89749	-0.635186
226037567	chr2:226037567:G:A	2.87611e-10	-2.33768e-10	-0.696092
226037846	chr2:226037846:T:G	2.71364e-11	-1.87984	-1.17698
226037875	chr2:226037875:CTT:C	2.05143e-10	-2.33768e-10	-1.03399
226037925	chr2:226037925:T:C	2.30944e-10	-2.33768e-10	-0.915527
226039034	chr2:226039034:G:A	6.71104e-11	-1.8944	-0.256958
226039743	chr2:226039743:G:A	9.87965e-10	-2.33768e-10	0.537947
226039846	chr2:226039846:C:A	8.99951e-11	-1.85795	-2.40076e-10
226040216	chr2:226040216:T:C	1.78563e-10	-2.33768e-10	-1.17276
226040378	chr2:226040378:T:C	3.0416e-11	-1.82519	-1.11755
226040415	chr2:226040415:T:C	3.05369e-11	-1.8218	-1.11697
226040601	chr2:226040601:C:T	2.0151e-10	-2.33768e-10	-1.05186
226040745	chr2:226040745:C:G	3.85672e-11	-1.59729	-1.108
226040917	chr2:226040917:A:G	3.21793e-10	-2.33768e-10	-0.583792
226041339	chr2:226041339:C:A	3.15027e-11	-1.74837	-1.15926
226041361	chr2:226041361:A:T	3.11954e-11	-1.7565	-1.16093
226041831	chr2:226041831:A:G	8.51911e-10	-2.33768e-10	0.389781
226041852	chr2:226041852:A:G	3.9338e-10	-2.33768e-10	-0.382925
226042493	chr2:226042493:A:G	3.00709e-11	-1.84763	-1.10651
226042554	chr2:226042554:G:T	2.29844e-10	-2.33768e-10	-0.920301
226042731	chr2:226042731:TA:T	3.00332e-11	-1.78582	-1.16958
226043288	chr2:226043288:G:A	4.10197e-11	-1.49796	-1.14569
226043371	chr2:226043371:C:A	1.67712e-09	-2.33768e-10	1.06713
226043816	chr2:226043816:G:A	2.85875e-10	-2.33768e-10	-0.702147
226044057	chr2:226044057:G:A	1.81503e-10	-2.33768e-10	-1.15643
226044064	chr2:226044064:T:C	7.42272e-10	-2.33768e-10	0.252016
226044493	chr2:226044493:C:A	3.0995e-11	-1.76103	-1.16284
226044506	chr2:226044506:C:G	3.20012e-11	-1.85199	-1.03994
226044862	chr2:226044862:TA:T	2.00861e-10	-1.05509	-2.40076e-10
226044899	chr2:226044899:C:T	2.15442e-10	-2.33768e-10	-0.985007
226045146	chr2:226045146:T:C	5.2035e-10	-2.33768e-10	-0.103199
226045345	chr2:226045345:G:A	3.12988e-11	-1.73923	-1.17489
226045587	chr2:226045587:G:A	3.10246e-11	-1.75141	-1.17151
226045624	chr2:226045624:G:A	1.77429e-10	-2.33768e-10	-1.17913
226045902	chr2:226045902:C:T	3.1777e-11	-1.72863	-1.17032
226046021	chr2:226046021:G:C	2.34431e-10	-2.33768e-10	-0.900539
226046105	chr2:226046105:A:G	2.28658e-10	-2.33768e-10	-0.925472
226046330	chr2:226046330:A:G	4.62552e-10	-2.33768e-10	-0.220942
226046400	chr2:226046400:T:C	2.73425e-11	-1.92658	-1.12268
226047000	chr2:226047000:A:G	3.0984e-11	-1.75381	-1.17042
226047624	chr2:226047624:C:T	5.322e-10	-2.33768e-10	-0.0806815
226047650	chr2:226047650:A:G	1.80093e-10	-1.16423	-2.40076e-10
226048046	chr2:226048046:A:C	7.00039e-11	-1.56508	-0.544064
226049073	chr2:226049073:C:CT	1.80452e-10	-2.33768e-10	-1.16224
226049498	chr2:226049498:A:T	4.67556e-10	-2.33768e-10	-0.210181
226049517	chr2:226049517:T:G	3.08691e-10	-2.33768e-10	-0.625359
226049618	chr2:226049618:AT:A	8.40219e-11	-1.92662	-2.40076e-10
226049784	chr2:226049784:A:G	5.60101e-11	-1.21047	-1.1217
226050138	chr2:226050138:T:C	3.06668e-11	-1.76523	-1.16929
226050414	chr2:226050414:T:C	3.06775e-11	-1.75907	-1.1751
226050744	chr2:226050744:G:A	3.15603e-11	-1.73172	-1.17408
226050954	chr2:226050954:C:G	1.78324e-10	-2.33768e-10	-1.1741
226050986	chr2:226050986:G:A	4.21885e-11	-1.4835	-1.13206
226051008	chr2:226051008:G:A	5.19987e-10	-2.33768e-10	-0.103897
226051149	chr2:226051149:A:G	1.87298e-10	-2.33768e-10	-1.125
226051653	chr2:226051653:T:C	1.82858e-10	-2.33768e-10	-1.14899
226051665	chr2:226051665:AAAG:A	3.23478e-11	-1.71003	-1.17112
226051736	chr2:226051736:C:A	3.16024e-11	-1.72908	-1.17539
226051752	chr2:226051752:A:G	3.6131e-11	-1.83083	-0.939722
226051846	chr2:226051846:C:T	3.55455e-11	-1.83576	-0.95113
226052057	chr2:226052057:T:C	3.80761e-11	-1.7518	-0.966316
226052118	chr2:226052118:A:C	5.23832e-10	-2.33768e-10	-0.0965286
226052349	chr2:226052349:G:C	1.77476e-10	-2.33768e-10	-1.17887
226052593	chr2:226052593:G:A	1.87055e-10	-2.33768e-10	-1.1263
226053181	chr2:226053181:C:T	1.85307e-10	-2.33768e-10	-1.13569
226053536	chr2:226053536:A:T	1.28829e-10	-1.49922	-2.40076e-10
226053615	chr2:226053615:T:C	4.41893e-11	-1.44595	-1.12327
226053647	chr2:226053647:A:C	9.98065e-11	-1.75447	-2.40076e-10
226054225	chr2:226054225:T:G	3.98267e-11	-1.73919	-0.933975
226054689	chr2:226054689:G:A	8.50951e-11	-1.91393	-2.40076e-10
226054822	chr2:226054822:C:T	1.87314e-10	-2.33768e-10	-1.12491
226054856	chr2:226054856:T:A	6.97644e-11	-1.73912	-0.373457
226055188	chr2:226055188:A:G	1.9492e-10	-2.33768e-10	-1.08511
226055310	chr2:226055310:GAGAA:G	3.18529e-11	-1.73875	-1.15782
226055376	chr2:226055376:T:C	2.87146e-10	-2.33768e-10	-0.697708
226055522	chr2:226055522:G:C	3.16763e-11	-1.73375	-1.16838
226055561	chr2:226055561:G:A	8.87906e-11	-1.87142	-2.40076e-10
226055791	chr2:226055791:T:C	2.17656e-10	-2.33768e-10	-0.974785
226055916	chr2:226055916:A:G	7.09958e-10	-2.33768e-10	0.207505
226056059	chr2:226056059:G:A	9.29286e-11	-1.01616	-0.809708
226056186	chr2:226056186:G:T	1.78391e-10	-2.33768e-10	-1.17372
226056372	chr2:226056372:G:A	8.18251e-10	-2.33768e-10	0.349469
226056463	chr2:226056463:AGTTT:A	3.10812e-11	-1.74847	-1.17263
226057027	chr2:226057027:A:G	4.68265e-10	-2.33768e-10	-0.208666
226057125	chr2:226057125:G:A	8.89793e-11	-1.8693	-2.40076e-10
226057177	chr2:226057177:T:G	4.37017e-11	-1.4374	-1.14292
226057201	chr2:226057201:G:C	3.1358e-11	-1.73795	-1.17428
226057521	chr2:226057521:T:A	6.53154e-11	-1.73345	-0.445026
226058086	chr2:226058086:A:G	1.85096e-10	-2.33768e-10	-1.13683
226058142	chr2:226058142:T:C	3.61772e-11	-1.76205	-1.00722
226058381	chr2:226058381:CAG:C	1.77804e-10	-2.33768e-10	-1.17702
226058426	chr2:226058426:C:T	4.65912e-10	-2.33768e-10	-0.213704
226058513	chr2:226058513:C:T	3.15427e-11	-1.73242	-1.17394
226058685	chr2:226058685:C:T	3.10507e-11	-1.74439	-1.17769
226058881	chr2:226058881:TAA:T	3.01865e-11	-1.81855	-1.13176
226058951	chr2:226058951:A:G	3.0202e-11	-1.81861	-1.13119
226059193	chr2:226059193:G:A	3.0918e-11	-1.75013	-1.17623
226059280	chr2:226059280:GT:G	8.98855e-11	-1.85916	-2.40076e-10
226059360	chr2:226059360:T:G	4.09478e-11	-1.71195	-0.933447
226059417	chr2:226059417:T:C	2.35874e-10	-2.33768e-10	-0.894404
226059493	chr2:226059493:C:T	3.42603e-11	-1.64715	-1.17656
226059675	chr2:226059675:C:T	2.91617e-10	-2.33768e-10	-0.682258
226059694	chr2:226059694:A:G	2.02998e-10	-2.33768e-10	-1.0445
226059910	chr2:226059910:C:T	3.25797e-10	-2.33768e-10	-0.571424
226060688	chr2:226060688:A:G	5.91685e-10	-2.33768e-10	0.0252735
226060812	chr2:226060812:G:A	4.74352e-11	-1.39337	-1.10497
226061009	chr2:226061009:C:G	3.12196e-11	-1.74047	-1.17619
226061094	chr2:226061094:A:G	1.70955e-10	-1.2163	-2.40076e-10
226061382	chr2:226061382:A:T	5.28293e-10	-2.33768e-10	-0.0880492
226061807	chr2:226061807:TG:T	3.11198e-11	-1.74143	-1.17842
226062067	chr2:226062067:A:G	4.04482e-11	-1.77532	-0.882359
226062642	chr2:226062642:A:G	3.67167e-10	-2.33768e-10	-0.451884
226062997	chr2:226062997:G:A	8.47688e-11	-1.91777	-2.40076e-10
226063254	chr2:226063254:T:C	1.7801e-10	-2.33768e-10	-1.17586
226063265	chr2:226063265:C:T	2.08517e-10	-2.33768e-10	-1.01768
226063311	chr2:226063311:T:G	3.03447e-11	-1.77157	-1.17351
226064306	chr2:226064306:T:C	1.78701e-09	-2.33768e-10	1.1306
226065485	chr2:226065485:G:T	3.10374e-11	-1.74496	-1.17755
226065949	chr2:226065949:C:T	2.98058e-11	-1.78738	-1.17561
226066446	chr2:226066446:G:A	3.09693e-11	-1.7594	-1.1653
226066846	chr2:226066846:C:T	3.08408e-11	-1.76302	-1.16585
226067115	chr2:226067115:C:T	4.54002e-11	-1.38833	-1.15386
226067328	chr2:226067328:C:T	1.77402e-10	-2.33768e-10	-1.17928
226067465	chr2:226067465:A:T	2.01123e-10	-2.33768e-10	-1.05378
226067776	chr2:226067776:T:C	2.04607e-10	-2.33768e-10	-1.03661
226067827	chr2:226067827:A:G	2.89404e-11	-1.92031	-1.07215
226067878	chr2:226067878:T:A	4.91476e-10	-2.33768e-10	-0.160287
226068041	chr2:226068041:G:A	2.81686e-10	-2.33768e-10	-0.716906
226068057	chr2:226068057:G:A	3.09916e-11	-1.75872	-1.16527
226068140	chr2:226068140:T:C	1.95305e-10	-2.33768e-10	-1.08314
226068222	chr2:226068222:T:C	3.23375e-11	-1.72865	-1.15282
226068537	chr2:226068537:C:A	1.78268e-10	-2.33768e-10	-1.17441
226068823	chr2:226068823:C:T	4.55724e-11	-1.41821	-1.12019
226069164	chr2:226069164:G:T	4.4502e-11	-1.43926	-1.12291
226069292	chr2:226069292:G:A	4.66774e-11	-1.34275	-1.17169
226069496	chr2:226069496:T:C	3.15757e-11	-1.76044	-1.14488
226069655	chr2:226069655:T:C	8.75085e-10	-2.33768e-10	0.416621
226070030	chr2:226070030:C:A	2.97598e-10	-2.33768e-10	-0.661956
226070121	chr2:226070121:T:A	4.58458e-11	-1.35446	-1.17796
226070365	chr2:226070365:T:C	3.04079e-11	-1.76817	-1.17483
226070427	chr2:226070427:T:G	8.25681e-11	-1.27062	-0.673458
226070513	chr2:226070513:G:T	3.16268e-11	-1.74232	-1.16138
226070528	chr2:226070528:A:G	3.00781e-11	-1.81131	-1.14259
226070783	chr2:226070783:T:C	1.62281e-10	-1.44555	0.177174
226070814	chr2:226070814:T:C	2.88916e-11	-1.9174	-1.07675
226070835	chr2:226070835:A:G	2.87668e-10	-2.33768e-10	-0.695895
226070911	chr2:226070911:T:C	1.79947e-10	-2.33768e-10	-1.16504
226071668	chr2:226071668:A:G	7.70237e-10	-2.33768e-10	0.288998
226071723	chr2:226071723:G:A	4.39872e-11	-1.44896	-1.12484
226071767	chr2:226071767:T:C	4.37422e-11	-1.44965	-1.12974
226071875	chr2:226071875:C:T	7.64188e-11	-1.27345	-0.74802
226071982	chr2:226071982:A:G	3.15991e-11	-1.74286	-1.16171
226072132	chr2:226072132:C:T	3.17553e-11	-1.74587	-1.15377
226072150	chr2:226072150:T:C	2.37575e-10	-2.33768e-10	-0.887216
226072845	chr2:226072845:T:A	2.98535e-10	-2.33768e-10	-0.658812
226073057	chr2:226073057:C:T	6.42026e-10	-2.33768e-10	0.106929
226073384	chr2:226073384:T:C	1.77434e-10	-2.33768e-10	-1.1791
226073395	chr2:226073395:G:A	2.94876e-11	-1.81527	-1.15846
226073700	chr2:226073700:C:T	2.29353e-10	-2.33768e-10	-0.922439
226074425	chr2:226074425:T:A	4.07559e-11	-1.80359	-0.846511
226074790	chr2:226074790:C:T	7.82197e-11	-1.23919	-0.758992
226075245	chr2:226075245:C:T	8.21392e-10	-2.33768e-10	0.3533
226075275	chr2:226075275:C:T	2.24248e-10	-2.33768e-10	-0.944948
226075437	chr2:226075437:C:T	3.20282e-11	-1.72023	-1.17085
226075465	chr2:226075465:T:A	2.90485e-10	-2.33768e-10	-0.686148
226075490	chr2:226075490:A:C	2.18651e-10	-2.33768e-10	-0.970225
226075856	chr2:226075856:G:A	4.57028e-11	-1.4081	-1.12744
226076253	chr2:226076253:C:T	8.50092e-11	-1.88256	-0.0323834
226076399	chr2:226076399:T:C	3.0898e-11	-1.75747	-1.16954
226076519	chr2:226076519:G:A	4.13997e-10	-2.33768e-10	-0.331841
226076614	chr2:226076614:T:C	3.11989e-10	-2.33768e-10	-0.614733
226076871	chr2:226076871:T:C	1.77914e-10	-2.33768e-10	-1.1764
226076926	chr2:226076926:A:T	3.52486e-10	-2.33768e-10	-0.492688
226077048	chr2:226077048:A:G	9.83762e-11	-1.24534	-0.523562
226077410	chr2:226077410:A:AC	2.02469e-10	-2.33768e-10	-1.04711
226077562	chr2:226077562:T:C	3.62495e-10	-2.33768e-10	-0.464689
226077585	chr2:226077585:A:C	4.25815e-11	-1.80163	-0.804655
226077875	chr2:226077875:G:A	1.7788e-10	-2.33768e-10	-1.17659
226078004	chr2:226078004:G:C	9.29914e-11	-1.82519	-2.40076e-10
226078375	chr2:226078375:G:A	2.01213e-10	-2.33768e-10	-1.05333
226078789	chr2:226078789:A:G	9.60561e-11	-1.24799	-0.54478
226079052	chr2:226079052:T:C	9.52322e-11	-1.25345	-0.547929
226079129	chr2:226079129:A:G	2.89329e-10	-2.33768e-10	-0.690135
226079434	chr2:226079434:G:A	3.18065e-11	-1.72242	-1.17561
226079451	chr2:226079451:C:T	3.79478e-10	-2.33768e-10	-0.418904
226079566	chr2:226079566:C:A	3.15337e-11	-1.73167	-1.17497
226079745	chr2:226079745:T:C	2.83395e-11	-1.91471	-1.09873
226079859	chr2:226079859:A:G	1.83368e-10	-1.14621	-2.40076e-10
226080466	chr2:226080466:G:A	5.30118e-11	-1.25593	-1.13125
226080868	chr2:226080868:C:A	4.44468e-11	-1.67976	-0.88365
226081719	chr2:226081719:G:A	5.2891e-11	-1.24026	-1.14921
226082059	chr2:226082059:C:T	3.07669e-10	-2.33768e-10	-0.628675
226082740	chr2:226082740:A:G	1.8098e-10	-2.33768e-10	-1.15931
226082890	chr2:226082890:T:G	9.96581e-11	-1.21677	-0.539186
226082968	chr2:226082968:C:T	2.67826e-10	-2.33768e-10	-0.767364
226082969	chr2:226082969:G:A	2.69735e-10	-2.33768e-10	-0.760259
226083333	chr2:226083333:T:C	7.781e-11	-1.6583	-0.345128
226083368	chr2:226083368:C:T	5.78539e-11	-1.40742	-0.892357
226083646	chr2:226083646:A:T	6.49013e-11	-1.00767	-1.17717
226083742	chr2:226083742:G:A	5.78179e-11	-1.12167	-1.17873
226083805	chr2:226083805:C:T	5.58331e-10	-2.33768e-10	-0.0327489
226083844	chr2:226083844:C:T	1.7884e-10	-2.33768e-10	-1.17121
226083921	chr2:226083921:C:G	4.09268e-10	-2.33768e-10	-0.343331
226084303	chr2:226084303:G:T	3.14431e-11	-1.75748	-1.15204
226084310	chr2:226084310:AG:A	4.77367e-11	-1.34434	-1.14766
226084441	chr2:226084441:G:A	4.67622e-11	-1.34822	-1.1644
226084490	chr2:226084490:T:C	4.64151e-11	-1.66578	-0.854296
226084907	chr2:226084907:T:A	5.96432e-11	-1.43334	-0.835976
226085122	chr2:226085122:G:T	2.19011e-10	-2.33768e-10	-0.968579
226085656	chr2:226085656:G:A	2.13696e-10	-2.33768e-10	-0.993144
226085661	chr2:226085661:G:GC	2.13409e-10	-2.33768e-10	-0.994492
226085663	chr2:226085663:A:AACACTTT	2.13545e-10	-2.33768e-10	-0.993855
226085962	chr2:226085962:AG:A	5.22379e-11	-1.47169	-0.930201
226086294	chr2:226086294:A:G	7.21672e-10	-2.33768e-10	0.223871
226086692	chr2:226086692:G:A	2.58528e-10	-2.33768e-10	-0.802696
226086696	chr2:226086696:G:A	3.92279e-11	-1.73121	-0.957106
226087017	chr2:226087017:A:C	7.19332e-11	-1.23182	-0.850143
226087049	chr2:226087049:A:G	8.68386e-11	-1.89365	-2.40076e-10
226087226	chr2:226087226:C:A	3.15445e-11	-1.75718	-1.14912
226087388	chr2:226087388:C:G	5.84998e-11	-1.51321	-0.775469
226087846	chr2:226087846:G:C	5.05627e-10	-2.33768e-10	-0.131902
226088042	chr2:226088042:A:G	9.29348e-10	-2.33768e-10	0.476783
226088575	chr2:226088575:C:T	4.44012e-11	-1.3997	-1.16473
226088639	chr2:226088639:T:C	3.73393e-11	-1.72589	-1.01177
226088788	chr2:226088788:T:G	3.34731e-11	-1.68023	-1.16672
226089204	chr2:226089204:TTTAGA:T	4.73069e-11	-1.34647	-1.15457
226089640	chr2:226089640:A:G	4.41524e-11	-1.49048	-1.07958
226089855	chr2:226089855:T:C	2.95622e-11	-1.92458	-1.04663
226089860	chr2:226089860:G:A	1.78876e-10	-2.33768e-10	-1.17101
226090217	chr2:226090217:T:A	6.43451e-11	-1.43848	-0.754956
226090445	chr2:226090445:C:T	1.81156e-10	-2.33768e-10	-1.15834
226090572	chr2:226090572:G:A	2.73205e-10	-0.747479	-2.40076e-10
226090890	chr2:226090890:A:G	2.96891e-11	-1.92617	-1.04075
226090893	chr2:226090893:A:G	2.94007e-11	-1.81177	-1.16491
226092047	chr2:226092047:G:A	3.0288e-11	-1.78222	-1.16473
226092462	chr2:226092462:G:A	5.836e-11	-1.67997	-0.611104
226092597	chr2:226092597:A:G	3.00737e-11	-1.79345	-1.16059
226092771	chr2:226092771:C:A	1.20355e-10	-1.38676	-0.180496
226093001	chr2:226093001:A:G	1.78308e-10	-2.33768e-10	-1.17419
226093046	chr2:226093046:C:A	4.83432e-11	-1.71826	-0.761117
226093270	chr2:226093270:A:G	1.18634e-09	-2.33768e-10	0.720928
226093317	chr2:226093317:A:G	6.65893e-11	-1.35519	-0.803967
226093338	chr2:226093338:G:A	5.33631e-10	-2.33768e-10	-0.0779955
226093414	chr2:226093414:T:A	6.29865e-10	-2.33768e-10	0.0878054
226093550	chr2:226093550:C:A	5.60762e-11	-1.25089	-1.0801
226093753	chr2:226093753:G:A	5.58367e-11	-1.19611	-1.13916
226094001	chr2:226094001:A:T	5.19523e-10	-2.33768e-10	-0.10479
226094016	chr2:226094016:A:G	5.68592e-11	-1.17067	-1.14645
226094134	chr2:226094134:G:A	2.87696e-11	-1.92613	-1.07225
226094308	chr2:226094308:C:T	5.36339e-10	-2.33768e-10	-0.0729342
226094671	chr2:226094671:G:A	2.9388e-10	-1.34936	0.674835
226094677	chr2:226094677:G:C	2.02476e-10	-1.28292	0.235839
226094894	chr2:226094894:T:C	1.91306e-10	-1.39758	0.293756
226095183	chr2:226095183:C:T	1.77406e-10	-2.33768e-10	-1.17926
226095839	chr2:226095839:T:G	2.99413e-10	-1.34625	0.690374
226095981	chr2:226095981:T:G	7.69818e-11	-1.697	-0.317133
226096286	chr2:226096286:C:A	5.64663e-11	-1.69007	-0.633986
226096541	chr2:226096541:T:C	8.0571e-11	-1.64604	-0.32252
226096822	chr2:226096822:C:T	2.64667e-10	-2.33768e-10	-0.779229
226096904	chr2:226096904:G:A	1.77626e-10	-2.33768e-10	-1.17802
226096972	chr2:226096972:A:G	2.39222e-10	-1.36159	0.48128
226097212	chr2:226097212:T:C	2.9914e-11	-1.79111	-1.16827
226097361	chr2:226097361:AAAGCAAAAGGAAATTGGAGAAGACTTAAAGT:A	2.09823e-10	-2.33768e-10	-1.01144
226097709	chr2:226097709:A:T	1.82195e-10	-1.15262	-2.40076e-10
226097827	chr2:226097827:T:C	7.45254e-11	-1.22174	-0.824817
226097844	chr2:226097844:T:C	7.39897e-11	-1.2121	-0.841679
226097885	chr2:226097885:A:G	2.43259e-10	-2.33768e-10	-0.863573
226097948	chr2:226097948:A:G	1.0524e-10	-1.3648	-0.336664
226098134	chr2:226098134:G:A	1.3544e-10	-1.40218	-0.0469877
226098490	chr2:226098490:A:G	3.01456e-11	-1.81505	-1.13661
226099246	chr2:226099246:T:C	3.136e-11	-1.78183	-1.13034
226099455	chr2:226099455:A:G	2.31519e-10	-2.33768e-10	-0.913039
226099581	chr2:226099581:A:T	2.1847e-10	-2.33768e-10	-0.97105
226099756	chr2:226099756:T:C	5.85746e-11	-1.69611	-0.591287
226099855	chr2:226099855:T:C	3.04361e-11	-1.90207	-1.04
226099893	chr2:226099893:G:A	3.5434e-10	-2.33768e-10	-0.487443
226100006	chr2:226100006:A:G	3.54841e-10	-2.33768e-10	-0.486031
226100274	chr2:226100274:T:C	2.32804e-10	-2.33768e-10	-0.907506
226100527	chr2:226100527:T:C	9.2252e-10	-2.33768e-10	0.469408
226100631	chr2:226100631:G:T	3.01985e-11	-1.79918	-1.15073
226101268	chr2:226101268:C:T	3.04233e-11	-1.79663	-1.14586
226101297	chr2:226101297:A:T	4.92428e-11	-1.30068	-1.16026
226101456	chr2:226101456:A:G	1.66715e-10	-1.24141	-2.40076e-10
226101460	chr2:226101460:C:T	3.90003e-11	-1.71519	-0.978937
226101802	chr2:226101802:T:C	1.77442e-10	-2.33768e-10	-1.17906
226101982	chr2:226101982:G:A	2.6491e-10	-2.33768e-10	-0.778309
226101996	chr2:226101996:C:T	2.69404e-10	-2.33768e-10	-0.761488
226102134	chr2:226102134:AG:A	4.53196e-11	-1.41436	-1.1296
226102223	chr2:226102223:T:C	1.77595e-10	-2.33768e-10	-1.17819
226102554	chr2:226102554:C:G	5.34867e-11	-1.47778	-0.900485
226102663	chr2:226102663:A:T	4.93107e-11	-1.28087	-1.17869
226102710	chr2:226102710:T:G	4.57089e-11	-1.39973	-1.13567
226102766	chr2:226102766:T:A	1.14619e-10	-1.61609	-2.40076e-10
226103103	chr2:226103103:C:A	4.92892e-11	-1.28322	-1.17678
226103263	chr2:226103263:A:G	5.06121e-11	-1.25714	-1.17637
226103519	chr2:226103519:C:T	1.30095e-10	-1.48944	-2.40076e-10
226103697	chr2:226103697:C:T	4.53302e-11	-1.41891	-1.12481
226104608	chr2:226104608:G:A	4.43002e-11	-1.41261	-1.1541
226105073	chr2:226105073:A:G	7.53569e-11	-1.18214	-0.853326
226105121	chr2:226105121:C:T	8.77759e-11	-1.20251	-0.680405
226105511	chr2:226105511:T:C	3.86385e-11	-1.72787	-0.97558
226105610	chr2:226105610:T:C	1.77362e-10	-2.33768e-10	-1.17951
226106019	chr2:226106019:T:C	5.02298e-11	-1.27278	-1.16831
226106370	chr2:226106370:G:A	4.81463e-11	-1.3196	-1.16386
226106413	chr2:226106413:C:T	3.01983e-11	-1.79438	-1.15553
226106629	chr2:226106629:T:C	1.79274e-10	-2.33768e-10	-1.16879
226106733	chr2:226106733:G:T	3.06127e-11	-1.78233	-1.15396
226106817	chr2:226106817:T:G	2.59311e-10	-2.33768e-10	-0.799673
226106850	chr2:226106850:G:A	4.77559e-11	-1.31405	-1.17754
226107077	chr2:226107077:T:C	4.39169e-11	-1.39583	-1.17957
226107130	chr2:226107130:A:C	4.59497e-11	-1.35264	-1.17751
226107318	chr2:226107318:A:G	3.16455e-10	-2.33768e-10	-0.600518
226107431	chr2:226107431:C:G	3.79014e-10	-2.33768e-10	-0.420129
226107632	chr2:226107632:C:T	3.05681e-11	-1.78453	-1.15322
226107780	chr2:226107780:C:T	6.00517e-10	-2.33768e-10	0.0400904
226107917	chr2:226107917:A:T	4.58031e-11	-1.68308	-0.850267
226107971	chr2:226107971:A:C	3.07665e-11	-1.92534	-1.00593
226107988	chr2:226107988:A:T	8.85585e-11	-1.87404	-2.40076e-10
226108173	chr2:226108173:G:A	2.97374e-11	-1.80614	-1.15915
226108236	chr2:226108236:C:T	4.78316e-11	-1.33549	-1.15453
226108334	chr2:226108334:C:A	2.97965e-11	-1.80444	-1.15886
226108459	chr2:226108459:A:T	4.82273e-11	-1.32235	-1.15942
226108641	chr2:226108641:C:T	3.74376e-11	-1.77417	-0.960855
226108707	chr2:226108707:A:G	1.86465e-10	-2.33768e-10	-1.12946
226108829	chr2:226108829:G:A	3.10335e-10	-2.33768e-10	-0.620047
226109005	chr2:226109005:C:T	8.7913e-10	-2.33768e-10	0.421233
226109044	chr2:226109044:C:T	3.08812e-10	-2.33768e-10	-0.624966
226109143	chr2:226109143:G:A	8.7583e-10	-2.33768e-10	0.417471
226109188	chr2:226109188:T:C	2.1847e-10	-2.33768e-10	-0.97105
226109220	chr2:226109220:C:T	2.63935e-10	-2.33768e-10	-0.781998
226109223	chr2:226109223:A:C	2.63942e-10	-2.33768e-10	-0.781972
226109369	chr2:226109369:G:A	1.77589e-10	-2.33768e-10	-1.17823
226109533	chr2:226109533:G:A	3.97969e-10	-2.33768e-10	-0.371326
226109768	chr2:226109768:T:C	3.00434e-11	-1.78694	-1.16812
226109777	chr2:226109777:C:T	2.52169e-10	-2.33768e-10	-0.827601
226110028	chr2:226110028:T:C	4.84212e-11	-1.30101	-1.17675
226110049	chr2:226110049:C:T	3.03879e-11	-1.78453	-1.15912
226110381	chr2:226110381:G:A	4.88114e-11	-1.66103	-0.80871
226110447	chr2:226110447:C:T	4.6552e-11	-1.34721	-1.16992
226110590	chr2:226110590:T:C	3.17477e-11	-1.81396	-1.08592
226110727	chr2:226110727:A:G	7.20637e-10	-2.33768e-10	0.222436
226111018	chr2:226111018:T:C	4.80886e-11	-1.3099	-1.17475
226111342	chr2:226111342:A:G	5.26558e-11	-1.89724	-0.496686
226111575	chr2:226111575:G:A	2.98304e-11	-1.80772	-1.15446
226111623	chr2:226111623:C:G	4.20275e-11	-1.47552	-1.14386
226111703	chr2:226111703:A:G	8.68857e-10	-2.33768e-10	0.409478
226111904	chr2:226111904:T:C	6.93957e-10	0.18471	-2.40076e-10
226112173	chr2:226112173:C:T	2.94501e-11	-1.81278	-1.16222
226112281	chr2:226112281:T:C	4.78586e-11	-1.65464	-0.83481
226112466	chr2:226112466:A:T	3.10506e-11	-1.77337	-1.14872
226112514	chr2:226112514:G:A	1.89524e-10	-2.33768e-10	-1.11319
226112587	chr2:226112587:G:A	6.65586e-11	-1.49384	-0.665775
226112963	chr2:226112963:T:C	3.62845e-10	0.635332	-1.09906
226113024	chr2:226113024:C:T	1.80076e-10	-2.33768e-10	-1.16432
226113402	chr2:226113402:A:G	4.61049e-11	-1.39994	-1.12684
226113535	chr2:226113535:G:A	3.93984e-10	-2.33768e-10	-0.38139
226113774	chr2:226113774:C:T	3.03063e-11	-1.77183	-1.17452
226115054	chr2:226115054:T:G	3.38416e-10	-2.33768e-10	-0.533426
226115463	chr2:226115463:A:G	4.09588e-10	-2.33768e-10	-0.342549
226115660	chr2:226115660:T:C	3.68233e-11	-1.74096	-1.01061
226115782	chr2:226115782:G:A	2.50573e-10	-2.33768e-10	-0.83395
226116520	chr2:226116520:T:C	8.18288e-10	-2.33768e-10	0.349514
226117545	chr2:226117545:C:T	4.27877e-11	-1.43591	-1.16554
226117649	chr2:226117649:A:T	6.95416e-10	0.18681	-2.40076e-10
226117943	chr2:226117943:T:C	9.91192e-11	-1.76138	-2.40076e-10
226118540	chr2:226118540:A:G	3.0016e-10	-2.33768e-10	-0.653385
226119064	chr2:226119064:G:C	9.99392e-11	-1.75314	-2.40076e-10
226119161	chr2:226119161:A:G	9.24689e-10	-2.33768e-10	0.471757
226119514	chr2:226119514:G:A	4.97155e-10	-2.33768e-10	-0.148798
226119546	chr2:226119546:G:A	6.51635e-11	-1.23595	-0.94485
226119860	chr2:226119860:A:C	1.79857e-10	-2.33768e-10	-1.16554
226120002	chr2:226120002:C:T	4.70243e-11	-1.35413	-1.1529
226120079	chr2:226120079:G:T	5.04057e-11	-1.28238	-1.15521
226120356	chr2:226120356:G:A	3.22407e-11	-1.71847	-1.166
226121258	chr2:226121258:T:G	4.65471e-11	-1.62882	-0.888419
226121392	chr2:226121392:T:A	8.79797e-11	-1.88059	-2.40076e-10
226121543	chr2:226121543:A:G	7.66012e-10	-2.33768e-10	0.283497
226121898	chr2:226121898:T:C	1.29331e-10	-1.49532	-2.40076e-10
226121991	chr2:226121991:A:G	3.24504e-11	-1.73235	-1.14563
226122306	chr2:226122306:A:G	6.84671e-11	-1.16167	-0.969675
226122568	chr2:226122568:G:A	3.21695e-11	-1.73448	-1.1522
226122724	chr2:226122724:T:C	1.7785e-10	-2.33768e-10	-1.17676
226122851	chr2:226122851:T:C	4.43334e-11	-1.40507	-1.16089
226122853	chr2:226122853:A:G	9.95779e-11	-1.75676	-2.40076e-10
226123546	chr2:226123546:A:T	5.11557e-11	-1.29552	-1.12731
226123655	chr2:226123655:A:G	4.25235e-10	-2.33768e-10	-0.305059
226123748	chr2:226123748:T:C	8.51293e-10	-2.33768e-10	0.389056
226123787	chr2:226123787:T:A	3.2722e-11	-1.6967	-1.17296
226124246	chr2:226124246:T:C	9.61701e-11	-1.06777	-0.723809
226124255	chr2:226124255:A:G	3.75915e-10	-2.33768e-10	-0.428338
226124773	chr2:226124773:C:T	9.18779e-11	-1.83724	-2.40076e-10
226124945	chr2:226124945:C:T	2.5717e-10	-2.33768e-10	-0.807963
226125191	chr2:226125191:A:G	1.0075e-10	-1.00926	-0.735799
226125547	chr2:226125547:T:C	9.7884e-11	-1.04268	-0.731239
226126082	chr2:226126082:C:T	3.31987e-11	-1.70171	-1.15348
226126307	chr2:226126307:T:C	8.74224e-11	-1.88695	-2.40076e-10
226126708	chr2:226126708:G:A	4.57619e-11	-1.76256	-0.771694
226126794	chr2:226126794:T:G	4.4044e-11	-1.73284	-0.839671
226127110	chr2:226127110:G:A	6.30346e-11	-1.2252	-0.988816
226127178	chr2:226127178:CTT:C	3.62105e-10	-2.33768e-10	-0.465765
226127205	chr2:226127205:C:T	4.72806e-10	-2.33768e-10	-0.199014
226127206	chr2:226127206:G:A	9.22851e-11	-1.83282	-2.40076e-10
226127310	chr2:226127310:A:G	7.59248e-11	-1.30605	-0.721907
226127493	chr2:226127493:A:G	3.75823e-11	-1.71965	-1.01152
226127614	chr2:226127614:A:T	3.71176e-10	-2.33768e-10	-0.441024
226127738	chr2:226127738:C:A	3.24583e-11	-1.81659	-1.06116
226128597	chr2:226128597:A:G	6.2054e-11	-1.06291	-1.16678
226129564	chr2:226129564:T:C	2.48071e-10	-2.33768e-10	-0.843985
226129674	chr2:226129674:A:G	2.02664e-10	-2.33768e-10	-1.04615
226129719	chr2:226129719:A:G	2.73065e-11	-1.87312	-1.17745
226129729	chr2:226129729:T:G	2.22035e-10	-2.33768e-10	-0.954865
226130007	chr2:226130007:T:C	3.12711e-10	-2.33768e-10	-0.61242
226130426	chr2:226130426:G:A	3.28797e-11	-1.69822	-1.16663
226131013	chr2:226131013:G:GA	4.31855e-10	-0.910795	0.621185
226131166	chr2:226131166:G:A	4.30893e-10	-2.33768e-10	-0.291839
226131381	chr2:226131381:G:A	1.81756e-10	-2.33768e-10	-1.15504
226131478	chr2:226131478:T:C	5.62792e-11	-1.67111	-0.656267
226131697	chr2:226131697:A:G	9.54957e-11	-1.79862	-2.40076e-10
226131734	chr2:226131734:A:G	5.78249e-10	-2.33768e-10	0.00230429
226132322	chr2:226132322:A:C	6.33688e-10	-2.33768e-10	0.0938571
226132384	chr2:226132384:T:C	4.14975e-10	-0.834839	0.505356
226132738	chr2:226132738:A:G	9.18714e-11	-0.885016	-0.952294
226132821	chr2:226132821:T:C	8.4027e-11	-1.92656	-2.40076e-10
226133320	chr2:226133320:A:G	6.64142e-10	-2.33768e-10	0.140796
226133670	chr2:226133670:G:C	1.01583e-10	-0.750652	-0.98617
226133837	chr2:226133837:C:T	2.55442e-10	-2.33768e-10	-0.814704
226133903	chr2:226133903:C:T	9.17197e-10	-2.33768e-10	0.463622
226134013	chr2:226134013:C:T	2.14947e-10	-2.33768e-10	-0.987309
226134540	chr2:226134540:C:T	1.93617e-10	-2.33768e-10	-1.09182
226134795	chr2:226134795:A:T	6.29269e-10	-2.33768e-10	0.0868579
226135056	chr2:226135056:G:C	7.25413e-11	-0.894752	-1.17879
226135481	chr2:226135481:T:C	5.00028e-10	-2.33768e-10	-0.143037
226136214	chr2:226136214:CAT:C	9.60833e-10	-2.33768e-10	0.5101
226136270	chr2:226136270:G:A	1.06915e-10	-0.849586	-0.836083
226136434	chr2:226136434:C:A	2.44462e-10	-0.858639	-2.40076e-10
226136622	chr2:226136622:C:T	2.87688e-10	-2.33768e-10	-0.695825
226136703	chr2:226136703:G:T	2.57459e-10	-2.33768e-10	-0.806842
226136808	chr2:226136808:A:C	1.90568e-10	-2.33768e-10	-1.10769
226137061	chr2:226137061:G:A	3.66854e-10	-2.33768e-10	-0.452735
226137192	chr2:226137192:A:G	5.50675e-10	-2.33768e-10	-0.046555
226137265	chr2:226137265:G:C	1.86774e-10	-2.33768e-10	-1.1278
226137383	chr2:226137383:C:T	1.18543e-10	-1.58243	-2.40076e-10
226137434	chr2:226137434:A:C	6.93343e-10	-2.33768e-10	0.183825
226137687	chr2:226137687:G:T	1.82261e-10	-2.33768e-10	-1.15226
226137854	chr2:226137854:G:C	6.3374e-10	-0.777538	0.871477
226138386	chr2:226138386:A:G	3.359e-11	-1.92363	-0.919847
226138571	chr2:226138571:T:C	2.17631e-10	-2.33768e-10	-0.974901
226138699	chr2:226138699:T:A	2.75343e-10	-2.33768e-10	-0.739684
226138737	chr2:226138737:T:A	2.81207e-11	-1.86029	-1.1609
226138767	chr2:226138767:C:T	1.09934e-10	-0.935661	-0.722162
226139642	chr2:226139642:G:T	2.73918e-10	-0.744872	-2.40076e-10
226139869	chr2:226139869:T:C	2.20629e-10	-2.33768e-10	-0.961219
226139990	chr2:226139990:T:C	1.88288e-10	-2.33768e-10	-1.11973
226140148	chr2:226140148:G:C	2.18018e-10	-2.33768e-10	-0.973122
226140601	chr2:226140601:A:G	1.88187e-10	-2.33768e-10	-1.12026
226140634	chr2:226140634:G:A	1.06577e-10	-0.704106	-0.984724
226140854	chr2:226140854:G:A	1.88288e-10	-2.33768e-10	-1.11973
226140965	chr2:226140965:T:C	3.90332e-11	-1.9266	-0.766686
226140997	chr2:226140997:A:G	1.00682e-10	-0.738722	-1.00701
226141052	chr2:226141052:G:A	9.85559e-11	-0.764102	-1.00297
226141530	chr2:226141530:G:A	2.97455e-10	-2.33768e-10	-0.662438
226141674	chr2:226141674:C:T	2.87733e-09	-2.33768e-10	1.60692
226141755	chr2:226141755:T:C	1.03837e-10	-0.720623	-0.994259
226142089	chr2:226142089:G:A	9.62507e-11	-0.830755	-0.95999
226142315	chr2:226142315:A:G	6.38e-11	-1.62044	-0.581512
226142495	chr2:226142495:A:G	2.14714e-10	-2.33768e-10	-0.988394
226142608	chr2:226142608:T:C	1.63308e-10	-0.926877	-0.335186
226142614	chr2:226142614:A:G	2.81648e-11	-1.84002	-1.1796
226142694	chr2:226142694:T:C	1.0506e-10	-0.765919	-0.937247
226142730	chr2:226142730:A:G	2.47091e-10	-2.33768e-10	-0.847945
226142884	chr2:226142884:C:T	2.84104e-10	-2.33768e-10	-0.70836
226142955	chr2:226142955:G:T	4.90924e-10	-2.33768e-10	-0.161411
226143316	chr2:226143316:C:T	2.97048e-10	-2.33768e-10	-0.663808
226143456	chr2:226143456:G:A	2.54496e-10	-2.33768e-10	-0.818417
226143604	chr2:226143604:T:C	4.19794e-11	-1.76717	-0.853346
226143997	chr2:226143997:C:T	2.53384e-10	-2.33768e-10	-0.822794
226144028	chr2:226144028:A:G	9.35971e-10	-2.33768e-10	0.483884
226144851	chr2:226144851:G:T	1.92359e-10	-2.33768e-10	-1.09834
226144911	chr2:226144911:G:A	3.5525e-11	-1.72739	-1.06007
226145115	chr2:226145115:A:T	1.77823e-10	-2.33768e-10	-1.17691
226145274	chr2:226145274:A:C	1.90464e-10	-2.33768e-10	-1.10823
226145296	chr2:226145296:G:A	5.71904e-10	-2.33768e-10	-0.00873003
226145486	chr2:226145486:C:T	3.32805e-11	-1.75737	-1.09536
226145494	chr2:226145494:C:T	1.89552e-10	-2.33768e-10	-1.11304
226145508	chr2:226145508:G:A	4.25534e-11	-1.6023	-1.00464
226146020	chr2:226146020:ATAAG:A	2.92012e-11	-1.89975	-1.08374
226146352	chr2:226146352:C:T	3.67824e-11	-1.71108	-1.04161
226146493	chr2:226146493:G:A	1.91603e-10	-2.33768e-10	-1.10228
226146718	chr2:226146718:C:T	5.5716e-10	-2.33768e-10	-0.0348483
226146961	chr2:226146961:C:T	4.17393e-11	-1.78713	-0.839127
226147167	chr2:226147167:C:A	3.43016e-11	-1.74536	-1.07714
226147261	chr2:226147261:CT:C	2.96948e-11	-1.8376	-1.12913
226147444	chr2:226147444:A:T	7.7072e-11	-1.92177	-0.0911856
226147459	chr2:226147459:T:C	3.20382e-10	-2.33768e-10	-0.588187
226147907	chr2:226147907:T:C	7.31123e-11	-1.92429	-0.14141
226147974	chr2:226147974:G:A	4.8065e-11	-1.65219	-0.832958
226148334	chr2:226148334:G:A	2.31531e-10	-0.912985	-2.40076e-10
226148473	chr2:226148473:T:G	4.15786e-11	-1.61629	-1.01382
226148820	chr2:226148820:G:A	1.82554e-10	-2.33768e-10	-1.15066
226148904	chr2:226148904:A:G	2.81889e-11	-1.88078	-1.138
226148994	chr2:226148994:C:T	2.78747e-11	-1.85276	-1.17722
226149180	chr2:226149180:C:T	3.84466e-11	-1.81357	-0.89486
226149198	chr2:226149198:T:G	1.92947e-07	5.81247	-2.40076e-10
226149248	chr2:226149248:A:G	2.78716e-11	-1.85296	-1.17713
226149346	chr2:226149346:A:C	5.34331e-11	-1.43211	-0.947163
226149697	chr2:226149697:A:G	2.76427e-10	-2.33768e-10	-0.735752
226149725	chr2:226149725:A:G	5.32682e-11	-1.92482	-0.457539
226150214	chr2:226150214:T:C	1.80833e-10	-2.33768e-10	-1.16013
226150544	chr2:226150544:G:A	3.11084e-11	-1.80636	-1.11386
226151276	chr2:226151276:G:A	1.83658e-10	-2.33768e-10	-1.14462
226151488	chr2:226151488:C:T	1.25191e-09	0.774727	-2.40076e-10
226151595	chr2:226151595:C:CT	6.04974e-11	-1.92476	-0.330337
226152074	chr2:226152074:G:C	2.93303e-11	-1.82357	-1.15551
226152268	chr2:226152268:A:G	2.81455e-11	-1.85985	-1.16046
226152587	chr2:226152587:A:G	4.40495e-10	-2.33768e-10	-0.269801
226153492	chr2:226153492:A:G	1.94164e-09	-2.33768e-10	1.21359
226153495	chr2:226153495:G:A	8.68898e-10	-2.33768e-10	0.409525
226153496	chr2:226153496:G:A	2.86223e-11	-1.8259	-1.17762
226153505	chr2:226153505:A:T	3.6232e-11	-1.72042	-1.04734
226153576	chr2:226153576:G:A	5.44176e-11	-1.62581	-0.735203
226153756	chr2:226153756:A:G	3.39634e-11	-1.7467	-1.08572
226153800	chr2:226153800:C:T	2.98581e-11	-1.90348	-1.05777
226154154	chr2:226154154:T:A	4.91539e-11	-1.60312	-0.859629
226154336	chr2:226154336:TTGTTG:T	1.21345e-10	-1.55906	-2.40076e-10
226154342	chr2:226154342:T:A	2.94833e-11	-1.91069	-1.06319
226154745	chr2:226154745:C:T	3.37312e-11	-1.72525	-1.11403
226154799	chr2:226154799:G:A	3.63652e-11	-1.72489	-1.0392
226155038	chr2:226155038:G:A	9.60548e-10	-2.33768e-10	0.509804
226155683	chr2:226155683:G:A	1.57901e-10	-0.127894	-1.16784
226155805	chr2:226155805:C:T	3.04179e-11	-1.81671	-1.12596
226155863	chr2:226155863:T:C	1.7737e-10	-2.33768e-10	-1.17946
226155937	chr2:226155937:A:G	3.1569e-11	-1.74521	-1.16032
226156441	chr2:226156441:A:T	1.8351e-10	-2.33768e-10	-1.14543
226157251	chr2:226157251:C:T	9.05933e-11	-1.85132	-2.40076e-10
226157320	chr2:226157320:T:C	2.85182e-11	-1.82752	-1.17964
226157403	chr2:226157403:C:T	5.97027e-11	-1.13249	-1.13583
226157451	chr2:226157451:T:C	1.312e-09	-2.33768e-10	0.821608
226157589	chr2:226157589:C:T	1.05111e-10	-1.70268	-2.40076e-10
226157836	chr2:226157836:T:G	8.03665e-11	-1.77616	-0.194939
226157947	chr2:226157947:C:T	3.50514e-10	-2.33768e-10	-0.498298
226158410	chr2:226158410:C:T	2.11207e-10	-2.33768e-10	-1.00486
226158430	chr2:226158430:C:G	1.7117e-10	-0.873937	-0.341107
226158580	chr2:226158580:C:G	1.8665e-10	-2.33768e-10	-1.12846
226158784	chr2:226158784:T:C	2.01025e-10	-2.33768e-10	-1.05427
226158919	chr2:226158919:T:C	3.87461e-11	-1.72853	-0.972137
226159041	chr2:226159041:A:G	1.89198e-10	-2.33768e-10	-1.11491
226159219	chr2:226159219:A:G	2.21694e-10	-2.33768e-10	-0.956404
226160126	chr2:226160126:G:A	2.05371e-10	-2.33768e-10	-1.03288
226160405	chr2:226160405:GTCAA:G	2.70264e-11	-1.89757	-1.16331
226160617	chr2:226160617:C:A	3.09087e-10	-2.33768e-10	-0.624078
226160793	chr2:226160793:T:A	1.90952e-10	-2.33768e-10	-1.10568
226160897	chr2:226160897:C:T	1.32301e-09	-2.33768e-10	0.829967
226160999	chr2:226160999:G:T	1.46581e-09	-2.33768e-10	0.93246
226161301	chr2:226161301:A:G	1.26125e-09	-2.33768e-10	0.782155
226161413	chr2:226161413:T:C	2.78432e-11	-1.92031	-1.1108
226161490	chr2:226161490:G:A	2.01849e-10	-2.33768e-10	-1.05018
226161716	chr2:226161716:CT:C	1.04536e-09	-2.33768e-10	0.594415
226161811	chr2:226161811:A:T	1.9766e-10	-2.33768e-10	-1.07115
226161815	chr2:226161815:T:C	5.49387e-11	-1.47367	-0.877817
226161983	chr2:226161983:G:C	2.01918e-10	-2.33768e-10	-1.04984
226162028	chr2:226162028:T:A	3.10894e-11	-1.76126	-1.15957
226162147	chr2:226162147:G:A	1.79748e-10	-2.33768e-10	-1.16614
226162148	chr2:226162148:T:A	2.6416e-11	-1.91381	-1.16991
226162684	chr2:226162684:C:T	2.54738e-10	-2.33768e-10	-0.817465
226162967	chr2:226162967:T:C	1.84623e-10	-2.33768e-10	-1.13938
226163526	chr2:226163526:C:T	6.39702e-10	0.103302	-2.40076e-10
226163589	chr2:226163589:A:G	2.47081e-10	-2.33768e-10	-0.847984
226163599	chr2:226163599:G:A	1.79837e-10	-2.33768e-10	-1.16565
226163819	chr2:226163819:G:A	1.79371e-10	-2.33768e-10	-1.16824
226164059	chr2:226164059:G:A	2.2974e-10	-2.33768e-10	-0.920751
226164115	chr2:226164115:T:A	2.30021e-10	-0.778732	-0.140797
226164130	chr2:226164130:C:T	6.75431e-11	-1.42778	-0.717151
226164156	chr2:226164156:G:A	1.19937e-09	-2.33768e-10	0.731855
226164249	chr2:226164249:T:G	1.96241e-10	-2.33768e-10	-1.07835
226164341	chr2:226164341:AAAT:A	3.78016e-11	-1.82508	-0.90027
226164466	chr2:226164466:C:T	1.55107e-10	-1.31359	-2.40076e-10
226164783	chr2:226164783:G:A	1.56306e-10	-1.30589	-2.40076e-10
226164972	chr2:226164972:CATAG:C	3.50622e-11	-1.64757	-1.153
226165163	chr2:226165163:G:A	1.24902e-09	-2.33768e-10	0.772412
226165415	chr2:226165415:A:G	4.70884e-10	-2.33768e-10	-0.20309
226165543	chr2:226165543:T:C	4.06104e-10	-2.33768e-10	-0.351092
226165617	chr2:226165617:T:C	4.28176e-10	-2.33768e-10	-0.298167
226165657	chr2:226165657:G:A	4.09804e-10	-2.33768e-10	-0.34202
226165796	chr2:226165796:C:T	9.18044e-11	-1.83804	-2.40076e-10
226166232	chr2:226166232:T:G	3.02075e-10	-2.33768e-10	-0.647027
226166624	chr2:226166624:G:T	3.2503e-10	-2.33768e-10	-0.573784
226167268	chr2:226167268:G:A	1.9806e-10	-2.33768e-10	-1.06913
226167326	chr2:226167326:G:A	1.8518e-10	-2.33768e-10	-1.13637
226167850	chr2:226167850:C:T	2.10285e-10	-2.33768e-10	-1.00924
226167899	chr2:226167899:T:C	2.08164e-10	-2.33768e-10	-1.01937
226168326	chr2:226168326:T:C	7.85246e-10	-2.33768e-10	0.308297
226168615	chr2:226168615:A:G	1.95978e-10	-2.33768e-10	-1.0797
226168800	chr2:226168800:T:G	4.59998e-10	-2.33768e-10	-0.226478
226169033	chr2:226169033:G:A	2.22526e-10	-2.33768e-10	-0.952659
226169337	chr2:226169337:T:C	2.16806e-10	-2.33768e-10	-0.978697
226169616	chr2:226169616:G:A	1.85077e-10	-2.33768e-10	-1.13693
226169783	chr2:226169783:G:A	4.82691e-11	-1.64358	-0.837331
226169799	chr2:226169799:A:G	2.62227e-10	-2.33768e-10	-0.788488
226169975	chr2:226169975:T:C	1.79908e-10	-2.33768e-10	-1.16526
226169983	chr2:226169983:T:C	2.19995e-10	-2.33768e-10	-0.964094
226170274	chr2:226170274:G:C	1.77878e-10	-2.33768e-10	-1.1766
226170523	chr2:226170523:A:G	1.22984e-09	-2.33768e-10	0.756941
226170649	chr2:226170649:C:T	5.37102e-10	-2.33768e-10	-0.0715115
226171477	chr2:226171477:CTTAT:C	4.46043e-10	-2.33768e-10	-0.257285
226171593	chr2:226171593:G:A	1.77376e-10	-2.33768e-10	-1.17943
226171768	chr2:226171768:A:G	3.32001e-11	-1.89917	-0.955981
226171818	chr2:226171818:C:T	1.79765e-10	-2.33768e-10	-1.16605
226171887	chr2:226171887:A:C	4.61057e-11	-1.77368	-0.753084
226171899	chr2:226171899:T:G	1.94769e-10	-2.33768e-10	-1.08589
226172037	chr2:226172037:A:G	3.76898e-10	-2.33768e-10	-0.425725
226172195	chr2:226172195:C:T	3.30497e-11	-1.68062	-1.17906
226172380	chr2:226172380:C:G	3.47199e-11	-1.90038	-0.91001
226172482	chr2:226172482:G:T	3.73515e-10	-2.33768e-10	-0.434743
226172699	chr2:226172699:G:A	1.77336e-10	-2.33768e-10	-1.17966
226172709	chr2:226172709:A:C	2.1482e-10	-2.33768e-10	-0.9879
226173122	chr2:226173122:A:G	4.1699e-11	-1.79996	-0.827267
226173200	chr2:226173200:C:T	1.1332e-10	-1.62748	-2.40076e-10
226173733	chr2:226173733:T:C	2.11374e-10	-2.33768e-10	-1.00407
226173870	chr2:226173870:T:C	3.15998e-11	-1.73759	-1.16695
226173973	chr2:226173973:A:G	1.90606e-10	-2.33768e-10	-1.10749
226174102	chr2:226174102:T:C	4.93674e-11	-1.73806	-0.720349
226174145	chr2:226174145:T:C	1.93651e-10	-2.33768e-10	-1.09164
226174394	chr2:226174394:G:A	7.20137e-10	-2.33768e-10	0.221742
226174399	chr2:226174399:T:C	2.21765e-10	-2.33768e-10	-0.956082
226175013	chr2:226175013:G:A	2.07486e-10	-2.33768e-10	-1.02264
226175155	chr2:226175155:T:A	2.77737e-11	-1.89928	-1.13433
226175228	chr2:226175228:G:A	2.10431e-10	-2.33768e-10	-1.00854
226175940	chr2:226175940:C:T	2.23761e-10	-2.33768e-10	-0.947123
226176098	chr2:226176098:TA:T	1.46064e-09	-2.33768e-10	0.928931
226176185	chr2:226176185:T:C	3.28161e-11	-1.91095	-0.955836
226176324	chr2:226176324:C:T	1.85642e-10	-2.33768e-10	-1.13388
226176690	chr2:226176690:G:A	7.40177e-11	-0.890227	-1.16317
226176811	chr2:226176811:A:C	8.89251e-11	-0.758769	-1.11114
226177321	chr2:226177321:C:T	7.24748e-10	-2.33768e-10	0.228123
226177615	chr2:226177615:T:C	2.10606e-10	-2.33768e-10	-1.00771
226177631	chr2:226177631:T:C	3.774e-10	-2.33768e-10	-0.424395
226177825	chr2:226177825:T:A	1.77576e-10	-2.33768e-10	-1.1783
226178324	chr2:226178324:G:A	1.34272e-10	-1.45783	-2.40076e-10
226178376	chr2:226178376:C:T	1.94281e-10	-2.33768e-10	-1.0884
226178430	chr2:226178430:T:C	1.9512e-10	-2.33768e-10	-1.08409
226179179	chr2:226179179:G:A	1.98192e-10	-2.33768e-10	-1.06846
226179205	chr2:226179205:T:A	2.77068e-11	-1.88416	-1.15186
226179484	chr2:226179484:A:G	1.84422e-10	-2.33768e-10	-1.14047
226179552	chr2:226179552:G:A	1.54578e-10	-0.819429	-0.497569
226179800	chr2:226179800:G:C	3.4338e-10	-2.33768e-10	-0.518862
226179832	chr2:226179832:A:G	2.90733e-10	-2.33768e-10	-0.685295
226180043	chr2:226180043:A:G	3.99227e-10	-2.33768e-10	-0.36817
226180450	chr2:226180450:G:A	7.13643e-11	-0.938787	-1.15111
226180696	chr2:226180696:A:G	2.86665e-10	-2.33768e-10	-0.699385
226180703	chr2:226180703:A:G	1.83531e-10	-2.33768e-10	-1.14532
226180739	chr2:226180739:C:T	2.02897e-10	-2.33768e-10	-1.045
226180985	chr2:226180985:A:T	3.58612e-10	-2.33768e-10	-0.475459
226181344	chr2:226181344:C:T	7.39741e-11	-0.924493	-1.12949
226181626	chr2:226181626:T:C	4.37848e-11	-1.74015	-0.83826
226181718	chr2:226181718:C:T	1.82832e-10	-2.33768e-10	-1.14913
226181795	chr2:226181795:A:G	1.85193e-10	-2.33768e-10	-1.1363
226181919	chr2:226181919:T:G	1.97748e-10	-2.33768e-10	-1.0707
226182544	chr2:226182544:A:G	2.43349e-10	-2.33768e-10	-0.863203
226182565	chr2:226182565:A:T	3.04658e-10	-2.33768e-10	-0.63851
226182584	chr2:226182584:T:C	1.96131e-10	-2.33768e-10	-1.07892
226182664	chr2:226182664:T:C	6.31067e-11	-1.03559	-1.17729
226182797	chr2:226182797:GC:G	2.48367e-10	-2.33768e-10	-0.842791
226182913	chr2:226182913:C:T	1.77439e-10	-2.33768e-10	-1.17907
226182969	chr2:226182969:C:T	4.06738e-10	-2.33768e-10	-0.349531
226183055	chr2:226183055:C:T	3.95856e-11	-1.76882	-0.910419
226183243	chr2:226183243:CTT:C	1.93222e-10	-2.33768e-10	-1.09386
226183402	chr2:226183402:T:C	3.74149e-10	-2.33768e-10	-0.433046
226184579	chr2:226184579:TTAAAA:T	3.94347e-10	-2.33768e-10	-0.380469
226184661	chr2:226184661:A:C	3.93955e-10	-2.33768e-10	-0.381465
226184725	chr2:226184725:C:T	3.86032e-10	-2.33768e-10	-0.401781
226184791	chr2:226184791:C:T	3.15275e-11	-1.80764	-1.0992
226184992	chr2:226184992:T:C	1.77784e-10	-2.33768e-10	-1.17713
226185016	chr2:226185016:C:T	3.43805e-10	-2.33768e-10	-0.517624
226185021	chr2:226185021:C:T	2.24104e-10	-2.33768e-10	-0.945589
226185029	chr2:226185029:A:T	4.00572e-10	-2.33768e-10	-0.364806
226185038	chr2:226185038:C:T	2.73528e-11	-1.89938	-1.14951
226185194	chr2:226185194:C:T	2.98845e-10	-2.33768e-10	-0.657775
226185853	chr2:226185853:T:C	1.07188e-10	-1.68311	-2.40076e-10
226186240	chr2:226186240:G:A	4.39768e-10	-2.33768e-10	-0.271454
226186443	chr2:226186443:A:C	3.80368e-10	-2.33768e-10	-0.416562
226186477	chr2:226186477:A:G	1.86207e-10	-2.33768e-10	-1.13084
226186630	chr2:226186630:G:A	9.36683e-11	-1.81794	-2.40076e-10
226187432	chr2:226187432:G:A	2.96047e-10	-2.33768e-10	-0.667181
226187702	chr2:226187702:C:A	2.73405e-10	-2.33768e-10	-0.746746
226187835	chr2:226187835:G:A	4.61446e-10	-2.33768e-10	-0.223335
226188068	chr2:226188068:T:C	2.9131e-10	-2.33768e-10	-0.683312
226188126	chr2:226188126:A:C	2.18771e-10	-2.33768e-10	-0.969675
226188264	chr2:226188264:C:G	2.12267e-10	-2.33768e-10	-0.999855
226188269	chr2:226188269:T:C	2.89771e-10	-2.33768e-10	-0.68861
226188348	chr2:226188348:G:A	2.17385e-10	-2.33768e-10	-0.976031
226188436	chr2:226188436:A:G	2.84008e-10	-2.33768e-10	-0.708699
226188653	chr2:226188653:A:G	3.3095e-10	-2.33768e-10	-0.555734
226188857	chr2:226188857:C:A	3.47307e-10	-2.33768e-10	-0.507492
226189223	chr2:226189223:G:A	3.24195e-10	-2.33768e-10	-0.576356
226189417	chr2:226189417:C:T	1.89872e-10	-2.33768e-10	-1.11135
226189536	chr2:226189536:C:T	3.35278e-10	-2.33768e-10	-0.542741
226189665	chr2:226189665:A:G	3.63288e-11	-1.67388	-1.09121
226189880	chr2:226189880:T:C	1.1192e-10	-1.63991	-2.40076e-10
226190007	chr2:226190007:G:C	2.08546e-10	-2.33768e-10	-1.01754
226190443	chr2:226190443:G:T	3.01391e-11	-1.91682	-1.03505
226190645	chr2:226190645:A:G	1.8016e-10	-2.33768e-10	-1.16386
226191276	chr2:226191276:G:A	2.26899e-10	-2.33768e-10	-0.933194
226191872	chr2:226191872:A:G	3.34531e-10	-2.33768e-10	-0.54497
226191967	chr2:226191967:T:C	1.87258e-10	-2.33768e-10	-1.12521
226192016	chr2:226192016:A:G	3.33258e-10	-2.33768e-10	-0.548783
226192173	chr2:226192173:C:T	1.77352e-10	-2.33768e-10	-1.17957
226192862	chr2:226192862:G:A	7.66749e-10	0.28446	-2.40076e-10
226193091	chr2:226193091:C:T	2.75274e-10	-2.33768e-10	-0.739935
226193218	chr2:226193218:C:T	3.43409e-10	-2.33768e-10	-0.518779
226193261	chr2:226193261:T:C	3.4033e-10	-2.33768e-10	-0.527785
226193306	chr2:226193306:A:G	2.95602e-10	-2.33768e-10	-0.668688
226193484	chr2:226193484:C:T	2.90181e-10	-2.33768e-10	-0.687195
226193884	chr2:226193884:T:C	1.77565e-10	-2.33768e-10	-1.17836
226193909	chr2:226193909:C:T	3.98542e-11	-1.61564	-1.05683
226193943	chr2:226193943:C:T	3.03894e-10	-2.33768e-10	-0.64102
226194264	chr2:226194264:C:T	7.49571e-10	0.2618	-2.40076e-10
226194300	chr2:226194300:C:T	3.14331e-10	-2.33768e-10	-0.607255
226194401	chr2:226194401:G:C	3.3167e-10	-2.33768e-10	-0.553559
226194425	chr2:226194425:A:G	3.1909e-10	-2.33768e-10	-0.592227
226194520	chr2:226194520:T:G	3.18249e-10	-2.33768e-10	-0.594866
226194567	chr2:226194567:C:A	2.99254e-11	-1.91304	-1.04595
226194741	chr2:226194741:C:G	3.20679e-10	-2.33768e-10	-0.58726
226194783	chr2:226194783:A:T	1.79656e-10	-2.33768e-10	-1.16666
226194930	chr2:226194930:T:C	8.89387e-11	-1.86975	-2.40076e-10
226195176	chr2:226195176:A:G	4.70081e-10	-2.33768e-10	-0.204796
226195205	chr2:226195205:T:C	3.31402e-10	-2.33768e-10	-0.554367
226195214	chr2:226195214:T:C	3.40772e-10	-2.33768e-10	-0.526487
226195432	chr2:226195432:T:C	2.80752e-10	-2.33768e-10	-0.720228
226195476	chr2:226195476:C:A	3.28657e-10	-2.33768e-10	-0.562685
226195519	chr2:226195519:A:T	3.23518e-10	-2.33768e-10	-0.578446
226195575	chr2:226195575:T:C	3.24634e-10	-2.33768e-10	-0.575001
226195762	chr2:226195762:T:C	2.17385e-10	-2.33768e-10	-0.976031
226195923	chr2:226195923:CTTATT:C	3.27583e-10	-2.33768e-10	-0.565957
226195941	chr2:226195941:T:C	4.81281e-11	-1.54594	-0.937896
226196067	chr2:226196067:AC:A	3.24574e-10	-2.33768e-10	-0.575187
226196150	chr2:226196150:T:C	3.28369e-10	-2.33768e-10	-0.563563
226196197	chr2:226196197:T:A	2.86118e-10	-2.33768e-10	-0.701295
226196397	chr2:226196397:T:C	2.87957e-10	-2.33768e-10	-0.69489
226196494	chr2:226196494:T:C	3.20493e-10	-2.33768e-10	-0.587839
226197441	chr2:226197441:C:A	3.27856e-10	-2.33768e-10	-0.565127
226197544	chr2:226197544:A:G	2.69478e-10	-0.761214	-2.40076e-10
226197736	chr2:226197736:C:T	3.23864e-10	-2.33768e-10	-0.577378
226197835	chr2:226197835:G:A	3.28492e-10	-2.33768e-10	-0.563188
226197963	chr2:226197963:C:T	3.86465e-11	-1.54963	-1.15362
226198310	chr2:226198310:T:C	3.28685e-10	-2.33768e-10	-0.562599
226198740	chr2:226198740:A:G	2.97085e-10	-2.33768e-10	-0.663681
226198878	chr2:226198878:A:G	3.2088e-10	-2.33768e-10	-0.586632
226199028	chr2:226199028:G:T	3.34383e-10	-2.33768e-10	-0.545414
226199096	chr2:226199096:A:G	3.22684e-10	-2.33768e-10	-0.581026
226199132	chr2:226199132:A:C	3.24869e-10	-2.33768e-10	-0.574279
226199313	chr2:226199313:G:A	3.24662e-10	-2.33768e-10	-0.574916
226199645	chr2:226199645:G:A	2.30808e-10	-2.33768e-10	-0.916116
226199679	chr2:226199679:GC:G	3.76424e-10	-2.33768e-10	-0.426984
226200178	chr2:226200178:T:C	1.83454e-10	-2.33768e-10	-1.14574
226200250	chr2:226200250:G:A	2.30881e-10	-2.33768e-10	-0.915799
226200310	chr2:226200310:T:C	4.21662e-10	-2.33768e-10	-0.313496
226200809	chr2:226200809:TTA:T	8.04495e-11	-0.802648	-1.16742
226201095	chr2:226201095:C:T	4.9678e-11	-1.69422	-0.75792
226201366	chr2:226201366:T:C	3.21707e-10	-2.33768e-10	-0.584061
226201665	chr2:226201665:G:A	2.32503e-10	-2.33768e-10	-0.908796
226201748	chr2:226201748:T:C	2.78623e-11	-1.85431	-1.17612
226201755	chr2:226201755:T:C	4.62842e-11	-1.47473	-1.04817
226201811	chr2:226201811:C:T	2.09689e-10	-2.33768e-10	-1.01208
226201858	chr2:226201858:A:C	4.05627e-11	-1.53042	-1.12443
226202268	chr2:226202268:A:T	3.32969e-10	-2.33768e-10	-0.549652
226202533	chr2:226202533:G:A	3.85304e-10	-2.33768e-10	-0.403669
226202969	chr2:226202969:A:C	3.09883e-10	-2.33768e-10	-0.621504
226203252	chr2:226203252:A:T	2.02392e-10	-2.33768e-10	-1.04749
226203714	chr2:226203714:C:T	4.34568e-11	-1.89895	-0.68698
226204257	chr2:226204257:C:T	4.22644e-11	-1.4354	-1.17835
226204509	chr2:226204509:C:T	7.07962e-10	-2.33768e-10	0.20469
226204763	chr2:226204763:T:G	2.21334e-10	-2.33768e-10	-0.958029
226205024	chr2:226205024:T:C	8.51165e-11	-1.91368	-2.40076e-10
226205290	chr2:226205290:T:G	4.50224e-10	-2.33768e-10	-0.247955
226205535	chr2:226205535:A:G	1.80046e-10	-2.33768e-10	-1.16449
226205731	chr2:226205731:C:T	1.77621e-10	-2.33768e-10	-1.17805
226205814	chr2:226205814:T:A	3.38419e-10	-2.33768e-10	-0.533415
226206668	chr2:226206668:T:C	2.09022e-10	-2.33768e-10	-1.01526
226207116	chr2:226207116:T:G	3.42195e-11	-1.82768	-0.997221
226207142	chr2:226207142:G:C	7.06502e-10	-2.33768e-10	0.202625
226207290	chr2:226207290:C:T	1.77341e-10	-2.33768e-10	-1.17963
226208178	chr2:226208178:A:T	2.3355e-10	-2.33768e-10	-0.904304
226208328	chr2:226208328:T:C	1.83573e-10	-2.33768e-10	-1.14509
226208541	chr2:226208541:A:G	5.62135e-10	-2.33768e-10	-0.0259589
226208806	chr2:226208806:T:C	3.14842e-10	-2.33768e-10	-0.60563
226209044	chr2:226209044:G:A	2.17489e-10	-2.33768e-10	-0.975553
226209882	chr2:226209882:C:T	2.31683e-10	-2.33768e-10	-0.912332
226209950	chr2:226209950:C:T	1.0343e-10	-1.7188	-2.40076e-10
226210627	chr2:226210627:A:T	5.92712e-11	-1.13101	-1.14456
226210770	chr2:226210770:G:A	3.36961e-10	-2.33768e-10	-0.537734
226211327	chr2:226211327:G:A	3.23722e-11	-1.90153	-0.978873
226211430	chr2:226211430:A:G	2.38717e-10	-2.33768e-10	-0.88242
226211875	chr2:226211875:T:C	2.80645e-10	-2.33768e-10	-0.72061
226212222	chr2:226212222:G:A	2.9992e-11	-1.90105	-1.05571
226212737	chr2:226212737:A:T	6.25977e-11	-1.09792	-1.12305
226212926	chr2:226212926:G:C	3.47507e-10	-2.33768e-10	-0.506917
226213768	chr2:226213768:G:A	1.85396e-10	-2.33768e-10	-1.13521
226213929	chr2:226213929:C:T	4.31619e-11	-1.45436	-1.13838
226214028	chr2:226214028:C:T	2.46097e-10	-2.33768e-10	-0.851977
226214091	chr2:226214091:G:A	9.25759e-11	-0.65603	-1.17364
226214094	chr2:226214094:A:T	2.65925e-10	-2.33768e-10	-0.774485
226214153	chr2:226214153:C:T	3.62971e-11	-1.63642	-1.12954
226214757	chr2:226214757:C:A	2.53362e-10	-2.33768e-10	-0.822882
226215405	chr2:226215405:CAATT:C	5.83827e-11	-1.17716	-1.11352
226216739	chr2:226216739:G:A	4.1076e-11	-1.46829	-1.17399
226217028	chr2:226217028:A:G	2.63743e-10	-2.33768e-10	-0.782725
226217352	chr2:226217352:A:T	1.9202e-10	-2.33768e-10	-1.1001
226217735	chr2:226217735:A:G	1.79883e-10	-2.33768e-10	-1.16539
226217964	chr2:226217964:T:C	5.55596e-11	-1.26382	-1.07642
226218093	chr2:226218093:G:T	2.32488e-10	0.224967	-1.13383
226218095	chr2:226218095:G:T	2.35931e-10	0.239665	-1.13383
226218371	chr2:226218371:C:T	3.19449e-10	-0.591102	-2.40076e-10
226218404	chr2:226218404:A:C	2.1992e-10	-2.33768e-10	-0.964436
226218574	chr2:226218574:G:A	1.99822e-10	-2.33768e-10	-1.06027
226218960	chr2:226218960:A:G	4.85884e-10	-2.33768e-10	-0.17173
226219050	chr2:226219050:T:C	1.89901e-10	-1.1112	-2.40076e-10
226219208	chr2:226219208:C:T	2.78396e-11	-1.85167	-1.17957
226219340	chr2:226219340:A:G	1.77977e-10	-2.33768e-10	-1.17604
226219562	chr2:226219562:C:T	5.4536e-11	-1.51997	-0.838866
226220291	chr2:226220291:T:G	5.87383e-11	-1.1469	-1.1377
226221125	chr2:226221125:C:T	1.81331e-10	-2.33768e-10	-1.15738
226221302	chr2:226221302:C:T	2.79162e-10	0.214267	-0.940174
226221658	chr2:226221658:A:C	7.18803e-11	-0.903038	-1.17966
226221663	chr2:226221663:G:A	1.83522e-10	-2.33768e-10	-1.14537
226222492	chr2:226222492:A:G	2.66212e-10	-2.33768e-10	-0.773407
226222549	chr2:226222549:C:T	7.21844e-11	-0.902976	-1.1755
226222568	chr2:226222568:G:A	4.09203e-11	-1.65807	-0.988007
226222862	chr2:226222862:G:A	9.47709e-11	-0.641833	-1.1644
226222993	chr2:226222993:A:T	2.56316e-10	-2.33768e-10	-0.811289
226223059	chr2:226223059:C:A	7.0859e-11	-0.919753	-1.17725
226223066	chr2:226223066:C:A	7.45926e-11	-0.868081	-1.17758
226223092	chr2:226223092:T:C	2.55814e-10	-2.33768e-10	-0.81325
226223350	chr2:226223350:G:A	1.94156e-10	-2.33768e-10	-1.08904
226223535	chr2:226223535:G:T	1.82046e-10	-2.33768e-10	-1.15344
226223642	chr2:226223642:C:A	2.25039e-10	-2.33768e-10	-0.941426
226223718	chr2:226223718:C:T	4.20282e-10	-2.33768e-10	-0.316774
226223743	chr2:226223743:C:T	6.00119e-11	-1.43822	-0.824935
226223861	chr2:226223861:A:C	4.61493e-11	-1.65981	-0.866007
226224036	chr2:226224036:TAGAA:T	5.98651e-11	-1.49158	-0.774022
226224147	chr2:226224147:G:T	2.91365e-10	-2.33768e-10	-0.683122
226224270	chr2:226224270:C:A	7.7362e-11	-0.829994	-1.17921
226224562	chr2:226224562:T:C	2.7659e-11	-1.87015	-1.1676
226224586	chr2:226224586:A:G	6.82265e-11	-1.10284	-1.03203
226224606	chr2:226224606:C:T	2.51212e-10	-2.33768e-10	-0.831405
226224730	chr2:226224730:C:T	7.14601e-11	-0.910721	-1.17784
226224877	chr2:226224877:G:A	2.44174e-10	-2.33768e-10	-0.85982
226225092	chr2:226225092:C:T	7.15451e-11	-0.907736	-1.17964
226225266	chr2:226225266:T:G	1.97318e-10	-2.33768e-10	-1.07288
226225352	chr2:226225352:T:C	2.84425e-11	-1.84653	-1.16329
226225506	chr2:226225506:T:C	7.18738e-11	-0.903502	-1.17929
226225695	chr2:226225695:A:T	6.88503e-11	-0.951745	-1.17402
226225829	chr2:226225829:G:C	7.2504e-11	-0.914709	-1.15935
226225846	chr2:226225846:G:A	1.85339e-10	-2.33768e-10	-1.13552
226226122	chr2:226226122:G:T	7.13859e-11	-0.910478	-1.17912
226226256	chr2:226226256:C:A	7.01675e-11	-0.933434	-1.17338
226226621	chr2:226226621:C:T	6.62763e-11	-0.985623	-1.17825
226227434	chr2:226227434:T:A	4.03441e-11	-1.71891	-0.941344
226227689	chr2:226227689:T:A	7.9037e-11	-1.15586	-0.831929
226227750	chr2:226227750:A:G	3.38658e-10	-2.33768e-10	-0.53271
226227793	chr2:226227793:A:G	3.04134e-11	-1.88628	-1.05653
226228013	chr2:226228013:A:C	1.30757e-10	-1.48436	-2.40076e-10
226228217	chr2:226228217:C:T	2.82412e-11	-1.85957	-1.15734
226228585	chr2:226228585:A:G	3.14833e-10	-2.33768e-10	-0.605659
226228860	chr2:226228860:T:C	2.51646e-10	-2.33768e-10	-0.829679
226228905	chr2:226228905:G:A	7.18602e-10	0.219607	-2.40076e-10
226228907	chr2:226228907:G:A	7.41792e-10	0.251369	-2.40076e-10
226228936	chr2:226228936:A:G	1.81393e-10	-2.33768e-10	-1.15703
226229029	chr2:226229029:T:C	6.82934e-11	-1.32152	-0.812371
226230038	chr2:226230038:A:T	2.45954e-10	-2.33768e-10	-0.852556
226230040	chr2:226230040:A:C	1.7882e-10	-2.33768e-10	-1.17132
226230042	chr2:226230042:A:G	7.28211e-11	-1.40863	-0.661069
226230293	chr2:226230293:G:A	1.77585e-10	-2.33768e-10	-1.17825
226230369	chr2:226230369:TA:T	1.78373e-10	-2.33768e-10	-1.17382
226230412	chr2:226230412:T:C	1.77422e-10	-2.33768e-10	-1.17917
226230443	chr2:226230443:T:C	5.39e-11	-1.22535	-1.14522
226230504	chr2:226230504:C:A	5.24091e-11	-1.27528	-1.12334
226231343	chr2:226231343:T:A	2.45334e-10	-2.33768e-10	-0.855078
226232644	chr2:226232644:G:C	2.79985e-11	-1.85781	-1.16774
226233474	chr2:226233474:T:C	2.52875e-10	-2.33768e-10	-0.824805
226233671	chr2:226233671:A:G	3.81665e-11	-1.58661	-1.12914
226234019	chr2:226234019:A:T	1.7894e-10	-2.33768e-10	-1.17065
226234464	chr2:226234464:C:T	6.20316e-11	-1.18319	-1.04687
226234818	chr2:226234818:A:G	5.93758e-11	-1.22546	-1.04835
226235138	chr2:226235138:T:C	6.48561e-11	-1.11341	-1.07212
226235259	chr2:226235259:T:C	6.10053e-11	-1.12822	-1.11852
226235753	chr2:226235753:A:G	1.80422e-10	-2.33768e-10	-1.1624
226235774	chr2:226235774:A:G	6.39408e-11	-1.11918	-1.08056
226235982	chr2:226235982:G:T	6.42686e-11	-1.02022	-1.17441
226236265	chr2:226236265:T:C	8.40227e-11	-1.92661	-2.40076e-10
226236362	chr2:226236362:T:C	1.85483e-10	-2.33768e-10	-1.13473
226236695	chr2:226236695:A:G	7.2425e-11	-1.11033	-0.964814
226236929	chr2:226236929:G:A	7.32836e-10	-2.33768e-10	0.239221
226237175	chr2:226237175:A:G	1.80649e-10	-2.33768e-10	-1.16114
226238141	chr2:226238141:C:T	1.86021e-10	-2.33768e-10	-1.13184
226238429	chr2:226238429:T:C	1.7838e-10	-2.33768e-10	-1.17379
226238685	chr2:226238685:C:T	1.97147e-10	-2.33768e-10	-1.07375
226238737	chr2:226238737:A:G	1.79222e-10	-2.33768e-10	-1.16907
226239001	chr2:226239001:A:C	4.26616e-11	-1.4261	-1.17831
226239043	chr2:226239043:T:C	1.826e-10	-2.33768e-10	-1.1504
226239395	chr2:226239395:T:C	5.61477e-11	-1.17931	-1.1504
226239819	chr2:226239819:G:A	3.98878e-11	-1.90864	-0.762985
226240297	chr2:226240297:A:G	5.08944e-10	0.580264	-0.705626
226240900	chr2:226240900:C:T	1.7723e-10	-1.18025	-2.40076e-10
226241036	chr2:226241036:AAGG:A	5.11325e-11	-1.2851	-1.13818
226241106	chr2:226241106:A:C	1.84112e-10	-2.33768e-10	-1.14216
226241205	chr2:226241205:C:T	4.57101e-11	-1.39425	-1.14113
226241501	chr2:226241501:A:G	5.78414e-11	-1.13314	-1.16685
226241645	chr2:226241645:G:A	6.12169e-11	-1.0639	-1.17938
226241968	chr2:226241968:G:C	1.94837e-10	-2.33768e-10	-1.08554
226242044	chr2:226242044:T:C	1.85676e-10	-2.33768e-10	-1.1337
226242074	chr2:226242074:C:T	1.84026e-10	-2.33768e-10	-1.14262
226242319	chr2:226242319:A:G	6.0966e-11	-1.06989	-1.1775
226242500	chr2:226242500:A:G	1.87524e-10	-2.33768e-10	-1.12379
226242592	chr2:226242592:C:T	2.01097e-10	-2.33768e-10	-1.05391
226242721	chr2:226242721:A:G	3.34615e-10	-2.33768e-10	-0.544719
226242779	chr2:226242779:T:A	6.633e-11	-1.81286	-0.350202
226242785	chr2:226242785:C:T	4.56777e-11	-1.35948	-1.17661
226242906	chr2:226242906:T:C	4.05798e-10	-2.33768e-10	-0.351845
226242956	chr2:226242956:G:C	2.75636e-10	-2.33768e-10	-0.738618
226243009	chr2:226243009:T:C	1.96528e-10	-2.33768e-10	-1.0769
226243234	chr2:226243234:A:G	3.15252e-11	-1.81924	-1.08768
226243317	chr2:226243317:G:A	2.45695e-10	-2.33768e-10	-0.853608
226243367	chr2:226243367:T:G	2.79437e-11	-1.86297	-1.16454
226243738	chr2:226243738:T:C	3.20609e-10	-2.33768e-10	-0.587478
226244310	chr2:226244310:C:T	1.80089e-10	-2.33768e-10	-1.16425
226244375	chr2:226244375:T:C	2.78879e-10	-2.33768e-10	-0.726924
226244488	chr2:226244488:G:A	3.96181e-11	-1.91823	-0.760181
226244564	chr2:226244564:A:G	1.97697e-10	-2.33768e-10	-1.07097
226245006	chr2:226245006:A:G	2.28476e-10	-2.33768e-10	-0.926268
226246153	chr2:226246153:T:C	3.05511e-10	-2.33768e-10	-0.635714
226246796	chr2:226246796:T:C	3.31818e-10	-2.33768e-10	-0.553115
226246879	chr2:226246879:C:A	1.7893e-10	-2.33768e-10	-1.17071
226247237	chr2:226247237:A:G	7.35693e-10	-2.33768e-10	0.243113
226247249	chr2:226247249:A:G	5.17798e-10	0.537376	-0.645492
226247271	chr2:226247271:C:T	3.11379e-11	-1.76997	-1.14931
226247305	chr2:226247305:A:C	1.92707e-10	-2.33768e-10	-1.09653
226247313	chr2:226247313:C:T	2.39837e-10	-2.33768e-10	-0.877739
226247719	chr2:226247719:T:C	1.92792e-10	-2.33768e-10	-1.09609
226247955	chr2:226247955:C:T	3.32419e-10	-2.33768e-10	-0.551304
226248149	chr2:226248149:T:C	2.0059e-10	-2.33768e-10	-1.05644
226248486	chr2:226248486:C:T	3.48914e-11	-1.9255	-0.879958
226248936	chr2:226248936:C:T	2.85015e-11	-1.83115	-1.1766
226248952	chr2:226248952:T:C	4.78422e-10	0.424785	-0.611991
226250273	chr2:226250273:G:T	1.77463e-10	-2.33768e-10	-1.17894
226251009	chr2:226251009:T:C	1.9506e-10	-2.33768e-10	-1.08439
226251404	chr2:226251404:T:A	8.84122e-11	-1.87569	-2.40076e-10
226251649	chr2:226251649:A:G	4.93962e-11	-1.36307	-1.09475
226252105	chr2:226252105:T:G	2.28849e-10	-2.33768e-10	-0.924637
226253781	chr2:226253781:T:C	4.97269e-10	-2.33768e-10	-0.148569
226253813	chr2:226253813:G:T	2.93423e-11	-1.80644	-1.17223
226253977	chr2:226253977:T:C	2.08443e-10	-2.33768e-10	-1.01803
226254212	chr2:226254212:C:T	1.83739e-10	-2.33768e-10	-1.14419
226254651	chr2:226254651:C:T	1.85347e-10	-2.33768e-10	-1.13547
226255099	chr2:226255099:C:T	2.37373e-10	-2.33768e-10	-0.888067
226255543	chr2:226255543:T:C	3.78626e-10	-2.33768e-10	-0.421153
226255574	chr2:226255574:A:G	2.39054e-10	-2.33768e-10	-0.881012
226255748	chr2:226255748:C:T	3.5519e-10	-2.33768e-10	-0.485046
226255872	chr2:226255872:C:T	1.17511e-09	1.11221	-0.4008
226255976	chr2:226255976:T:C	1.79797e-10	-2.33768e-10	-1.16587
226256057	chr2:226256057:G:T	1.97967e-10	-2.33768e-10	-1.0696
226256160	chr2:226256160:C:T	7.53361e-10	-2.33768e-10	0.266845
226256220	chr2:226256220:C:T	5.07732e-10	-2.33768e-10	-0.127746
226256683	chr2:226256683:T:C	8.57111e-11	-1.90672	-2.40076e-10
226257202	chr2:226257202:A:G	5.90102e-11	-1.334	-0.945993
226257591	chr2:226257591:T:C	1.7905e-10	-2.33768e-10	-1.17003
226258370	chr2:226258370:C:T	4.70262e-11	-1.33717	-1.16983
226258504	chr2:226258504:T:C	1.77443e-10	-2.33768e-10	-1.17905
226258529	chr2:226258529:C:T	1.77995e-10	-2.33768e-10	-1.17595
226258723	chr2:226258723:C:T	4.15888e-11	-1.46129	-1.16858
226258868	chr2:226258868:A:G	4.29736e-11	-1.5405	-1.05661
226259065	chr2:226259065:C:T	1.80742e-10	-2.33768e-10	-1.16063
226259082	chr2:226259082:C:A	9.34968e-11	-1.81977	-2.40076e-10
226259093	chr2:226259093:T:C	3.17939e-10	-2.33768e-10	-0.595842
226259600	chr2:226259600:AG:A	3.44301e-11	-1.70337	-1.1154
226259913	chr2:226259913:C:T	1.80516e-10	-2.33768e-10	-1.16188
226260477	chr2:226260477:G:A	1.7739e-10	-2.33768e-10	-1.17935
226260538	chr2:226260538:G:A	5.08391e-11	-1.45273	-0.976303
226260700	chr2:226260700:T:A	4.3623e-11	-1.54866	-1.03345
226261247	chr2:226261247:A:G	1.36699e-10	-1.43992	-2.40076e-10
226261523	chr2:226261523:G:T	2.66614e-11	-1.9265	-1.14798
226262355	chr2:226262355:A:T	1.89266e-10	-2.33768e-10	-1.11455
226262474	chr2:226262474:T:A	9.31087e-11	-1.60363	-0.220306
226262701	chr2:226262701:T:C	3.2779e-10	0.608981	-1.17431
226262875	chr2:226262875:C:G	8.78045e-11	-1.88259	-2.40076e-10
226263029	chr2:226263029:G:T	3.90363e-10	-2.33768e-10	-0.390623
226263369	chr2:226263369:C:T	1.78756e-10	-2.33768e-10	-1.17168
226263540	chr2:226263540:G:T	1.83852e-10	-2.33768e-10	-1.14357
226263650	chr2:226263650:C:T	2.46475e-10	-2.33768e-10	-0.850442
226263828	chr2:226263828:G:A	2.99933e-11	-1.80596	-1.15077
226264183	chr2:226264183:G:A	4.14916e-11	-1.49796	-1.13425
226264201	chr2:226264201:C:A	4.45165e-11	-1.48794	-1.0739
226264234	chr2:226264234:A:C	1.81164e-10	-2.33768e-10	-1.1583
226264757	chr2:226264757:T:A	4.6328e-11	-1.50398	-1.01797
226264839	chr2:226264839:T:C	4.50697e-11	-1.49836	-1.05113
226264907	chr2:226264907:G:A	3.81047e-11	-1.91967	-0.797693
226265091	chr2:226265091:T:C	2.77166e-11	-1.92664	-1.10902
226265093	chr2:226265093:T:G	1.79123e-10	-2.33768e-10	-1.16963
226265271	chr2:226265271:A:G	1.77879e-10	-2.33768e-10	-1.17659
226266182	chr2:226266182:T:G	1.85334e-10	-2.33768e-10	-1.13554
226266213	chr2:226266213:C:A	1.7801e-10	-2.33768e-10	-1.17586
226266373	chr2:226266373:G:A	2.81945e-11	-1.88568	-1.1329
226266458	chr2:226266458:T:C	1.78949e-10	0.00888049	-1.17948
226266535	chr2:226266535:T:C	1.95314e-10	-2.33768e-10	-1.08309
226266662	chr2:226266662:A:C	1.99716e-10	-2.33768e-10	-1.0608
226266744	chr2:226266744:CA:C	3.88657e-09	-2.33768e-10	1.90758
226266777	chr2:226266777:T:C	2.02121e-10	-1.04883	-2.40076e-10
226266891	chr2:226266891:A:C	4.10936e-10	-0.339263	-2.40076e-10
226267064	chr2:226267064:C:A	3.94993e-11	-1.9104	-0.77102
226267832	chr2:226267832:T:C	1.15671e-10	-1.60695	-2.40076e-10
226268174	chr2:226268174:T:C	3.23308e-11	-1.8932	-0.988483
226268258	chr2:226268258:A:G	4.61963e-11	-1.89153	-0.633274
226268504	chr2:226268504:C:T	3.94089e-11	-1.5941	-1.08961
226268578	chr2:226268578:G:A	4.7214e-11	-1.88565	-0.61736
226268813	chr2:226268813:A:T	1.29196e-10	-1.49637	-2.40076e-10
226268982	chr2:226268982:C:A	1.80956e-10	-2.33768e-10	-1.15945
226269663	chr2:226269663:C:T	4.01371e-11	-1.48683	-1.17857
226269820	chr2:226269820:A:G	2.74258e-11	-1.8884	-1.15782
226270059	chr2:226270059:C:T	2.70154e-11	-1.9032	-1.15809
226270241	chr2:226270241:T:C	2.04008e-10	-2.33768e-10	-1.03954
226270387	chr2:226270387:A:T	1.93246e-10	-2.33768e-10	-1.09373
226270789	chr2:226270789:C:T	9.72772e-11	-1.78014	-2.40076e-10
226270837	chr2:226270837:G:A	1.87485e-10	-2.33768e-10	-1.124
226271078	chr2:226271078:C:T	1.79018e-10	-2.33768e-10	-1.17021
226271304	chr2:226271304:C:T	3.9353e-11	-1.58185	-1.10328
226271486	chr2:226271486:A:G	4.01001e-11	-1.54611	-1.12022
226271625	chr2:226271625:C:G	4.18359e-11	-1.44431	-1.17964
226272098	chr2:226272098:T:C	4.25718e-11	-1.43869	-1.16782
226272409	chr2:226272409:T:C	3.91432e-11	-1.60443	-1.08604
226272782	chr2:226272782:A:G	1.98436e-10	-2.33768e-10	-1.06723
226272807	chr2:226272807:G:A	3.89203e-11	-1.90867	-0.787518
226273002	chr2:226273002:C:T	1.7968e-10	-2.33768e-10	-1.16652
226273104	chr2:226273104:A:G	1.78991e-10	-2.33768e-10	-1.17036
226273444	chr2:226273444:A:C	1.77408e-10	-2.33768e-10	-1.17925
226273710	chr2:226273710:G:A	3.81228e-11	-1.90921	-0.807674
226273957	chr2:226273957:C:T	3.82516e-11	-1.91146	-0.802051
226274569	chr2:226274569:T:A	8.75379e-11	-1.88563	-2.40076e-10
226274856	chr2:226274856:A:G	4.76272e-11	-1.50675	-0.987547
226275057	chr2:226275057:C:T	3.88318e-11	-1.91641	-0.78205
226275313	chr2:226275313:C:T	4.27705e-11	-1.49104	-1.11081
226275417	chr2:226275417:A:G	2.41455e-10	-2.33768e-10	-0.871015
226275574	chr2:226275574:TAA:T	3.58342e-11	-1.60375	-1.17505
226275994	chr2:226275994:G:A	1.80813e-10	-2.33768e-10	-1.16024
226276052	chr2:226276052:G:GT	3.96727e-11	-1.56315	-1.11388
226276271	chr2:226276271:G:A	3.88044e-11	-1.57087	-1.1283
226276532	chr2:226276532:A:G	3.85153e-11	-1.58272	-1.12393
226276889	chr2:226276889:G:A	1.14301e-10	-1.61887	-2.40076e-10
226276965	chr2:226276965:T:A	2.8761e-10	-2.33768e-10	-0.696097
226277052	chr2:226277052:A:T	4.17864e-11	-1.52313	-1.102
226277322	chr2:226277322:C:T	4.56878e-11	-1.49385	-1.04202
226277950	chr2:226277950:A:G	5.06348e-11	-1.39513	-1.03793
226278127	chr2:226278127:CAAATATCTAA:C	1.77379e-10	-2.33768e-10	-1.17941
226278682	chr2:226278682:A:G	4.54437e-10	-2.33768e-10	-0.23864
226278722	chr2:226278722:T:C	1.79032e-10	-2.33768e-10	-1.17014
226278760	chr2:226278760:C:A	2.09908e-10	-2.33768e-10	-1.01103
226279168	chr2:226279168:C:T	2.93328e-11	-1.83641	-1.14259
226279425	chr2:226279425:C:T	6.17905e-10	1.10553	-1.03689
226279545	chr2:226279545:C:T	2.75844e-11	-1.92663	-1.11382
226279957	chr2:226279957:G:A	4.31521e-11	-1.51898	-1.07399
226280243	chr2:226280243:T:C	4.64454e-11	-1.50752	-1.01191
226280754	chr2:226280754:G:A	2.05121e-10	-2.33768e-10	-1.0341
226281001	chr2:226281001:G:T	1.656e-10	-1.24813	-2.40076e-10
226281002	chr2:226281002:A:T	1.65374e-10	-1.24949	-2.40076e-10
226282068	chr2:226282068:G:A	1.85008e-10	-2.33768e-10	-1.1373
226282344	chr2:226282344:C:T	2.6737e-11	-1.91371	-1.15794
226282385	chr2:226282385:C:A	4.47078e-11	-1.90867	-0.648881
226282687	chr2:226282687:C:T	1.00939e-10	-1.74318	-2.40076e-10
226283226	chr2:226283226:G:T	3.7935e-11	-1.91571	-0.806111
226283458	chr2:226283458:C:T	2.62088e-11	-1.92195	-1.16966
226283462	chr2:226283462:G:T	2.62583e-11	-1.92159	-1.16813
226283630	chr2:226283630:T:C	1.77824e-10	-2.33768e-10	-1.1769
226284081	chr2:226284081:G:C	2.69724e-11	-1.91629	-1.14659
226284104	chr2:226284104:T:A	9.53358e-11	-1.8003	-2.40076e-10
226284863	chr2:226284863:A:G	3.34342e-10	-2.33768e-10	-0.545537
226285397	chr2:226285397:ATAAGT:A	3.0069e-11	-1.90576	-1.04844
226286155	chr2:226286155:G:A	1.8069e-10	-2.33768e-10	-1.16092
226286194	chr2:226286194:C:A	2.64089e-11	-1.91828	-1.16572
226286472	chr2:226286472:A:G	2.22907e-10	-2.33768e-10	-0.950947
226286575	chr2:226286575:T:C	3.81053e-11	-1.92216	-0.795186
226286615	chr2:226286615:C:T	1.78685e-10	-2.33768e-10	-1.17208
226287477	chr2:226287477:C:A	2.13893e-10	-2.33768e-10	-0.992226
226287991	chr2:226287991:G:A	2.22609e-10	-2.33768e-10	-0.952283
226288296	chr2:226288296:C:T	1.80068e-10	-2.33768e-10	-1.16437
226288553	chr2:226288553:T:C	2.26831e-10	-2.33768e-10	-0.933497
226288803	chr2:226288803:T:C	2.58977e-10	-2.33768e-10	-0.80096
226289191	chr2:226289191:A:G	8.61626e-11	-1.90146	-2.40076e-10
226289468	chr2:226289468:A:G	4.19951e-11	-1.56405	-1.0561
226289530	chr2:226289530:T:C	4.63238e-11	-1.51119	-1.01085
226289795	chr2:226289795:A:T	3.08806e-11	-1.8216	-1.10597
226290235	chr2:226290235:ACAT:A	3.03589e-11	-1.92661	-1.018
226291519	chr2:226291519:G:A	1.88426e-10	-2.33768e-10	-1.11899
226291649	chr2:226291649:G:C	1.83768e-10	-2.33768e-10	-1.14403
226291946	chr2:226291946:C:T	3.80895e-11	-1.54295	-1.17481
226292014	chr2:226292014:C:T	4.27194e-11	-1.58046	-1.02259
226292358	chr2:226292358:G:T	2.31421e-10	-2.33768e-10	-0.91346
226292493	chr2:226292493:A:G	5.81649e-11	-1.52621	-0.768209
226293442	chr2:226293442:G:C	2.97683e-11	-1.92503	-1.03923
226293522	chr2:226293522:A:G	4.01722e-10	0.679678	-1.04162
226293682	chr2:226293682:T:C	3.12112e-11	-1.92422	-0.992703
226294461	chr2:226294461:G:A	4.3878e-11	-1.4042	-1.17209
226294628	chr2:226294628:T:C	4.89144e-11	-1.65099	-0.816635
226294646	chr2:226294646:C:G	2.37084e-10	-2.33768e-10	-0.889284
226295120	chr2:226295120:C:T	1.05136e-10	-1.70245	-2.40076e-10
226295151	chr2:226295151:G:A	4.6971e-11	-1.4552	-1.05297
226295635	chr2:226295635:T:C	1.77344e-10	-2.33768e-10	-1.17961
226295731	chr2:226295731:A:G	2.11125e-10	-2.33768e-10	-1.00525
226296031	chr2:226296031:G:T	1.8538e-10	-2.33768e-10	-1.13529
226296241	chr2:226296241:A:T	2.55688e-10	-2.33768e-10	-0.813741
226296422	chr2:226296422:A:G	4.79508e-11	-1.30931	-1.17821
226296541	chr2:226296541:G:A	2.14126e-10	-2.33768e-10	-0.991137
226296591	chr2:226296591:CTCTT:C	9.09398e-11	-1.8475	-2.40076e-10
226296601	chr2:226296601:T:C	1.77951e-10	-2.33768e-10	-1.17619
226297158	chr2:226297158:A:G	2.49614e-10	-2.33768e-10	-0.837786
226298137	chr2:226298137:T:A	2.98071e-11	-1.91989	-1.04306
226298212	chr2:226298212:C:T	1.88853e-10	-2.33768e-10	-1.11673
226298239	chr2:226298239:TAAG:T	1.77417e-10	-2.33768e-10	-1.1792
226298263	chr2:226298263:G:A	4.16401e-11	-1.55898	-1.06965
226298326	chr2:226298326:G:A	1.95877e-10	-2.33768e-10	-1.08021
226298426	chr2:226298426:T:A	4.50574e-11	-1.43357	-1.1162
226298780	chr2:226298780:C:T	1.80666e-10	-2.33768e-10	-1.16105
226298909	chr2:226298909:C:T	3.05004e-11	-1.92656	-1.0134
226298967	chr2:226298967:T:A	2.91712e-11	-1.92393	-1.06059
226299164	chr2:226299164:T:A	1.34922e-10	-1.453	-2.40076e-10
226299311	chr2:226299311:GA:G	4.82809e-11	-1.54086	-0.939804
226299331	chr2:226299331:T:C	1.99368e-10	-2.33768e-10	-1.06255
226299721	chr2:226299721:C:T	4.74062e-11	-1.32103	-1.17792
226299808	chr2:226299808:A:G	3.07142e-11	-1.9208	-1.01217
226299937	chr2:226299937:G:A	4.36478e-11	-1.50106	-1.08049
226300018	chr2:226300018:C:T	1.8878e-10	-2.33768e-10	-1.11712
226300046	chr2:226300046:C:T	2.96311e-11	-1.85814	-1.11074
226300278	chr2:226300278:G:A	6.05761e-11	-1.28636	-0.967441
226300451	chr2:226300451:A:G	1.88554e-10	-2.33768e-10	-1.11831
226304325	chr2:226304325:T:C	3.78278e-10	-2.33768e-10	-0.422071
226304528	chr2:226304528:T:C	1.85612e-10	-2.33768e-10	-1.13404
226306887	chr2:226306887:T:C	5.51284e-11	-1.44115	-0.906881
226306893	chr2:226306893:T:C	1.78788e-10	-2.33768e-10	-1.1715
226307529	chr2:226307529:C:T	1.79746e-10	-2.33768e-10	-1.16616
226307807	chr2:226307807:T:C	1.8099e-10	-2.33768e-10	-1.15926
226308088	chr2:226308088:C:T	2.34152e-10	-2.33768e-10	-0.90173
226308237	chr2:226308237:T:C	1.92658e-10	-2.33768e-10	-1.09678
226308295	chr2:226308295:A:G	4.27349e-11	-1.44045	-1.16224
226309497	chr2:226309497:T:A	6.97883e-10	1.22772	-1.03737
226309594	chr2:226309594:C:T	4.64247e-11	-1.4077	-1.11216
226309661	chr2:226309661:C:G	3.31937e-11	-1.83219	-1.02315
226309741	chr2:226309741:T:A	4.78996e-11	-1.91824	-0.570356
226309745	chr2:226309745:G:A	4.55054e-11	-1.44287	-1.097
226310193	chr2:226310193:A:G	3.69364e-11	-1.92571	-0.822795
226310267	chr2:226310267:A:C	5.12013e-11	-1.35394	-1.06799
226310512	chr2:226310512:A:G	1.78009e-10	-2.33768e-10	-1.17586
226310583	chr2:226310583:A:G	1.77658e-10	-2.33768e-10	-1.17784
226312359	chr2:226312359:T:G	1.78046e-10	-2.33768e-10	-1.17566
226312486	chr2:226312486:G:C	5.67433e-11	-1.31717	-1.00199
226312520	chr2:226312520:C:A	5.10508e-11	-1.3103	-1.11458
226312907	chr2:226312907:C:T	1.82974e-10	-2.33768e-10	-1.14835
226313111	chr2:226313111:C:T	8.60505e-11	-1.90277	-2.40076e-10
226313552	chr2:226313552:G:A	1.7949e-10	-2.33768e-10	-1.16758
226313795	chr2:226313795:T:C	1.90348e-10	-2.33768e-10	-1.10885
226314006	chr2:226314006:G:A	7.0465e-11	-1.56898	-0.533602
226314010	chr2:226314010:T:C	5.30028e-11	-1.40011	-0.987244
226314914	chr2:226314914:C:G	4.68339e-11	-1.45144	-1.05966
226315173	chr2:226315173:C:T	4.89159e-11	-1.42635	-1.04125
226315285	chr2:226315285:A:G	1.94018e-10	-2.33768e-10	-1.08975
226315339	chr2:226315339:A:G	4.85923e-11	-1.42756	-1.04668
226315682	chr2:226315682:A:G	3.87057e-11	-1.92599	-0.775727
226315903	chr2:226315903:G:T	4.59778e-11	-1.44549	-1.08405
226316747	chr2:226316747:G:A	2.4503e-10	-2.33768e-10	-0.856321
226317803	chr2:226317803:A:C	1.46649e-10	-0.442205	-0.92745
226318264	chr2:226318264:T:C	1.7987e-10	-2.33768e-10	-1.16546
226318525	chr2:226318525:C:T	2.25214e-10	-2.33768e-10	-0.940651
226318530	chr2:226318530:G:A	2.80624e-11	-1.92384	-1.09943
226319515	chr2:226319515:C:T	8.44372e-11	-1.92169	-2.40076e-10
226319646	chr2:226319646:T:A	1.79351e-10	-2.33768e-10	-1.16836
226319722	chr2:226319722:A:G	1.16402e-10	-1.53128	-0.069376
226319915	chr2:226319915:C:T	3.10336e-11	-1.92164	-1.00099
226320253	chr2:226320253:G:T	1.90214e-10	-2.33768e-10	-1.10955
226320899	chr2:226320899:T:C	1.77915e-10	-2.33768e-10	-1.17639
226321033	chr2:226321033:T:C	2.83109e-11	-1.92666	-1.0878
226321048	chr2:226321048:G:A	7.25891e-11	-0.991508	-1.08138
226322163	chr2:226322163:C:G	1.92965e-10	-2.33768e-10	-1.09519
226323101	chr2:226323101:AT:A	2.03197e-10	-2.33768e-10	-1.04352
226323740	chr2:226323740:A:G	1.97717e-10	-2.33768e-10	-1.07087
226323910	chr2:226323910:A:G	6.74638e-11	-1.14742	-0.998689
226324091	chr2:226324091:G:C	1.94656e-10	-2.33768e-10	-1.08647
226324156	chr2:226324156:A:G	2.26848e-10	-2.33768e-10	-0.933422
226324262	chr2:226324262:A:G	2.12824e-10	-2.33768e-10	-0.997237
226324939	chr2:226324939:C:T	2.0717e-10	-2.33768e-10	-1.02416
226325200	chr2:226325200:G:A	1.85232e-10	-2.33768e-10	-1.13609
226325237	chr2:226325237:T:G	2.55873e-10	-2.33768e-10	-0.813018
226325239	chr2:226325239:T:C	8.55077e-11	-1.36464	-0.544451
226325464	chr2:226325464:A:G	1.36616e-10	-1.44053	-2.40076e-10
226325491	chr2:226325491:G:A	2.0408e-10	-2.33768e-10	-1.03919
226325918	chr2:226325918:A:G	2.04193e-10	-2.33768e-10	-1.03864
226325957	chr2:226325957:T:C	4.33522e-11	-1.54842	-1.03992
226325988	chr2:226325988:T:G	1.80696e-10	-2.33768e-10	-1.16088
226326053	chr2:226326053:A:G	2.21299e-10	-2.33768e-10	-0.958186
226326089	chr2:226326089:A:T	1.52792e-10	-1.32862	-2.40076e-10
226326269	chr2:226326269:G:T	3.98515e-11	-1.49641	-1.17613
226327024	chr2:226327024:T:G	2.63642e-10	-2.33768e-10	-0.78311
226327253	chr2:226327253:G:A	3.91903e-10	-2.33768e-10	-0.386686
226327280	chr2:226327280:C:G	2.40028e-10	-2.33768e-10	-0.876944
226327430	chr2:226327430:C:A	5.88067e-11	-1.25413	-1.02932
226327581	chr2:226327581:G:A	5.47415e-11	-1.21505	-1.14002
226327630	chr2:226327630:A:G	2.47458e-10	-2.33768e-10	-0.846458
226327683	chr2:226327683:G:T	1.99143e-10	-2.33768e-10	-1.06368
226327778	chr2:226327778:C:T	2.6277e-10	-2.33768e-10	-0.786421
226327865	chr2:226327865:T:A	2.01854e-10	-2.33768e-10	-1.05016
226328283	chr2:226328283:A:G	3.35129e-10	-2.33768e-10	-0.543186
226328518	chr2:226328518:C:A	1.83918e-10	-2.33768e-10	-1.14321
226328545	chr2:226328545:G:C	3.29719e-10	-2.33768e-10	-0.559459
226328777	chr2:226328777:T:A	3.19748e-10	-2.33768e-10	-0.590169
226328810	chr2:226328810:A:G	5.73301e-11	-1.17757	-1.1313
226328818	chr2:226328818:A:C	6.5678e-11	-1.31502	-0.857915
226328936	chr2:226328936:T:C	2.25548e-10	-2.33768e-10	-0.939166
226328945	chr2:226328945:C:A	2.63926e-10	-2.33768e-10	-0.782031
226329282	chr2:226329282:C:T	1.99104e-10	-1.06387	-2.40076e-10
226329621	chr2:226329621:C:T	4.37075e-11	-1.49666	-1.08352
226329914	chr2:226329914:C:A	4.46043e-11	-1.47473	-1.08514
226330199	chr2:226330199:AT:A	2.99223e-10	-2.33768e-10	-0.656511
226330281	chr2:226330281:T:A	2.75713e-10	-2.33768e-10	-0.738341
226330287	chr2:226330287:T:C	2.62541e-10	-2.33768e-10	-0.787293
226330448	chr2:226330448:T:C	2.79888e-10	-2.33768e-10	-0.723311
226330630	chr2:226330630:C:T	1.88602e-10	-2.33768e-10	-1.11806
226330775	chr2:226330775:T:C	4.24574e-11	-1.52502	-1.08418
226330801	chr2:226330801:T:C	2.66832e-11	-1.92524	-1.14842
226330968	chr2:226330968:T:C	2.83911e-10	-2.33768e-10	-0.70904
226331033	chr2:226331033:ACTCTTGGTTC:A	5.55654e-11	-1.88955	-0.450587
226331059	chr2:226331059:T:C	2.29684e-10	-2.33768e-10	-0.920996
226331387	chr2:226331387:T:C	2.30604e-10	-2.33768e-10	-0.916998
226331901	chr2:226331901:C:T	1.8061e-10	-2.33768e-10	-1.16136
226331921	chr2:226331921:C:T	1.01854e-10	-1.73416	-2.40076e-10
226332208	chr2:226332208:A:T	1.80812e-10	-2.33768e-10	-1.16024
226332882	chr2:226332882:A:C	5.96934e-11	-1.91145	-0.357026
226333428	chr2:226333428:A:T	8.99672e-11	-1.85825	-2.40076e-10
226333442	chr2:226333442:G:A	3.41574e-11	-1.85475	-0.971968
226333531	chr2:226333531:A:G	2.74814e-10	-2.33768e-10	-0.741604
226334235	chr2:226334235:T:C	2.22376e-10	-2.33768e-10	-0.953329
226334267	chr2:226334267:G:A	2.75518e-11	-1.90224	-1.13939
226334547	chr2:226334547:G:T	3.16401e-11	-1.89319	-1.01008
226334972	chr2:226334972:A:ACACACACACT	4.57347e-10	-2.33768e-10	-0.232259
226334973	chr2:226334973:C:G	1.66929e-10	-1.24013	-2.40076e-10
226335352	chr2:226335352:T:C	2.12825e-10	-2.33768e-10	-0.99723
226335617	chr2:226335617:C:T	3.13288e-10	-2.33768e-10	-0.610578
226335802	chr2:226335802:C:T	1.07391e-10	-0.523416	-1.15781
226335924	chr2:226335924:G:T	2.05659e-10	-2.33768e-10	-1.03148
226336368	chr2:226336368:A:G	2.05312e-10	-2.33768e-10	-1.03317
226336391	chr2:226336391:T:C	5.77303e-11	-1.91689	-0.385029
226336796	chr2:226336796:T:C	7.04149e-10	-2.33768e-10	0.199289
226336801	chr2:226336801:TTATAA:T	2.60504e-10	-2.33768e-10	-0.795081
226336818	chr2:226336818:T:C	7.99039e-11	-1.92588	-0.0509969
226336993	chr2:226336993:C:G	5.08338e-11	-1.343	-1.08614
226337536	chr2:226337536:G:A	8.5081e-11	-1.92572	0.0116191
226337542	chr2:226337542:G:A	1.40989e-10	-0.229535	-1.17948
226337556	chr2:226337556:G:A	1.46674e-10	-0.189856	-1.17963
226338090	chr2:226338090:C:G	8.84253e-11	-1.87554	-2.40076e-10
226338126	chr2:226338126:G:A	2.77616e-10	-2.33768e-10	-0.731461
226338402	chr2:226338402:G:A	9.50578e-11	-0.635202	-1.16801
226338484	chr2:226338484:G:A	4.48987e-11	-1.47314	-1.08015
226338924	chr2:226338924:A:G	2.01309e-10	-2.33768e-10	-1.05286
226339288	chr2:226339288:A:C	5.14215e-11	-1.24205	-1.1756
226339385	chr2:226339385:G:A	3.37765e-11	-1.85536	-0.982573
226339401	chr2:226339401:AAC:A	1.63853e-10	-0.192866	-1.06587
226339569	chr2:226339569:G:A	4.22688e-11	-1.44991	-1.16374
226339730	chr2:226339730:T:G	2.78111e-10	-2.33768e-10	-0.729681
226339792	chr2:226339792:AT:A	2.42723e-10	-2.33768e-10	-0.865778
226339933	chr2:226339933:T:C	8.49616e-11	-1.92264	0.00714112
226339964	chr2:226339964:T:C	2.05273e-10	-2.33768e-10	-1.03336
226340297	chr2:226340297:G:A	8.00374e-11	-1.92342	-0.0517845
226340422	chr2:226340422:C:T	5.51793e-11	-1.91495	-0.432159
226340804	chr2:226340804:C:T	1.07235e-10	-1.68268	-2.40076e-10
226340889	chr2:226340889:A:G	1.38455e-10	-1.44374	0.0165904
226341061	chr2:226341061:G:A	2.05345e-10	-2.33768e-10	-1.03301
226341067	chr2:226341067:A:G	1.73938e-10	-0.021635	-1.17737
226341186	chr2:226341186:TA:T	8.51973e-11	-1.91273	-2.40076e-10
226341409	chr2:226341409:C:T	6.56143e-11	-1.26593	-0.907982
226341576	chr2:226341576:G:A	4.41588e-11	-1.4906	-1.0793
226341770	chr2:226341770:A:T	4.74441e-11	-1.32039	-1.17776
226341946	chr2:226341946:G:A	1.90508e-10	-2.33768e-10	-1.10801
226341999	chr2:226341999:G:A	1.79119e-10	-2.33768e-10	-1.16965
226342173	chr2:226342173:C:A	2.75682e-10	-2.33768e-10	-0.738453
226342290	chr2:226342290:A:G	4.74883e-10	-2.33768e-10	-0.194632
226342417	chr2:226342417:T:C	8.5253e-11	-1.91208	-2.40076e-10
226342911	chr2:226342911:A:G	4.6794e-11	-1.33695	-1.17499
226343519	chr2:226343519:T:TC	4.84779e-11	-1.30477	-1.17182
226343802	chr2:226343802:G:T	4.60614e-11	-1.91006	-0.617671
226344192	chr2:226344192:A:C	3.59082e-10	-2.33768e-10	-0.474149
226344225	chr2:226344225:A:G	6.16994e-11	-1.92567	-0.309756
226344450	chr2:226344450:T:C	3.09549e-11	-1.92666	-0.998512
226344508	chr2:226344508:T:C	1.81769e-10	-2.33768e-10	-1.15496
226344740	chr2:226344740:G:A	6.44614e-11	-1.33055	-0.861087
226345008	chr2:226345008:C:T	3.52953e-11	-1.92585	-0.868104
226345040	chr2:226345040:G:A	3.01485e-11	-1.92666	-1.02491
226345112	chr2:226345112:A:G	2.88356e-11	-1.82928	-1.16681
226345129	chr2:226345129:T:G	1.8084e-10	-2.33768e-10	-1.16009
226345213	chr2:226345213:G:A	1.95546e-10	-2.33768e-10	-1.08191
226345523	chr2:226345523:G:A	2.98177e-10	-2.33768e-10	-0.660014
226345682	chr2:226345682:T:C	2.96367e-11	-1.92662	-1.04207
226345847	chr2:226345847:A:G	2.83166e-10	-2.33768e-10	-0.711666
226346031	chr2:226346031:A:G	2.244e-10	-2.33768e-10	-0.944272
226346066	chr2:226346066:A:G	1.83382e-10	-2.33768e-10	-1.14613
226346084	chr2:226346084:C:T	3.02818e-11	-1.92664	-1.02052
226346194	chr2:226346194:T:G	1.84334e-10	-2.33768e-10	-1.14095
226346222	chr2:226346222:A:C	2.73695e-10	-2.33768e-10	-0.745687
226346373	chr2:226346373:G:A	1.81999e-10	-2.33768e-10	-1.1537
226346494	chr2:226346494:C:T	3.47402e-10	-2.33768e-10	-0.507217
226346741	chr2:226346741:A:G	1.83031e-10	-2.33768e-10	-1.14804
226346965	chr2:226346965:A:T	1.82268e-10	-2.33768e-10	-1.15222
226347198	chr2:226347198:C:T	3.62331e-11	-1.92305	-0.844681
226347279	chr2:226347279:G:A	2.97558e-10	-2.33768e-10	-0.662093
226347677	chr2:226347677:A:T	2.56582e-10	-2.33768e-10	-0.810252
226347792	chr2:226347792:T:C	3.64881e-11	-1.92381	-0.836902
226347915	chr2:226347915:T:C	2.46112e-10	-2.33768e-10	-0.851915
226348354	chr2:226348354:G:A	5.40416e-11	-1.45828	-0.909663
226348687	chr2:226348687:T:C	1.84416e-10	-2.33768e-10	-1.1405
226348932	chr2:226348932:T:TG	4.68071e-11	-1.46912	-1.04255
226348935	chr2:226348935:A:G	3.06497e-11	-1.92594	-1.00913
226349006	chr2:226349006:G:A	1.74688e-09	-2.33768e-10	1.10789
226349488	chr2:226349488:G:A	2.62864e-10	-2.33768e-10	-0.786065
226349856	chr2:226349856:C:T	3.00288e-11	-1.92634	-1.0292
226350053	chr2:226350053:G:T	5.01962e-10	-2.33768e-10	-0.139176
226350362	chr2:226350362:T:C	1.18983e-09	-2.33768e-10	0.723865
226350413	chr2:226350413:G:T	5.61923e-11	-1.20427	-1.12465
226350490	chr2:226350490:A:G	1.74344e-10	-0.0577176	-1.13895
226351046	chr2:226351046:G:A	3.68423e-11	-1.90512	-0.845932
226351138	chr2:226351138:G:A	7.85869e-11	-0.814478	-1.17902
226351196	chr2:226351196:C:T	5.01089e-11	-1.29419	-1.14931
226351680	chr2:226351680:C:T	5.85382e-10	-2.33768e-10	0.0145639
226351880	chr2:226351880:T:A	5.60509e-10	-2.33768e-10	-0.0288555
226351897	chr2:226351897:A:G	6.95922e-11	-0.936413	-1.17863
226352045	chr2:226352045:A:C	2.86282e-10	-2.33768e-10	-0.700722
226352334	chr2:226352334:G:A	2.62099e-10	-2.33768e-10	-0.788977
226352377	chr2:226352377:T:A	2.87248e-10	-2.33768e-10	-0.697353
226352445	chr2:226352445:G:A	7.9734e-11	-0.800204	-1.1788
226354523	chr2:226354523:C:T	1.77434e-10	-2.33768e-10	-1.1791
226354817	chr2:226354817:G:C	2.49991e-10	-2.33768e-10	-0.836276
226355702	chr2:226355702:A:G	1.10864e-10	-0.47018	-1.17922
226355762	chr2:226355762:G:T	3.81371e-11	-1.54482	-1.17169
226356122	chr2:226356122:T:C	4.73126e-11	-1.35965	-1.14128
226356547	chr2:226356547:T:C	9.70567e-11	-0.602888	-1.17952
226356564	chr2:226356564:CT:C	4.59302e-10	0.70032	-0.928313
226357169	chr2:226357169:T:C	4.74144e-11	-1.45629	-1.04248
226357247	chr2:226357247:G:A	2.56574e-10	-2.33768e-10	-0.810283
226357442	chr2:226357442:G:A	4.43469e-11	-1.40199	-1.16367
226358445	chr2:226358445:G:T	8.87935e-11	-0.691953	-1.17943
226358607	chr2:226358607:G:T	9.58498e-11	-0.619532	-1.17539
226359035	chr2:226359035:C:T	3.72024e-11	-1.91918	-0.822145
226359175	chr2:226359175:G:A	9.60677e-11	-0.613878	-1.17877
226359528	chr2:226359528:G:A	7.00766e-11	-0.931984	-1.17613
226359908	chr2:226359908:T:C	2.9656e-09	-2.33768e-10	1.63714
226359995	chr2:226359995:C:T	5.09531e-10	-2.33768e-10	-0.12421
226360105	chr2:226360105:C:T	5.71185e-10	-2.33768e-10	-0.00998809
226360212	chr2:226360212:T:C	3.46576e-10	0.652586	-1.16218
226361082	chr2:226361082:C:T	3.62433e-11	-1.74796	-1.01949
226361196	chr2:226361196:C:T	2.67193e-10	-2.33768e-10	-0.769729
226361467	chr2:226361467:G:A	3.6764e-11	-1.92241	-0.830767
226361901	chr2:226361901:C:T	1.81191e-10	-2.33768e-10	-1.15815
226362337	chr2:226362337:T:G	1.81365e-10	-2.33768e-10	-1.15719
226362397	chr2:226362397:T:C	4.71471e-11	-1.33888	-1.16555
226362834	chr2:226362834:A:G	1.02051e-10	-0.553462	-1.17877
226363088	chr2:226363088:G:A	2.41195e-10	-0.742498	-0.129598
226363535	chr2:226363535:T:C	6.0068e-11	-1.8466	-0.415628
226363705	chr2:226363705:A:G	2.68466e-10	-2.33768e-10	-0.764977
226364915	chr2:226364915:C:T	9.32992e-11	-1.82189	-2.40076e-10
226366108	chr2:226366108:G:A	3.97656e-10	0.536612	-0.908725
226366181	chr2:226366181:T:A	4.56775e-11	-1.36732	-1.16878
226366272	chr2:226366272:G:A	9.2758e-11	-0.648938	-1.17877
226366354	chr2:226366354:G:T	4.94005e-10	-2.33768e-10	-0.155156
226366435	chr2:226366435:A:G	4.57215e-11	-1.36791	-1.16722
226366443	chr2:226366443:C:T	1.1224e-10	-1.63706	-2.40076e-10
226366556	chr2:226366556:C:T	2.35345e-10	-2.33768e-10	-0.896648
226366663	chr2:226366663:C:T	4.78401e-10	-2.33768e-10	-0.187252
226366847	chr2:226366847:G:C	3.38722e-11	-1.7035	-1.1316
226367164	chr2:226367164:G:T	2.54392e-10	-2.33768e-10	-0.818826
226367248	chr2:226367248:G:A	1.47651e-10	-1.36285	-2.40076e-10
226367298	chr2:226367298:T:G	1.19706e-10	-0.39831	-1.17435
226367331	chr2:226367331:T:G	2.59056e-11	-1.92556	-1.17768
226367476	chr2:226367476:T:C	1.04216e-10	-0.532268	-1.17897
226367596	chr2:226367596:A:G	1.07388e-10	-0.502558	-1.17869
226368497	chr2:226368497:T:C	3.1196e-10	-2.33768e-10	-0.614826
226369069	chr2:226369069:G:A	3.49004e-11	-1.92538	-0.879824
226369152	chr2:226369152:ACAGGTGTAAAC:A	7.6017e-10	0.275841	-2.40076e-10
226369382	chr2:226369382:G:A	1.92678e-10	-2.33768e-10	-1.09668
226369762	chr2:226369762:A:G	3.07787e-10	-2.33768e-10	-0.628294
226369920	chr2:226369920:G:A	4.28092e-11	-1.9253	-0.675647
226370229	chr2:226370229:G:A	1.15007e-10	-0.608508	-1.0042
226370308	chr2:226370308:G:A	4.27635e-11	-1.92662	-0.675397
226370592	chr2:226370592:G:A	3.47666e-11	-1.90332	-0.905725
226371255	chr2:226371255:G:A	1.88142e-10	-2.33768e-10	-1.1205
226371265	chr2:226371265:A:C	4.83189e-11	-1.40596	-1.07392
226371487	chr2:226371487:A:G	3.10881e-10	-2.33768e-10	-0.618289
226372326	chr2:226372326:G:A	2.66055e-10	-2.33768e-10	-0.773996
226372461	chr2:226372461:A:G	3.19282e-10	-2.33768e-10	-0.591626
226372622	chr2:226372622:C:T	3.20348e-10	-2.33768e-10	-0.588294
226372713	chr2:226372713:T:C	2.56985e-10	-2.33768e-10	-0.808684
226372952	chr2:226372952:G:A	1.77723e-10	-2.33768e-10	-1.17748
226373081	chr2:226373081:G:A	3.20578e-10	0.542311	-1.12989
226373269	chr2:226373269:G:A	4.62384e-11	-1.9265	-0.597389
226373314	chr2:226373314:C:T	1.10086e-10	-0.632679	-1.02376
226374021	chr2:226374021:T:C	2.66963e-10	-2.33768e-10	-0.770589
226374323	chr2:226374323:C:T	3.48555e-10	0.659099	-1.163
226374358	chr2:226374358:A:G	2.65538e-10	-2.33768e-10	-0.775942
226374544	chr2:226374544:C:T	1.12603e-10	-1.63384	-2.40076e-10
226374706	chr2:226374706:G:A	1.86374e-10	-2.33768e-10	-1.12995
226374886	chr2:226374886:A:C	8.76295e-11	-1.06166	-0.822921
226375218	chr2:226375218:T:C	5.51654e-10	0.833009	-0.877788
226375763	chr2:226375763:A:T	2.05114e-10	-2.33768e-10	-1.03414
226376099	chr2:226376099:G:A	4.85751e-11	-1.92611	-0.548484
226376133	chr2:226376133:C:T	2.7598e-10	-2.33768e-10	-0.737371
226376758	chr2:226376758:C:T	5.59936e-11	-1.91389	-0.418578
226376871	chr2:226376871:C:T	2.04868e-10	-2.33768e-10	-1.03533
226377128	chr2:226377128:G:A	1.39663e-10	-0.404699	-1.01377
226377539	chr2:226377539:T:TGATCGA	2.68523e-10	-2.33768e-10	-0.764763
226377613	chr2:226377613:T:C	1.39398e-10	-1.36456	-0.0558054
226377774	chr2:226377774:G:A	1.08638e-10	-1.92634	0.256658
226378139	chr2:226378139:G:A	4.72859e-10	0.979682	-1.17859
226378647	chr2:226378647:CAGA:C	2.75226e-10	-2.33768e-10	-0.740108
226379193	chr2:226379193:T:C	9.30743e-11	-1.92178	0.0974742
226379557	chr2:226379557:T:A	2.54064e-10	-2.33768e-10	-0.820116
226379603	chr2:226379603:T:C	2.87106e-10	-2.33768e-10	-0.697848
226379665	chr2:226379665:G:A	5.26594e-11	-1.92435	-0.469508
226379987	chr2:226379987:G:C	2.98653e-10	-2.33768e-10	-0.658418
226380522	chr2:226380522:C:T	1.4597e-10	-0.221535	-1.15277
226381030	chr2:226381030:T:C	1.89613e-10	-2.33768e-10	-1.11271
226381187	chr2:226381187:TC:T	1.66663e-10	-0.144411	-1.09732
226381192	chr2:226381192:C:T	1.69508e-10	-0.13604	-1.08876
226381194	chr2:226381194:T:A	8.44787e-11	-1.9212	-2.40076e-10
226381206	chr2:226381206:C:T	1.36029e-10	-1.44483	-2.40076e-10
226381663	chr2:226381663:T:C	6.01489e-10	0.969575	-0.927867
226381932	chr2:226381932:C:A	1.42383e-10	-1.36982	-0.0293548
226382256	chr2:226382256:T:C	1.82391e-10	-2.33768e-10	-1.15155
226382269	chr2:226382269:G:C	3.54057e-10	0.682803	-1.17105
226382491	chr2:226382491:A:G	1.42882e-10	-1.39568	-2.40076e-10
226382638	chr2:226382638:T:C	1.89501e-10	-2.33768e-10	-1.1133
226382664	chr2:226382664:G:A	1.45624e-10	-1.15773	-0.218945
226382672	chr2:226382672:G:A	3.88842e-10	0.785128	-1.17966
226382727	chr2:226382727:C:G	1.42153e-10	-0.287056	-1.11374
226382750	chr2:226382750:T:C	1.44641e-10	-0.302041	-1.08141
226382836	chr2:226382836:T:C	2.07479e-10	-2.33768e-10	-1.02267
226382886	chr2:226382886:A:G	1.34105e-10	-0.376193	-1.08288
226382929	chr2:226382929:C:T	1.43173e-10	-0.228865	-1.16478
226383021	chr2:226383021:T:C	1.28066e-10	-1.38279	-0.122362
226383068	chr2:226383068:A:G	1.01319e-10	-1.73942	-2.40076e-10
226383175	chr2:226383175:T:C	2.08354e-10	-2.33768e-10	-1.01846
226383254	chr2:226383254:G:A	1.82382e-10	-2.33768e-10	-1.1516
226383477	chr2:226383477:TTA:T	1.87837e-10	-2.33768e-10	-1.12213
226383874	chr2:226383874:C:T	1.8767e-10	-1.38129	0.258273
226383912	chr2:226383912:A:G	3.4964e-10	0.665425	-1.16622
226383996	chr2:226383996:G:A	3.57953e-10	0.687521	-1.16482
226384063	chr2:226384063:A:G	3.43385e-10	0.643624	-1.16247
226384602	chr2:226384602:T:TC	9.57235e-11	-1.79624	-2.40076e-10
226385086	chr2:226385086:A:G	8.35013e-05	12.9748	-1.09209
226385157	chr2:226385157:G:A	2.04426e-10	-2.33768e-10	-1.0375
226385176	chr2:226385176:G:C	1.54992e-10	-0.277257	-1.03707
226385226	chr2:226385226:G:A	2.03624e-10	-2.33768e-10	-1.04143
226386146	chr2:226386146:C:T	2.5395e-10	-2.33768e-10	-0.820563
226386201	chr2:226386201:A:G	2.15539e-10	-2.33768e-10	-0.984559
226386379	chr2:226386379:C:G	8.40883e-11	-1.92583	-2.40076e-10
226386558	chr2:226386558:T:G	1.69097e-10	-0.160573	-1.06665
226386683	chr2:226386683:G:T	2.02544e-10	-2.33768e-10	-1.04675
226386957	chr2:226386957:T:C	6.98795e-10	1.25064	-1.05898
226387085	chr2:226387085:T:C	9.54889e-11	-0.709981	-1.08871
226387087	chr2:226387087:G:A	4.44998e-08	5.14494	-0.799398
226387280	chr2:226387280:A:C	2.89502e-10	-2.33768e-10	-0.689539
226387365	chr2:226387365:T:G	2.42815e-10	-1.25447	0.389067
226387458	chr2:226387458:C:T	2.86253e-08	4.74561	-0.841261
226388031	chr2:226388031:C:T	4.52101e-08	5.21615	-0.854777
226388362	chr2:226388362:C:T	8.55181e-11	-1.90897	-2.40076e-10
226388476	chr2:226388476:G:A	9.79111e-11	-0.70356	-1.07008
226388657	chr2:226388657:T:C	9.13119e-11	-0.76699	-1.07643
226388698	chr2:226388698:C:T	8.09926e-11	-0.892579	-1.07076
226388802	chr2:226388802:T:C	9.39512e-11	-0.720299	-1.09463
226388919	chr2:226388919:C:T	8.4088e-11	-1.92584	-2.40076e-10
226389291	chr2:226389291:T:C	7.66016e-11	-0.845849	-1.17323
226389377	chr2:226389377:CT:C	1.38402e-10	-1.43798	0.0104408
226389410	chr2:226389410:C:T	2.16299e-10	-1.44152	0.460484
226389556	chr2:226389556:G:C	9.21056e-11	-0.702459	-1.13231
226389750	chr2:226389750:A:G	1.07673e-07	5.36891	-0.139758
226390269	chr2:226390269:G:T	1.19979e-07	5.44787	-0.110491
226390552	chr2:226390552:A:T	9.49196e-11	-0.656486	-1.14818
226390654	chr2:226390654:C:T	1.23572e-10	-0.371451	-1.16942
226390863	chr2:226390863:C:T	8.40242e-11	-1.9266	-2.40076e-10
226392436	chr2:226392436:C:G	2.49667e-10	-2.33768e-10	-0.83757
226392496	chr2:226392496:C:T	1.39911e-10	-1.69631	0.27962
226392561	chr2:226392561:C:T	2.02418e-10	-2.33768e-10	-1.04737
226392563	chr2:226392563:ACC:A	3.35703e-10	-2.33768e-10	-0.541474
226392703	chr2:226392703:G:T	3.12855e-11	-1.92666	-0.987889
226393384	chr2:226393384:T:C	8.40215e-11	-1.92663	-2.40076e-10
226393915	chr2:226393915:T:TA	3.94723e-10	-2.33768e-10	-0.379515
226394183	chr2:226394183:T:C	2.66081e-11	-1.90325	-1.17324
226394218	chr2:226394218:G:A	2.84756e-10	-2.33768e-10	-0.706067
226394309	chr2:226394309:G:T	2.14925e-10	-2.33768e-10	-0.987413
226394528	chr2:226394528:T:C	1.00116e-07	5.24863	-0.0922457
226394551	chr2:226394551:C:T	1.88962e-10	-1.69567	0.579511
226394949	chr2:226394949:C:A	1.93558e-10	-0.12995	-0.962171
226395072	chr2:226395072:T:G	8.40301e-11	-1.92653	-2.40076e-10
226395653	chr2:226395653:G:A	9.24424e-11	-1.83111	-2.40076e-10
226395898	chr2:226395898:A:G	7.32761e-10	-2.33768e-10	0.239119
226396291	chr2:226396291:G:A	8.40206e-11	-1.92664	-2.40076e-10
226396601	chr2:226396601:A:T	1.2782e-10	-0.340938	-1.16614
226396667	chr2:226396667:C:T	1.23112e-10	-0.379183	-1.16542
226396748	chr2:226396748:C:T	2.13033e-10	-2.33768e-10	-0.996252
226397663	chr2:226397663:TTCAA:T	1.32838e-10	-0.332253	-1.13632
226398601	chr2:226398601:A:T	2.17486e-10	-2.33768e-10	-0.975566
226398692	chr2:226398692:A:G	2.36539e-10	-1.50794	0.616355
226398995	chr2:226398995:C:A	2.7205e-10	-2.33768e-10	-0.751713
226399061	chr2:226399061:A:G	1.19845e-07	5.33775	-0.00149862
226399719	chr2:226399719:C:T	1.21257e-10	-0.39696	-1.16283
226399895	chr2:226399895:T:C	1.29904e-10	-0.325432	-1.16547
226400330	chr2:226400330:C:T	5.10062e-10	-2.33768e-10	-0.123169
226401265	chr2:226401265:C:T	2.30249e-10	-2.33768e-10	-0.918538
226401311	chr2:226401311:C:T	4.46534e-10	-0.285919	0.0297328
226401420	chr2:226401420:T:A	2.30595e-10	-2.33768e-10	-0.917036
226401526	chr2:226401526:T:G	2.79088e-10	-2.33768e-10	-0.726173
226402019	chr2:226402019:C:T	7.44494e-10	-2.33768e-10	0.255004
226402412	chr2:226402412:A:C	1.90727e-10	-2.33768e-10	-1.10686
226402450	chr2:226402450:C:T	1.20981e-10	-0.396351	-1.16571
226402566	chr2:226402566:A:G	1.94436e-10	-2.33768e-10	-1.0876
226402613	chr2:226402613:A:AT	7.81241e-10	-2.33768e-10	0.303184
226402733	chr2:226402733:T:C	3.55881e-07	6.42465	-2.40076e-10
226403233	chr2:226403233:T:C	4.12402e-10	-0.419212	0.0835113
226403705	chr2:226403705:T:C	4.6174e-10	-0.353082	0.130384
226403875	chr2:226403875:C:A	4.28855e-10	-0.466141	0.16956
226403930	chr2:226403930:T:C	5.78305e-10	0.00240162	-2.40076e-10
226404239	chr2:226404239:C:T	0.149763	20.5502	-1.17555
226404332	chr2:226404332:T:A	2.26885e-10	-0.574011	-0.359246
226404793	chr2:226404793:A:T	8.40236e-11	-1.9266	-2.40076e-10
226404977	chr2:226404977:G:C	2.33371e-10	-2.33768e-10	-0.905072
226405087	chr2:226405087:C:T	1.15125e-07	5.3174	-0.0213293
226406151	chr2:226406151:G:A	1.04289e-10	-1.71053	-2.40076e-10
226406205	chr2:226406205:G:A	2.03588e-10	-2.33768e-10	-1.0416
226406280	chr2:226406280:A:G	2.13842e-10	-2.33768e-10	-0.992462
226406451	chr2:226406451:T:C	1.86224e-10	-0.0601775	-1.07057
226406788	chr2:226406788:G:C	2.6469e-10	-2.33768e-10	-0.77914
226406832	chr2:226406832:T:C	8.41274e-11	-1.92537	-2.40076e-10
226406922	chr2:226406922:AT:A	8.40233e-11	-1.92661	-2.40076e-10
226407124	chr2:226407124:G:A	0.166978	20.6586	-1.17515
226407336	chr2:226407336:T:C	8.36196e-11	-0.815026	-1.1164
226408151	chr2:226408151:A:C	3.1294e-11	-1.92652	-0.987756
226408860	chr2:226408860:T:C	2.18376e-10	-2.33768e-10	-0.971482
226408863	chr2:226408863:G:A	7.74583e-10	-2.33768e-10	0.294624
226409449	chr2:226409449:T:TA	3.16318e-10	-2.33768e-10	-0.600953
226409555	chr2:226409555:CTTAG:C	9.33956e-08	5.19922	-0.112316
226409579	chr2:226409579:T:C	8.04813e-11	-0.839073	-1.1306
226410046	chr2:226410046:C:G	4.45535e-10	-0.223315	-0.0351086
226410094	chr2:226410094:TAAG:T	1.31143e-10	-0.34424	-1.13717
226410515	chr2:226410515:C:T	3.11373e-11	-1.92664	-0.99265
226410548	chr2:226410548:T:G	1.56563e-08	3.30093	-2.40076e-10
226410621	chr2:226410621:A:T	1.16523e-07	5.4155	-0.107358
226410945	chr2:226410945:G:A	1.8634e-10	-2.33768e-10	-1.13013
226411056	chr2:226411056:C:T	9.68086e-11	-1.78496	-2.40076e-10
226411859	chr2:226411859:G:C	7.93193e-11	-1.42619	-0.558032
226412290	chr2:226412290:A:G	1.02814e-07	5.2578	-0.0748228
226412310	chr2:226412310:A:T	2.07526e-10	-2.33768e-10	-1.02244
226412551	chr2:226412551:T:C	8.53876e-11	-1.9105	-2.40076e-10
226412652	chr2:226412652:T:C	9.98879e-08	5.29639	-0.142289
226412885	chr2:226412885:A:T	4.96782e-10	-0.287917	0.138369
226412940	chr2:226412940:T:A	5.28154e-10	-0.251863	0.163551
226412965	chr2:226412965:G:A	2.03578e-10	-2.33768e-10	-1.04165
226413159	chr2:226413159:A:C	4.57374e-10	-2.33768e-10	-0.232198
226413211	chr2:226413211:T:C	1.46143e-10	-0.251706	-1.12141
226414034	chr2:226414034:T:C	4.88171e-10	0.000576831	-0.167612
226414927	chr2:226414927:A:C	2.43247e-10	-2.33768e-10	-0.863621
226414936	chr2:226414936:G:A	7.36967e-10	0.576204	-0.331361
226415153	chr2:226415153:C:T	1.56028e-10	-0.167734	-1.13993
226415221	chr2:226415221:C:T	1.24163e-10	-1.76169	0.225584
226415391	chr2:226415391:G:A	6.48932e-11	-1.48687	-0.69809
226415668	chr2:226415668:A:C	8.40635e-11	-1.92613	-2.40076e-10
226416129	chr2:226416129:C:T	1.97926e-10	-2.33768e-10	-1.06981
226417449	chr2:226417449:C:G	7.38994e-11	-0.92218	-1.13282
226417525	chr2:226417525:T:C	1.82902e-10	-1.14875	-2.40076e-10
226417773	chr2:226417773:T:C	1.8055e-10	-2.33768e-10	-1.16169
226417853	chr2:226417853:G:A	8.40999e-11	-1.92569	-2.40076e-10
226417950	chr2:226417950:C:T	7.42622e-11	-0.891342	-1.15876
226418283	chr2:226418283:G:A	5.16023e-10	-0.412933	0.301383
226418342	chr2:226418342:T:C	1.42855e-10	-1.44211	0.0462403
226418475	chr2:226418475:G:A	8.40495e-11	-1.92629	-2.40076e-10
226418569	chr2:226418569:C:T	1.85909e-08	3.88661	-0.413885
226418851	chr2:226418851:T:C	1.90618e-10	-2.33768e-10	-1.10743
226418989	chr2:226418989:A:G	3.15498e-10	-0.603548	-2.40076e-10
226419187	chr2:226419187:T:C	1.68413e-10	-1.61452	0.383243
226419233	chr2:226419233:T:A	2.00053e-10	-2.33768e-10	-1.05912
226419282	chr2:226419282:T:C	1.78679e-10	-2.33768e-10	-1.17211
226419490	chr2:226419490:A:G	1.78653e-10	-1.62258	0.450323
226419535	chr2:226419535:C:A	8.40189e-11	-1.92666	-2.40076e-10
226420157	chr2:226420157:G:C	1.51879e-10	-1.64781	0.313191
226420583	chr2:226420583:G:A	1.31605e-10	-0.383812	-1.09409
226420813	chr2:226420813:C:T	1.23768e-10	-1.51214	-0.0271534
226420845	chr2:226420845:A:G	1.50541e-10	-0.21982	-1.12364
226420893	chr2:226420893:T:C	1.83868e-10	-2.33768e-10	-1.14348
226421311	chr2:226421311:G:A	7.80791e-11	-0.84312	-1.15686
226421754	chr2:226421754:C:T	2.09667e-10	-2.33768e-10	-1.01218
226422066	chr2:226422066:C:T	8.40243e-11	-1.92659	-2.40076e-10
226422215	chr2:226422215:T:A	1.92255e-10	-2.33768e-10	-1.09888
226422424	chr2:226422424:C:T	2.10057e-10	-2.33768e-10	-1.01032
226422658	chr2:226422658:C:A	1.18019e-09	0.732317	-0.016588
226422747	chr2:226422747:C:T	6.90678e-11	-1.4577	-0.664911
226423002	chr2:226423002:G:A	0.265435	19.8885	0.0584576
226423517	chr2:226423517:C:T	1.22722e-10	-1.54778	-2.40076e-10
226423598	chr2:226423598:T:C	1.01711e-09	0.584145	-0.0171266
226424727	chr2:226424727:AGAGAGAGAGAGATTGAGACAGAGAGATT:A	1.47171e-10	-0.285869	-1.08024
226425133	chr2:226425133:C:T	8.40554e-11	-1.92622	-2.40076e-10
226425293	chr2:226425293:C:A	2.07736e-10	-2.33768e-10	-1.02143
226425728	chr2:226425728:T:C	2.61197e-10	-2.33768e-10	-0.792425
226425906	chr2:226425906:C:A	3.10474e-11	-1.89536	-1.02682
226425966	chr2:226425966:C:T	6.93865e-10	-2.33768e-10	0.184578
226426205	chr2:226426205:T:A	1.77818e-10	-2.33768e-10	-1.17694
226426321	chr2:226426321:A:C	1.77516e-10	-2.33768e-10	-1.17864
226426552	chr2:226426552:T:C	1.82312e-10	-0.0879	-1.06408
226426664	chr2:226426664:A:C	6.45463e-10	-2.33768e-10	0.112267
226426725	chr2:226426725:A:G	2.5088e-10	-2.33768e-10	-0.832726
226426919	chr2:226426919:G:A	1.77728e-10	-2.33768e-10	-1.17745
226426943	chr2:226426943:A:G	4.11335e-10	-2.33768e-10	-0.338293
226427246	chr2:226427246:G:A	6.05654e-10	-2.33768e-10	0.0486086
226427324	chr2:226427324:G:A	1.1038e-10	-0.579322	-1.07444
226427446	chr2:226427446:G:T	1.01961e-09	0.463295	0.10618
226427463	chr2:226427463:G:A	2.4097e-10	-2.33768e-10	-0.87303
226427780	chr2:226427780:C:T	8.40907e-11	-1.9258	-2.40076e-10
226427952	chr2:226427952:T:A	2.72525e-11	-1.88061	-1.17195
226428006	chr2:226428006:T:C	3.4219e-11	-1.87557	-0.949346
226428054	chr2:226428054:C:T	2.50667e-10	-2.33768e-10	-0.833575
226428816	chr2:226428816:T:C	8.41749e-11	-1.9248	-2.40076e-10
226429065	chr2:226429065:T:C	1.06743e-09	-2.33768e-10	0.61531
226429218	chr2:226429218:T:C	1.86823e-10	-2.33768e-10	-1.12754
226429257	chr2:226429257:A:G	1.95976e-10	-2.33768e-10	-1.07971
226429766	chr2:226429766:C:T	8.46284e-11	-1.73121	-0.188216
226429819	chr2:226429819:A:C	2.81194e-10	0.0721247	-0.79078
226430047	chr2:226430047:G:A	4.41468e-10	-2.33768e-10	-0.267596
226430142	chr2:226430142:C:G	2.45647e-10	-0.0760738	-0.77773
226430663	chr2:226430663:GTTTAA:G	2.50877e-10	-2.33768e-10	-0.832737
226430787	chr2:226430787:T:C	8.92374e-11	-1.67049	-0.195912
226431118	chr2:226431118:GCCA:G	9.81855e-11	-0.654344	-1.1165
226431356	chr2:226431356:G:A	9.53126e-08	5.08407	0.0231428
226431469	chr2:226431469:A:G	8.41371e-11	-1.92525	-2.40076e-10
226432080	chr2:226432080:C:A	3.78541e-10	-2.33768e-10	-0.421377
226432090	chr2:226432090:A:G	2.02355e-09	0.797376	0.457534
226432135	chr2:226432135:G:A	1.98794e-09	0.776288	0.460864
226432164	chr2:226432164:A:C	1.036e-10	-0.604239	-1.11293
226432235	chr2:226432235:T:C	1.83476e-09	0.647749	0.509219
226432279	chr2:226432279:C:T	0.412845	20.3445	0.0441693
226432303	chr2:226432303:C:T	3.2569e-10	-2.33768e-10	-0.571754
226432572	chr2:226432572:T:C	2.28202e-09	0.969607	0.405508
226432630	chr2:226432630:A:G	8.40198e-11	-1.92665	-2.40076e-10
226432976	chr2:226432976:T:A	1.8276e-10	-2.33768e-10	-1.14952
226432990	chr2:226432990:C:T	2.14524e-10	-2.33768e-10	-0.989278
226433124	chr2:226433124:C:T	8.74986e-11	-1.64017	-0.245911
226433711	chr2:226433711:C:T	1.06066e-10	-0.566213	-1.12742
226434337	chr2:226434337:GATTAA:G	2.89888e-10	-2.33768e-10	-0.688207
226434824	chr2:226434824:G:A	1.01681e-10	-0.582415	-1.15344
226434828	chr2:226434828:G:A	2.04334e-10	-2.33768e-10	-1.03794
226434910	chr2:226434910:C:T	1.19242e-09	0.570273	0.155763
226435534	chr2:226435534:A:C	3.06206e-10	-2.33768e-10	-0.633441
226435594	chr2:226435594:G:A	8.40208e-11	-1.92664	-2.40076e-10
226435891	chr2:226435891:C:T	1.44228e-10	-0.380888	-1.00542
226436471	chr2:226436471:G:T	4.72247e-10	-2.33768e-10	-0.200199
226436480	chr2:226436480:T:C	1.78157e-10	-2.33768e-10	-1.17504
226436767	chr2:226436767:C:T	2.31955e-10	-0.0828385	-0.828321
226437644	chr2:226437644:G:A	8.40272e-11	-1.92656	-2.40076e-10
226438511	chr2:226438511:A:C	2.06468e-10	-2.33768e-10	-1.02756
226439054	chr2:226439054:T:G	1.78201e-10	-2.33768e-10	-1.17479
226439130	chr2:226439130:A:G	8.53902e-11	-1.91047	-2.40076e-10
226439473	chr2:226439473:C:A	8.41627e-11	-1.92495	-2.40076e-10
226439667	chr2:226439667:C:T	9.72777e-10	0.522454	-2.40076e-10
226439786	chr2:226439786:C:T	8.40264e-11	-1.92657	-2.40076e-10
226439934	chr2:226439934:C:T	4.04694e-10	-0.354569	-2.40076e-10
226440392	chr2:226440392:A:G	9.92592e-11	-0.611453	-1.14851
226440435	chr2:226440435:T:A	3.08303e-10	-2.33768e-10	-0.626618
226440693	chr2:226440693:A:G	4.54652e-10	-0.338165	0.0999965
226441775	chr2:226441775:C:A	1.77672e-10	-2.33768e-10	-1.17776
226441843	chr2:226441843:T:A	5.14285e-10	-2.33768e-10	-0.114923
226442209	chr2:226442209:A:G	9.71941e-08	5.21125	-0.0844857
226442530	chr2:226442530:A:G	1.93477e-10	-2.33768e-10	-1.09254
226442763	chr2:226442763:G:A	1.49872e-09	0.843917	0.11075
226442843	chr2:226442843:T:C	8.40204e-11	-1.92664	-2.40076e-10
226442887	chr2:226442887:C:T	1.78191e-10	-2.33768e-10	-1.17485
226442975	chr2:226442975:T:C	2.70149e-10	-0.758727	-2.40076e-10
226443463	chr2:226443463:A:G	1.77998e-10	-2.33768e-10	-1.17593
226443541	chr2:226443541:T:A	1.00469e-10	-0.594135	-1.15371
226443737	chr2:226443737:A:G	1.8159e-09	0.9109	0.235736
226444081	chr2:226444081:C:T	1.90982e-10	-2.33768e-10	-1.10552
226444299	chr2:226444299:T:C	3.11195e-10	-2.33768e-10	-0.617279
226444408	chr2:226444408:G:A	2.64862e-10	-2.33768e-10	-0.778491
226444600	chr2:226444600:A:G	2.00029e-09	0.896616	0.346733
226444900	chr2:226444900:C:T	1.06213e-10	-0.541833	-1.15042
226444990	chr2:226444990:A:G	1.89975e-10	-2.33768e-10	-1.11081
226445021	chr2:226445021:A:G	1.50746e-10	-1.3421	-2.40076e-10
226445093	chr2:226445093:G:A	2.46253e-10	-2.33768e-10	-0.851341
226445116	chr2:226445116:T:A	2.04041e-10	-2.33768e-10	-1.03938
226445309	chr2:226445309:C:T	8.40712e-11	-1.92604	-2.40076e-10
226445377	chr2:226445377:G:A	2.37259e-10	-0.225679	-0.66287
226445502	chr2:226445502:A:G	1.43306e-10	-1.39272	-2.40076e-10
226446013	chr2:226446013:T:A	1.97723e-10	-2.33768e-10	-1.07083
226446387	chr2:226446387:C:T	3.37737e-10	-2.33768e-10	-0.535433
226446489	chr2:226446489:A:G	1.42958e-09	0.709781	0.197652
226446530	chr2:226446530:C:T	8.43067e-11	-1.92324	-2.40076e-10
226447128	chr2:226447128:T:A	4.72247e-10	-2.33768e-10	-0.200199
226449336	chr2:226449336:A:G	1.83033e-10	-2.33768e-10	-1.14803
226449722	chr2:226449722:C:G	1.60907e-09	0.920364	0.105348
226450152	chr2:226450152:T:A	4.70072e-10	-2.33768e-10	-0.204815
226450401	chr2:226450401:T:C	1.08245e-10	-1.6733	-2.40076e-10
226451373	chr2:226451373:C:A	1.80789e-10	-2.33768e-10	-1.16037
226452232	chr2:226452232:A:G	1.36832e-10	-1.7747	0.335751
226452539	chr2:226452539:A:G	1.92791e-09	0.953377	0.253114
226452930	chr2:226452930:A:G	2.25093e-10	-2.33768e-10	-0.941185
226452949	chr2:226452949:G:A	2.29597e-10	-2.33768e-10	-0.921376
226453004	chr2:226453004:C:T	8.42112e-11	-1.92437	-2.40076e-10
226453505	chr2:226453505:C:T	3.63094e-10	-2.33768e-10	-0.46304
226453524	chr2:226453524:G:T	1.36195e-10	-0.42048	-1.02314
226453643	chr2:226453643:C:T	1.82098e-10	-2.33768e-10	-1.15316
226454042	chr2:226454042:T:G	1.07043e-10	-1.68447	-2.40076e-10
226454301	chr2:226454301:CCT:C	8.4043e-11	-1.92637	-2.40076e-10
226454540	chr2:226454540:C:T	1.81849e-10	-2.33768e-10	-1.15452
226454570	chr2:226454570:C:G	2.80248e-10	-2.33768e-10	-0.722024
226454740	chr2:226454740:G:C	1.2059e-09	-2.33768e-10	0.737279
226454771	chr2:226454771:A:G	2.31174e-09	0.804697	0.583358
226454952	chr2:226454952:T:C	2.54076e-09	0.803744	0.678776
226455723	chr2:226455723:A:T	1.87449e-10	-0.26931	-0.854885
226456373	chr2:226456373:G:A	1.40034e-10	-0.428454	-0.987363
226456438	chr2:226456438:G:A	1.44098e-10	-0.410574	-0.976636
226456516	chr2:226456516:C:T	3.53821e-10	-2.33768e-10	-0.488911
226456790	chr2:226456790:G:A	2.06128e-09	0.71479	0.55859
226457034	chr2:226457034:A:G	8.40492e-11	-1.9263	-2.40076e-10
226457210	chr2:226457210:A:C	3.04782e-11	-1.8436	-1.09709
226457296	chr2:226457296:A:T	1.22317e-10	-1.55108	-2.40076e-10
226457316	chr2:226457316:T:A	2.69672e-09	0.819485	0.722606
226457563	chr2:226457563:T:C	1.27489e-10	-1.50967	-2.40076e-10
226457586	chr2:226457586:C:T	8.409e-11	-1.92581	-2.40076e-10
226457587	chr2:226457587:A:G	4.65304e-10	-2.33768e-10	-0.21501
226457752	chr2:226457752:T:C	1.73017e-09	-1.6686	2.76688
226458851	chr2:226458851:T:A	1.97029e-09	0.664605	0.563629
226458946	chr2:226458946:G:A	8.79003e-11	-1.8815	-2.40076e-10
226459126	chr2:226459126:T:A	1.81521e-10	-2.33768e-10	-1.15633
226459546	chr2:226459546:TAA:T	4.86503e-10	-2.33768e-10	-0.170457
226459824	chr2:226459824:T:TCAATGATAGACTGGATAAAGAAAATGTGG	3.43958e-10	-2.33768e-10	-0.51718
226460225	chr2:226460225:C:G	5.29351e-10	-2.33768e-10	-0.0860489
226460371	chr2:226460371:AT:A	0.00205873	16.2457	-1.158
226460455	chr2:226460455:G:A	1.55023e-10	-0.495792	-0.818336
226461448	chr2:226461448:A:T	4.73938e-10	-0.382004	0.18538
226461745	chr2:226461745:G:A	1.26633e-09	0.572282	0.213896
226461907	chr2:226461907:G:C	2.74797e-10	-2.33768e-10	-0.741669
226462052	chr2:226462052:C:T	8.82702e-10	0.449469	-0.0241827
226462346	chr2:226462346:A:G	6.81238e-11	-0.992906	-1.14347
226462946	chr2:226462946:C:T	4.44052e-10	-0.392909	0.13115
226463905	chr2:226463905:T:C	1.7735e-10	-2.33768e-10	-1.17958
226464167	chr2:226464167:T:C	8.46688e-11	-1.91895	-2.40076e-10
226464524	chr2:226464524:T:C	0.00283104	15.6389	-0.232686
226464760	chr2:226464760:A:C	2.75566e-10	-2.33768e-10	-0.738874
226465252	chr2:226465252:C:T	8.4276e-11	-1.9236	-2.40076e-10
226465595	chr2:226465595:C:T	9.08238e-11	-1.84878	-2.40076e-10
226466042	chr2:226466042:A:G	1.23618e-10	-1.5405	-2.40076e-10
226466762	chr2:226466762:C:T	1.39231e-09	-2.33768e-10	0.881022
226466783	chr2:226466783:T:C	2.07165e-10	-2.33768e-10	-1.02419
226466805	chr2:226466805:G:A	1.11767e-10	-1.64129	-2.40076e-10
226466983	chr2:226466983:T:A	1.00393e-09	0.332496	0.22148
226467058	chr2:226467058:T:G	8.42507e-11	-1.9239	-2.40076e-10
226467408	chr2:226467408:C:G	6.60357e-11	-1.00615	-1.16135
226467501	chr2:226467501:C:T	2.03264e-10	-2.33768e-10	-1.0432
226467899	chr2:226467899:G:A	9.72281e-10	0.335176	0.186768
226467946	chr2:226467946:G:A	2.74292e-10	-2.33768e-10	-0.743506
226467957	chr2:226467957:A:G	1.86832e-10	-2.33768e-10	-1.12749
226468087	chr2:226468087:C:A	1.79246e-10	-2.33768e-10	-1.16894
226468211	chr2:226468211:G:A	1.68068e-10	-1.23333	-2.40076e-10
226468372	chr2:226468372:G:A	1.41177e-10	-0.399976	-1.00771
226468653	chr2:226468653:G:A	1.69564e-10	-0.35195	-0.872521
226468852	chr2:226468852:T:C	9.15571e-10	0.384665	0.077183
226469122	chr2:226469122:A:G	2.96101e-10	-0.014772	-0.652228
226469143	chr2:226469143:C:T	1.32193e-09	-2.33768e-10	0.829144
226469312	chr2:226469312:C:A	8.6897e-10	0.25131	0.158298
226471389	chr2:226471389:C:T	8.4715e-11	-1.91841	-2.40076e-10
226471671	chr2:226471671:C:T	2.05345e-10	-0.518845	-0.514164
226472279	chr2:226472279:G:A	3.75601e-10	-2.33768e-10	-0.429173
226472641	chr2:226472641:T:C	1.53699e-09	0.558974	0.420906
226473106	chr2:226473106:C:A	1.47026e-10	-0.367831	-0.999264
226473414	chr2:226473414:G:A	1.62424e-10	-0.31253	-0.954962
226473455	chr2:226473455:C:A	1.08931e-09	0.351434	0.284163
226473734	chr2:226473734:G:A	8.23096e-09	3.00952	-0.351565
226474253	chr2:226474253:C:T	9.3148e-11	-1.82351	-2.40076e-10
226474494	chr2:226474494:C:T	4.90484e-10	-2.33768e-10	-0.162308
226474692	chr2:226474692:A:G	2.33951e-10	0.276932	-1.17952
226474745	chr2:226474745:T:G	8.67821e-08	4.54394	0.46952
226475254	chr2:226475254:C:T	1.99127e-10	-0.272248	-0.791511
226475728	chr2:226475728:C:A	2.00742e-10	-2.33768e-10	-1.05568
226476236	chr2:226476236:T:A	2.13517e-10	0.116195	-1.11018
226476446	chr2:226476446:C:T	5.05951e-10	-2.33768e-10	-0.13126
226476550	chr2:226476550:G:A	7.70324e-10	-2.33768e-10	0.289111
226476605	chr2:226476605:C:T	6.01466e-11	-1.08147	-1.17945
226476692	chr2:226476692:A:G	3.11703e-10	-0.351453	-0.264195
226476844	chr2:226476844:T:C	2.81233e-11	-1.92288	-1.09822
226477026	chr2:226477026:T:C	1.96238e-10	-2.33768e-10	-1.07837
226477115	chr2:226477115:A:C	1.77335e-10	-2.33768e-10	-1.17966
226477129	chr2:226477129:C:T	2.78833e-10	-2.33768e-10	-0.727088
226477322	chr2:226477322:G:C	8.25228e-10	-1.62632	1.98428
226477561	chr2:226477561:T:A	1.87679e-10	-2.33768e-10	-1.12297
226477782	chr2:226477782:TC:T	1.73276e-10	-0.66398	-0.538836
226478196	chr2:226478196:G:A	2.31329e-10	-2.33768e-10	-0.913861
226478250	chr2:226478250:C:T	1.91883e-10	-0.526092	-0.574724
226478797	chr2:226478797:T:C	1.29688e-10	-0.476699	-1.01587
226479131	chr2:226479131:GT:G	1.59319e-09	-2.33768e-10	1.01579
226479451	chr2:226479451:G:A	1.85962e-10	-2.33768e-10	-1.13216
226479771	chr2:226479771:G:A	2.7155e-10	-2.33768e-10	-0.753555
226480826	chr2:226480826:A:G	2.34116e-10	-0.901882	-2.40076e-10
226481027	chr2:226481027:G:A	8.86429e-11	-0.706871	-1.16621
226481130	chr2:226481130:T:A	8.80508e-11	-0.709573	-1.17021
226481318	chr2:226481318:C:A	6.06618e-11	-1.11667	-1.13571
226481534	chr2:226481534:T:G	2.60893e-10	-2.33768e-10	-0.793591
226481719	chr2:226481719:A:G	1.81724e-10	-2.33768e-10	-1.15521
226481759	chr2:226481759:G:A	1.45303e-10	-1.68827	0.309391
226481760	chr2:226481760:G:A	1.44441e-10	-1.67176	0.286926
226481761	chr2:226481761:TG:T	1.44019e-10	-1.66926	0.281499
226482173	chr2:226482173:T:G	1.94961e-10	-0.182236	-0.902663
226482195	chr2:226482195:G:C	3.33633e-09	1.61076	0.144168
226482302	chr2:226482302:C:T	8.43616e-11	-1.92259	-2.40076e-10
226482689	chr2:226482689:C:G	6.5412e-11	-1.16009	-1.0169
226482737	chr2:226482737:G:A	4.78594e-11	-1.31552	-1.17391
226482965	chr2:226482965:G:T	6.15968e-11	-1.11523	-1.12186
226483237	chr2:226483237:C:T	1.0261e-10	-0.899355	-0.827415
226483412	chr2:226483412:G:T	8.73496e-11	-1.88778	-2.40076e-10
226483497	chr2:226483497:C:T	7.62809e-10	0.531692	-0.252385
226483614	chr2:226483614:C:T	7.52343e-10	-2.33768e-10	0.265492
226483615	chr2:226483615:A:G	2.76477e-08	3.9252	-0.0556029
226483962	chr2:226483962:T:C	3.33029e-11	-1.91486	-0.937199
226484027	chr2:226484027:TTTG:T	8.70888e-11	-1.89077	-2.40076e-10
226484459	chr2:226484459:G:A	1.9429e-10	-0.734778	-0.353571
226484544	chr2:226484544:T:C	1.03423e-10	-1.71887	-2.40076e-10
226484818	chr2:226484818:GCT:G	2.66126e-10	-2.33768e-10	-0.773729
226484875	chr2:226484875:A:G	9.98746e-11	-0.868598	-0.885188
226485051	chr2:226485051:C:T	1.35304e-10	-1.45018	-2.40076e-10
226485130	chr2:226485130:G:A	5.31588e-10	0.40337	-0.485201
226486234	chr2:226486234:T:C	2.3056e-10	-2.33768e-10	-0.91719
226486508	chr2:226486508:A:G	2.83421e-10	-2.33768e-10	-0.710767
226486641	chr2:226486641:A:G	9.76647e-09	3.99888	-1.16987
226486922	chr2:226486922:CACAG:C	1.43709e-10	-0.672198	-0.717716
226487054	chr2:226487054:C:A	2.51463e-10	-2.33768e-10	-0.830403
226487538	chr2:226487538:G:A	1.18531e-10	-1.58252	-2.40076e-10
226488277	chr2:226488277:T:G	1.86906e-10	-2.33768e-10	-1.12709
226488306	chr2:226488306:T:C	9.59201e-10	-2.33768e-10	0.5084
226488834	chr2:226488834:G:A	2.15782e-10	-0.678794	-0.304637
226488929	chr2:226488929:A:T	8.22951e-11	-1.04718	-0.900204
226489087	chr2:226489087:T:C	3.55859e-10	-0.483167	-2.40076e-10
226489318	chr2:226489318:C:T	2.26435e-10	-2.33768e-10	-0.935243
226489837	chr2:226489837:G:A	2.33214e-10	-2.33768e-10	-0.905743
226490315	chr2:226490315:A:G	1.06536e-09	1.14153	-0.528163
226490367	chr2:226490367:G:A	4.11251e-11	-1.89219	-0.748896
226490411	chr2:226490411:A:T	8.82847e-10	-2.33768e-10	0.425452
226490422	chr2:226490422:C:T	2.50769e-09	1.47831	-0.00889834
226490561	chr2:226490561:A:G	1.7766e-10	-2.33768e-10	-1.17783
226491259	chr2:226491259:G:A	1.23104e-08	4.23985	-1.17936
226491668	chr2:226491668:T:C	8.41084e-11	-1.92559	-2.40076e-10
226491744	chr2:226491744:T:C	4.03347e-11	-1.6623	-0.998191
226491882	chr2:226491882:C:A	7.15708e-10	0.483048	-0.267476
226492055	chr2:226492055:C:T	1.41141e-10	-1.40794	-2.40076e-10
226492350	chr2:226492350:G:A	1.26265e-08	4.26401	-1.17816
226493528	chr2:226493528:A:T	2.35467e-10	-2.33768e-10	-0.896128
226493691	chr2:226493691:A:G	8.93078e-11	-1.86561	-2.40076e-10
226494048	chr2:226494048:A:G	7.96488e-11	-1.07626	-0.903809
226494415	chr2:226494415:A:C	3.46791e-10	0.657696	-1.16667
226494750	chr2:226494750:G:A	3.84713e-11	-1.81792	-0.889869
226494793	chr2:226494793:AC:A	6.35216e-10	0.363741	-0.267476
226494999	chr2:226494999:A:G	6.25761e-10	0.348743	-0.267476
226495381	chr2:226495381:T:G	2.13184e-10	-2.33768e-10	-0.995544
226495555	chr2:226495555:G:A	2.15259e-10	-2.33768e-10	-0.985857
226495648	chr2:226495648:C:T	3.61469e-11	-1.80879	-0.961321
226495727	chr2:226495727:C:T	1.77969e-10	-2.33768e-10	-1.17609
226495730	chr2:226495730:T:C	1.81198e-10	-2.33768e-10	-1.15811
226495924	chr2:226495924:G:A	1.91016e-10	-2.33768e-10	-1.10534
226495935	chr2:226495935:C:T	3.3035e-10	-2.33768e-10	-0.557547
226496106	chr2:226496106:G:A	1.48448e-10	-0.634739	-0.722728
226496469	chr2:226496469:T:A	1.77635e-10	-2.33768e-10	-1.17797
226496656	chr2:226496656:G:A	5.46014e-11	-1.90334	-0.454305
226496909	chr2:226496909:A:C	5.13602e-10	-2.33768e-10	-0.116252
226497111	chr2:226497111:T:C	7.74483e-10	-2.33768e-10	0.294496
226497431	chr2:226497431:C:T	2.1206e-10	-2.33768e-10	-1.00083
226498058	chr2:226498058:G:A	2.09764e-10	-2.33768e-10	-1.01172
226498079	chr2:226498079:T:C	3.23172e-10	-2.33768e-10	-0.579516
226498167	chr2:226498167:C:G	1.77764e-10	-1.17724	-2.40076e-10
226499098	chr2:226499098:T:C	5.40674e-11	-1.90808	-0.459393
226499333	chr2:226499333:C:T	2.09317e-10	-2.33768e-10	-1.01385
226499406	chr2:226499406:C:G	2.05204e-09	-2.33768e-10	1.26889
226499469	chr2:226499469:G:A	4.69569e-10	0.216857	-0.422742
226499738	chr2:226499738:G:C	4.33144e-10	0.150175	-0.436804
226500079	chr2:226500079:A:T	1.80478e-10	-2.33768e-10	-1.16209
226500411	chr2:226500411:A:G	1.5907e-09	-2.33768e-10	1.01423
226500728	chr2:226500728:G:A	9.45988e-11	-1.80806	-2.40076e-10
226500729	chr2:226500729:G:A	9.34506e-11	-1.82027	-2.40076e-10
226500873	chr2:226500873:A:C	6.96738e-10	-2.33768e-10	0.188709
226501339	chr2:226501339:T:A	1.0679e-09	0.304481	0.311269
226501419	chr2:226501419:A:G	3.73965e-10	-2.33768e-10	-0.433539
226501457	chr2:226501457:G:A	6.52909e-10	0.296552	-0.172814
226501653	chr2:226501653:C:T	2.92062e-10	-1.52178	0.841046
226501680	chr2:226501680:G:A	4.50024e-10	0.914016	-1.16242
226501933	chr2:226501933:T:C	2.96411e-10	-2.33768e-10	-0.665952
226502463	chr2:226502463:A:G	7.44908e-11	-1.03346	-1.01357
226502762	chr2:226502762:C:T	9.51051e-11	-1.80272	-2.40076e-10
226503017	chr2:226503017:G:A	1.77941e-10	-1.73308	0.556827
226503134	chr2:226503134:A:C	6.5406e-10	0.414023	-0.288525
226503350	chr2:226503350:C:T	1.18664e-10	-1.5814	-2.40076e-10
226503423	chr2:226503423:A:C	6.67257e-10	0.427047	-0.281572
226503635	chr2:226503635:T:C	1.74414e-10	-1.7317	0.535434
226503665	chr2:226503665:G:A	9.85211e-11	-0.81906	-0.948369
226503922	chr2:226503922:A:G	1.99614e-10	-2.33768e-10	-1.06131
226504617	chr2:226504617:G:A	3.80857e-10	-2.33768e-10	-0.415275
226504908	chr2:226504908:A:T	1.95403e-10	-2.33768e-10	-1.08263
226504954	chr2:226504954:AAAG:A	8.90333e-11	-1.86869	-2.40076e-10
226505305	chr2:226505305:G:T	7.07017e-10	0.444996	-0.241642
226505417	chr2:226505417:T:C	3.28432e-11	-1.90882	-0.957137
226505745	chr2:226505745:A:G	5.23941e-11	-1.86977	-0.529136
226505830	chr2:226505830:C:T	5.2854e-10	0.271356	-0.358938
226505868	chr2:226505868:G:C	3.25693e-10	-2.33768e-10	-0.571746
226506323	chr2:226506323:GTCTA:G	3.0989e-10	-2.33768e-10	-0.621483
226507009	chr2:226507009:T:C	7.92429e-10	0.936953	-0.61955
226507364	chr2:226507364:C:T	7.15827e-10	0.466755	-0.251018
226507455	chr2:226507455:T:C	7.87109e-11	-0.816196	-1.17572
226507620	chr2:226507620:A:C	2.73257e-10	-2.33768e-10	-0.747287
226507710	chr2:226507710:G:A	8.52935e-11	-1.9116	-2.40076e-10
226508088	chr2:226508088:A:G	1.89514e-09	0.9461	0.24325
226508379	chr2:226508379:T:G	2.49357e-10	-2.33768e-10	-0.838814
226508618	chr2:226508618:A:G	2.21279e-09	1.09779	0.246522
226508696	chr2:226508696:C:A	1.59211e-10	-0.575141	-0.71233
226509079	chr2:226509079:G:A	2.78819e-08	5.04056	-1.16253
226509478	chr2:226509478:T:C	7.88655e-11	-1.06999	-0.91997
226509571	chr2:226509571:C:T	4.59584e-10	-2.33768e-10	-0.227379
226509974	chr2:226509974:A:G	3.13164e-10	-1.36274	0.751765
226510001	chr2:226510001:C:A	3.29782e-10	-2.33768e-10	-0.559268
226510151	chr2:226510151:G:A	3.44873e-11	-1.90824	-0.908869
226510157	chr2:226510157:G:T	1.85317e-10	-2.33768e-10	-1.13563
226510177	chr2:226510177:A:G	3.52888e-11	-1.9019	-0.892235
226510927	chr2:226510927:A:T	9.15678e-10	1.55569	-1.09373
226510982	chr2:226510982:C:T	2.49361e-10	-2.33768e-10	-0.838797
226511202	chr2:226511202:C:A	1.10842e-10	-1.64959	-2.40076e-10
226511372	chr2:226511372:T:A	1.44573e-08	4.40085	-1.17959
226511412	chr2:226511412:C:A	3.57208e-10	-1.46711	0.987731
226511445	chr2:226511445:C:T	2.90361e-10	-2.33768e-10	-0.686574
226511763	chr2:226511763:T:G	2.18962e-10	-2.33768e-10	-0.968801
226511956	chr2:226511956:G:T	3.24048e-10	-1.44959	0.872779
226512270	chr2:226512270:C:T	3.17118e-10	-1.50014	0.901714
226512349	chr2:226512349:T:C	1.12172e-10	-1.63767	-2.40076e-10
226512518	chr2:226512518:C:T	3.24809e-10	-1.4645	0.890036
226512723	chr2:226512723:GC:G	3.22019e-10	-2.33768e-10	-0.583089
226512739	chr2:226512739:G:A	8.40485e-11	-1.92631	-2.40076e-10
226512748	chr2:226512748:T:C	1.80299e-10	-2.33768e-10	-1.16308
226512841	chr2:226512841:C:T	9.43069e-11	-1.60535	-0.205799
226513654	chr2:226513654:A:G	5.84158e-10	0.79832	-0.785848
226513749	chr2:226513749:G:A	2.91788e-10	-2.33768e-10	-0.681673
226514024	chr2:226514024:A:G	9.76458e-09	3.85913	-1.03031
226514167	chr2:226514167:A:G	2.54673e-10	-2.33768e-10	-0.817722
226514655	chr2:226514655:G:C	1.88721e-10	-2.33768e-10	-1.11743
226514911	chr2:226514911:G:A	1.09289e-10	-1.6637	-2.40076e-10
226515095	chr2:226515095:T:G	3.1105e-10	0.547783	-1.16553
226515436	chr2:226515436:G:T	5.92908e-10	-2.33768e-10	0.0273392
226515455	chr2:226515455:A:G	1.84033e-10	-2.33768e-10	-1.14258
226515643	chr2:226515643:C:T	9.42203e-09	3.96925	-1.17615
226516112	chr2:226516112:G:A	4.38629e-10	-2.33768e-10	-0.274046
226516306	chr2:226516306:A:G	2.67697e-10	-2.33768e-10	-0.767844
226516404	chr2:226516404:C:T	1.96058e-10	-2.33768e-10	-1.07929
226516614	chr2:226516614:ACTAT:A	2.00931e-10	-2.33768e-10	-1.05474
226516873	chr2:226516873:G:A	3.15584e-10	0.559387	-1.16266
226516894	chr2:226516894:C:A	1.16713e-10	-0.424866	-1.17312
226516946	chr2:226516946:G:A	1.81514e-10	-2.33768e-10	-1.15637
226517423	chr2:226517423:G:A	2.25885e-10	-2.33768e-10	-0.937674
226517647	chr2:226517647:A:G	1.01388e-10	-1.05574	-0.683002
226517888	chr2:226517888:C:T	1.77656e-10	-2.33768e-10	-1.17785
226517897	chr2:226517897:A:T	1.89421e-10	-2.33768e-10	-1.11373
226518146	chr2:226518146:A:G	2.19119e-10	-2.33768e-10	-0.968087
226518210	chr2:226518210:A:T	1.07065e-10	-0.864431	-0.819831
226518658	chr2:226518658:G:A	2.22738e-10	-2.33768e-10	-0.951704
226518689	chr2:226518689:A:G	1.78825e-10	-2.33768e-10	-1.17129
226518920	chr2:226518920:C:T	2.08595e-10	-2.33768e-10	-1.01731
226518924	chr2:226518924:AT:A	1.78223e-10	-2.33768e-10	-1.17467
226519019	chr2:226519019:C:G	2.1174e-10	-2.33768e-10	-1.00234
226519209	chr2:226519209:T:C	2.46787e-10	-2.33768e-10	-0.849175
226519309	chr2:226519309:T:C	2.11059e-10	-2.33768e-10	-1.00556
226519479	chr2:226519479:G:A	1.15744e-10	-0.779266	-0.827055
226519899	chr2:226519899:G:A	1.9176e-10	-2.33768e-10	-1.10146
226520067	chr2:226520067:A:G	1.0883e-10	-0.81524	-0.852675
226520701	chr2:226520701:C:T	2.30676e-10	-2.33768e-10	-0.916686
226521040	chr2:226521040:G:A	2.40037e-10	-2.33768e-10	-0.876908
226521231	chr2:226521231:TC:T	5.55497e-10	1.12056	-1.15839
226521317	chr2:226521317:A:G	2.18585e-10	-2.33768e-10	-0.970525
226521385	chr2:226521385:C:T	1.8329e-10	-2.33768e-10	-1.14663
226521703	chr2:226521703:C:T	2.14406e-10	-2.33768e-10	-0.989828
226521877	chr2:226521877:A:G	2.18641e-10	-2.33768e-10	-0.97027
226522152	chr2:226522152:T:G	2.25513e-10	-2.33768e-10	-0.939321
226522711	chr2:226522711:C:T	2.35846e-10	-2.33768e-10	-0.894522
226522822	chr2:226522822:GAC:G	4.84722e-10	-2.33768e-10	-0.174124
226522860	chr2:226522860:T:C	1.03024e-10	-1.72274	-2.40076e-10
226522864	chr2:226522864:T:C	3.2413e-11	-1.89218	-0.986962
226522868	chr2:226522868:T:C	7.7357e-11	-1.75829	-0.250984
226522872	chr2:226522872:T:C	2.59552e-10	-2.33768e-10	-0.798742
226522896	chr2:226522896:T:C	2.05247e-10	-2.33768e-10	-1.03349
226522913	chr2:226522913:A:C	1.96957e-10	-2.33768e-10	-1.07472
226523406	chr2:226523406:G:A	1.82167e-10	-2.33768e-10	-1.15278
226523691	chr2:226523691:A:C	2.21629e-10	-2.33768e-10	-0.956694
226523869	chr2:226523869:A:C	2.13673e-10	-2.33768e-10	-0.993253
226524218	chr2:226524218:G:A	2.2622e-10	-2.33768e-10	-0.936191
226524371	chr2:226524371:C:T	2.43001e-10	-2.33768e-10	-0.864636
226524564	chr2:226524564:T:C	2.13874e-10	-2.33768e-10	-0.992315
226524830	chr2:226524830:C:T	1.99653e-10	-2.33768e-10	-1.06112
226524928	chr2:226524928:A:G	8.43936e-11	-1.92221	-2.40076e-10
226525291	chr2:226525291:G:A	1.77466e-10	-2.33768e-10	-1.17892
226525306	chr2:226525306:A:G	2.13318e-10	-2.33768e-10	-0.994917
226525413	chr2:226525413:G:A	8.42691e-11	-1.92369	-2.40076e-10
226525453	chr2:226525453:A:G	7.43971e-11	-0.868647	-1.17964
226525509	chr2:226525509:A:G	2.16123e-10	-2.33768e-10	-0.981853
226525531	chr2:226525531:A:G	2.15831e-10	-2.33768e-10	-0.983203
226525652	chr2:226525652:G:A	3.82079e-11	-1.56701	-1.14765
226525691	chr2:226525691:A:G	2.65177e-10	-2.33768e-10	-0.777304
226525912	chr2:226525912:G:A	2.20933e-10	-2.33768e-10	-0.959842
226526073	chr2:226526073:T:C	3.10113e-10	-2.33768e-10	-0.620763
226526199	chr2:226526199:G:T	1.9906e-10	-2.33768e-10	-1.0641
226526219	chr2:226526219:G:A	4.57562e-11	-1.88681	-0.64756
226526343	chr2:226526343:C:T	8.40828e-11	-1.9259	-2.40076e-10
226526962	chr2:226526962:C:T	9.0758e-11	-1.8495	-2.40076e-10
226527219	chr2:226527219:T:C	2.25117e-10	-2.33768e-10	-0.94108
226528144	chr2:226528144:A:T	9.96215e-11	-0.590777	-1.16555
226528208	chr2:226528208:T:A	1.97278e-10	-2.33768e-10	-1.07309
226529160	chr2:226529160:C:T	2.61641e-10	0.342722	-1.13345
226529177	chr2:226529177:A:G	4.66105e-10	0.531466	-0.744754
226529345	chr2:226529345:A:C	2.31689e-10	-2.33768e-10	-0.912305
226529406	chr2:226529406:C:G	2.25019e-10	-2.33768e-10	-0.941514
226529825	chr2:226529825:A:G	5.45398e-10	1.10885	-1.16503
226530328	chr2:226530328:T:C	2.42271e-10	-2.33768e-10	-0.867642
226530793	chr2:226530793:G:A	1.05739e-10	-0.526571	-1.17015
226531221	chr2:226531221:T:C	1.78498e-10	-2.33768e-10	-1.17312
226531391	chr2:226531391:A:G	2.49162e-10	-2.33768e-10	-0.839597
226531741	chr2:226531741:T:C	2.39651e-10	-2.33768e-10	-0.878519
226532017	chr2:226532017:C:A	2.53041e-10	0.32766	-1.15181
226532163	chr2:226532163:G:A	2.22514e-10	-2.33768e-10	-0.952708
226532841	chr2:226532841:A:AT	1.77631e-10	-2.33768e-10	-1.17799
226532954	chr2:226532954:C:A	4.07132e-11	-1.91881	-0.732332
226532970	chr2:226532970:G:T	1.68757e-10	-1.89533	0.66609
226532984	chr2:226532984:G:T	3.76214e-11	-1.62147	-1.10866
226533447	chr2:226533447:T:C	1.25057e-10	-0.752937	-0.775991
226533614	chr2:226533614:GA:G	2.3603e-10	-2.33768e-10	-0.89374
226533946	chr2:226533946:C:T	1.79972e-10	-2.33768e-10	-1.1649
226533974	chr2:226533974:A:G	2.39165e-10	-2.33768e-10	-0.880545
226534851	chr2:226534851:T:A	2.04349e-10	-2.33768e-10	-1.03787
226534988	chr2:226534988:C:A	1.77602e-10	-2.33768e-10	-1.17816
226536027	chr2:226536027:T:C	3.73468e-11	-1.64529	-1.09216
226536111	chr2:226536111:C:T	2.57233e-10	-2.33768e-10	-0.807719
226536603	chr2:226536603:C:T	7.17681e-10	0.218324	-2.40076e-10
226536747	chr2:226536747:T:C	1.77335e-10	-2.33768e-10	-1.17966
226536879	chr2:226536879:T:C	1.09081e-10	-0.861128	-0.804482
226537110	chr2:226537110:C:T	4.31406e-10	-2.33768e-10	-0.29065
226537170	chr2:226537170:G:C	1.20553e-10	-0.394119	-1.17149
226537302	chr2:226537302:C:T	4.10315e-11	-1.46952	-1.17384
226537406	chr2:226537406:T:G	2.06085e-10	-2.33768e-10	-1.02941
226537711	chr2:226537711:C:T	3.23402e-10	-2.33768e-10	-0.578805
226537808	chr2:226537808:C:T	2.50886e-10	-2.33768e-10	-0.832703
226537895	chr2:226537895:C:T	1.12391e-10	-0.828551	-0.807165
226538100	chr2:226538100:A:G	4.599e-10	0.574392	-0.801083
226538325	chr2:226538325:G:A	2.36906e-10	-2.33768e-10	-0.890037
226538481	chr2:226538481:T:C	2.421e-10	-2.33768e-10	-0.868349
226538565	chr2:226538565:G:T	2.37717e-10	-2.33768e-10	-0.886621
226538648	chr2:226538648:A:G	1.78666e-10	-2.33768e-10	-1.17218
226538714	chr2:226538714:A:T	1.0854e-10	-0.490953	-1.17963
226538895	chr2:226538895:C:T	1.14956e-10	-0.831042	-0.782106
226539062	chr2:226539062:C:A	3.02331e-10	-2.33768e-10	-0.646178
226539094	chr2:226539094:C:T	1.78044e-10	-2.33768e-10	-1.17567
226539155	chr2:226539155:T:C	1.11798e-10	-0.461576	-1.17943
226539334	chr2:226539334:G:A	7.83614e-10	0.915542	-0.609326
226539515	chr2:226539515:C:T	2.43734e-10	-2.33768e-10	-0.861624
226539823	chr2:226539823:C:T	1.91012e-10	-2.33768e-10	-1.10537
226539959	chr2:226539959:A:C	1.78304e-10	-2.33768e-10	-1.17421
226540291	chr2:226540291:C:T	4.62497e-10	0.953614	-1.17467
226541139	chr2:226541139:C:T	9.33479e-11	-1.82137	-2.40076e-10
226541392	chr2:226541392:C:T	2.17892e-10	-2.33768e-10	-0.973701
226541900	chr2:226541900:A:T	4.98499e-10	-2.33768e-10	-0.146098
226542643	chr2:226542643:G:GTTTT	2.43973e-10	-2.33768e-10	-0.860644
226543779	chr2:226543779:AAAT:A	1.92536e-10	-2.33768e-10	-1.09742
226543994	chr2:226543994:T:A	2.30348e-10	-2.33768e-10	-0.918109
226544449	chr2:226544449:G:C	2.78752e-10	-2.33768e-10	-0.727378
226544698	chr2:226544698:G:A	1.86134e-10	-2.33768e-10	-1.13124
226545148	chr2:226545148:T:C	2.4154e-10	-2.33768e-10	-0.870665
226545434	chr2:226545434:C:T	1.36419e-10	-0.749365	-0.692604
226545529	chr2:226545529:A:G	1.77338e-10	-2.33768e-10	-1.17964
226545633	chr2:226545633:A:G	1.13667e-10	-0.77245	-0.851981
226545654	chr2:226545654:T:C	8.78472e-11	-1.8821	-2.40076e-10
226545981	chr2:226545981:T:C	7.13388e-11	-1.92374	-0.166517
226545998	chr2:226545998:G:A	1.81614e-10	-2.33768e-10	-1.15582
226546269	chr2:226546269:T:C	1.88456e-10	-2.33768e-10	-1.11884
226546469	chr2:226546469:G:T	1.90084e-10	-2.33768e-10	-1.11023
226546643	chr2:226546643:A:C	2.09149e-10	-2.33768e-10	-1.01465
226547120	chr2:226547120:G:A	2.32908e-10	-2.33768e-10	-0.907056
226547322	chr2:226547322:T:C	1.90919e-10	-2.33768e-10	-1.10585
226547927	chr2:226547927:G:A	2.85147e-10	-2.33768e-10	-0.704697
226548040	chr2:226548040:G:A	1.79619e-10	-2.33768e-10	-1.16686
226548355	chr2:226548355:TAAGAG:T	2.80381e-10	-2.33768e-10	-0.721552
226548417	chr2:226548417:C:T	1.93508e-10	-2.33768e-10	-1.09238
226548638	chr2:226548638:T:C	6.78057e-10	1.1345	-0.972969
226548770	chr2:226548770:A:G	8.66788e-11	-1.89549	-2.40076e-10
226548947	chr2:226548947:G:T	2.55323e-10	-2.33768e-10	-0.815171
226549206	chr2:226549206:G:T	4.82172e-10	0.994295	-1.17369
226549344	chr2:226549344:T:G	1.36823e-10	-1.43901	-2.40076e-10
226550054	chr2:226550054:C:T	2.28577e-10	-2.33768e-10	-0.925826
226550086	chr2:226550086:C:T	8.40193e-11	-1.92665	-2.40076e-10
226550245	chr2:226550245:T:C	6.44353e-10	0.94742	-0.836873
226550249	chr2:226550249:C:G	5.88235e-10	0.862641	-0.843215
226550322	chr2:226550322:G:A	2.37989e-10	-2.33768e-10	-0.885474
226550874	chr2:226550874:C:T	2.49909e-10	-2.33768e-10	-0.836602
226550907	chr2:226550907:C:T	5.72442e-10	-2.33768e-10	-0.00778825
226551184	chr2:226551184:T:C	1.22069e-10	-0.830985	-0.722128
226551336	chr2:226551336:A:G	1.97024e-10	-2.33768e-10	-1.07437
226551543	chr2:226551543:G:A	2.23407e-10	-2.33768e-10	-0.948705
226551946	chr2:226551946:C:T	3.74817e-11	-1.55615	-1.17769
226552160	chr2:226552160:C:T	2.90485e-10	-2.33768e-10	-0.686148
226552295	chr2:226552295:A:G	1.89629e-10	-0.100182	-1.01245
226552377	chr2:226552377:A:G	2.01134e-10	-2.33768e-10	-1.05373
226553432	chr2:226553432:G:T	2.41029e-10	-2.33768e-10	-0.872784
226554110	chr2:226554110:C:T	1.79817e-10	-0.0327265	-1.13303
226554146	chr2:226554146:T:C	1.90815e-10	-2.33768e-10	-1.1064
226555037	chr2:226555037:T:C	1.88779e-10	-2.33768e-10	-1.11712
226555227	chr2:226555227:A:C	2.77713e-10	-2.33768e-10	-0.731112
226555392	chr2:226555392:C:T	2.75733e-10	-2.33768e-10	-0.738269
226555847	chr2:226555847:T:C	5.17071e-10	1.06487	-1.17439
226556015	chr2:226556015:G:C	2.59654e-10	-2.33768e-10	-0.798349
226556221	chr2:226556221:T:C	1.88743e-10	-2.33768e-10	-1.11732
226556356	chr2:226556356:A:C	2.92058e-10	-2.33768e-10	-0.680746
226556953	chr2:226556953:C:A	1.10463e-10	-1.65302	-2.40076e-10
226557268	chr2:226557268:C:T	2.3544e-10	-2.33768e-10	-0.896242
226557347	chr2:226557347:G:C	2.62123e-10	-2.33768e-10	-0.788885
226557695	chr2:226557695:G:A	3.50334e-11	-1.80508	-0.996317
226558251	chr2:226558251:G:A	1.84372e-10	-2.33768e-10	-1.14075
226558574	chr2:226558574:A:G	1.91424e-10	-2.33768e-10	-1.10321
226559061	chr2:226559061:T:C	4.74574e-10	-0.195284	-2.40076e-10
226559305	chr2:226559305:T:A	6.4617e-10	-2.33768e-10	0.113362
226559377	chr2:226559377:C:T	1.84811e-10	-2.33768e-10	-1.13837
226559605	chr2:226559605:C:T	3.85232e-10	-2.33768e-10	-0.403856
226559678	chr2:226559678:C:T	1.42707e-10	-1.39691	-2.40076e-10
226560205	chr2:226560205:A:G	4.61277e-10	-2.33768e-10	-0.223701
226560702	chr2:226560702:C:T	2.18452e-10	-2.33768e-10	-0.971136
226560977	chr2:226560977:T:C	9.68973e-10	-2.33768e-10	0.518536
226561005	chr2:226561005:A:AT	4.10279e-10	0.830932	-1.17179
226561282	chr2:226561282:T:C	1.66132e-10	-0.065527	-1.17939
226561419	chr2:226561419:T:A	4.03372e-10	0.813741	-1.17158
226561658	chr2:226561658:G:C	2.06025e-10	-2.33768e-10	-1.0297
226562179	chr2:226562179:G:A	3.70828e-11	-1.6449	-1.09964
226562278	chr2:226562278:C:T	8.41304e-11	-1.92533	-2.40076e-10
226562406	chr2:226562406:C:T	1.82488e-10	-2.33768e-10	-1.15102
226563282	chr2:226563282:C:T	8.52328e-11	-0.993251	-0.919063
226563501	chr2:226563501:C:T	1.72977e-10	-0.0249462	-1.1796
226563611	chr2:226563611:G:C	1.66865e-10	-0.158106	-1.08241
226563817	chr2:226563817:T:C	2.03213e-10	-2.33768e-10	-1.04344
226564042	chr2:226564042:T:C	2.54221e-10	-2.33768e-10	-0.819497
226564094	chr2:226564094:T:C	8.00143e-11	-0.811797	-1.1637
226564212	chr2:226564212:T:A	2.18486e-10	-2.33768e-10	-0.970979
226564240	chr2:226564240:G:T	2.07819e-10	-2.33768e-10	-1.02104
226564320	chr2:226564320:C:T	1.86212e-10	-2.33768e-10	-1.13082
226564469	chr2:226564469:TG:T	8.42928e-11	-1.9234	-2.40076e-10
226564569	chr2:226564569:T:C	1.77679e-10	-2.33768e-10	-1.17772
226565089	chr2:226565089:C:G	6.50798e-10	1.07508	-0.954585
226565243	chr2:226565243:A:G	2.7845e-11	-1.90159	-1.12946
226565636	chr2:226565636:G:T	2.86708e-10	-0.699235	-2.40076e-10
226566030	chr2:226566030:C:T	1.7768e-10	-2.33768e-10	-1.17772
226566272	chr2:226566272:T:C	1.1084e-10	-1.92591	0.276298
226566476	chr2:226566476:T:A	2.98547e-10	-2.33768e-10	-0.658773
226566785	chr2:226566785:A:C	2.7145e-10	-2.33768e-10	-0.753921
226566819	chr2:226566819:C:T	2.92443e-10	-2.33768e-10	-0.679429
226566939	chr2:226566939:T:C	2.66101e-10	-2.33768e-10	-0.773823
226567036	chr2:226567036:A:G	2.82849e-10	-1.92643	1.21365
226567042	chr2:226567042:ATTT:A	6.13897e-10	1.02336	-0.96123
226567076	chr2:226567076:G:C	2.18274e-10	-2.33768e-10	-0.971948
226567322	chr2:226567322:T:A	2.20086e-10	-2.33768e-10	-0.963684
226567541	chr2:226567541:G:A	8.5735e-11	-1.90644	-2.40076e-10
226567604	chr2:226567604:G:A	1.79162e-10	-2.33768e-10	-1.16941
226567644	chr2:226567644:G:A	1.77917e-10	-2.33768e-10	-1.17639
226568240	chr2:226568240:TA:T	2.23787e-10	-2.33768e-10	-0.947004
226568299	chr2:226568299:C:T	2.5182e-10	-2.33768e-10	-0.828985
226568618	chr2:226568618:T:A	1.79058e-10	-2.33768e-10	-1.16999
226568874	chr2:226568874:T:C	3.52169e-11	-1.80192	-0.994256
226569328	chr2:226569328:C:A	2.69551e-10	-2.33768e-10	-0.760945
226569366	chr2:226569366:A:G	1.96582e-10	-2.33768e-10	-1.07662
226569830	chr2:226569830:T:C	1.9782e-10	-2.33768e-10	-1.07034
226570404	chr2:226570404:T:A	1.79536e-10	-2.33768e-10	-1.16732
226570405	chr2:226570405:A:T	1.79549e-10	-2.33768e-10	-1.16725
226570499	chr2:226570499:T:C	2.14183e-10	-2.33768e-10	-0.990868
226570566	chr2:226570566:G:A	1.83956e-10	-2.33768e-10	-1.143
226571024	chr2:226571024:T:C	3.90169e-08	4.21405	-2.40076e-10
226571183	chr2:226571183:T:C	2.04835e-10	-2.33768e-10	-1.03549
226571254	chr2:226571254:A:G	1.83368e-10	-2.33768e-10	-1.14621
226572400	chr2:226572400:A:G	2.3837e-10	0.289034	-1.17291
226572415	chr2:226572415:AT:A	1.48873e-09	0.988527	-0.0405489
226572551	chr2:226572551:T:C	1.78665e-10	-2.33768e-10	-1.17219
226573659	chr2:226573659:G:A	1.77621e-10	-2.33768e-10	-1.17805
226573681	chr2:226573681:A:G	8.40896e-10	-2.33768e-10	0.376768
226573683	chr2:226573683:C:A	1.7767e-10	-2.33768e-10	-1.17777
226573968	chr2:226573968:T:C	1.77784e-10	-2.33768e-10	-1.17713
226574171	chr2:226574171:A:G	3.51483e-10	0.598819	-1.09436
226574293	chr2:226574293:A:T	1.83043e-10	-2.33768e-10	-1.14798
226575892	chr2:226575892:G:T	2.18341e-10	-2.33768e-10	-0.971644
226575932	chr2:226575932:A:T	1.81566e-10	-2.33768e-10	-1.15608
226576049	chr2:226576049:G:T	8.40427e-11	-1.92638	-2.40076e-10
226576525	chr2:226576525:T:C	1.80685e-10	-2.33768e-10	-1.16094
226576982	chr2:226576982:C:T	2.02656e-10	-2.33768e-10	-1.04619
226577011	chr2:226577011:C:T	1.17898e-10	-0.740521	-0.847361
226577169	chr2:226577169:A:G	7.52615e-10	-2.33768e-10	0.265854
226577250	chr2:226577250:A:G	1.88528e-10	-2.33768e-10	-1.11845
226577358	chr2:226577358:A:T	1.42532e-09	1.08607	-0.181618
226577398	chr2:226577398:T:G	8.4676e-11	-1.91887	-2.40076e-10
226577512	chr2:226577512:T:C	2.71736e-10	-1.92141	1.16855
226577778	chr2:226577778:G:A	2.15918e-10	-2.33768e-10	-0.9828
226578833	chr2:226578833:A:G	9.29892e-11	-1.19503	-0.630187
226579217	chr2:226579217:C:T	2.24625e-10	-2.33768e-10	-0.943268
226579310	chr2:226579310:T:A	2.25224e-10	-2.33768e-10	-0.940603
226580229	chr2:226580229:G:T	8.61721e-11	-1.90135	-2.40076e-10
226580294	chr2:226580294:G:T	2.96723e-10	0.499355	-1.16426
226580385	chr2:226580385:G:A	2.18279e-10	-2.33768e-10	-0.971926
226581245	chr2:226581245:G:A	3.72866e-11	-1.78963	-0.949435
226581385	chr2:226581385:A:G	1.25837e-10	-1.85144	0.328731
226581514	chr2:226581514:A:G	2.54384e-08	3.78631	-2.40076e-10
226581862	chr2:226581862:T:C	7.19278e-10	-2.33768e-10	0.220547
226581980	chr2:226581980:A:G	3.69037e-11	-1.81475	-0.934637
226582579	chr2:226582579:C:T	1.12348e-10	-1.6361	-2.40076e-10
226582782	chr2:226582782:C:T	1.59986e-10	-0.313051	-0.96956
226582976	chr2:226582976:A:G	5.1775e-10	0.583837	-0.692046
226583161	chr2:226583161:T:A	2.52087e-10	-2.33768e-10	-0.827927
226583980	chr2:226583980:T:C	1.85493e-10	-2.33768e-10	-1.13469
226584008	chr2:226584008:T:C	6.90029e-10	0.587361	-0.408328
226584243	chr2:226584243:G:T	7.48353e-09	2.56276	-2.40076e-10
226584494	chr2:226584494:C:T	3.61061e-11	-1.84769	-0.92355
226584979	chr2:226584979:A:G	6.15822e-10	1.05418	-0.98892
226585066	chr2:226585066:T:G	3.52008e-11	-1.87455	-0.922078
226585087	chr2:226585087:C:T	4.07545e-10	-2.33768e-10	-0.347548
226585443	chr2:226585443:A:G	1.7951e-10	-2.33768e-10	-1.16747
226585811	chr2:226585811:A:G	5.04077e-11	-1.54705	-0.890506
226586086	chr2:226586086:T:C	2.67975e-10	-2.33768e-10	-0.766807
226586428	chr2:226586428:A:G	9.49288e-11	-1.80457	-2.40076e-10
226586489	chr2:226586489:G:A	2.57667e-10	-2.33768e-10	-0.806033
226586698	chr2:226586698:A:G	1.80582e-10	-2.33768e-10	-1.16151
226586725	chr2:226586725:G:A	4.17551e-10	-2.33768e-10	-0.323293
226586896	chr2:226586896:A:G	4.0952e-10	-2.33768e-10	-0.342714
226586922	chr2:226586922:G:A	2.90461e-10	-2.33768e-10	-0.686231
226587368	chr2:226587368:C:T	5.06074e-11	-1.81007	-0.623534
226587679	chr2:226587679:G:A	7.22596e-10	0.608038	-0.382889
226587785	chr2:226587785:A:G	3.16804e-10	-2.33768e-10	-0.599418
226587786	chr2:226587786:A:G	5.26783e-10	1.06951	-1.16042
226587805	chr2:226587805:G:T	3.98839e-10	-2.33768e-10	-0.369143
226588010	chr2:226588010:T:A	8.12233e-09	2.64467	-2.40076e-10
226588098	chr2:226588098:C:T	4.44013e-11	-1.41744	-1.14699
226588440	chr2:226588440:G:A	1.77364e-10	-2.33768e-10	-1.1795
226588467	chr2:226588467:T:C	5.12908e-10	1.04236	-1.15996
226588604	chr2:226588604:T:C	9.5487e-11	-1.79871	-2.40076e-10
226589019	chr2:226589019:A:G	4.07744e-11	-1.6062	-1.04345
226589077	chr2:226589077:C:T	5.59473e-10	1.12885	-1.15955
226589423	chr2:226589423:T:A	8.42746e-11	-1.92362	-2.40076e-10
226589470	chr2:226589470:C:A	7.7019e-11	-1.69308	-0.320566
226589750	chr2:226589750:T:C	5.24354e-10	1.06181	-1.15735
226590216	chr2:226590216:TA:T	4.12343e-10	-2.33768e-10	-0.335844
226590514	chr2:226590514:C:T	5.30093e-10	1.07686	-1.16151
226590773	chr2:226590773:A:T	6.93833e-10	1.34568	-1.16115
226590817	chr2:226590817:C:T	1.8867e-10	-2.33768e-10	-1.1177
226591108	chr2:226591108:G:A	1.79788e-10	-2.33768e-10	-1.16592
226591158	chr2:226591158:C:T	2.75699e-10	-2.33768e-10	-0.73839
226591289	chr2:226591289:A:T	1.80599e-10	-2.33768e-10	-1.16142
226591479	chr2:226591479:T:C	1.97448e-10	-2.33768e-10	-1.07222
226591577	chr2:226591577:C:T	2.68297e-10	0.413509	-1.17911
226591786	chr2:226591786:G:A	4.25294e-10	-2.33768e-10	-0.30492
226591801	chr2:226591801:A:G	5.56591e-10	1.11256	-1.14843
226591873	chr2:226591873:G:A	2.77272e-10	-2.33768e-10	-0.7327
226592483	chr2:226592483:G:A	5.89984e-11	-1.44671	-0.833476
226592520	chr2:226592520:C:T	2.58154e-10	0.340678	-1.14482
226592526	chr2:226592526:G:A	3.90187e-10	-2.33768e-10	-0.391074
226592572	chr2:226592572:G:A	3.73397e-11	-1.80675	-0.930889
226592598	chr2:226592598:A:G	1.06914e-10	-1.68567	-2.40076e-10
226593170	chr2:226593170:C:T	2.93029e-10	-2.33768e-10	-0.677429
226593222	chr2:226593222:C:T	2.81373e-10	-2.33768e-10	-0.718021
226593564	chr2:226593564:C:G	2.6658e-10	-2.33768e-10	-0.772024
226593799	chr2:226593799:C:T	2.73382e-10	-2.33768e-10	-0.74683
226594546	chr2:226594546:G:C	5.53733e-10	1.10453	-1.14555
226594552	chr2:226594552:A:G	2.30394e-10	-2.33768e-10	-0.917907
226594582	chr2:226594582:G:A	1.84837e-10	-2.33768e-10	-1.13823
226595235	chr2:226595235:G:A	3.98141e-09	-2.33768e-10	1.93169
226595375	chr2:226595375:C:G	3.4983e-10	-2.33768e-10	-0.500253
226595536	chr2:226595536:C:T	1.82915e-10	-2.33768e-10	-1.14868
226596112	chr2:226596112:G:A	3.43376e-10	0.645969	-1.16484
226596116	chr2:226596116:A:T	1.90942e-10	-2.33768e-10	-1.10573
226596477	chr2:226596477:A:C	2.5412e-10	0.359537	-1.17943
226596503	chr2:226596503:G:A	1.80966e-10	-2.33768e-10	-1.15939
226596547	chr2:226596547:C:T	1.9131e-10	-2.33768e-10	-1.10381
226596564	chr2:226596564:GAGTTCAAGAGC:G	2.58206e-10	-2.33768e-10	-0.803944
226596612	chr2:226596612:A:AAAAATAATT	2.60061e-10	-2.33768e-10	-0.796785
226596630	chr2:226596630:G:T	1.81113e-10	-2.33768e-10	-1.15858
226597447	chr2:226597447:G:C	3.74039e-11	-1.7817	-0.954229
226597631	chr2:226597631:C:T	1.7855e-10	-2.33768e-10	-1.17283
226598053	chr2:226598053:G:A	3.14143e-11	-1.78219	-1.12824
226598161	chr2:226598161:G:A	2.86165e-11	-1.84425	-1.15946
226598540	chr2:226598540:A:T	5.1802e-11	-1.35632	-1.05395
226598542	chr2:226598542:A:G	1.82638e-10	-2.33768e-10	-1.15019
226598605	chr2:226598605:A:G	2.53113e-10	-0.823866	-2.40076e-10
226598947	chr2:226598947:T:C	3.0416e-10	-2.33768e-10	-0.640146
226598982	chr2:226598982:T:C	3.14196e-10	0.561902	-1.16959
226599001	chr2:226599001:G:A	1.84143e-10	-2.33768e-10	-1.14199
226599035	chr2:226599035:A:G	1.53329e-10	-1.82752	0.502408
226599580	chr2:226599580:A:T	1.63878e-10	-0.382133	-0.876447
226599653	chr2:226599653:G:A	5.07309e-10	-2.33768e-10	-0.12858
226599719	chr2:226599719:C:T	2.73452e-10	-2.33768e-10	-0.746574
226599832	chr2:226599832:A:C	1.82584e-10	-2.33768e-10	-1.15049
226600010	chr2:226600010:A:G	2.65618e-11	-1.90942	-1.16881
226600329	chr2:226600329:C:T	1.91111e-10	-2.33768e-10	-1.10485
226600345	chr2:226600345:C:T	4.31799e-11	-1.69528	-0.897043
226600514	chr2:226600514:G:C	1.79276e-10	-2.33768e-10	-1.16877
226600627	chr2:226600627:T:C	3.94403e-10	-2.33768e-10	-0.380328
226600701	chr2:226600701:T:C	2.72473e-10	-2.33768e-10	-0.750162
226600810	chr2:226600810:T:C	8.83549e-11	-1.87634	-2.40076e-10
226600950	chr2:226600950:A:G	2.58048e-10	-2.33768e-10	-0.804553
226601041	chr2:226601041:G:A	5.11588e-10	0.983408	-1.10359
226601148	chr2:226601148:C:T	3.13788e-10	-2.33768e-10	-0.608983
226601221	chr2:226601221:T:C	1.77832e-10	-2.33768e-10	-1.17686
226601373	chr2:226601373:C:T	1.61256e-10	-1.2747	-2.40076e-10
226601481	chr2:226601481:T:C	5.69139e-11	-1.17614	-1.14002
226601616	chr2:226601616:T:C	4.04713e-11	-1.58578	-1.07133
226601918	chr2:226601918:C:G	1.81121e-10	-2.33768e-10	-1.15854
226602156	chr2:226602156:C:G	1.85951e-10	-2.33768e-10	-1.13222
226602859	chr2:226602859:T:C	3.6565e-11	-1.75881	-0.999796
226603326	chr2:226603326:G:A	1.78091e-10	-2.33768e-10	-1.17541
226604385	chr2:226604385:T:C	1.77549e-10	-2.33768e-10	-1.17845
226605269	chr2:226605269:T:A	1.84884e-10	-2.33768e-10	-1.13797
226605474	chr2:226605474:G:A	1.77519e-10	-2.33768e-10	-1.17862
226605534	chr2:226605534:G:A	1.03943e-10	-0.745688	-0.968168
226605841	chr2:226605841:TG:T	2.23253e-10	-2.33768e-10	-0.949395
226605918	chr2:226605918:C:T	1.14657e-10	-0.698396	-0.917355
226606075	chr2:226606075:A:G	1.77359e-10	-2.33768e-10	-1.17952
226606623	chr2:226606623:C:T	1.78741e-10	-2.33768e-10	-1.17176
226607024	chr2:226607024:G:T	2.02617e-10	-2.33768e-10	-1.04638
226607071	chr2:226607071:A:G	3.85596e-10	-2.33768e-10	-0.40291
226607242	chr2:226607242:T:C	2.78076e-11	-1.85623	-1.17616
226607519	chr2:226607519:C:T	1.78427e-10	-2.33768e-10	-1.17352
226607837	chr2:226607837:A:G	1.84092e-10	-2.33768e-10	-1.14226
226607846	chr2:226607846:A:G	2.76626e-11	-1.86097	-1.17665
226608339	chr2:226608339:G:A	1.85711e-10	-2.33768e-10	-1.13351
226609001	chr2:226609001:A:G	1.9722e-10	-2.33768e-10	-1.07338
226609070	chr2:226609070:G:A	3.00393e-11	-1.84562	-1.10957
226609522	chr2:226609522:G:A	2.74953e-11	-1.92662	-1.11706
226609714	chr2:226609714:G:T	6.48361e-11	-1.91447	-0.271371
226610270	chr2:226610270:G:A	1.79352e-10	-2.33768e-10	-1.16835
226610374	chr2:226610374:G:A	3.1921e-10	-2.33768e-10	-0.591853
226610439	chr2:226610439:C:T	1.35815e-10	-1.44641	-2.40076e-10
226610447	chr2:226610447:C:A	4.25847e-11	-1.42762	-1.17859
226610616	chr2:226610616:A:G	1.01675e-10	-0.73282	-1.0031
226610620	chr2:226610620:G:C	3.06379e-11	-1.9244	-1.01106
226611279	chr2:226611279:C:T	2.76843e-10	-2.33768e-10	-0.734249
226611691	chr2:226611691:G:A	3.4946e-11	-1.78972	-1.01418
226612480	chr2:226612480:T:C	1.8239e-10	-2.33768e-10	-1.15155
226612556	chr2:226612556:T:C	2.88304e-10	-2.33768e-10	-0.693685
226612759	chr2:226612759:A:G	1.94555e-10	-2.33768e-10	-1.08698
226612818	chr2:226612818:A:G	1.78916e-10	-2.33768e-10	-1.17078
226613171	chr2:226613171:C:T	8.54263e-11	-1.91005	-2.40076e-10
226613337	chr2:226613337:T:C	2.39934e-10	-2.33768e-10	-0.877336
226613428	chr2:226613428:T:C	1.91903e-10	-2.33768e-10	-1.10071
226614291	chr2:226614291:A:G	2.04093e-10	-2.33768e-10	-1.03912
226614415	chr2:226614415:A:G	3.98881e-11	-1.51625	-1.15537
226615699	chr2:226615699:C:G	5.16745e-10	-2.33768e-10	-0.110151
226615723	chr2:226615723:A:G	9.65417e-11	-0.705526	-1.0822
226615865	chr2:226615865:C:T	9.06491e-11	-1.91232	0.0616197
226616045	chr2:226616045:C:T	1.93326e-10	-2.33768e-10	-1.09332
226616324	chr2:226616324:A:C	2.90766e-11	-1.82841	-1.15935
226616385	chr2:226616385:A:G	2.91647e-11	-1.82546	-1.15928
226616697	chr2:226616697:T:G	3.47536e-10	-2.33768e-10	-0.506833
226616939	chr2:226616939:C:T	9.32239e-11	-1.8227	-2.40076e-10
226617372	chr2:226617372:C:T	1.80648e-10	-2.33768e-10	-1.16115
226617490	chr2:226617490:C:T	4.53485e-10	-2.33768e-10	-0.240738
226617509	chr2:226617509:T:C	8.69256e-11	-0.768709	-1.12394
226617577	chr2:226617577:G:A	2.06953e-10	-2.33768e-10	-1.02521
226617626	chr2:226617626:C:A	3.71073e-11	-1.66058	-1.0833
226617707	chr2:226617707:G:A	1.7755e-10	-2.33768e-10	-1.17845
226617809	chr2:226617809:G:T	1.79463e-10	-2.33768e-10	-1.16773
226617913	chr2:226617913:A:G	2.98217e-11	-1.80998	-1.15248
226617934	chr2:226617934:A:T	2.64737e-11	-1.92662	-1.15493
226618107	chr2:226618107:T:C	2.3971e-10	-2.33768e-10	-0.87827
226619600	chr2:226619600:CAACA:C	2.09599e-10	-2.33768e-10	-1.0125
226619603	chr2:226619603:CA:C	2.79323e-11	-1.92548	-1.10244
226619734	chr2:226619734:T:C	2.59079e-11	-1.92662	-1.17653
226619757	chr2:226619757:G:A	2.8447e-11	-1.84711	-1.16255
226619945	chr2:226619945:ATTG:A	2.63785e-11	-1.9249	-1.16025
226620083	chr2:226620083:A:C	8.42632e-11	-1.01759	-0.906165
226620184	chr2:226620184:G:A	7.48755e-11	-0.88575	-1.15612
226620341	chr2:226620341:C:T	1.81814e-10	-2.33768e-10	-1.15472
226620452	chr2:226620452:A:C	4.60577e-10	-2.33768e-10	-0.225221
226621360	chr2:226621360:T:A	1.77676e-10	-2.33768e-10	-1.17774
226621417	chr2:226621417:G:A	2.65141e-11	-1.90561	-1.17442
226621439	chr2:226621439:C:T	2.58804e-11	-1.92455	-1.17966
226621440	chr2:226621440:A:G	3.31589e-11	-1.8931	-0.963286
226621582	chr2:226621582:C:T	1.81472e-10	-1.1566	-2.40076e-10
226621894	chr2:226621894:T:C	1.80827e-10	-2.33768e-10	-1.16016
226622184	chr2:226622184:A:T	2.74714e-10	-2.33768e-10	-0.741968
226622359	chr2:226622359:A:G	3.97496e-11	-1.58106	-1.09404
226622836	chr2:226622836:C:T	2.83943e-11	-1.86146	-1.15005
226623085	chr2:226623085:T:C	1.77338e-10	-2.33768e-10	-1.17965
226623723	chr2:226623723:T:C	8.79766e-11	-1.88063	-2.40076e-10
226623942	chr2:226623942:AC:A	2.54031e-10	-2.33768e-10	-0.820243
226624164	chr2:226624164:GTGCA:G	1.96315e-10	-2.33768e-10	-1.07798
226624208	chr2:226624208:G:A	2.25128e-10	-2.33768e-10	-0.941032
226624269	chr2:226624269:G:A	3.21043e-11	-1.92647	-0.962237
226624440	chr2:226624440:T:C	2.70876e-11	-1.91829	-1.14034
226624698	chr2:226624698:A:G	1.89524e-10	-2.33768e-10	-1.11319
226624726	chr2:226624726:T:C	8.5327e-11	-0.830816	-1.08039
226624780	chr2:226624780:G:A	1.77718e-10	-2.33768e-10	-1.1775
226624842	chr2:226624842:C:G	2.08124e-10	-2.33768e-10	-1.01957
226625564	chr2:226625564:A:G	3.95292e-11	-1.73025	-0.950407
226626134	chr2:226626134:G:A	1.78047e-10	-2.33768e-10	-1.17566
226626867	chr2:226626867:G:A	1.78629e-10	-2.33768e-10	-1.17239
226627043	chr2:226627043:G:A	2.48616e-10	-2.33768e-10	-0.841792
226628683	chr2:226628683:C:T	1.77529e-10	-2.33768e-10	-1.17856
226628812	chr2:226628812:T:C	2.07061e-10	-2.33768e-10	-1.02469
226629090	chr2:226629090:T:C	8.55373e-11	-1.90875	-2.40076e-10
226629736	chr2:226629736:G:A	2.69197e-10	-2.33768e-10	-0.762258
226630217	chr2:226630217:C:T	3.89693e-11	-1.82956	-0.86537
226630950	chr2:226630950:C:T	2.7952e-11	-1.92138	-1.10583
226631010	chr2:226631010:C:A	2.2488e-10	-2.33768e-10	-0.942132
226632039	chr2:226632039:T:C	3.88697e-10	-2.33768e-10	-0.3949
226632945	chr2:226632945:C:T	8.66319e-11	-1.89603	-2.40076e-10
226633304	chr2:226633304:G:A	2.16949e-10	-2.33768e-10	-0.97804
226633310	chr2:226633310:C:T	6.66393e-10	-2.33768e-10	0.144179
226633620	chr2:226633620:T:C	1.86196e-10	-2.33768e-10	-1.1309
226633672	chr2:226633672:T:C	2.67137e-11	-1.90621	-1.16632
226633699	chr2:226633699:A:G	8.4361e-11	-1.9226	-2.40076e-10
226633804	chr2:226633804:T:C	4.39949e-11	-1.92307	-0.650552
226633858	chr2:226633858:G:C	2.05234e-10	-2.33768e-10	-1.03355
226634043	chr2:226634043:G:A	4.02226e-11	-1.92423	-0.739037
226635657	chr2:226635657:A:G	8.44872e-11	-1.9211	-2.40076e-10
226635923	chr2:226635923:A:G	5.42777e-11	-1.87467	-0.488913
226635998	chr2:226635998:C:A	1.51356e-10	-0.196738	-1.14132
226636052	chr2:226636052:T:G	3.9612e-11	-1.89624	-0.782332
226636539	chr2:226636539:A:G	8.40208e-11	-1.92664	-2.40076e-10
226637205	chr2:226637205:G:A	2.598e-11	-1.92155	-1.17882
226637502	chr2:226637502:A:G	2.86081e-11	-1.89294	-1.11107
226637672	chr2:226637672:G:A	1.96435e-10	-2.33768e-10	-1.07737
226637815	chr2:226637815:A:G	2.08134e-10	-2.33768e-10	-1.01952
226637972	chr2:226637972:G:A	2.14149e-10	-2.33768e-10	-0.99103
226638353	chr2:226638353:G:A	2.10148e-10	-2.33768e-10	-1.00989
226638404	chr2:226638404:G:A	2.63197e-11	-1.90815	-1.17924
226638409	chr2:226638409:A:G	7.07777e-11	-1.91854	-0.179619
226639236	chr2:226639236:G:A	3.82419e-10	-2.33768e-10	-0.411183
226639443	chr2:226639443:CAGAT:C	2.91621e-11	-1.87786	-1.10697
226639457	chr2:226639457:TATACAC:T	2.15055e-10	-2.33768e-10	-0.986805
226639612	chr2:226639612:A:G	2.97359e-11	-1.80018	-1.16516
226639762	chr2:226639762:T:C	7.18107e-11	-1.9259	-0.157767
226641752	chr2:226641752:A:G	2.84852e-11	-1.92613	-1.08218
226641898	chr2:226641898:A:G	5.29243e-11	-1.43533	-0.953509
226642127	chr2:226642127:A:C	2.05475e-10	-2.33768e-10	-1.03238
226642459	chr2:226642459:G:A	7.17673e-11	-1.9265	-0.157767
226642530	chr2:226642530:C:T	7.30966e-11	-1.92661	-0.139313
226642602	chr2:226642602:T:C	2.68102e-11	-1.9256	-1.14332
226642605	chr2:226642605:C:T	8.40244e-11	-1.92659	-2.40076e-10
226642688	chr2:226642688:T:A	2.67576e-11	-1.92596	-1.14492
226643224	chr2:226643224:T:C	9.29575e-11	-1.82556	-2.40076e-10
226643295	chr2:226643295:A:G	2.04449e-10	-2.33768e-10	-1.03738
226643724	chr2:226643724:G:A	1.82318e-10	-2.33768e-10	-1.15195
226644050	chr2:226644050:C:T	2.05256e-10	-2.33768e-10	-1.03344
226644051	chr2:226644051:G:A	4.98608e-10	-2.33768e-10	-0.14588
226644133	chr2:226644133:C:G	5.03471e-10	-2.33768e-10	-0.136175
226644442	chr2:226644442:C:T	2.63027e-11	-1.92666	-1.16137
226644635	chr2:226644635:G:A	6.86709e-11	-1.9264	-0.201978
226645006	chr2:226645006:C:A	2.05364e-10	-2.33768e-10	-1.03292
226645268	chr2:226645268:C:T	1.32767e-10	-0.323942	-1.14517
226645457	chr2:226645457:A:G	7.90649e-11	-1.92614	-0.0612889
226645616	chr2:226645616:A:T	6.34175e-11	-1.92562	-0.282339
226645674	chr2:226645674:G:A	2.86463e-11	-1.88994	-1.11274
226646082	chr2:226646082:T:C	4.65276e-10	-0.929756	0.714685
226646153	chr2:226646153:G:A	2.17939e-10	-2.33768e-10	-0.973484
226646524	chr2:226646524:C:T	1.90238e-10	-2.33768e-10	-1.10942
226646665	chr2:226646665:C:T	2.89249e-11	-1.92665	-1.06635
226646883	chr2:226646883:G:A	1.90076e-10	-2.33768e-10	-1.11027
226646943	chr2:226646943:T:C	7.21304e-11	-1.92662	-0.152602
226647016	chr2:226647016:G:A	2.11794e-10	-2.33768e-10	-1.00209
226647368	chr2:226647368:T:C	5.84641e-11	-1.92615	-0.363143
226647732	chr2:226647732:T:C	1.95498e-10	-2.33768e-10	-1.08215
226647853	chr2:226647853:C:T	3.90758e-11	-1.65257	-1.03962
226647890	chr2:226647890:G:A	2.91784e-10	-2.33768e-10	-0.681688
226647964	chr2:226647964:C:T	2.65607e-11	-1.92484	-1.15342
226648008	chr2:226648008:GA:G	3.10087e-11	-1.92666	-0.996778
226648016	chr2:226648016:C:T	5.853e-11	-1.92502	-0.363143
226648163	chr2:226648163:G:A	2.17119e-10	-2.33768e-10	-0.977254
226648242	chr2:226648242:A:C	7.21279e-11	-1.92666	-0.152602
226648414	chr2:226648414:G:A	2.0581e-10	-2.33768e-10	-1.03075
226648636	chr2:226648636:A:G	1.77458e-10	-2.33768e-10	-1.17897
226648792	chr2:226648792:G:A	7.21279e-11	-1.92666	-0.152602
226648977	chr2:226648977:T:A	7.31841e-11	-1.92567	-0.139057
226649884	chr2:226649884:T:C	5.67002e-11	-1.91444	-0.405485
226650562	chr2:226650562:G:A	1.8714e-10	-2.33768e-10	-1.12584
226651125	chr2:226651125:T:C	7.2132e-11	-1.9266	-0.152602
226651228	chr2:226651228:G:A	2.20748e-10	-2.33768e-10	-0.960677
226651324	chr2:226651324:A:G	1.83019e-10	-2.33768e-10	-1.14811
226652180	chr2:226652180:T:C	5.57102e-11	-1.92492	-0.41262
226652774	chr2:226652774:C:G	2.08821e-10	-2.33768e-10	-1.01622
226652928	chr2:226652928:A:C	1.79161e-10	-2.33768e-10	-1.16942
226652945	chr2:226652945:G:C	5.85131e-11	-1.92531	-0.363143
226653321	chr2:226653321:T:A	5.84365e-11	-1.92662	-0.363143
226653385	chr2:226653385:A:G	4.43865e-10	-2.33768e-10	-0.262179
226653444	chr2:226653444:A:G	3.9071e-10	-2.33768e-10	-0.389734
226653576	chr2:226653576:A:T	2.18513e-10	-2.33768e-10	-0.970856
226653732	chr2:226653732:C:A	7.15847e-11	-1.92622	-0.160595
226655634	chr2:226655634:A:G	5.45229e-11	-1.92622	-0.432858
226655681	chr2:226655681:T:C	1.8361e-10	-2.33768e-10	-1.14489
226655751	chr2:226655751:C:T	1.72494e-10	-1.20734	-2.40076e-10
226656173	chr2:226656173:C:G	2.69e-11	-1.92666	-1.13892
226656573	chr2:226656573:A:G	5.85173e-11	-1.92625	-0.362131
226656883	chr2:226656883:C:T	1.35192e-10	-1.45101	-2.40076e-10
226656919	chr2:226656919:T:C	3.07598e-11	-1.9219	-1.00959
226657983	chr2:226657983:A:G	3.15256e-11	-1.92581	-0.981089
226658182	chr2:226658182:A:G	8.55073e-11	-1.9091	-2.40076e-10
226658254	chr2:226658254:A:G	2.4427e-10	-2.33768e-10	-0.859426
226658274	chr2:226658274:A:G	8.72327e-10	-2.33768e-10	0.413464
226658567	chr2:226658567:A:G	1.21149e-10	-1.56068	-2.40076e-10
226659175	chr2:226659175:C:G	9.23296e-11	-1.92615	0.093818
226660285	chr2:226660285:G:A	1.14072e-10	-0.67675	-0.944118
226660433	chr2:226660433:T:C	7.22494e-11	-1.92497	-0.152602
226660449	chr2:226660449:T:C	2.14841e-10	-2.33768e-10	-0.987801
226660690	chr2:226660690:C:A	2.64213e-10	-2.33768e-10	-0.780944
226660819	chr2:226660819:A:G	8.56817e-11	-1.90706	-2.40076e-10
226661209	chr2:226661209:C:T	1.01103e-10	-0.621804	-1.11976
226661213	chr2:226661213:C:T	3.25104e-11	-1.92654	-0.949603
226661276	chr2:226661276:G:T	1.87738e-10	-2.33768e-10	-1.12265
226661394	chr2:226661394:C:T	1.84898e-10	-2.33768e-10	-1.1379
226661444	chr2:226661444:T:A	1.80477e-10	-2.33768e-10	-1.16209
226661670	chr2:226661670:C:A	3.11553e-11	-1.92391	-0.994808
226661714	chr2:226661714:A:G	3.23612e-11	-1.92075	-0.95999
226661742	chr2:226661742:TC:T	1.07483e-10	-0.721472	-0.958892
226661996	chr2:226661996:T:C	1.77412e-10	-2.33768e-10	-1.17922
226662394	chr2:226662394:C:T	2.91551e-11	-1.92332	-1.06175
226662615	chr2:226662615:G:C	3.09747e-11	-1.77699	-1.14754
226662717	chr2:226662717:C:T	1.97243e-10	-2.33768e-10	-1.07327
226663658	chr2:226663658:T:C	3.43162e-11	-1.67568	-1.1464
226663675	chr2:226663675:A:G	2.73003e-11	-1.91583	-1.13498
226663702	chr2:226663702:A:G	2.59497e-10	-2.33768e-10	-0.798955
226664025	chr2:226664025:AT:A	8.50871e-11	-1.91403	-2.40076e-10
226664027	chr2:226664027:AAATAAAAG:A	1.13847e-10	-1.62285	-2.40076e-10
226664105	chr2:226664105:C:T	5.63054e-11	-1.58288	-0.744031
226664124	chr2:226664124:T:C	1.92735e-10	-2.33768e-10	-1.09638
226664473	chr2:226664473:C:T	2.0575e-10	-2.33768e-10	-1.03104
226664528	chr2:226664528:C:T	5.43129e-11	-1.3918	-0.971137
226664766	chr2:226664766:G:T	1.13276e-10	-1.62787	-2.40076e-10
226664895	chr2:226664895:TAGA:T	5.03437e-11	-1.36954	-1.06929
226665207	chr2:226665207:G:A	4.7049e-11	-1.351	-1.15551
226666141	chr2:226666141:G:A	1.82554e-10	-2.33768e-10	-1.15065
226666219	chr2:226666219:C:T	2.60936e-11	-1.92651	-1.1695
226666464	chr2:226666464:A:G	2.58385e-11	-1.92654	-1.1793
226667199	chr2:226667199:G:A	1.92257e-10	-2.33768e-10	-1.09887
226667637	chr2:226667637:T:C	2.3015e-10	-2.33768e-10	-0.918967
226667672	chr2:226667672:C:T	1.79412e-10	-2.33768e-10	-1.16802
226667779	chr2:226667779:G:A	1.97777e-10	-2.33768e-10	-1.07056
226667989	chr2:226667989:C:T	1.88185e-10	-2.33768e-10	-1.12028
226667994	chr2:226667994:TC:T	3.64395e-10	-2.33768e-10	-0.459463
226668169	chr2:226668169:G:A	8.25935e-11	-0.827634	-1.11613
226668550	chr2:226668550:G:A	2.54602e-10	-0.817998	-2.40076e-10
226668711	chr2:226668711:C:G	3.57062e-10	-2.33768e-10	-0.479792
226669111	chr2:226669111:G:C	5.93392e-11	-1.82346	-0.450971
226669226	chr2:226669226:C:A	6.73734e-11	-1.00224	-1.14522
226669311	chr2:226669311:G:T	2.48751e-10	-2.33768e-10	-0.841247
226669437	chr2:226669437:T:A	3.57555e-10	-2.33768e-10	-0.478411
226669438	chr2:226669438:TA:T	3.60009e-10	-2.33768e-10	-0.471572
226669624	chr2:226669624:C:G	2.20678e-10	-2.33768e-10	-0.960995
226669795	chr2:226669795:C:T	2.86376e-11	-1.92027	-1.08271
226669894	chr2:226669894:G:A	4.20273e-11	-1.53179	-1.08759
226670742	chr2:226670742:C:T	1.79174e-10	-2.33768e-10	-1.16934
226670776	chr2:226670776:G:A	1.47033e-10	-1.36705	-2.40076e-10
226670811	chr2:226670811:A:G	2.18172e-10	-2.33768e-10	-0.972415
226670936	chr2:226670936:G:A	1.78981e-10	-2.33768e-10	-1.17042
226671839	chr2:226671839:C:A	1.33138e-10	-1.46631	-2.40076e-10
226671894	chr2:226671894:A:G	1.8299e-10	-0.354492	-0.793775
226672604	chr2:226672604:G:A	9.57675e-11	-1.79578	-2.40076e-10
226672625	chr2:226672625:C:T	3.49237e-11	-1.78135	-1.02318
226672626	chr2:226672626:G:A	8.40207e-11	-1.92664	-2.40076e-10
226672989	chr2:226672989:A:G	1.77796e-10	-2.33768e-10	-1.17706
226673061	chr2:226673061:T:C	1.85248e-10	-2.33768e-10	-1.13601
226673232	chr2:226673232:C:T	1.81657e-10	-2.33768e-10	-1.15558
226673555	chr2:226673555:C:G	5.93202e-11	-1.17824	-1.09651
226673683	chr2:226673683:T:C	2.26564e-10	-2.33768e-10	-0.934673
226673851	chr2:226673851:G:A	3.46761e-10	-2.33768e-10	-0.509066
226673887	chr2:226673887:G:A	6.95305e-11	-1.76543	-0.350506
226674392	chr2:226674392:G:T	3.98205e-11	-1.91629	-0.757025
226674712	chr2:226674712:G:A	2.23104e-10	-2.33768e-10	-0.950064
226675089	chr2:226675089:G:A	6.9454e-11	-1.02758	-1.08946
226675095	chr2:226675095:G:A	9.15436e-11	-0.857049	-0.983836
226675176	chr2:226675176:A:G	1.19186e-09	-2.33768e-10	0.725573
226675233	chr2:226675233:G:A	1.79239e-10	-2.33768e-10	-1.16898
226675376	chr2:226675376:A:G	1.84871e-10	-0.314263	-0.82378
226675726	chr2:226675726:A:G	6.44113e-10	-2.33768e-10	0.110174
226676058	chr2:226676058:C:T	3.5709e-11	-1.60655	-1.17574
226676098	chr2:226676098:G:A	5.62303e-11	-1.75706	-0.57118
226676107	chr2:226676107:C:A	2.96273e-10	-2.33768e-10	-0.666419
226676118	chr2:226676118:G:A	1.01018e-10	-0.702615	-1.03978
226676765	chr2:226676765:T:C	2.84858e-11	-1.86458	-1.14371
226676927	chr2:226676927:C:T	3.47599e-11	-1.63253	-1.1767
226676934	chr2:226676934:A:G	3.36291e-10	-2.33768e-10	-0.539724
226677246	chr2:226677246:G:A	3.46398e-10	-2.33768e-10	-0.510113
226677274	chr2:226677274:T:C	3.05772e-10	-2.33768e-10	-0.63486
226677346	chr2:226677346:C:T	4.63769e-11	-1.87298	-0.64792
226677462	chr2:226677462:T:C	1.96445e-10	-2.33768e-10	-1.07732
226677761	chr2:226677761:T:C	1.78876e-10	-2.33768e-10	-1.17101
226677923	chr2:226677923:A:T	1.79418e-10	-2.33768e-10	-1.16798
226677980	chr2:226677980:T:G	3.07944e-11	-1.75175	-1.17862
226678368	chr2:226678368:C:T	3.12255e-10	-2.33768e-10	-0.61388
226678497	chr2:226678497:G:C	2.34167e-10	-2.33768e-10	-0.901667
226678703	chr2:226678703:G:A	4.15092e-11	-1.8303	-0.801484
226678739	chr2:226678739:G:GA	1.94846e-10	-2.33768e-10	-1.08549
226678744	chr2:226678744:T:A	1.94846e-10	-2.33768e-10	-1.08549
226678748	chr2:226678748:C:A	1.94846e-10	-2.33768e-10	-1.08549
226678775	chr2:226678775:A:C	9.16043e-11	-0.816907	-1.02332
226678856	chr2:226678856:C:A	3.23538e-11	-1.70143	-1.17953
226678857	chr2:226678857:T:G	3.26921e-11	-1.69103	-1.17953
226678917	chr2:226678917:C:T	2.22524e-10	-2.33768e-10	-0.952664
226679000	chr2:226679000:T:C	7.38049e-11	-0.961745	-1.09453
226679133	chr2:226679133:T:C	7.29153e-11	-1.84872	-0.219678
226679168	chr2:226679168:T:C	1.78009e-10	-2.33768e-10	-1.17586
226679204	chr2:226679204:G:A	4.22404e-11	-1.83058	-0.783748
226679261	chr2:226679261:AT:A	1.78694e-10	-2.33768e-10	-1.17202
226679281	chr2:226679281:A:T	6.60592e-11	-1.04812	-1.11903
226679347	chr2:226679347:G:A	2.29298e-10	-2.33768e-10	-0.922676
226679783	chr2:226679783:A:C	2.22513e-10	-2.33768e-10	-0.952717
226679955	chr2:226679955:G:A	3.7096e-11	-1.58523	-1.15896
226680018	chr2:226680018:G:A	2.44218e-10	-2.33768e-10	-0.859638
226680257	chr2:226680257:C:T	3.10475e-10	-2.33768e-10	-0.619598
226680452	chr2:226680452:G:A	1.86291e-10	-2.33768e-10	-1.13039
226680867	chr2:226680867:T:C	9.29337e-11	-0.791102	-1.03471
226681055	chr2:226681055:G:T	2.15326e-10	-2.33768e-10	-0.985548
226681539	chr2:226681539:C:G	1.10395e-10	-1.65364	-2.40076e-10
226681663	chr2:226681663:C:T	1.86023e-10	-2.33768e-10	-1.13183
226682200	chr2:226682200:G:C	8.43497e-11	-1.92273	-2.40076e-10
226682289	chr2:226682289:A:G	6.23823e-11	-1.22452	-0.999903
226682596	chr2:226682596:G:T	3.90942e-10	-2.33768e-10	-0.389142
226682610	chr2:226682610:C:T	3.26681e-11	-1.69293	-1.17837
226682713	chr2:226682713:A:G	3.5584e-11	-1.65437	-1.13143
226682754	chr2:226682754:A:AG	9.52285e-11	-1.80142	-2.40076e-10
226682871	chr2:226682871:C:T	2.29345e-10	-2.33768e-10	-0.922474
226683071	chr2:226683071:T:TG	3.21558e-11	-1.70896	-1.17815
226683159	chr2:226683159:T:C	2.88604e-11	-1.85456	-1.14067
226683274	chr2:226683274:G:A	8.56249e-11	-1.90772	-2.40076e-10
226683594	chr2:226683594:A:G	3.22591e-11	-1.70512	-1.17878
226683759	chr2:226683759:C:T	2.34261e-10	-2.33768e-10	-0.901266
226683788	chr2:226683788:G:A	3.40676e-11	-1.72172	-1.10764
226683876	chr2:226683876:G:A	3.047e-10	-2.33768e-10	-0.638372
226683990	chr2:226683990:C:T	2.37287e-10	-2.33768e-10	-0.88843
226684096	chr2:226684096:T:C	3.8508e-10	-2.33768e-10	-0.40425
226684107	chr2:226684107:C:T	3.2011e-10	-2.33768e-10	-0.589036
226684430	chr2:226684430:TG:T	3.80346e-10	-2.33768e-10	-0.416619
226684477	chr2:226684477:C:A	1.78414e-10	-2.33768e-10	-1.17359
226684566	chr2:226684566:C:G	6.30256e-11	-1.09347	-1.12069
226685118	chr2:226685118:G:A	3.74558e-10	-2.33768e-10	-0.431955
226685147	chr2:226685147:C:T	2.78591e-10	-2.33768e-10	-0.727955
226685375	chr2:226685375:G:A	5.14221e-11	-1.341	-1.07663
226685822	chr2:226685822:A:C	3.12334e-10	-2.33768e-10	-0.613627
226685944	chr2:226685944:C:T	3.55604e-11	-1.61619	-1.17028
226685977	chr2:226685977:G:A	1.78869e-10	-2.33768e-10	-1.17105
226685978	chr2:226685978:C:T	2.3143e-10	-2.33768e-10	-0.913423
226686135	chr2:226686135:A:G	1.90423e-10	-2.33768e-10	-1.10845
226686332	chr2:226686332:T:C	1.77594e-10	-2.33768e-10	-1.1782
226686363	chr2:226686363:A:G	3.55018e-10	-2.33768e-10	-0.485531
226686463	chr2:226686463:C:T	2.81661e-10	-2.33768e-10	-0.716998
226686489	chr2:226686489:T:C	3.4741e-11	-1.64094	-1.16884
226686678	chr2:226686678:T:A	3.50105e-11	-1.64002	-1.16204
226687405	chr2:226687405:A:G	1.24387e-10	-1.29939	-0.234919
226688033	chr2:226688033:C:T	3.74778e-10	-2.33768e-10	-0.431367
226688374	chr2:226688374:G:C	4.38335e-10	-2.33768e-10	-0.274717
226688522	chr2:226688522:C:T	6.54243e-11	-1.18402	-0.99279
226688710	chr2:226688710:C:T	1.11014e-09	-2.33768e-10	0.654545
226688813	chr2:226688813:ATTATCCTTTGTTCATAGTTAT:A	7.51558e-11	-0.941535	-1.0966
226689124	chr2:226689124:A:G	1.91982e-10	-2.33768e-10	-1.1003
226689290	chr2:226689290:C:T	2.10633e-10	-2.33768e-10	-1.00758
226689319	chr2:226689319:C:T	9.41535e-11	-1.81167	-0.00110489
226689574	chr2:226689574:G:A	9.07129e-11	-1.79671	-0.0532944
226689763	chr2:226689763:C:G	1.37843e-10	-1.43158	-2.40076e-10
226689893	chr2:226689893:C:G	1.81239e-10	-2.33768e-10	-1.15788
226689964	chr2:226689964:C:T	9.38067e-11	-1.82158	0.0051122
226689989	chr2:226689989:C:T	2.17005e-10	-2.33768e-10	-0.977782
226690351	chr2:226690351:C:T	5.49257e-11	-1.31018	-1.04154
226690632	chr2:226690632:G:A	1.34934e-10	-1.05651	-0.39641
226690717	chr2:226690717:A:G	1.20328e-09	-2.33768e-10	0.735106
226690818	chr2:226690818:A:G	1.01177e-10	-1.45602	-0.284805
226690993	chr2:226690993:G:C	2.06619e-10	-1.00215	-0.0246793
226691159	chr2:226691159:A:G	1.82644e-10	-0.979311	-0.170852
226691555	chr2:226691555:G:T	4.93886e-11	-1.89645	-0.561527
226691666	chr2:226691666:C:G	9.53683e-11	-1.49997	-0.299984
226691787	chr2:226691787:G:T	5.22609e-11	-1.88582	-0.515628
226691915	chr2:226691915:C:T	3.66968e-11	-1.81649	-0.938525
226691959	chr2:226691959:T:A	6.67477e-11	-1.06201	-1.09477
226692068	chr2:226692068:C:T	1.80809e-10	-2.33768e-10	-1.16026
226692343	chr2:226692343:C:G	3.07868e-11	-1.9265	-1.00412
226692422	chr2:226692422:G:A	7.62945e-11	-1.83796	-0.185137
226692471	chr2:226692471:G:A	6.33492e-11	-1.07702	-1.13201
226692480	chr2:226692480:G:A	2.64461e-11	-1.91365	-1.16894
226692779	chr2:226692779:T:C	7.12771e-11	-1.87608	-0.215042
226693208	chr2:226693208:G:T	3.8024e-11	-1.62273	-1.09675
226693476	chr2:226693476:T:G	7.98804e-11	-1.83424	-0.142928
226693550	chr2:226693550:G:A	8.22284e-11	-1.78585	-0.162353
226693668	chr2:226693668:C:T	1.92219e-10	-2.33768e-10	-1.09906
226693858	chr2:226693858:G:A	2.4312e-10	-2.33768e-10	-0.864144
226693910	chr2:226693910:G:A	1.09563e-10	-1.6612	-2.40076e-10
226694343	chr2:226694343:C:T	1.77363e-10	-2.33768e-10	-1.1795
226694506	chr2:226694506:T:C	1.28688e-09	-2.33768e-10	0.802274
226694511	chr2:226694511:CT:C	1.8943e-10	-2.33768e-10	-1.11368
226694600	chr2:226694600:T:G	2.30858e-10	-2.33768e-10	-0.915897
226694601	chr2:226694601:A:G	6.61631e-11	-1.74503	-0.420552
226694722	chr2:226694722:A:G	1.95659e-10	-2.33768e-10	-1.08133
226694940	chr2:226694940:C:T	2.52022e-10	-2.33768e-10	-0.828183
226694996	chr2:226694996:G:T	2.14286e-10	-0.990388	-2.40076e-10
226695350	chr2:226695350:T:C	2.13215e-10	-2.33768e-10	-0.995401
226695400	chr2:226695400:G:A	5.59388e-10	-0.0308579	-2.40076e-10
226695843	chr2:226695843:G:A	1.77948e-10	-2.33768e-10	-1.17621
226696070	chr2:226696070:G:A	3.829e-11	-1.84995	-0.862557
226696247	chr2:226696247:G:C	1.77341e-10	-2.33768e-10	-1.17963
226696369	chr2:226696369:C:G	4.69349e-11	-1.77849	-0.730447
226696508	chr2:226696508:T:C	4.11007e-11	-1.65724	-0.984435
226696912	chr2:226696912:A:T	3.75489e-11	-1.92598	-0.806075
226696930	chr2:226696930:G:A	8.74174e-11	-1.88701	-2.40076e-10
226697158	chr2:226697158:T:C	2.85212e-10	-2.33768e-10	-0.704469
226697290	chr2:226697290:C:T	2.07089e-10	-2.33768e-10	-1.02455
226697344	chr2:226697344:T:A	1.88795e-10	-2.33768e-10	-1.11704
226697423	chr2:226697423:A:G	1.15365e-10	-1.92567	0.316072
226697654	chr2:226697654:A:G	3.63883e-10	-2.33768e-10	-0.460869
226697738	chr2:226697738:G:C	1.35912e-08	-2.33768e-10	3.15948
226698101	chr2:226698101:T:A	1.8285e-10	-2.33768e-10	-1.14903
226698453	chr2:226698453:C:T	1.78084e-10	-1.17545	-2.40076e-10
226698734	chr2:226698734:C:T	1.99288e-10	-2.33768e-10	-1.06295
226699309	chr2:226699309:G:T	2.82918e-11	-1.90989	-1.10524
226699373	chr2:226699373:C:T	1.8569e-10	-2.33768e-10	-1.13362
226699811	chr2:226699811:C:T	3.43497e-11	-1.92264	-0.898463
226700315	chr2:226700315:T:C	2.46567e-10	-2.33768e-10	-0.850066
226700436	chr2:226700436:A:G	2.78382e-10	-2.33768e-10	-0.728705
226700922	chr2:226700922:G:A	1.7846e-10	-2.33768e-10	-1.17334
226701314	chr2:226701314:G:A	1.86887e-10	-2.33768e-10	-1.12719
226701393	chr2:226701393:C:T	2.1188e-10	-2.33768e-10	-1.00168
226701788	chr2:226701788:A:G	1.77601e-10	-2.33768e-10	-1.17816
226702034	chr2:226702034:C:T	5.25733e-11	-1.78198	-0.613514
226702287	chr2:226702287:A:G	1.90469e-10	-2.33768e-10	-1.10821
226702615	chr2:226702615:T:C	2.03746e-10	-2.33768e-10	-1.04083
226702617	chr2:226702617:C:T	6.91778e-11	-0.975387	-1.14563
226702656	chr2:226702656:C:A	6.03402e-11	-1.76555	-0.492154
226702904	chr2:226702904:T:G	1.88795e-10	-2.33768e-10	-1.11704
226703302	chr2:226703302:A:G	7.24132e-11	-1.82508	-0.250227
226704108	chr2:226704108:C:T	8.59658e-11	-1.90375	-2.40076e-10
226704179	chr2:226704179:C:T	1.77402e-10	-2.33768e-10	-1.17928
226704502	chr2:226704502:A:C	1.80978e-10	-2.33768e-10	-1.15933
226704609	chr2:226704609:G:A	5.43007e-11	-1.80345	-0.559716
226704991	chr2:226704991:A:G	5.5479e-11	-1.86798	-0.473712
226705026	chr2:226705026:C:T	6.14876e-11	-1.79445	-0.444416
226705062	chr2:226705062:T:A	1.89152e-10	-2.33768e-10	-1.11515
226705125	chr2:226705125:A:C	1.89454e-10	-2.33768e-10	-1.11356
226705901	chr2:226705901:G:T	6.58416e-11	-1.61322	-0.557234
226706334	chr2:226706334:G:A	6.47175e-11	-1.55743	-0.630237
226706766	chr2:226706766:AC:A	4.23629e-11	-1.90235	-0.709078
226706767	chr2:226706767:C:A	1.08808e-10	-1.66812	-2.40076e-10
226706770	chr2:226706770:TTTTATA:T	1.91058e-10	-2.33768e-10	-1.10513
226706800	chr2:226706800:T:C	1.823e-10	-2.33768e-10	-1.15204
226706819	chr2:226706819:T:C	1.86024e-10	-2.33768e-10	-1.13182
226706916	chr2:226706916:T:A	1.77696e-10	-2.33768e-10	-1.17763
226707217	chr2:226707217:C:T	1.78495e-10	-2.33768e-10	-1.17314
226707838	chr2:226707838:C:T	6.0841e-11	-1.11311	-1.13632
226708540	chr2:226708540:G:A	3.23761e-11	-1.92297	-0.957311
226708565	chr2:226708565:A:T	3.87876e-11	-1.52645	-1.17315
226708663	chr2:226708663:G:A	9.54021e-11	-1.7996	-2.40076e-10
226708736	chr2:226708736:C:T	1.7864e-10	-2.33768e-10	-1.17233
226709400	chr2:226709400:C:T	9.28319e-11	-0.989979	-0.836931
226709491	chr2:226709491:C:T	2.22958e-10	-0.950718	-2.40076e-10
226709505	chr2:226709505:T:C	4.12118e-11	-1.48979	-1.14918
226709828	chr2:226709828:G:A	4.9972e-11	-1.63517	-0.811067
226710124	chr2:226710124:C:T	4.02117e-11	-1.49622	-1.16732
226710216	chr2:226710216:G:A	1.84772e-10	-2.33768e-10	-1.13858
226710309	chr2:226710309:C:A	3.15168e-11	-1.72835	-1.17882
226710533	chr2:226710533:A:T	1.8397e-10	-2.33768e-10	-1.14293
226710545	chr2:226710545:G:A	5.18204e-11	-1.5945	-0.815421
226710596	chr2:226710596:C:A	1.87468e-10	-2.33768e-10	-1.12409
226710725	chr2:226710725:T:C	4.91916e-11	-1.6355	-0.826481
226711397	chr2:226711397:A:G	1.7864e-10	-2.33768e-10	-1.17233
226711765	chr2:226711765:T:C	8.40735e-11	-1.92601	-2.40076e-10
226712128	chr2:226712128:A:G	4.77299e-11	-1.60571	-0.886431
226712203	chr2:226712203:C:T	3.36843e-11	-1.66291	-1.17776
226712766	chr2:226712766:A:G	1.80104e-10	-2.33768e-10	-1.16416
226712928	chr2:226712928:C:T	4.88197e-10	0.300821	-0.467803
226712945	chr2:226712945:G:A	2.08696e-10	-2.33768e-10	-1.01682
226713230	chr2:226713230:GA:G	1.83823e-10	-2.33768e-10	-1.14373
226713458	chr2:226713458:A:C	4.67333e-10	-2.33768e-10	-0.210659
226713856	chr2:226713856:A:C	3.13411e-11	-1.73879	-1.17398
226713981	chr2:226713981:A:G	1.87954e-10	-2.33768e-10	-1.1215
226714402	chr2:226714402:A:G	1.81586e-10	-2.33768e-10	-1.15597
226714491	chr2:226714491:A:G	4.8544e-11	-1.54475	-0.930479
226714772	chr2:226714772:A:T	2.58395e-11	-1.92635	-1.17945
226714954	chr2:226714954:T:C	1.77462e-10	-2.33768e-10	-1.17894
226715115	chr2:226715115:C:T	5.50473e-11	-1.92242	-0.427086
226715930	chr2:226715930:T:C	1.93498e-10	-2.33768e-10	-1.09243
226716596	chr2:226716596:T:C	2.08698e-10	-2.33768e-10	-1.01681
226716864	chr2:226716864:T:C	3.95402e-11	-1.529	-1.15138
226717336	chr2:226717336:A:G	2.50453e-10	-2.33768e-10	-0.834428
226717871	chr2:226717871:T:C	1.88362e-10	-2.33768e-10	-1.11934
226717916	chr2:226717916:G:T	1.9728e-10	-2.33768e-10	-1.07307
226717961	chr2:226717961:C:T	1.83425e-10	-2.33768e-10	-1.1459
226718312	chr2:226718312:A:C	2.38001e-10	-2.33768e-10	-0.885424
226718873	chr2:226718873:A:T	3.97115e-11	-1.54455	-1.13151
226718944	chr2:226718944:T:C	2.42927e-09	1.43764	-2.40076e-10
226718960	chr2:226718960:G:A	2.49443e-10	-2.33768e-10	-0.83847
226719000	chr2:226719000:A:G	2.20691e-10	0.00687002	-0.967809
226719245	chr2:226719245:A:G	2.94015e-11	-1.82718	-1.14947
226719600	chr2:226719600:T:C	2.18443e-08	4.76192	-1.12793
226719611	chr2:226719611:A:C	2.49722e-10	-2.33768e-10	-0.837351
226719829	chr2:226719829:G:A	7.27595e-11	-1.23471	-0.835827
226720397	chr2:226720397:CA:C	9.60256e-11	-1.79309	-2.40076e-10
226721244	chr2:226721244:T:A	2.50618e-10	-2.33768e-10	-0.83377
226721890	chr2:226721890:G:A	5.84089e-11	-1.67847	-0.61176
226722314	chr2:226722314:C:T	1.02463e-09	0.57439	-2.40076e-10
226722793	chr2:226722793:T:A	1.90075e-10	-2.33768e-10	-1.11028
226722972	chr2:226722972:G:A	1.03555e-10	-1.06447	-0.653129
226723174	chr2:226723174:A:G	2.03095e-10	-2.33768e-10	-1.04403
226723417	chr2:226723417:A:C	2.34164e-10	-2.33768e-10	-0.901679
226723860	chr2:226723860:A:G	7.58135e-11	-0.934382	-1.09504
226724529	chr2:226724529:C:T	1.87693e-09	1.17969	-2.40076e-10
226725064	chr2:226725064:A:G	5.53529e-11	-1.16431	-1.17966
226725226	chr2:226725226:T:C	1.80616e-10	-2.33768e-10	-1.16133
226725888	chr2:226725888:CTG:C	1.93235e-10	-2.33768e-10	-1.09379
226726078	chr2:226726078:G:A	1.77414e-10	-2.33768e-10	-1.17921
226726602	chr2:226726602:G:T	2.00126e-10	-2.33768e-10	-1.05875
226726725	chr2:226726725:G:T	1.96674e-10	-2.33768e-10	-1.07615
226727206	chr2:226727206:A:T	1.9222e-10	-2.33768e-10	-1.09906
226727383	chr2:226727383:G:A	2.42572e-10	-2.33768e-10	-0.866401
226727805	chr2:226727805:C:T	7.71823e-11	-0.91693	-1.0946
226729106	chr2:226729106:T:C	1.86353e-10	-2.33768e-10	-1.13006
226729137	chr2:226729137:A:G	4.03251e-10	-2.33768e-10	-0.358141
226729535	chr2:226729535:A:G	2.65357e-11	-1.92628	-1.15293
226729746	chr2:226729746:A:G	3.30382e-10	-2.33768e-10	-0.557452
226729872	chr2:226729872:C:G	1.84074e-10	-2.33768e-10	-1.14236
226730281	chr2:226730281:T:A	1.94562e-10	-2.33768e-10	-1.08695
226730502	chr2:226730502:C:T	9.71003e-11	-0.649886	-1.13207
226730517	chr2:226730517:A:G	9.80246e-11	-0.659604	-1.11288
226731002	chr2:226731002:G:T	2.11445e-10	-2.33768e-10	-1.00373
226731796	chr2:226731796:T:C	8.2923e-11	-0.89013	-1.04966
226732023	chr2:226732023:A:T	9.95185e-11	-0.654926	-1.10243
226732108	chr2:226732108:A:G	2.07598e-10	-2.33768e-10	-1.0221
226732629	chr2:226732629:G:A	8.64589e-11	-0.912576	-0.985455
226732852	chr2:226732852:A:G	5.5953e-10	-2.33768e-10	-0.0306038
226732872	chr2:226732872:A:G	2.12728e-10	-0.956086	-0.0416018
226732981	chr2:226732981:G:T	2.81645e-11	-1.92647	-1.09317
226733090	chr2:226733090:AATAAAT:A	2.11147e-10	-2.33768e-10	-1.00515
226733125	chr2:226733125:T:C	7.9976e-11	-0.928308	-1.04767
226733880	chr2:226733880:T:C	1.81586e-10	-2.33768e-10	-1.15597
226733905	chr2:226733905:A:G	1.8104e-10	-2.33768e-10	-1.15898
226734817	chr2:226734817:T:G	8.05759e-11	-0.915326	-1.05318
226734976	chr2:226734976:A:G	2.07805e-10	-2.33768e-10	-1.0211
226736155	chr2:226736155:G:A	1.94222e-10	-2.33768e-10	-1.0887
226736211	chr2:226736211:A:G	1.77346e-10	-2.33768e-10	-1.1796
226736537	chr2:226736537:C:A	9.01902e-11	-0.841957	-1.01382
226736634	chr2:226736634:CCTT:C	1.00687e-10	-0.736778	-1.00891
226736981	chr2:226736981:A:G	9.67457e-11	-0.996031	-0.789584
226737190	chr2:226737190:C:G	8.90303e-11	-0.785793	-1.08293
226737420	chr2:226737420:C:T	1.86228e-10	-2.33768e-10	-1.13073
226737855	chr2:226737855:G:A	1.77911e-10	-2.33768e-10	-1.17642
226737964	chr2:226737964:G:A	2.01899e-10	-2.33768e-10	-1.04993
226737972	chr2:226737972:G:T	1.81834e-10	-2.33768e-10	-1.1546
226738131	chr2:226738131:T:C	1.83798e-10	-2.33768e-10	-1.14386
226738239	chr2:226738239:C:T	6.69667e-11	-1.09045	-1.06306
226738390	chr2:226738390:A:C	2.14507e-10	-2.33768e-10	-0.989358
226738693	chr2:226738693:C:A	1.81598e-10	-2.33768e-10	-1.1559
226738784	chr2:226738784:G:C	1.82361e-10	-2.33768e-10	-1.15171
226738849	chr2:226738849:G:A	1.8685e-10	-2.33768e-10	-1.12739
226738976	chr2:226738976:C:T	1.8294e-10	-2.33768e-10	-1.14854
226739580	chr2:226739580:G:A	1.85752e-10	-2.33768e-10	-1.13329
226739891	chr2:226739891:A:G	2.18961e-10	-2.33768e-10	-0.968805
226739948	chr2:226739948:G:A	9.97965e-11	-0.581094	-1.17347
226740033	chr2:226740033:C:T	2.10687e-10	-0.769855	-0.237474
226740047	chr2:226740047:A:C	1.78795e-10	-2.33768e-10	-1.17146
226741001	chr2:226741001:A:T	4.84833e-11	-1.30442	-1.17206
226741002	chr2:226741002:A:T	2.01327e-10	-2.33768e-10	-1.05277
226741179	chr2:226741179:T:C	1.13883e-10	-0.507147	-1.11538
226741583	chr2:226741583:T:A	1.9507e-10	-2.33768e-10	-1.08434
226741864	chr2:226741864:C:A	7.26371e-11	-0.972044	-1.10018
226741874	chr2:226741874:T:C	1.84366e-10	-2.33768e-10	-1.14077
226742005	chr2:226742005:C:A	2.70121e-10	-2.33768e-10	-0.758829
226742479	chr2:226742479:T:C	1.92907e-09	-2.33768e-10	1.20709
226743173	chr2:226743173:A:C	1.99416e-10	-2.33768e-10	-1.06231
226743242	chr2:226743242:T:C	1.79498e-10	-2.33768e-10	-1.16753
226743375	chr2:226743375:G:A	1.97458e-10	-2.33768e-10	-1.07217
226743661	chr2:226743661:T:C	8.41236e-11	-1.92541	-2.40076e-10
226743825	chr2:226743825:A:C	1.26899e-10	-0.512829	-1.00148
226744095	chr2:226744095:A:G	3.38818e-11	-1.70417	-1.13065
226744281	chr2:226744281:G:T	5.64125e-10	-2.33768e-10	-0.0224254
226745217	chr2:226745217:T:C	2.37846e-10	-2.33768e-10	-0.886078
226745322	chr2:226745322:A:G	1.79404e-10	-2.33768e-10	-1.16806
226745525	chr2:226745525:G:A	3.53032e-11	-1.77091	-1.02282
226745657	chr2:226745657:T:C	1.78479e-10	-2.33768e-10	-1.17323
226746487	chr2:226746487:T:A	1.84809e-10	-2.33768e-10	-1.13838
226746946	chr2:226746946:T:C	1.90982e-10	-2.33768e-10	-1.10552
226747199	chr2:226747199:C:T	6.78892e-11	-0.978308	-1.16152
226747277	chr2:226747277:T:G	2.1425e-10	-2.33768e-10	-0.990557
226747461	chr2:226747461:C:T	2.39427e-10	-2.33768e-10	-0.879453
226748317	chr2:226748317:A:T	7.82705e-11	-0.889652	-1.10788
226749187	chr2:226749187:T:A	8.244e-11	-0.829987	-1.11564
226749289	chr2:226749289:C:T	8.85368e-11	-0.755756	-1.11853
226749521	chr2:226749521:A:T	7.68038e-11	-0.903402	-1.11305
226749901	chr2:226749901:T:C	8.15097e-11	-0.857203	-1.09978
226750020	chr2:226750020:C:T	2.22475e-10	-2.33768e-10	-0.952887
226750117	chr2:226750117:T:C	7.64035e-11	-0.899334	-1.12234
226750723	chr2:226750723:C:T	8.52592e-11	-1.912	-2.40076e-10
226751058	chr2:226751058:G:A	2.08397e-10	-2.33768e-10	-1.01826
226751097	chr2:226751097:G:T	6.13899e-11	-1.17038	-1.07008
226751432	chr2:226751432:T:C	5.92177e-11	-1.26486	-1.01162
226751561	chr2:226751561:G:C	1.62846e-10	-1.2649	-2.40076e-10
226751746	chr2:226751746:C:T	2.18892e-10	-2.33768e-10	-0.969121
226751977	chr2:226751977:CAAAT:C	1.78121e-10	-2.33768e-10	-1.17524
226752032	chr2:226752032:A:C	9.66349e-11	-1.03767	-0.74909
226752312	chr2:226752312:T:C	2.04769e-10	-2.33768e-10	-1.03582
226752972	chr2:226752972:C:T	8.0095e-11	-1.16118	-0.81331
226753019	chr2:226753019:C:T	8.16572e-11	-1.14983	-0.805336
226753049	chr2:226753049:A:C	7.83116e-11	-1.15908	-0.837926
226753378	chr2:226753378:A:G	9.04769e-11	-0.924127	-0.928478
226753459	chr2:226753459:G:A	8.43631e-11	-1.92257	-2.40076e-10
226753578	chr2:226753578:T:C	1.99181e-10	-2.33768e-10	-1.06348
226754853	chr2:226754853:A:C	1.78861e-10	-2.33768e-10	-1.17109
226755230	chr2:226755230:G:A	8.81639e-11	-1.14246	-0.736044
226755241	chr2:226755241:C:T	2.25494e-10	-2.33768e-10	-0.939408
226755289	chr2:226755289:C:T	3.84781e-10	-2.33768e-10	-0.405026
226756168	chr2:226756168:G:T	2.9907e-10	-2.33768e-10	-0.657023
226756580	chr2:226756580:G:A	5.84482e-11	-1.5144	-0.77516
226756956	chr2:226756956:G:A	4.53645e-11	-1.67234	-0.870629
226757115	chr2:226757115:T:A	5.12669e-11	-1.35394	-1.06671
226758058	chr2:226758058:G:A	2.56576e-10	-2.33768e-10	-0.810274
226758578	chr2:226758578:A:G	9.07293e-11	-1.84982	-2.40076e-10
226759297	chr2:226759297:G:A	7.60221e-11	-0.977513	-1.04916
226759327	chr2:226759327:G:A	1.85849e-10	-2.33768e-10	-1.13277
226759829	chr2:226759829:T:C	7.40628e-11	-1.16719	-0.885594
226759968	chr2:226759968:C:T	2.28858e-10	-2.33768e-10	-0.924601
226760389	chr2:226760389:A:T	3.01141e-10	-2.33768e-10	-0.650121
226760482	chr2:226760482:A:G	3.01978e-10	-2.33768e-10	-0.647346
226760494	chr2:226760494:G:A	9.21275e-11	-1.83453	-2.40076e-10
226761588	chr2:226761588:T:C	3.14697e-10	-2.33768e-10	-0.606091
226761876	chr2:226761876:G:A	3.37426e-10	-0.536355	-2.40076e-10
226762578	chr2:226762578:C:T	2.95705e-10	-2.33768e-10	-0.668338
226762629	chr2:226762629:C:A	7.26256e-11	-1.05372	-1.01866
226762984	chr2:226762984:G:A	3.09316e-10	-2.33768e-10	-0.623338
226763120	chr2:226763120:C:T	7.28336e-11	-1.07381	-0.995708
226763205	chr2:226763205:A:G	8.21767e-11	-1.19915	-0.749678
226763368	chr2:226763368:G:C	8.28622e-11	-1.19503	-0.74549
226763434	chr2:226763434:TCATG:T	8.21999e-11	-1.15972	-0.788823
226763485	chr2:226763485:G:A	7.40724e-11	-1.11315	-0.939504
226764070	chr2:226764070:TCAG:T	5.38726e-11	-1.33242	-1.03866
226764294	chr2:226764294:A:G	8.58947e-11	-0.943696	-0.960882
226764350	chr2:226764350:C:T	2.14973e-10	-2.33768e-10	-0.98719
226764747	chr2:226764747:G:A	3.08999e-10	-2.33768e-10	-0.624361
226765084	chr2:226765084:T:C	1.93677e-10	-2.33768e-10	-1.09151
226765436	chr2:226765436:C:T	3.70577e-10	-2.33768e-10	-0.442639
226765503	chr2:226765503:C:T	7.3423e-11	-1.19088	-0.870584
226765871	chr2:226765871:C:A	8.5432e-11	-0.913991	-0.995988
226766874	chr2:226766874:A:G	1.96384e-10	-2.33768e-10	-1.07763
226767109	chr2:226767109:G:GA	1.80413e-10	-2.33768e-10	-1.16245
226767356	chr2:226767356:G:A	2.27261e-10	-2.33768e-10	-0.931602
226767936	chr2:226767936:A:G	5.63686e-11	-1.31055	-1.01524
226768323	chr2:226768323:T:A	1.84035e-10	-2.33768e-10	-1.14258
226768732	chr2:226768732:G:A	2.59628e-10	-2.33768e-10	-0.798449
226768798	chr2:226768798:G:A	4.18877e-11	-1.57691	-1.0458
226768801	chr2:226768801:T:A	8.57263e-11	-1.90654	-2.40076e-10
226768873	chr2:226768873:G:A	8.43252e-11	-1.92302	-2.40076e-10
226768968	chr2:226768968:G:A	2.50007e-10	-2.33768e-10	-0.836213
226769592	chr2:226769592:A:T	6.7359e-11	-1.117	-1.03066
226769962	chr2:226769962:T:C	1.7734e-10	-2.33768e-10	-1.17963
226770026	chr2:226770026:G:T	7.78816e-11	-1.1241	-0.878414
226770471	chr2:226770471:G:C	1.86772e-10	-2.33768e-10	-1.12781
226770492	chr2:226770492:A:G	1.12806e-10	-1.50164	-0.130386
226771340	chr2:226771340:C:T	8.57901e-11	-1.05576	-0.850038
226771534	chr2:226771534:T:C	8.98369e-11	-1.8597	-2.40076e-10
226771707	chr2:226771707:A:G	1.08547e-10	-1.67051	-2.40076e-10
226772201	chr2:226772201:G:A	2.93553e-10	-2.33768e-10	-0.675643
226772582	chr2:226772582:C:A	9.092e-11	-1.84772	-2.40076e-10
226773047	chr2:226773047:A:T	2.60508e-11	-1.92646	-1.17119
226773856	chr2:226773856:C:T	6.92223e-11	-1.06995	-1.05042
226774167	chr2:226774167:C:T	8.43845e-11	-1.92232	-2.40076e-10
226774349	chr2:226774349:G:T	1.77476e-10	-2.33768e-10	-1.17886
226774373	chr2:226774373:T:G	7.11764e-11	-0.977311	-1.11523
226774856	chr2:226774856:T:C	7.57507e-11	-0.855331	-1.17492
226775557	chr2:226775557:C:T	1.77392e-10	-2.33768e-10	-1.17934
226775869	chr2:226775869:C:T	3.05067e-10	-2.33768e-10	-0.63717
226776197	chr2:226776197:C:T	8.25226e-11	-0.967856	-0.976773
226776209	chr2:226776209:A:C	7.41162e-11	-1.07405	-0.978019
226776680	chr2:226776680:G:GCAGATCA	2.02329e-10	-2.33768e-10	-1.04781
226777164	chr2:226777164:C:T	6.65934e-11	-1.02508	-1.13402
226777202	chr2:226777202:T:C	6.80846e-11	-1.00013	-1.13682
226777395	chr2:226777395:T:C	6.66086e-10	-2.33768e-10	0.143718
226777742	chr2:226777742:C:A	7.25119e-11	-1.05064	-1.02331
226778133	chr2:226778133:T:C	3.07009e-10	-2.33768e-10	-0.630822
226779168	chr2:226779168:G:C	1.87916e-10	-2.33768e-10	-1.12171
226779382	chr2:226779382:C:A	8.12946e-11	-0.955606	-1.00402
226779586	chr2:226779586:GA:G	2.13799e-10	-2.33768e-10	-0.992665
226779696	chr2:226779696:T:C	3.65618e-10	-2.33768e-10	-0.456111
226779803	chr2:226779803:C:A	6.70885e-11	-0.973888	-1.1778
226779806	chr2:226779806:T:C	5.82878e-11	-1.15971	-1.1326
226780748	chr2:226780748:T:TACAA	2.63923e-11	-1.92536	-1.15927
226780809	chr2:226780809:T:A	2.60132e-11	-1.92501	-1.17409
226781739	chr2:226781739:C:T	4.66279e-11	-1.33859	-1.17691
226782465	chr2:226782465:G:A	1.32511e-10	-1.47103	-2.40076e-10
226782830	chr2:226782830:G:A	1.79358e-10	-2.33768e-10	-1.16831
226783067	chr2:226783067:A:G	8.11111e-11	-1.12574	-0.836145
226783191	chr2:226783191:G:T	7.93101e-11	-1.14151	-0.842823
226783314	chr2:226783314:C:T	1.8117e-10	-2.33768e-10	-1.15826
226783515	chr2:226783515:C:T	1.91816e-10	-2.33768e-10	-1.10116
226784124	chr2:226784124:C:G	8.87259e-11	-1.67032	-0.201833
226784147	chr2:226784147:T:C	1.77526e-10	-2.33768e-10	-1.17859
226784837	chr2:226784837:C:T	3.00739e-11	-1.77438	-1.17966
226784843	chr2:226784843:A:G	1.21746e-10	-1.55576	-2.40076e-10
226785471	chr2:226785471:C:T	3.95173e-11	-1.53798	-1.14298
226785942	chr2:226785942:G:A	1.99975e-10	-2.33768e-10	-1.05951
226785993	chr2:226785993:G:A	1.82513e-10	-2.33768e-10	-1.15088
226786021	chr2:226786021:G:A	3.4306e-11	-1.74767	-1.07471
226786078	chr2:226786078:CT:C	1.77551e-10	-2.33768e-10	-1.17844
226786111	chr2:226786111:T:C	9.47957e-11	-1.61795	-0.188031
226786212	chr2:226786212:G:A	5.53969e-11	-1.38895	-0.954229
226786251	chr2:226786251:A:G	1.00894e-10	-1.66653	-0.0771052
226786331	chr2:226786331:G:A	6.52434e-11	-1.70643	-0.473145
226786407	chr2:226786407:T:C	8.15757e-11	-1.15405	-0.802114
226786420	chr2:226786420:A:G	6.43018e-11	-1.52573	-0.668385
226786559	chr2:226786559:A:T	9.22671e-11	-1.09004	-0.742973
226786566	chr2:226786566:C:A	9.26338e-11	-1.6687	-0.160346
226786658	chr2:226786658:C:A	8.7157e-11	-1.73598	-0.15401
226786677	chr2:226786677:C:A	3.33438e-11	-1.69142	-1.15941
226787075	chr2:226787075:G:C	3.72646e-11	-1.57135	-1.16831
226787251	chr2:226787251:A:T	8.43626e-11	-0.790099	-1.13248
226787384	chr2:226787384:T:C	1.79184e-10	-2.33768e-10	-1.16929
226787473	chr2:226787473:T:C	8.03639e-11	-1.69357	-0.277563
226787711	chr2:226787711:AGATCTTCT:A	1.14889e-10	-1.61373	-2.40076e-10
226788086	chr2:226788086:T:C	7.11573e-11	-1.0871	-1.0057
226788508	chr2:226788508:T:A	1.62119e-10	-1.26937	-2.40076e-10
226788551	chr2:226788551:G:A	6.5384e-11	-1.23893	-0.938491
226789232	chr2:226789232:C:A	3.84943e-11	-1.5425	-1.16469
226789268	chr2:226789268:A:G	2.01391e-10	-2.33768e-10	-1.05245
226789795	chr2:226789795:G:A	1.83689e-10	-2.33768e-10	-1.14446
226790632	chr2:226790632:C:T	3.41337e-11	-1.655	-1.17242
226790644	chr2:226790644:C:T	1.81405e-10	-2.33768e-10	-1.15697
226790874	chr2:226790874:C:T	2.10262e-10	-2.33768e-10	-1.00935
226790904	chr2:226790904:G:A	2.03716e-10	-2.33768e-10	-1.04097
226791012	chr2:226791012:G:A	1.77755e-10	-2.33768e-10	-1.17729
226791042	chr2:226791042:G:A	1.78279e-10	-2.33768e-10	-1.17435
226791062	chr2:226791062:C:T	3.43757e-11	-1.85429	-0.966064
226791371	chr2:226791371:A:C	3.56286e-11	-1.81056	-0.973988
226791452	chr2:226791452:C:T	4.30848e-10	-2.33768e-10	-0.291946
226791575	chr2:226791575:G:A	3.03623e-11	-1.76609	-1.17841
226791817	chr2:226791817:A:T	3.33811e-10	-2.33768e-10	-0.547124
226792227	chr2:226792227:G:C	1.78973e-10	-2.33768e-10	-1.17046
226792363	chr2:226792363:T:C	3.23753e-11	-1.87156	-1.00874
226793170	chr2:226793170:C:T	2.91583e-11	-1.92312	-1.06184
226793824	chr2:226793824:C:A	2.10641e-10	-2.33768e-10	-1.00755
226793913	chr2:226793913:T:TA	8.83185e-11	-1.87675	-2.40076e-10
226794037	chr2:226794037:T:G	2.71074e-11	-1.9104	-1.1475
226795828	chr2:226795828:C:T	1.17925e-10	-1.17686	-0.410787
226796327	chr2:226796327:T:C	6.77203e-11	-1.37809	-0.764223
226798037	chr2:226798037:C:T	1.06604e-10	-1.24062	-0.447963
226798469	chr2:226798469:G:A	3.10384e-11	-1.92491	-0.997562
226798828	chr2:226798828:A:G	1.77335e-10	-2.33768e-10	-1.17966
226799185	chr2:226799185:C:T	3.15453e-11	-1.87758	-1.02869
226799258	chr2:226799258:G:T	1.78189e-10	-2.33768e-10	-1.17485
226799475	chr2:226799475:A:C	4.172e-11	-1.8426	-0.78412
226800135	chr2:226800135:C:G	2.59623e-11	-1.92571	-1.17534
226801583	chr2:226801583:T:C	9.99945e-11	-1.75258	-2.40076e-10
226801899	chr2:226801899:C:T	1.83316e-10	-2.33768e-10	-1.14649
226801941	chr2:226801941:A:C	3.51002e-11	-1.66244	-1.13705
226801984	chr2:226801984:C:T	3.65653e-10	-2.33768e-10	-0.456014
226802141	chr2:226802141:A:G	1.48797e-10	-1.6355	0.280387
226802276	chr2:226802276:A:G	3.38327e-11	-1.80317	-1.03311
226802751	chr2:226802751:A:G	2.00386e-10	-2.33768e-10	-1.05745
226803871	chr2:226803871:C:T	2.00904e-10	-2.33768e-10	-1.05487
226803968	chr2:226803968:T:C	2.73819e-10	-2.33768e-10	-0.745232
226804325	chr2:226804325:G:A	9.44823e-11	-1.80929	-2.40076e-10
226804340	chr2:226804340:C:T	1.1506e-10	-0.579617	-1.03263
226804356	chr2:226804356:T:C	1.9295e-10	-2.33768e-10	-1.09527
226804826	chr2:226804826:A:G	7.42137e-11	-0.922096	-1.12866
226805204	chr2:226805204:T:C	2.54254e-10	-2.33768e-10	-0.819365
226805464	chr2:226805464:T:C	1.16632e-10	-1.56182	-0.0368581
226805496	chr2:226805496:T:A	4.91929e-11	-1.92616	-0.535792
226805859	chr2:226805859:C:T	1.50958e-10	-0.54752	-0.793178
226806161	chr2:226806161:A:G	2.29631e-10	-2.33768e-10	-0.921227
226806170	chr2:226806170:A:G	2.05993e-10	-2.33768e-10	-1.02986
226806347	chr2:226806347:A:ATCC	4.9147e-11	-1.92348	-0.539409
226806519	chr2:226806519:A:G	5.02372e-11	-1.9248	-0.516141
226806906	chr2:226806906:C:A	1.19582e-10	-1.5737	-2.40076e-10
226807604	chr2:226807604:C:T	1.84766e-10	-2.33768e-10	-1.13861
226807770	chr2:226807770:T:C	1.69968e-10	-0.501466	-0.720624
226808039	chr2:226808039:A:G	8.75507e-11	-1.88548	-2.40076e-10
226808295	chr2:226808295:T:C	2.21481e-10	-2.33768e-10	-0.957365
226808445	chr2:226808445:T:C	5.06152e-11	-1.92666	-0.506791
226809257	chr2:226809257:T:G	8.75009e-11	-1.88605	-2.40076e-10
226809813	chr2:226809813:A:G	1.86564e-10	-2.33768e-10	-1.12893
226809848	chr2:226809848:C:G	9.53461e-11	-1.79201	-0.00817498
226810510	chr2:226810510:C:T	5.90703e-10	0.0236133	-2.40076e-10
226810704	chr2:226810704:C:G	2.01104e-10	-2.33768e-10	-1.05388
226810797	chr2:226810797:C:T	1.82545e-10	-2.33768e-10	-1.1507
226810951	chr2:226810951:A:C	1.92228e-10	-2.33768e-10	-1.09902
226811039	chr2:226811039:T:C	1.23484e-10	-1.92653	0.384938
226811066	chr2:226811066:C:G	1.21184e-10	-1.9263	0.365907
226811258	chr2:226811258:C:G	2.11819e-10	-2.33768e-10	-1.00197
226811310	chr2:226811310:C:T	9.13032e-11	-0.710043	-1.13347
226811440	chr2:226811440:T:C	1.07492e-10	-1.92649	0.246203
226811599	chr2:226811599:A:G	1.20825e-10	-1.92658	0.36323
226811914	chr2:226811914:G:A	9.18491e-11	-1.83755	-2.40076e-10
226812027	chr2:226812027:T:C	1.23011e-10	-0.502042	-1.04339
226812877	chr2:226812877:A:G	6.76479e-11	-1.87395	-0.269436
226813721	chr2:226813721:CTTGTG:C	2.21845e-10	-2.33768e-10	-0.955723
226813736	chr2:226813736:C:T	8.93698e-11	-1.86492	-2.40076e-10
226813895	chr2:226813895:T:C	4.90815e-11	-1.92514	-0.539078
226813935	chr2:226813935:A:G	2.30089e-10	-2.33768e-10	-0.919233
226814410	chr2:226814410:T:C	1.46194e-10	-0.334977	-1.03779
226814427	chr2:226814427:G:A	1.24101e-10	-0.662948	-0.873659
226814735	chr2:226814735:T:C	2.00977e-10	-1.38461	0.330103
226814737	chr2:226814737:A:G	2.4561e-10	-2.33768e-10	-0.853955
226814768	chr2:226814768:C:G	1.78336e-10	-2.33768e-10	-1.17403
226814845	chr2:226814845:C:T	1.81369e-10	-2.33768e-10	-1.15717
226815254	chr2:226815254:C:T	1.92127e-10	-2.33768e-10	-1.09954
226815395	chr2:226815395:A:G	3.15941e-11	-1.9198	-0.984927
226815573	chr2:226815573:C:T	2.57073e-10	-2.33768e-10	-0.80834
226815644	chr2:226815644:G:C	2.06556e-10	-2.33768e-10	-1.02713
226815902	chr2:226815902:TTAAAG:T	1.77776e-10	-2.33768e-10	-1.17717
226816213	chr2:226816213:G:T	2.06125e-10	-2.33768e-10	-1.02922
226816308	chr2:226816308:A:G	1.99034e-10	-2.33768e-10	-1.06423
226817060	chr2:226817060:G:A	1.90476e-10	-2.33768e-10	-1.10818
226817142	chr2:226817142:T:C	1.95533e-10	-2.33768e-10	-1.08197
226817155	chr2:226817155:A:G	6.50706e-11	-1.10115	-1.08108
226817162	chr2:226817162:G:A	1.17628e-10	-1.59017	-2.40076e-10
226817504	chr2:226817504:T:C	4.80192e-10	-2.33768e-10	-0.183515
226817981	chr2:226817981:A:G	1.41387e-10	-0.54422	-0.861983
226818033	chr2:226818033:A:G	5.99139e-10	-2.33768e-10	0.0377939
226818370	chr2:226818370:G:A	5.1699e-10	-2.33768e-10	-0.109676
226818388	chr2:226818388:C:G	6.68672e-10	0.252431	-0.104838
226818700	chr2:226818700:G:A	2.36493e-10	-2.33768e-10	-0.89178
226818788	chr2:226818788:G:A	4.03427e-10	-2.33768e-10	-0.357705
226818888	chr2:226818888:A:G	2.08017e-10	-2.33768e-10	-1.02008
226819017	chr2:226819017:A:C	1.82808e-10	-2.33768e-10	-1.14927
226819112	chr2:226819112:A:G	6.69049e-10	0.293324	-0.145168
226819560	chr2:226819560:T:C	2.144e-10	-2.33768e-10	-0.989857
226819576	chr2:226819576:G:C	6.951e-10	0.186355	-2.40076e-10
226819723	chr2:226819723:A:G	1.13703e-10	-0.647809	-0.976299
226819811	chr2:226819811:T:C	8.47329e-11	-1.9182	-2.40076e-10
226819862	chr2:226819862:A:C	2.14451e-10	-2.33768e-10	-0.98962
226819911	chr2:226819911:CA:C	2.29108e-10	-2.33768e-10	-0.923506
226820073	chr2:226820073:A:G	1.04402e-10	-0.589618	-1.11984
226820247	chr2:226820247:T:C	2.1433e-10	-2.33768e-10	-0.990183
226820656	chr2:226820656:A:G	1.19048e-10	-0.672472	-0.905704
226820680	chr2:226820680:A:G	5.19247e-10	-2.33768e-10	-0.105321
226820993	chr2:226820993:A:G	9.19227e-11	-1.83675	-2.40076e-10
226821052	chr2:226821052:C:T	2.14375e-10	-2.33768e-10	-0.989975
226821053	chr2:226821053:C:A	1.12805e-10	-0.531145	-1.10089
226821389	chr2:226821389:T:C	1.04318e-10	-1.71026	-2.40076e-10
226821772	chr2:226821772:T:G	5.48329e-10	-2.33768e-10	-0.0508247
226822191	chr2:226822191:C:T	1.30257e-10	-0.326178	-1.16201
226822339	chr2:226822339:TAAGA:T	1.47069e-10	-0.59985	-0.766951
226822465	chr2:226822465:T:C	1.03094e-10	-0.572458	-1.1496
226822549	chr2:226822549:C:T	9.32727e-11	-1.82217	-2.40076e-10
226822721	chr2:226822721:T:C	2.12055e-10	-2.33768e-10	-1.00085
226823121	chr2:226823121:C:T	1.8447e-10	-2.33768e-10	-1.14021
226823237	chr2:226823237:A:C	4.53706e-11	-1.92665	-0.616184
226823660	chr2:226823660:T:G	4.96893e-10	-2.33768e-10	-0.149326
226823936	chr2:226823936:G:A	1.14949e-10	-1.61321	-2.40076e-10
226824511	chr2:226824511:C:A	1.16968e-10	-0.460861	-1.13494
226824835	chr2:226824835:A:G	4.74856e-10	-2.33768e-10	-0.194689
226825309	chr2:226825309:A:T	1.85892e-10	-2.33768e-10	-1.13254
226825524	chr2:226825524:C:T	4.27069e-11	-1.92618	-0.677158
226825918	chr2:226825918:AAC:A	1.01414e-10	-0.727574	-1.01091
226825985	chr2:226825985:C:T	3.45511e-10	-2.33768e-10	-0.512675
226826363	chr2:226826363:A:C	4.45602e-10	-2.33768e-10	-0.258275
226826743	chr2:226826743:A:G	1.99915e-10	-2.33768e-10	-1.05981
226827803	chr2:226827803:T:C	4.2028e-11	-1.70302	-0.916347
226827907	chr2:226827907:A:G	3.02978e-10	-0.644041	-2.40076e-10
226827986	chr2:226827986:G:A	2.99557e-10	-0.386692	-0.268703
226828482	chr2:226828482:A:G	1.85028e-10	-2.33768e-10	-1.13719
226828999	chr2:226828999:T:C	1.16814e-10	-0.476672	-1.12045
226829576	chr2:226829576:A:T	3.33413e-11	-1.72068	-1.13022
226830009	chr2:226830009:T:C	1.86799e-10	-2.33768e-10	-1.12767
226830299	chr2:226830299:A:T	1.0347e-10	-1.71842	-2.40076e-10
226830520	chr2:226830520:G:T	2.39446e-10	-2.33768e-10	-0.879373
226830730	chr2:226830730:G:A	1.67041e-10	-0.44687	-0.792593
226830944	chr2:226830944:C:T	1.99932e-10	-2.33768e-10	-1.05972
226831601	chr2:226831601:G:A	1.10884e-10	-0.522765	-1.12645
226831614	chr2:226831614:G:A	9.17668e-11	-0.716436	-1.12201
226832746	chr2:226832746:G:A	4.243e-11	-1.92327	-0.686573
226832877	chr2:226832877:G:A	2.31783e-10	-2.33768e-10	-0.911899
226833062	chr2:226833062:T:C	4.21641e-10	-2.33768e-10	-0.313545
226833792	chr2:226833792:GAT:G	1.8583e-10	-2.33768e-10	-1.13287
226833795	chr2:226833795:T:G	1.85738e-10	-2.33768e-10	-1.13336
226833949	chr2:226833949:T:C	5.86801e-10	-2.33768e-10	0.016986
226834080	chr2:226834080:T:G	3.1546e-10	-0.390161	-0.213508
226834440	chr2:226834440:G:A	4.26219e-11	-1.68935	-0.915979
226834445	chr2:226834445:A:G	5.83096e-10	0.400115	-0.389463
226835202	chr2:226835202:C:T	9.35387e-11	-0.671583	-1.14774
226836143	chr2:226836143:C:G	2.77949e-10	-2.33768e-10	-0.730263
226836216	chr2:226836216:G:A	8.74506e-11	-1.88663	-2.40076e-10
226836316	chr2:226836316:G:C	1.09694e-10	-1.66001	-2.40076e-10
226836369	chr2:226836369:C:A	2.77035e-10	-2.33768e-10	-0.733558
226836409	chr2:226836409:G:A	3.62789e-10	-2.33768e-10	-0.46388
226836755	chr2:226836755:C:T	1.83383e-10	-2.33768e-10	-1.14612
226837051	chr2:226837051:A:G	6.56564e-10	-2.33768e-10	0.12932
226837251	chr2:226837251:G:A	4.35052e-10	-2.33768e-10	-0.282235
226837532	chr2:226837532:C:T	2.67998e-10	-2.33768e-10	-0.766719
226837610	chr2:226837610:C:A	3.36125e-10	-2.33768e-10	-0.540217
226838253	chr2:226838253:A:G	1.16266e-10	-0.504281	-1.09754
226838378	chr2:226838378:C:T	1.23845e-10	-0.415752	-1.12292
226838401	chr2:226838401:T:C	3.16497e-10	-0.457619	-0.142769
226838409	chr2:226838409:T:C	1.16306e-10	-0.485939	-1.11553
226839430	chr2:226839430:T:A	1.12582e-10	-0.509159	-1.12486
226839562	chr2:226839562:CTG:C	4.76253e-10	-2.33768e-10	-0.191751
226840300	chr2:226840300:A:C	3.01954e-10	-0.516862	-0.130564
226840364	chr2:226840364:T:C	1.97394e-10	-2.33768e-10	-1.0725
226840445	chr2:226840445:T:G	7.48052e-10	0.149982	0.10979
226840883	chr2:226840883:G:C	8.86448e-10	-2.33768e-10	0.429522
226841066	chr2:226841066:G:A	1.21475e-10	-0.430007	-1.12798
226841902	chr2:226841902:T:C	5.87998e-10	0.324207	-0.305184
226842177	chr2:226842177:CTG:C	1.62451e-10	-0.548	-0.719321
226842368	chr2:226842368:C:A	2.13084e-10	-2.33768e-10	-0.996012
226842450	chr2:226842450:G:T	5.12535e-10	-2.33768e-10	-0.118331
226842679	chr2:226842679:G:A	2.07246e-10	0.118118	-1.14191
226842815	chr2:226842815:T:C	9.42729e-10	-2.33768e-10	0.491079
226843000	chr2:226843000:C:T	9.1457e-11	-1.84183	-2.40076e-10
226843074	chr2:226843074:G:C	4.20015e-11	-1.92546	-0.694534
226843094	chr2:226843094:A:G	1.01201e-10	-1.74059	-2.40076e-10
226843170	chr2:226843170:G:T	1.92092e-10	-2.33768e-10	-1.09973
226843180	chr2:226843180:A:G	1.43094e-10	-0.467527	-0.926673
226843498	chr2:226843498:G:A	2.2417e-10	-2.33768e-10	-0.945297
226843588	chr2:226843588:G:T	1.97474e-10	-2.33768e-10	-1.07209
226843608	chr2:226843608:C:T	1.85825e-10	-2.33768e-10	-1.1329
226845746	chr2:226845746:T:G	2.91384e-10	-2.33768e-10	-0.683057
226845944	chr2:226845944:A:G	4.63591e-10	-2.33768e-10	-0.218698
226846006	chr2:226846006:A:G	5.37257e-10	-2.33768e-10	-0.0712243
226846163	chr2:226846163:G:A	3.38207e-11	-1.67752	-1.15911
226846732	chr2:226846732:A:G	1.86236e-10	-2.33768e-10	-1.13068
226846941	chr2:226846941:G:A	1.82916e-10	-2.33768e-10	-1.14867
226847024	chr2:226847024:A:G	3.59555e-10	-0.472834	-2.40076e-10
226847112	chr2:226847112:T:G	3.88057e-10	-2.33768e-10	-0.396549
226847451	chr2:226847451:T:TTA	7.75526e-10	0.218678	0.0771622
226847673	chr2:226847673:G:A	3.09149e-10	-0.623876	-2.40076e-10
226848108	chr2:226848108:A:G	1.85876e-10	-2.33768e-10	-1.13262
226848357	chr2:226848357:A:G	1.77366e-10	-2.33768e-10	-1.17949
226848452	chr2:226848452:G:T	1.25491e-10	-0.42095	-1.10452
226849339	chr2:226849339:C:T	1.79383e-10	-2.33768e-10	-1.16818
226849500	chr2:226849500:G:A	1.86874e-10	-2.33768e-10	-1.12727
226849541	chr2:226849541:C:G	2.12213e-10	-2.33768e-10	-1.00011
226850077	chr2:226850077:G:A	3.26181e-10	-2.33768e-10	-0.570249
226850116	chr2:226850116:T:C	1.22325e-10	-0.471007	-1.08001
226850152	chr2:226850152:G:T	1.11349e-10	-1.64503	-2.40076e-10
226850856	chr2:226850856:T:TC	2.28912e-10	-2.33768e-10	-0.924361
226851174	chr2:226851174:C:T	2.23806e-10	-2.33768e-10	-0.946922
226851301	chr2:226851301:C:G	2.29323e-10	-2.33768e-10	-0.922568
226852692	chr2:226852692:G:A	2.07981e-10	-2.33768e-10	-1.02025
226852783	chr2:226852783:T:A	1.9007e-10	-2.33768e-10	-1.11031
226852922	chr2:226852922:A:G	7.43541e-10	-2.33768e-10	0.253724
226852975	chr2:226852975:T:C	9.72826e-10	0.306752	0.215752
226853986	chr2:226853986:T:TGC	8.53589e-10	0.22064	0.171109
226854465	chr2:226854465:G:A	6.84852e-10	-2.33768e-10	0.171503
226854812	chr2:226854812:T:C	5.99336e-10	0.337661	-0.299538
226854843	chr2:226854843:A:G	2.84854e-10	-2.33768e-10	-0.705724
226855174	chr2:226855174:T:C	2.01977e-10	-2.33768e-10	-1.04954
226855330	chr2:226855330:A:T	1.8435e-10	-2.33768e-10	-1.14087
226855800	chr2:226855800:C:T	6.69292e-10	-2.33768e-10	0.14852
226855822	chr2:226855822:A:G	3.40861e-10	-2.33768e-10	-0.526227
226856744	chr2:226856744:A:G	8.6535e-11	-0.775799	-1.12135
226857577	chr2:226857577:A:G	2.78517e-10	-2.33768e-10	-0.728222
226858057	chr2:226858057:A:T	1.40089e-10	-0.501832	-0.913591
226859290	chr2:226859290:A:C	1.39229e-10	-0.525636	-0.895947
226859330	chr2:226859330:A:G	1.55503e-10	-0.484667	-0.826368
226859333	chr2:226859333:A:G	3.15715e-11	-1.85448	-1.05097
226859528	chr2:226859528:G:T	1.78614e-10	-2.33768e-10	-1.17247
226859622	chr2:226859622:A:G	1.78067e-10	-2.33768e-10	-1.17554
226859718	chr2:226859718:G:A	2.69986e-10	-2.33768e-10	-0.759331
226860152	chr2:226860152:T:G	1.18048e-10	-0.463057	-1.12355
226860551	chr2:226860551:C:T	3.70464e-11	-1.919	-0.826532
226861025	chr2:226861025:A:G	1.80522e-10	-2.33768e-10	-1.16185
226861136	chr2:226861136:C:T	1.86557e-10	-2.33768e-10	-1.12896
226862668	chr2:226862668:G:A	1.10472e-09	0.216206	0.433437
226862861	chr2:226862861:C:G	1.82183e-10	-2.33768e-10	-1.15269
226863005	chr2:226863005:A:G	1.12198e-10	-0.509234	-1.1282
226863196	chr2:226863196:A:G	7.35466e-11	-0.904229	-1.15555
226863206	chr2:226863206:A:G	7.638e-10	0.248562	0.0320433
226863543	chr2:226863543:G:A	2.1313e-10	-2.33768e-10	-0.995797
226863620	chr2:226863620:T:G	1.13416e-10	-0.499683	-1.12696
226863677	chr2:226863677:T:G	7.14702e-10	0.177914	0.0362513
226864323	chr2:226864323:G:T	7.02526e-10	0.133736	0.0632465
226864997	chr2:226864997:A:C	1.95363e-10	-2.33768e-10	-1.08284
226865213	chr2:226865213:T:C	2.59242e-10	-2.33768e-10	-0.799937
226865520	chr2:226865520:CAG:C	9.51593e-10	-2.33768e-10	0.500437
226866191	chr2:226866191:C:T	6.03739e-10	-2.33768e-10	0.0454422
226866228	chr2:226866228:T:C	3.1675e-10	-2.33768e-10	-0.599587
226866450	chr2:226866450:G:T	7.05835e-10	-2.33768e-10	0.201681
226867428	chr2:226867428:TTATC:T	3.38574e-10	-2.33768e-10	-0.532959
226867550	chr2:226867550:C:T	6.7918e-10	-2.33768e-10	0.163186
226867581	chr2:226867581:T:A	6.43144e-10	0.529974	-0.421306
226867725	chr2:226867725:T:C	3.08554e-10	-2.33768e-10	-0.625804
226868414	chr2:226868414:T:C	1.87717e-10	-0.233921	-0.888845
226868556	chr2:226868556:A:G	1.35523e-10	-0.512537	-0.936022
226868714	chr2:226868714:C:G	5.37055e-11	-1.46855	-0.905633
226868769	chr2:226868769:C:T	6.85521e-10	0.429789	-0.25731
226868785	chr2:226868785:G:A	7.07428e-10	-2.33768e-10	0.203935
226868947	chr2:226868947:G:C	2.93469e-10	-2.33768e-10	-0.675929
226869053	chr2:226869053:C:T	1.16232e-10	-0.46159	-1.14052
226869319	chr2:226869319:A:G	2.43667e-10	-2.33768e-10	-0.861899
226869459	chr2:226869459:T:C	6.0363e-10	0.273235	-0.227974
226869516	chr2:226869516:G:A	3.13939e-09	1.69408	-2.40076e-10
226870912	chr2:226870912:A:G	9.5708e-11	-1.7964	-2.40076e-10
226871205	chr2:226871205:A:T	4.47263e-10	-0.254555	-2.40076e-10
226871410	chr2:226871410:A:G	9.71755e-10	-2.33768e-10	0.521404
226871539	chr2:226871539:T:C	1.97854e-10	-2.33768e-10	-1.07017
226871576	chr2:226871576:C:T	1.14365e-10	-0.478325	-1.13998
226871596	chr2:226871596:G:A	7.51291e-10	0.220393	0.043699
226871847	chr2:226871847:G:A	1.23564e-10	-0.403358	-1.13759
226871981	chr2:226871981:C:T	2.00544e-10	-2.33768e-10	-1.05667
226872220	chr2:226872220:G:C	7.73957e-10	0.222517	0.0712984
226872414	chr2:226872414:A:G	4.81868e-10	-2.33768e-10	-0.18003
226872694	chr2:226872694:A:C	2.95694e-10	-2.33768e-10	-0.668374
226873782	chr2:226873782:A:C	2.88338e-10	-2.33768e-10	-0.693567
226873794	chr2:226873794:G:A	6.81488e-10	-2.33768e-10	0.166578
226874379	chr2:226874379:T:C	1.81192e-10	-2.33768e-10	-1.15814
226874929	chr2:226874929:AATTCCTGGTT:A	8.84741e-11	-1.87499	-2.40076e-10
226875107	chr2:226875107:A:G	9.87064e-11	-0.61849	-1.14706
226875495	chr2:226875495:A:G	3.2046e-10	-2.33768e-10	-0.587944
226875654	chr2:226875654:A:T	8.4067e-10	-2.33768e-10	0.376499
226875883	chr2:226875883:G:A	1.0847e-10	-1.67123	-2.40076e-10
226876011	chr2:226876011:A:G	1.95339e-10	-2.33768e-10	-1.08296
226876461	chr2:226876461:G:A	7.66466e-10	-2.33768e-10	0.284089
226876740	chr2:226876740:A:G	2.12853e-10	-2.33768e-10	-0.997101
226876881	chr2:226876881:A:G	1.77179e-10	-0.160105	-1.02044
226876882	chr2:226876882:AAATT:A	2.54773e-10	-2.33768e-10	-0.817328
226877042	chr2:226877042:T:C	8.68759e-11	-1.89322	-2.40076e-10
226877750	chr2:226877750:C:T	2.01154e-10	-2.33768e-10	-1.05363
226877992	chr2:226877992:T:A	7.79672e-10	-2.33768e-10	0.301173
226878124	chr2:226878124:C:T	9.07691e-11	-1.84938	-2.40076e-10
226878187	chr2:226878187:G:A	2.01027e-10	-2.33768e-10	-1.05426
226878232	chr2:226878232:A:G	6.32955e-10	0.180015	-0.0873152
226878380	chr2:226878380:T:G	8.08424e-10	-2.33768e-10	0.337386
226878402	chr2:226878402:G:A	4.50359e-10	-2.33768e-10	-0.247654
226878449	chr2:226878449:G:A	8.51365e-11	-1.91345	-2.40076e-10
226878973	chr2:226878973:C:T	5.4237e-10	-2.33768e-10	-0.0617527
226880511	chr2:226880511:G:A	3.37184e-10	0.47547	-1.01254
226880581	chr2:226880581:C:G	2.63657e-10	-0.0317012	-0.751348
226880887	chr2:226880887:C:T	3.50077e-10	-2.33768e-10	-0.499548
226880934	chr2:226880934:A:C	3.3426e-10	-0.545783	-2.40076e-10
226881300	chr2:226881300:C:T	1.51674e-10	-0.162195	-1.17377
226882227	chr2:226882227:C:T	2.0631e-10	-2.33768e-10	-1.02832
226882281	chr2:226882281:C:T	1.31339e-10	-0.307688	-1.17223
226882304	chr2:226882304:C:T	3.81227e-11	-1.90048	-0.816412
226882448	chr2:226882448:AAAAAAAG:A	1.82497e-10	-2.33768e-10	-1.15097
226882495	chr2:226882495:T:G	1.78575e-10	-2.33768e-10	-1.17269
226882665	chr2:226882665:A:G	4.91543e-10	-2.33768e-10	-0.160151
226882993	chr2:226882993:A:G	2.01533e-10	-2.33768e-10	-1.05175
226883607	chr2:226883607:G:A	2.14316e-10	-2.33768e-10	-0.990251
226884186	chr2:226884186:A:C	1.84559e-10	-2.33768e-10	-1.13973
226884188	chr2:226884188:T:C	1.84537e-10	-2.33768e-10	-1.13985
226884492	chr2:226884492:C:T	2.81856e-10	-2.33768e-10	-0.716306
226885247	chr2:226885247:A:G	8.45637e-11	-1.9202	-2.40076e-10
226886054	chr2:226886054:C:G	1.13022e-10	-0.481826	-1.1483
226886130	chr2:226886130:C:G	1.97051e-10	-0.214511	-0.859729
226886333	chr2:226886333:A:G	8.62279e-10	0.506178	-0.1043
226886498	chr2:226886498:A:C	1.99798e-10	-0.204658	-0.855735
226887146	chr2:226887146:G:A	2.05978e-10	-2.33768e-10	-1.02993
226888040	chr2:226888040:C:T	1.93431e-10	-2.33768e-10	-1.09278
226888196	chr2:226888196:T:A	2.31276e-09	1.3885	-2.40076e-10
226888285	chr2:226888285:A:G	2.73929e-10	-0.744833	-2.40076e-10
226888477	chr2:226888477:T:C	2.05859e-10	-2.33768e-10	-1.03051
226888807	chr2:226888807:T:C	3.74435e-10	-2.33768e-10	-0.432282
226889472	chr2:226889472:A:C	1.96282e-10	-2.33768e-10	-1.07815
226889638	chr2:226889638:T:C	1.71442e-10	-0.141314	-1.07214
226889936	chr2:226889936:A:G	1.84783e-10	-2.33768e-10	-1.13852
226890393	chr2:226890393:C:T	4.41369e-10	0.753179	-1.021
226890618	chr2:226890618:G:T	4.6175e-10	-0.222677	-2.40076e-10
226890944	chr2:226890944:T:G	3.27709e-10	0.596719	-1.16229
226891487	chr2:226891487:T:C	1.96282e-10	-2.33768e-10	-1.07815
226891559	chr2:226891559:G:A	1.78675e-10	-2.33768e-10	-1.17213
226891960	chr2:226891960:A:G	3.21954e-10	0.395497	-0.978788
226892120	chr2:226892120:A:G	2.01759e-10	-2.33768e-10	-1.05063
226892427	chr2:226892427:AT:A	1.60307e-10	-0.102301	-1.17831
226892689	chr2:226892689:G:T	2.95022e-10	-2.33768e-10	-0.670649
226892692	chr2:226892692:T:C	3.8618e-10	-2.33768e-10	-0.401397
226892776	chr2:226892776:C:A	1.71661e-10	-0.0693844	-1.1428
226892876	chr2:226892876:A:G	2.27279e-10	-2.33768e-10	-0.931524
226893421	chr2:226893421:T:C	1.58868e-10	-0.112205	-1.17742
226894296	chr2:226894296:G:A	5.76563e-10	-2.33768e-10	-0.000616178
226894313	chr2:226894313:G:A	5.98119e-10	0.644491	-0.608401
226894457	chr2:226894457:G:A	2.97058e-10	-2.33768e-10	-0.663772
226894481	chr2:226894481:G:A	5.78008e-10	-2.33768e-10	0.00188687
226894739	chr2:226894739:A:C	8.57994e-11	-0.729395	-1.17629
226894762	chr2:226894762:G:A	4.8701e-10	-2.33768e-10	-0.169415
226895004	chr2:226895004:G:C	2.11068e-10	-0.382007	-0.623512
226895176	chr2:226895176:C:T	3.53071e-10	-0.265199	-0.225834
226895805	chr2:226895805:C:T	1.15489e-10	-1.60852	-2.40076e-10
226896729	chr2:226896729:A:C	2.01962e-10	-0.192575	-0.857044
226896775	chr2:226896775:GC:G	5.02443e-11	-1.54776	-0.893048
226896866	chr2:226896866:C:A	1.38864e-09	0.221898	0.656481
226896949	chr2:226896949:C:T	7.2471e-10	-2.33768e-10	0.228071
226897742	chr2:226897742:C:T	2.8304e-10	-2.33768e-10	-0.712113
226898099	chr2:226898099:G:C	2.11793e-10	-0.166484	-0.835605
226898226	chr2:226898226:C:A	3.90303e-10	-2.33768e-10	-0.390777
226898264	chr2:226898264:A:G	2.77354e-10	-2.33768e-10	-0.732405
226899277	chr2:226899277:C:A	1.83789e-10	-0.288969	-0.854945
226899341	chr2:226899341:A:G	2.10024e-10	-0.212858	-0.79762
226899481	chr2:226899481:A:G	1.78573e-10	-2.33768e-10	-1.1727
226899983	chr2:226899983:A:G	1.83182e-10	-2.33768e-10	-1.14722
226900003	chr2:226900003:T:G	1.97835e-10	-2.33768e-10	-1.07027
226900233	chr2:226900233:G:T	6.68779e-10	0.147754	-2.40076e-10
226901175	chr2:226901175:C:T	2.0583e-10	-0.200324	-0.830325
226901325	chr2:226901325:A:G	2.06948e-10	-2.33768e-10	-1.02523
226901396	chr2:226901396:T:C	1.83855e-10	-0.277033	-0.866517
226901623	chr2:226901623:G:A	1.86578e-10	-0.284829	-0.844023
226901684	chr2:226901684:A:G	1.8145e-10	-2.33768e-10	-1.15672
226902106	chr2:226902106:C:G	1.65631e-10	-0.365658	-0.882282
226902386	chr2:226902386:G:A	2.65168e-10	0.0271405	-0.804479
226902443	chr2:226902443:C:G	1.90533e-10	-1.10788	-2.40076e-10
226902877	chr2:226902877:G:C	1.7801e-10	-0.333811	-0.842051
226903386	chr2:226903386:C:T	3.56492e-10	-2.33768e-10	-0.48139
226903646	chr2:226903646:C:T	1.99667e-10	-0.196916	-0.864136
226904152	chr2:226904152:G:A	1.52074e-09	0.208596	0.760657
226904284	chr2:226904284:A:G	3.20903e-10	0.205117	-0.791679
226904393	chr2:226904393:C:A	7.56398e-10	-2.33768e-10	0.270868
226904560	chr2:226904560:C:T	4.86025e-10	-2.33768e-10	-0.171439
226904777	chr2:226904777:A:C	1.19073e-09	0.124923	0.599698
226905056	chr2:226905056:T:C	2.96214e-10	-2.33768e-10	-0.66662
226905078	chr2:226905078:C:T	1.14351e-10	-1.54069	-0.0777428
226905623	chr2:226905623:G:A	2.231e-10	-2.33768e-10	-0.950079
226905835	chr2:226905835:G:A	5.38308e-10	-2.33768e-10	-0.069269
226905876	chr2:226905876:T:C	8.46961e-10	0.197495	0.186459
226905991	chr2:226905991:A:AT	2.14581e-10	0.0342316	-1.02325
226906128	chr2:226906128:T:C	2.56533e-10	-0.140254	-0.670191
226906384	chr2:226906384:A:G	1.89301e-10	-2.33768e-10	-1.11436
226906584	chr2:226906584:CAT:C	9.26885e-11	-1.82846	-2.40076e-10
226907272	chr2:226907272:T:C	2.78591e-10	-0.166021	-0.561933
226907322	chr2:226907322:G:A	2.50886e-10	-0.174658	-0.658045
226907532	chr2:226907532:T:C	2.54496e-10	-0.229146	-0.589269
226907764	chr2:226907764:T:C	2.58353e-10	-0.195917	-0.607458
226907786	chr2:226907786:A:G	2.67858e-10	-0.162695	-0.60455
226907787	chr2:226907787:C:T	1.9978e-10	-2.33768e-10	-1.06049
226907817	chr2:226907817:G:A	1.87884e-10	-2.33768e-10	-1.12187
226908096	chr2:226908096:T:A	3.66716e-10	0.650173	-1.10328
226908368	chr2:226908368:T:G	6.46624e-10	-2.33768e-10	0.114064
226908750	chr2:226908750:T:C	2.46991e-10	-0.255869	-0.592478
226908921	chr2:226908921:A:G	6.17928e-10	-2.33768e-10	0.0686723
226909208	chr2:226909208:A:G	1.02626e-09	0.26348	0.312492
226909323	chr2:226909323:T:C	2.00754e-10	-2.33768e-10	-1.05562
226909424	chr2:226909424:T:A	4.9246e-11	-1.89291	-0.567959
226909601	chr2:226909601:A:T	4.8778e-10	-2.33768e-10	-0.167837
226909787	chr2:226909787:C:G	1.09752e-09	0.130287	0.512818
226909831	chr2:226909831:T:C	5.04047e-10	-2.33768e-10	-0.13503
226910055	chr2:226910055:A:G	4.52204e-11	-1.63897	-0.907184
226910146	chr2:226910146:A:G	9.28357e-11	-0.674081	-1.15279
226910165	chr2:226910165:T:C	3.33548e-10	0.525013	-1.07293
226910172	chr2:226910172:C:T	3.04928e-10	-0.0908832	-0.546743
226910688	chr2:226910688:A:C	4.00399e-10	-2.33768e-10	-0.365239
226911000	chr2:226911000:A:G	9.96269e-11	-1.75627	-2.40076e-10
226911313	chr2:226911313:G:T	2.7249e-10	-0.229486	-0.520613
226912379	chr2:226912379:A:G	3.08954e-10	-0.000374386	-0.624133
226912488	chr2:226912488:G:A	1.79688e-10	-2.33768e-10	-1.16648
226912777	chr2:226912777:A:T	3.41686e-10	0.0108557	-0.534663
226912934	chr2:226912934:A:G	4.04578e-10	0.384384	-0.739239
226913041	chr2:226913041:A:G	3.19151e-10	0.026667	-0.618704
226913252	chr2:226913252:T:C	6.04287e-10	-2.33768e-10	0.0463493
226913457	chr2:226913457:G:A	4.89344e-10	-0.161856	-0.00277927
226914406	chr2:226914406:G:T	1.08218e-10	-1.67356	-2.40076e-10
226914496	chr2:226914496:A:T	4.40369e-10	-2.33768e-10	-0.270088
226914960	chr2:226914960:G:A	7.48218e-11	-1.72039	-0.3222
226915550	chr2:226915550:G:C	5.54492e-11	-1.25575	-1.08648
226915583	chr2:226915583:T:C	2.14521e-10	-2.33768e-10	-0.989291
226915726	chr2:226915726:C:A	3.0123e-10	-2.33768e-10	-0.649826
226915845	chr2:226915845:C:T	4.55973e-10	-2.33768e-10	-0.235267
226916231	chr2:226916231:C:G	4.05666e-10	-2.33768e-10	-0.352171
226916434	chr2:226916434:A:G	1.58757e-10	-0.316913	-0.973411
226916447	chr2:226916447:A:G	2.96778e-10	-2.33768e-10	-0.664716
226916884	chr2:226916884:T:C	3.27317e-10	-0.36155	-0.205223
226917147	chr2:226917147:G:A	2.32243e-10	-0.431009	-0.478905
226917484	chr2:226917484:T:A	2.577e-10	-2.33768e-10	-0.805906
226917556	chr2:226917556:CT:C	2.01193e-10	-2.33768e-10	-1.05343
226917848	chr2:226917848:C:T	1.17025e-09	-2.33768e-10	0.707271
226919435	chr2:226919435:T:C	2.5763e-10	-2.33768e-10	-0.806178
226919651	chr2:226919651:C:T	2.5708e-10	-2.33768e-10	-0.808314
226920245	chr2:226920245:A:G	4.12808e-10	-0.35206	0.0173408
226920819	chr2:226920819:G:A	3.67737e-10	-0.458489	0.00815637
226921393	chr2:226921393:C:G	4.63658e-10	-2.33768e-10	-0.218554
226921439	chr2:226921439:G:A	2.47164e-10	-2.33768e-10	-0.847647
226921798	chr2:226921798:T:C	6.47633e-10	-0.852251	0.967875
226922101	chr2:226922101:TG:T	2.29038e-10	-2.33768e-10	-0.923814
226922623	chr2:226922623:T:C	2.01633e-10	-2.33768e-10	-1.05125
226922705	chr2:226922705:T:G	3.90798e-10	-2.33768e-10	-0.389509
226923110	chr2:226923110:C:G	1.59066e-09	1.0142	-2.40076e-10
226923482	chr2:226923482:A:G	1.62399e-10	-0.167991	-1.09965
226923748	chr2:226923748:C:T	2.06766e-10	-2.33768e-10	-1.02611
226923820	chr2:226923820:C:T	3.28398e-10	-2.33768e-10	-0.563473
226923961	chr2:226923961:G:C	1.52728e-10	-1.32904	-2.40076e-10
226923996	chr2:226923996:C:T	1.78275e-10	-2.33768e-10	-1.17437
226925497	chr2:226925497:A:G	2.36277e-10	-2.33768e-10	-0.892694
226925546	chr2:226925546:C:T	1.83582e-09	-0.678249	1.8358
```
