## Supplementary material for "Characterization of shared and ancestry-specific signals driving complex traits using multi-ancestry fine-mapping": susiex_nc2.cs80.snp

```
BP	SNP	PIP(CS1)	LogBF(CS1,Pop1)	LogBF(CS1,Pop2)	PIP(CS2)	LogBF(CS2,Pop1)	LogBF(CS2,Pop2)
225907713	chr2:225907713:A:C	8.78631e-11	-1.92236	-2.40076e-10	9.84949e-05	-1.92472	-2.40076e-10
225907714	chr2:225907714:TTTTA:T	1.04956e-10	-1.7446	-2.40076e-10	0.000170284	-1.37726	-2.40076e-10
225907769	chr2:225907769:T:C	2.54008e-10	-2.33768e-10	-0.860773	0.000293387	-2.33768e-10	-0.833233
225908072	chr2:225908072:T:C	2.18404e-10	-2.33768e-10	-1.01179	0.000240957	-2.33768e-10	-1.03011
225908606	chr2:225908606:C:T	2.26774e-10	-2.33768e-10	-0.974188	0.000267055	-2.33768e-10	-0.927271
225908641	chr2:225908641:A:G	4.41515e-10	-2.33768e-10	-0.307929	0.00048907	-2.33768e-10	-0.32222
225909593	chr2:225909593:G:T	1.84765e-10	-2.33768e-10	-1.17906	0.000208377	-2.33768e-10	-1.17538
225909606	chr2:225909606:T:G	3.21932e-11	-1.77578	-1.15061	4.71359e-05	-1.50302	-1.15867
225909752	chr2:225909752:A:G	1.94117e-10	-2.33768e-10	-1.12968	0.000221046	-2.33768e-10	-1.11636
225909885	chr2:225909885:T:C	1.91748e-10	-2.33768e-10	-1.14196	0.000214765	-2.33768e-10	-1.14518
225909952	chr2:225909952:C:T	1.84677e-10	-2.33768e-10	-1.17953	0.000208049	-2.33768e-10	-1.17695
225910029	chr2:225910029:G:A	4.04803e-11	-1.75288	-0.944447	6.72138e-05	-1.37231	-0.934539
225910122	chr2:225910122:G:A	2.51695e-10	-2.33768e-10	-0.869924	0.000283108	-2.33768e-10	-0.868899
225910419	chr2:225910419:C:T	3.47765e-11	-1.71029	-1.13891	5.98056e-05	-1.27549	-1.14814
225910910	chr2:225910910:G:A	3.53765e-10	-2.33768e-10	-0.529508	0.000399266	-2.33768e-10	-0.5251
225910940	chr2:225910940:G:A	1.84659e-10	-2.33768e-10	-1.17963	0.000207612	-2.33768e-10	-1.17906
225910942	chr2:225910942:G:A	3.51398e-10	-2.33768e-10	-0.536221	0.000396449	-2.33768e-10	-0.53218
225911084	chr2:225911084:T:C	3.4015e-11	-1.81055	-1.06079	4.79889e-05	-1.56642	-1.07733
225911272	chr2:225911272:G:C	3.02588e-11	-1.82004	-1.16832	4.57511e-05	-1.52345	-1.16806
225911466	chr2:225911466:T:C	2.24185e-10	-2.33768e-10	-0.98567	0.000250597	-2.33768e-10	-0.99088
225911501	chr2:225911501:C:G	1.93973e-10	-2.33768e-10	-1.13042	0.00022086	-2.33768e-10	-1.1172
225911814	chr2:225911814:A:G	3.6657e-11	-1.85477	-0.941764	5.32027e-05	-1.60707	-0.933545
225912620	chr2:225912620:T:C	8.87084e-11	-1.91279	-2.40076e-10	0.000141237	-1.56429	-2.40076e-10
225912796	chr2:225912796:T:A	3.32333e-11	-1.76558	-1.12901	5.38907e-05	-1.40572	-1.12205
225912962	chr2:225912962:A:G	2.09367e-10	-2.33768e-10	-1.05405	0.00023864	-2.33768e-10	-1.03977
225913585	chr2:225913585:T:C	1.85713e-10	-2.33768e-10	-1.17394	0.000210409	-2.33768e-10	-1.16567
225913610	chr2:225913610:G:C	3.34015e-11	-1.71129	-1.17825	5.63313e-05	-1.30419	-1.17928
225913646	chr2:225913646:A:G	4.73547e-11	-1.36644	-1.17404	6.42138e-05	-1.17289	-1.17962
225913688	chr2:225913688:T:G	1.85284e-10	-2.33768e-10	-1.17625	0.000207594	-2.33768e-10	-1.17914
225913839	chr2:225913839:C:T	4.67376e-11	-1.37894	-1.17465	6.30436e-05	-1.19125	-1.17965
225913955	chr2:225913955:T:C	5.78306e-11	-1.51772	-0.822901	7.64663e-05	-1.32184	-0.856034
225914191	chr2:225914191:T:C	2.9283e-10	-2.33768e-10	-0.71855	0.000341941	-2.33768e-10	-0.68009
225914434	chr2:225914434:A:G	2.27785e-10	-2.33768e-10	-0.969738	0.000265417	-2.33768e-10	-0.933424
225914548	chr2:225914548:G:A	1.95873e-10	-2.33768e-10	-1.12067	0.000225523	-2.33768e-10	-1.0963
225914593	chr2:225914593:A:G	7.23082e-10	-2.33768e-10	0.185382	0.000791155	-2.33768e-10	0.158767
225915382	chr2:225915382:T:G	1.94117e-10	-2.33768e-10	-1.12968	0.000223116	-2.33768e-10	-1.10703
225915465	chr2:225915465:T:C	2.11909e-10	-2.33768e-10	-1.04199	0.000240963	-2.33768e-10	-1.03008
225916218	chr2:225916218:G:T	2.36587e-10	-2.33768e-10	-0.931825	0.000260901	-2.33768e-10	-0.950585
225916331	chr2:225916331:C:T	2.39727e-10	-2.33768e-10	-0.918639	0.000276793	-2.33768e-10	-0.891456
225916695	chr2:225916695:T:C	2.25215e-10	-2.33768e-10	-0.981085	0.000256771	-2.33768e-10	-0.966543
225916903	chr2:225916903:T:G	1.9567e-10	-2.33768e-10	-1.12171	0.00022575	-2.33768e-10	-1.0953
225916953	chr2:225916953:A:G	1.95985e-10	-2.33768e-10	-1.1201	0.000226201	-2.33768e-10	-1.0933
225917003	chr2:225917003:C:T	8.8226e-11	-1.91824	-2.40076e-10	9.84614e-05	-1.92506	-2.40076e-10
225917508	chr2:225917508:T:C	2.07172e-10	-2.33768e-10	-1.06459	0.000241442	-2.33768e-10	-1.0281
225917606	chr2:225917606:T:G	3.89642e-10	-2.33768e-10	-0.432911	0.000420177	-2.33768e-10	-0.47405
225917665	chr2:225917665:G:A	2.41484e-10	-2.33768e-10	-0.911339	0.000278989	-2.33768e-10	-0.883556
225917838	chr2:225917838:T:C	1.85877e-10	-2.33768e-10	-1.17305	0.00021077	-2.33768e-10	-1.16396
225918093	chr2:225918093:C:T	1.98864e-10	-2.33768e-10	-1.10552	0.00022827	-2.33768e-10	-1.0842
225918328	chr2:225918328:A:T	4.28915e-11	-1.50538	-1.13409	7.97414e-05	-1.00661	-1.12933
225918768	chr2:225918768:C:T	2.88558e-10	-2.33768e-10	-0.733243	0.000307347	-2.33768e-10	-0.786749
225918875	chr2:225918875:A:G	6.17682e-11	-1.15069	-1.12406	0.000169808	-0.281578	-1.09848
225918967	chr2:225918967:G:A	3.77714e-11	-1.58713	-1.17946	6.64184e-05	-1.13909	-1.17966
225919064	chr2:225919064:T:C	1.87757e-10	-2.33768e-10	-1.16299	0.000213961	-2.33768e-10	-1.14893
225919231	chr2:225919231:CAAG:C	1.86383e-10	-2.33768e-10	-1.17034	0.000211754	-2.33768e-10	-1.1593
225919293	chr2:225919293:C:T	2.05342e-10	-2.33768e-10	-1.07346	0.000236628	-2.33768e-10	-1.04824
225919663	chr2:225919663:G:A	1.8718e-10	-2.33768e-10	-1.16607	0.000213051	-2.33768e-10	-1.15319
225919810	chr2:225919810:A:G	2.41576e-10	-2.33768e-10	-0.910957	0.000279751	-2.33768e-10	-0.880827
225919872	chr2:225919872:A:T	1.87085e-10	-2.33768e-10	-1.16658	0.000212898	-2.33768e-10	-1.15392
225920250	chr2:225920250:A:T	2.07112e-10	-2.33768e-10	-1.06488	0.000238931	-2.33768e-10	-1.03855
225920627	chr2:225920627:T:C	2.40374e-10	-0.915944	-2.40076e-10	0.000232706	-1.06495	-2.40076e-10
225920777	chr2:225920777:G:T	1.8943e-10	-2.33768e-10	-1.15412	0.000216486	-2.33768e-10	-1.1372
225920859	chr2:225920859:A:G	2.34766e-10	-2.33768e-10	-0.939552	0.000270831	-2.33768e-10	-0.913233
225921147	chr2:225921147:G:GT	1.86966e-10	-2.33768e-10	-1.16721	0.000212712	-2.33768e-10	-1.15479
225921148	chr2:225921148:G:T	1.86966e-10	-2.33768e-10	-1.16721	0.000212712	-2.33768e-10	-1.15479
225921417	chr2:225921417:A:G	1.86013e-10	-2.33768e-10	-1.17233	0.000211129	-2.33768e-10	-1.16226
225922032	chr2:225922032:T:C	2.24831e-10	-2.33768e-10	-0.982791	0.0002564	-2.33768e-10	-0.967987
225922171	chr2:225922171:CT:C	2.42629e-10	-2.33768e-10	-0.906605	0.000280381	-2.33768e-10	-0.878578
225922227	chr2:225922227:T:C	2.43287e-10	-2.33768e-10	-0.903899	0.00028116	-2.33768e-10	-0.875803
225922764	chr2:225922764:G:A	2.28811e-10	-2.33768e-10	-0.965243	0.000261133	-2.33768e-10	-0.949697
225922936	chr2:225922936:C:T	1.86773e-10	-2.33768e-10	-1.16824	0.000212389	-2.33768e-10	-1.15631
225923082	chr2:225923082:G:A	2.78919e-10	-2.33768e-10	-0.767219	0.000313798	-2.33768e-10	-0.765979
225923153	chr2:225923153:C:T	1.84918e-10	-2.33768e-10	-1.17823	0.000208099	-2.33768e-10	-1.17671
225923370	chr2:225923370:C:T	1.86107e-10	-2.33768e-10	-1.17182	0.000211276	-2.33768e-10	-1.16156
225923638	chr2:225923638:C:T	1.04181e-10	-1.75201	-2.40076e-10	0.00010465	-1.86411	-2.40076e-10
225923784	chr2:225923784:A:T	1.6485e-10	-1.2931	-2.40076e-10	0.000153489	-1.4811	-2.40076e-10
225923855	chr2:225923855:A:C	2.24459e-10	-2.33768e-10	-0.98445	0.000255941	-2.33768e-10	-0.969779
225923943	chr2:225923943:T:C	1.97652e-10	-2.33768e-10	-1.11163	0.000228498	-2.33768e-10	-1.0832
225924263	chr2:225924263:G:A	2.30007e-10	-2.33768e-10	-0.960033	0.000262548	-2.33768e-10	-0.944294
225924268	chr2:225924268:T:A	2.55432e-10	-2.33768e-10	-0.855186	0.000295861	-2.33768e-10	-0.824836
225924651	chr2:225924651:G:A	1.88174e-10	-2.33768e-10	-1.16077	0.000210437	-2.33768e-10	-1.16554
225924707	chr2:225924707:T:C	1.6543e-10	-0.651822	-0.63777	0.000102706	-1.23307	-0.649786
225925360	chr2:225925360:C:T	1.95749e-10	-2.33768e-10	-1.12131	0.000211136	-2.33768e-10	-1.16222
225925691	chr2:225925691:C:G	4.19503e-11	-1.48491	-1.17674	7.73471e-05	-0.991456	-1.17497
225926130	chr2:225926130:T:TA	2.2809e-10	-2.33768e-10	-0.9684	0.000251272	-2.33768e-10	-0.988193
225926247	chr2:225926247:G:A	2.38972e-10	-2.33768e-10	-0.921794	0.00027698	-2.33768e-10	-0.890783
225926257	chr2:225926257:T:G	5.65983e-11	-1.75596	-0.606205	9.35647e-05	-1.48541	-0.490667
225926486	chr2:225926486:A:G	2.31635e-10	-2.33768e-10	-0.952977	0.000255658	-2.33768e-10	-0.970887
225926735	chr2:225926735:G:C	1.25272e-10	-0.720994	-0.846661	7.88548e-05	-1.28281	-0.864313
225926982	chr2:225926982:A:C	2.47962e-10	-2.33768e-10	-0.884865	0.000286857	-2.33768e-10	-0.855743
225927240	chr2:225927240:G:A	9.57552e-10	-2.33768e-10	0.46624	0.00103361	-2.33768e-10	0.426083
225927408	chr2:225927408:A:C	1.91781e-10	-2.33768e-10	-1.14178	0.000213582	-2.33768e-10	-1.1507
225927444	chr2:225927444:T:C	1.7795e-10	-0.612361	-0.604275	0.00010889	-1.20503	-0.619363
225928352	chr2:225928352:C:T	4.00764e-11	-1.52775	-1.1796	7.23734e-05	-1.05327	-1.17962
225929485	chr2:225929485:A:G	1.02068e-09	-2.33768e-10	0.53008	0.00110318	-2.33768e-10	0.491222
225929860	chr2:225929860:T:C	1.72165e-10	-1.24968	-2.40076e-10	0.000210841	-1.16362	-2.40076e-10
225929962	chr2:225929962:G:A	2.09727e-10	-2.33768e-10	-1.05233	0.000238555	-2.33768e-10	-1.04013
225930142	chr2:225930142:A:C	3.9819e-11	-1.77939	-0.934411	6.05777e-05	-1.54051	-0.870295
225930351	chr2:225930351:G:T	1.84771e-10	-2.33768e-10	-1.17902	0.0002075	-2.33768e-10	-1.1796
225930443	chr2:225930443:T:A	2.04281e-10	-2.33768e-10	-1.07865	0.000235305	-2.33768e-10	-1.05384
225930512	chr2:225930512:C:T	3.67408e-11	-1.68493	-1.10933	5.75424e-05	-1.3923	-1.0699
225931427	chr2:225931427:A:T	2.47666e-10	-2.33768e-10	-0.886058	0.000286448	-2.33768e-10	-0.857169
225931623	chr2:225931623:T:C	1.18395e-09	-2.33768e-10	0.678474	0.0014188	-2.33768e-10	0.742843
225931767	chr2:225931767:G:A	3.94159e-11	-1.54547	-1.1785	7.06163e-05	-1.07815	-1.17931
225932238	chr2:225932238:T:G	2.49008e-10	-2.33768e-10	-0.880655	0.000288928	-2.33768e-10	-0.848549
225932491	chr2:225932491:A:G	2.46263e-10	-2.33768e-10	-0.891739	0.000289771	-2.33768e-10	-0.845635
225932588	chr2:225932588:G:A	8.9207e-11	-1.90718	-2.40076e-10	9.89214e-05	-1.9204	-2.40076e-10
225932689	chr2:225932689:G:A	1.90609e-10	-2.33768e-10	-1.14791	0.000214171	-2.33768e-10	-1.14795
225933056	chr2:225933056:G:A	9.70507e-10	-2.33768e-10	0.479678	0.00114995	-2.33768e-10	0.53275
225933338	chr2:225933338:C:T	1.90614e-10	-2.33768e-10	-1.14789	0.000214174	-2.33768e-10	-1.14794
225933814	chr2:225933814:A:T	9.41529e-10	-2.33768e-10	0.449365	0.00111245	-2.33768e-10	0.499592
225934080	chr2:225934080:T:C	1.01703e-10	-0.984842	-0.791238	6.86409e-05	-1.47626	-0.809581
225934305	chr2:225934305:A:T	1.91304e-10	-2.33768e-10	-1.14428	0.000215015	-2.33768e-10	-1.14402
225934362	chr2:225934362:T:C	2.02446e-10	-2.33768e-10	-1.08767	0.000232978	-2.33768e-10	-1.06378
225934407	chr2:225934407:G:A	2.27613e-10	-2.33768e-10	-0.970493	0.000259659	-2.33768e-10	-0.955357
225934821	chr2:225934821:C:T	1.18386e-09	-2.33768e-10	0.678398	0.00141888	-2.33768e-10	0.7429
225935206	chr2:225935206:A:G	1.85882e-10	-2.33768e-10	-1.17303	0.000207964	-2.33768e-10	-1.17736
225935208	chr2:225935208:T:C	1.89072e-10	-2.33768e-10	-1.15601	0.000216376	-2.33768e-10	-1.13771
225935333	chr2:225935333:T:C	4.77505e-10	-0.229566	-2.40076e-10	0.00243327	1.28226	-2.40076e-10
225935336	chr2:225935336:G:A	2.81011e-10	-2.33768e-10	-0.759748	0.000325955	-2.33768e-10	-0.727968
225935546	chr2:225935546:A:G	1.89629e-10	-2.33768e-10	-1.15307	0.000215367	-2.33768e-10	-1.14238
225935723	chr2:225935723:T:C	3.4936e-11	-1.73556	-1.10907	5.32418e-05	-1.47025	-1.06963
225936035	chr2:225936035:TC:T	5.6078e-11	-1.58015	-0.791242	9.95771e-05	-1.15761	-0.756182
225936198	chr2:225936198:T:C	5.35259e-11	-1.45829	-0.959682	4.35144e-05	-1.7902	-0.951437
225936207	chr2:225936207:A:G	3.47944e-11	-1.7408	-1.10788	5.29019e-05	-1.47794	-1.06834
225936359	chr2:225936359:C:T	1.84742e-10	-2.33768e-10	-1.17918	0.000207504	-2.33768e-10	-1.17958
225937638	chr2:225937638:T:G	4.42387e-11	-1.80859	-0.799952	6.69236e-05	-1.57309	-0.738089
225937750	chr2:225937750:T:C	1.92753e-10	-2.33768e-10	-1.13673	0.000220183	-2.33768e-10	-1.12027
225938187	chr2:225938187:C:T	3.15714e-10	-1.27269	0.629383	0.000399686	-1.12628	0.602233
225938426	chr2:225938426:C:A	4.25098e-10	-2.33768e-10	-0.34582	0.000508146	-2.33768e-10	-0.283957
225938850	chr2:225938850:T:C	2.12261e-10	-2.33768e-10	-1.04033	0.000246116	-2.33768e-10	-1.00892
225938985	chr2:225938985:A:G	3.70329e-11	-1.65361	-1.13272	5.70562e-05	-1.31876	-1.15193
225939392	chr2:225939392:G:A	2.13511e-10	-2.33768e-10	-1.03445	0.000247704	-2.33768e-10	-1.00249
225939394	chr2:225939394:T:C	4.31317e-11	-1.58133	-1.05255	3.7955e-05	-1.84075	-1.03758
225939650	chr2:225939650:A:G	1.84752e-10	-2.33768e-10	-1.17912	0.000207496	-2.33768e-10	-1.17961
225939683	chr2:225939683:G:T	3.86865e-11	-1.61535	-1.1273	5.91091e-05	-1.31429	-1.12105
225939704	chr2:225939704:C:G	6.01914e-11	-1.25062	-1.04999	6.45152e-05	-1.31435	-1.03347
225940140	chr2:225940140:C:T	2.16243e-10	-2.33768e-10	-1.02174	0.000251192	-2.33768e-10	-0.988511
225940181	chr2:225940181:C:T	1.85363e-10	-2.33768e-10	-1.17583	0.000207873	-2.33768e-10	-1.1778
225940210	chr2:225940210:G:A	4.07658e-10	-2.33768e-10	-0.387712	0.000450148	-2.33768e-10	-0.405151
225940211	chr2:225940211:T:A	8.50894e-11	-0.985087	-0.969351	0.000100217	-0.987249	-0.920137
225940248	chr2:225940248:C:T	7.65025e-10	-2.33768e-10	0.241768	0.00093986	-2.33768e-10	0.331004
225940431	chr2:225940431:T:C	5.49871e-11	-1.36999	-1.02105	5.92541e-05	-1.42973	-1.00316
225940509	chr2:225940509:A:C	1.89817e-10	-2.33768e-10	-1.15208	0.000214728	-2.33768e-10	-1.14535
225940518	chr2:225940518:A:G	2.1744e-10	-2.33768e-10	-1.01622	0.000239723	-2.33768e-10	-1.03524
225940575	chr2:225940575:G:T	5.32861e-11	-1.38593	-1.03654	5.72305e-05	-1.4482	-1.01944
225940600	chr2:225940600:C:T	2.25701e-10	-2.33768e-10	-0.978928	0.000248258	-2.33768e-10	-1.00026
225941014	chr2:225941014:T:C	5.7227e-11	-1.34256	-1.00856	6.15805e-05	-1.40446	-0.989925
225941386	chr2:225941386:G:A	2.1836e-10	-2.33768e-10	-1.01199	0.000250369	-2.33768e-10	-0.991791
225941802	chr2:225941802:C:G	3.43535e-11	-1.72126	-1.14018	4.99443e-05	-1.47538	-1.12844
225942153	chr2:225942153:A:G	1.84706e-10	-2.33768e-10	-1.17938	0.00020749	-2.33768e-10	-1.17965
225942677	chr2:225942677:C:T	1.84741e-10	-2.33768e-10	-1.17918	0.000207489	-2.33768e-10	-1.17965
225942762	chr2:225942762:A:G	5.03101e-11	-1.59231	-0.887622	4.45708e-05	-1.86397	-0.853683
225942822	chr2:225942822:A:T	1.85134e-10	-2.33768e-10	-1.17706	0.000207704	-2.33768e-10	-1.17861
225943140	chr2:225943140:T:C	7.17478e-11	-1.33915	-0.78583	7.71052e-05	-1.43853	-0.731029
225943237	chr2:225943237:A:G	4.78357e-11	-1.49541	-1.03496	4.03954e-05	-1.79674	-1.01927
225943618	chr2:225943618:T:C	3.2461e-11	-1.78119	-1.13691	4.56943e-05	-1.56384	-1.12891
225943662	chr2:225943662:G:A	3.29458e-11	-1.73425	-1.16903	4.77526e-05	-1.4844	-1.1643
225944320	chr2:225944320:G:A	7.43169e-11	-1.35817	-0.731629	8.01091e-05	-1.45765	-0.673682
225944435	chr2:225944435:A:G	1.8591e-10	-2.33768e-10	-1.17288	0.00020875	-2.33768e-10	-1.17359
225944558	chr2:225944558:T:C	1.89664e-10	-2.33768e-10	-1.15289	0.000214536	-2.33768e-10	-1.14625
225945484	chr2:225945484:A:G	4.32907e-11	-1.53629	-1.09392	3.7081e-05	-1.81965	-1.08198
225945518	chr2:225945518:T:C	1.84681e-10	-2.33768e-10	-1.17951	0.00020749	-2.33768e-10	-1.17964
225945633	chr2:225945633:G:A	2.1806e-10	-2.33768e-10	-1.01337	0.000253575	-2.33768e-10	-0.979068
225945955	chr2:225945955:G:T	4.97607e-11	-1.41347	-1.07744	5.36693e-05	-1.4742	-1.05768
225946058	chr2:225946058:T:C	2.97957e-10	-1.66517	0.963973	0.000389007	-1.50517	0.954038
225946071	chr2:225946071:G:A	1.84654e-10	-2.33768e-10	-1.17966	0.000207548	-2.33768e-10	-1.17936
225946087	chr2:225946087:C:A	3.98826e-11	-1.61152	-1.10067	3.52195e-05	-1.85741	-1.09572
225946267	chr2:225946267:C:T	1.60971e-10	-1.31692	-2.40076e-10	0.000144622	-1.5406	-2.40076e-10
225946524	chr2:225946524:T:G	2.17444e-10	-2.33768e-10	-1.0162	0.000250414	-2.33768e-10	-0.99161
225946691	chr2:225946691:A:G	4.72565e-11	-1.45894	-1.08361	5.10649e-05	-1.52178	-1.05985
225946807	chr2:225946807:C:G	2.0746e-10	-1.0632	-2.40076e-10	0.000186792	-1.28473	-2.40076e-10
225946809	chr2:225946809:A:G	2.14e-10	-2.33768e-10	-1.03217	0.000246324	-2.33768e-10	-1.00808
225946977	chr2:225946977:A:G	5.08771e-11	-1.3718	-1.09693	5.46124e-05	-1.4353	-1.07917
225947030	chr2:225947030:G:A	1.8468e-10	-2.33768e-10	-1.17952	0.000207687	-2.33768e-10	-1.17869
225947111	chr2:225947111:G:A	5.23815e-11	-1.36281	-1.07678	5.63691e-05	-1.42603	-1.05677
225947668	chr2:225947668:A:G	1.01633e-10	-1.35885	-0.417921	0.000116634	-1.4252	-0.330481
225947962	chr2:225947962:C:T	2.19813e-10	-1.00536	-2.40076e-10	0.000283787	-0.866502	-2.40076e-10
225948202	chr2:225948202:G:A	2.27105e-10	-2.33768e-10	-0.97273	0.000243039	-2.33768e-10	-1.0215
225948374	chr2:225948374:C:T	9.31545e-11	-1.41907	-0.444809	7.97888e-05	-1.5445	-0.59084
225948434	chr2:225948434:A:C	4.10803e-10	-2.33768e-10	-0.380027	0.000491723	-2.33768e-10	-0.31681
225948736	chr2:225948736:A:T	1.03825e-10	-1.57528	-0.180162	0.000107525	-1.65123	-0.18578
225948858	chr2:225948858:G:A	9.7229e-11	-1.82107	-2.40076e-10	0.000114315	-1.77577	-2.40076e-10
225949044	chr2:225949044:C:T	1.86009e-10	-2.33768e-10	-1.17235	0.000208417	-2.33768e-10	-1.17519
225949067	chr2:225949067:A:G	5.97505e-11	-1.17258	-1.13539	6.8408e-05	-1.16756	-1.12168
225949186	chr2:225949186:T:C	2.85838e-11	-1.87255	-1.17275	3.10447e-05	-1.90875	-1.17055
225949759	chr2:225949759:C:T	5.83861e-11	-1.8027	-0.528359	5.93824e-05	-1.89032	-0.540413
225950154	chr2:225950154:G:A	4.84709e-11	-1.63629	-0.880885	4.62969e-05	-1.77773	-0.901922
225950511	chr2:225950511:C:T	2.63019e-10	-2.33768e-10	-0.825913	0.000276606	-2.33768e-10	-0.892132
225950537	chr2:225950537:C:T	3.52789e-10	-2.33768e-10	-0.532271	0.000417572	-2.33768e-10	-0.480271
225950962	chr2:225950962:A:T	1.48382e-10	-1.49818	0.0998275	0.000189768	-1.55492	0.285992
225951118	chr2:225951118:T:G	1.43071e-10	-1.5068	0.0719977	0.000182738	-1.56291	0.256239
225951508	chr2:225951508:T:C	6.15933e-11	-1.72614	-0.55145	6.14898e-05	-1.83301	-0.562846
225951678	chr2:225951678:C:T	3.63575e-10	-2.33768e-10	-0.502156	0.000430257	-2.33768e-10	-0.450343
225952890	chr2:225952890:T:C	1.70002e-10	-1.46516	0.202831	0.000217876	-1.52566	0.394856
225952956	chr2:225952956:A:C	1.85517e-10	-2.33768e-10	-1.17499	0.000207884	-2.33768e-10	-1.17775
225953565	chr2:225953565:G:C	1.52659e-10	-1.48479	0.114854	0.00019509	-1.54338	0.30212
225953836	chr2:225953836:AT:A	5.33324e-11	-1.925	-0.496599	6.65572e-05	-1.92648	-0.390183
225954407	chr2:225954407:C:T	2.6256e-10	-2.33768e-10	-0.82766	0.000323717	-2.33768e-10	-0.734858
225954687	chr2:225954687:G:A	1.67732e-10	-1.45156	0.175789	0.000215043	-1.51072	0.366829
225954825	chr2:225954825:A:G	1.84684e-10	-2.33768e-10	-1.1795	0.000207495	-2.33768e-10	-1.17962
225954874	chr2:225954874:C:T	1.56717e-10	-1.48246	0.138758	0.000200794	-1.54026	0.327814
225955286	chr2:225955286:A:C	1.57718e-10	-1.48535	0.148018	0.000202182	-1.54308	0.337524
225955356	chr2:225955356:A:G	3.60944e-10	-2.33768e-10	-0.509419	0.000427597	-2.33768e-10	-0.456544
225955543	chr2:225955543:C:A	1.57299e-10	-1.48225	0.142253	0.00020165	-1.53907	0.330873
225955892	chr2:225955892:C:A	3.30709e-11	-1.92453	-0.974959	4.02778e-05	-1.84749	-0.971436
225955909	chr2:225955909:C:A	2.56404e-10	-2.33768e-10	-0.851385	0.000295615	-2.33768e-10	-0.825669
225955937	chr2:225955937:T:C	6.18319e-11	-1.71159	-0.562134	6.14712e-05	-1.82262	-0.573536
225955946	chr2:225955946:G:A	2.06603e-10	-2.33768e-10	-1.06734	0.000235694	-2.33768e-10	-1.05219
225956285	chr2:225956285:T:C	2.49387e-10	-2.33768e-10	-0.879133	0.000292103	-2.33768e-10	-0.837622
225958383	chr2:225958383:G:T	3.68718e-10	-2.33768e-10	-0.488108	0.000436534	-2.33768e-10	-0.43586
225961366	chr2:225961366:T:C	1.84744e-10	-2.33768e-10	-1.17917	0.000207487	-2.33768e-10	-1.17966
225962123	chr2:225962123:G:T	1.91592e-10	-2.33768e-10	-1.14277	0.000216154	-2.33768e-10	-1.13873
225962124	chr2:225962124:T:C	1.84787e-10	-2.33768e-10	-1.17894	0.000207955	-2.33768e-10	-1.17741
225962178	chr2:225962178:C:T	1.87802e-10	-2.33768e-10	-1.16275	0.000212225	-2.33768e-10	-1.15708
225962261	chr2:225962261:A:G	8.92839e-09	-2.33768e-10	2.69885	0.012733	-2.33768e-10	2.93723
225962411	chr2:225962411:A:G	1.12889e-10	-1.18827	-0.483461	0.000123185	-1.3705	-0.330532
225962581	chr2:225962581:G:A	1.63859e-10	-1.40446	0.105322	0.000208262	-1.46748	0.291547
225962999	chr2:225962999:C:T	1.08557e-10	-1.71086	-2.40076e-10	0.000151238	-1.49588	-2.40076e-10
225963042	chr2:225963042:T:C	1.71124e-10	-1.43615	0.180396	0.000218605	-1.49869	0.371232
225963124	chr2:225963124:T:C	1.71614e-10	-1.25289	-2.40076e-10	0.000195868	-1.23728	-2.40076e-10
225963472	chr2:225963472:T:C	1.22229e-10	-1.16193	-0.430312	0.000133519	-1.3484	-0.272079
225963882	chr2:225963882:T:A	3.64137e-10	-2.33768e-10	-0.500611	0.000419263	-2.33768e-10	-0.476227
225963981	chr2:225963981:A:G	4.9294e-11	-1.65821	-0.84213	4.7307e-05	-1.79348	-0.864587
225964617	chr2:225964617:C:G	4.89948e-11	-1.6489	-0.857522	4.692e-05	-1.78676	-0.87952
225965060	chr2:225965060:A:T	1.61185e-10	-1.45849	0.142906	0.000206031	-1.5174	0.330699
225965089	chr2:225965089:CT:C	2.56402e-10	-2.33768e-10	-0.851395	0.000295631	-2.33768e-10	-0.825614
225965098	chr2:225965098:CTTTGT:C	8.9475e-11	-1.90418	-2.40076e-10	9.83285e-05	-1.92641	-2.40076e-10
225965387	chr2:225965387:A:T	1.52665e-10	-1.49756	0.127661	0.000195473	-1.55439	0.315085
225965400	chr2:225965400:T:TA	1.81587e-10	-1.1964	-2.40076e-10	0.000162615	-1.42334	-2.40076e-10
225967191	chr2:225967191:A:G	8.11931e-11	-1.01927	-0.982037	7.83419e-05	-1.24105	-0.912592
225967549	chr2:225967549:A:G	1.48912e-10	-1.49134	0.0965546	0.000189829	-1.55155	0.282945
225967577	chr2:225967577:T:C	8.34979e-11	-1.65158	-0.321736	7.22886e-05	-1.90114	-0.332925
225968048	chr2:225968048:G:A	2.8474e-11	-1.87654	-1.17261	3.05751e-05	-1.92002	-1.17452
225968242	chr2:225968242:A:G	7.66516e-09	2.5463	-2.40076e-10	0.0027963	1.42133	-2.40076e-10
225968787	chr2:225968787:G:A	1.07749e-10	-1.24358	-0.474754	0.000118497	-1.41986	-0.31998
225969243	chr2:225969243:A:G	3.19253e-10	-2.33768e-10	-0.632158	0.000376601	-2.33768e-10	-0.583541
225969313	chr2:225969313:T:C	2.36036e-10	-2.33768e-10	-0.934158	0.000275278	-2.33768e-10	-0.896945
225969705	chr2:225969705:C:T	1.12674e-10	-1.67365	-2.40076e-10	0.000126243	-1.67652	-2.40076e-10
225969749	chr2:225969749:TAAC:T	3.0124e-10	-2.33768e-10	-0.690235	0.000354374	-2.33768e-10	-0.644375
225969919	chr2:225969919:C:T	3.8303e-10	-2.33768e-10	-0.450026	0.000441052	-2.33768e-10	-0.425564
225970067	chr2:225970067:C:G	1.40136e-10	-1.48112	0.0255878	0.000177736	-1.54006	0.205636
225970608	chr2:225970608:A:G	1.51345e-10	-1.43224	0.0536648	0.000191828	-1.49428	0.236155
225970860	chr2:225970860:G:A	4.3423e-11	-1.75086	-0.876294	4.29943e-05	-1.85655	-0.897109
225972595	chr2:225972595:A:T	1.49558e-10	-1.4213	0.0308433	0.000189166	-1.48276	0.210656
225972803	chr2:225972803:T:C	1.90609e-10	-2.33768e-10	-1.14792	0.00021481	-2.33768e-10	-1.14497
225973050	chr2:225973050:T:C	7.5449e-11	-1.11839	-0.956295	8.59817e-05	-1.13544	-0.92515
225973881	chr2:225973881:CT:C	1.55298e-10	-1.39504	0.0422476	0.000196667	-1.45722	0.224003
225974596	chr2:225974596:A:G	1.84392e-10	-1.18108	-2.40076e-10	0.000169492	-1.38192	-2.40076e-10
225974648	chr2:225974648:T:C	4.56288e-11	-1.75868	-0.81892	4.52819e-05	-1.86057	-0.841251
225975245	chr2:225975245:C:T	3.38525e-10	-2.33768e-10	-0.573543	0.000394505	-2.33768e-10	-0.537094
225975479	chr2:225975479:A:G	7.24474e-11	-1.13434	-0.98094	8.2481e-05	-1.15118	-0.950977
225976172	chr2:225976172:C:A	7.2638e-11	-1.13184	-0.980812	7.13552e-05	-1.33568	-0.911373
225976326	chr2:225976326:T:C	1.85467e-10	-1.36516	0.189897	0.000236177	-1.43037	0.380221
225976334	chr2:225976334:A:T	5.03325e-11	-1.78828	-0.691209	5.14343e-05	-1.87341	-0.701006
225976585	chr2:225976585:A:G	2.30406e-10	-2.33768e-10	-0.958298	0.000264263	-2.33768e-10	-0.937781
225976783	chr2:225976783:G:A	1.10896e-10	-1.68955	-2.40076e-10	0.000134986	-1.60956	-2.40076e-10
225976870	chr2:225976870:C:T	2.27738e-10	-2.33768e-10	-0.969946	0.000264883	-2.33768e-10	-0.935439
225978014	chr2:225978014:C:T	1.47017e-10	-1.41246	0.00487034	0.00019023	-1.44859	0.182099
225978209	chr2:225978209:A:G	1.93517e-10	-2.33768e-10	-1.13277	0.000219263	-2.33768e-10	-1.12445
225978286	chr2:225978286:C:T	4.65856e-10	-2.33768e-10	-0.254264	0.00057528	-2.33768e-10	-0.159871
225979014	chr2:225979014:G:A	7.34275e-10	-2.33768e-10	0.200743	0.000879845	-2.33768e-10	0.265019
225979527	chr2:225979527:A:T	1.51095e-10	-1.3738	-0.00643431	0.000189894	-1.43885	0.170584
225979616	chr2:225979616:A:G	1.34224e-10	-1.49863	-2.40076e-10	0.000280139	-0.879442	-2.40076e-10
225980179	chr2:225980179:G:A	1.84841e-10	-2.33768e-10	-1.17864	0.000207655	-2.33768e-10	-1.17885
225980379	chr2:225980379:G:A	8.77545e-11	-1.9236	-2.40076e-10	0.000100107	-1.90849	-2.40076e-10
225980425	chr2:225980425:C:A	1.86286e-10	-2.33768e-10	-1.17086	0.000208499	-2.33768e-10	-1.17479
225981111	chr2:225981111:C:T	1.85389e-10	-2.33768e-10	-1.17569	0.000208025	-2.33768e-10	-1.17707
225981161	chr2:225981161:T:C	8.76228e-11	-1.9251	-2.40076e-10	0.000105665	-1.85446	-2.40076e-10
225981221	chr2:225981221:T:C	1.10459e-10	-1.22105	-0.472444	0.000121342	-1.39715	-0.31897
225981895	chr2:225981895:C:T	3.99047e-11	-1.62887	-1.08278	4.64417e-05	-1.67154	-1.00499
225982374	chr2:225982374:T:C	2.92512e-11	-1.85744	-1.16478	3.11026e-05	-1.9159	-1.16154
225982507	chr2:225982507:C:T	9.91296e-11	-1.80171	-2.40076e-10	0.000103625	-1.87395	-2.40076e-10
225982786	chr2:225982786:C:T	1.6504e-10	-1.34709	0.0551387	0.000208574	-1.41187	0.237437
225983075	chr2:225983075:C:T	4.06246e-10	-2.33768e-10	-0.391182	0.000480915	-2.33768e-10	-0.339036
225983131	chr2:225983131:G:T	3.07116e-11	-1.79764	-1.17586	3.03728e-05	-1.9264	-1.17477
225983323	chr2:225983323:G:T	9.52578e-11	-0.80575	-1.0358	0.000252592	0.0670193	-1.04997
225983672	chr2:225983672:A:C	1.42137e-10	-1.47652	0.0351692	0.000180548	-1.53488	0.216145
225984409	chr2:225984409:C:T	2.15462e-10	-2.33768e-10	-1.02536	0.000246356	-2.33768e-10	-1.00795
225984517	chr2:225984517:T:A	7.54274e-11	-1.12743	-0.947535	7.42905e-05	-1.33406	-0.872682
225984728	chr2:225984728:T:C	1.58298e-06	7.87668	-2.40076e-10	0.0126666	2.932	-2.40076e-10
225985176	chr2:225985176:A:T	1.59062e-10	-1.32884	-2.40076e-10	0.000135459	-1.60606	-2.40076e-10
225985187	chr2:225985187:A:C	2.75904e-10	-0.778088	-2.40076e-10	9.91241e-05	-1.91835	-2.40076e-10
225985490	chr2:225985490:TAAAC:T	4.5999e-11	-1.7378	-0.831719	4.53241e-05	-1.8471	-0.853791
225986086	chr2:225986086:T:C	7.76084e-11	-1.11234	-0.934124	8.86068e-05	-1.12908	-0.901441
225986164	chr2:225986164:C:T	1.4262e-10	-1.47689	0.0389289	0.000181234	-1.5363	0.221359
225986319	chr2:225986319:T:C	9.39558e-11	-1.29906	-0.55626	0.000103224	-1.46598	-0.411839
225986964	chr2:225986964:A:T	1.89729e-10	-1.15254	-2.40076e-10	0.000173542	-1.35831	-2.40076e-10
225987042	chr2:225987042:T:C	8.02402e-11	-1.56676	-0.446354	9.85514e-05	-1.6193	-0.304843
225988436	chr2:225988436:C:T	3.22462e-11	-1.75489	-1.16985	3.05443e-05	-1.92429	-1.17126
225988496	chr2:225988496:G:A	1.84664e-10	-2.33768e-10	-1.1796	0.000207548	-2.33768e-10	-1.17936
225988531	chr2:225988531:C:A	9.41651e-11	-1.85309	-2.40076e-10	0.000100584	-1.90373	-2.40076e-10
225988950	chr2:225988950:C:T	3.39498e-10	-2.33768e-10	-0.570673	0.000403767	-2.33768e-10	-0.513889
225989028	chr2:225989028:G:A	9.15765e-11	-1.34978	-0.53119	0.000101524	-1.51159	-0.38285
225990557	chr2:225990557:C:CA	1.89487e-10	-2.33768e-10	-1.15382	0.000214128	-2.33768e-10	-1.14815
225990579	chr2:225990579:A:G	4.74015e-11	-1.81428	-0.725209	4.9008e-05	-1.88855	-0.734194
225990709	chr2:225990709:T:C	1.7004e-10	-1.33274	0.0706385	0.0002134	-1.40489	0.25333
225990966	chr2:225990966:G:C	6.6595e-11	-1.12799	-1.07152	7.51461e-05	-1.1446	-1.05069
225991091	chr2:225991091:A:G	1.40983e-10	-1.50843	0.058921	0.000179052	-1.56853	0.241478
225991156	chr2:225991156:G:A	3.05498e-10	-2.33768e-10	-0.676196	0.000354987	-2.33768e-10	-0.642645
225991878	chr2:225991878:G:A	1.86954e-10	-2.33768e-10	-1.16728	0.000210788	-2.33768e-10	-1.16388
225992227	chr2:225992227:A:G	1.84854e-10	-2.33768e-10	-1.17857	0.000207668	-2.33768e-10	-1.17879
225992449	chr2:225992449:T:C	3.10348e-11	-1.90693	-1.0561	3.41355e-05	-1.91366	-1.07073
225992607	chr2:225992607:C:T	8.50088e-11	-1.03467	-0.920718	9.65455e-05	-1.05646	-0.888251
225992855	chr2:225992855:G:A	5.18317e-10	-2.33768e-10	-0.147553	0.000643329	-2.33768e-10	-0.0480704
225993252	chr2:225993252:C:A	2.04658e-10	-2.33768e-10	-1.0768	0.000233253	-2.33768e-10	-1.0626
225994523	chr2:225994523:T:C	2.80244e-11	-1.89275	-1.17231	3.26949e-05	-1.8499	-1.17761
225994670	chr2:225994670:AAAAT:A	2.45259e-10	-2.33768e-10	-0.895824	0.000274637	-2.33768e-10	-0.899275
225995008	chr2:225995008:T:C	6.22697e-10	-2.33768e-10	0.0359192	0.000693647	-2.33768e-10	0.0272367
225995160	chr2:225995160:T:C	3.37693e-11	-1.87281	-1.00578	4.03718e-05	-1.7737	-1.0429
225995175	chr2:225995175:C:T	6.05998e-11	-1.91047	-0.383381	9.43108e-05	-1.66243	-0.305698
225995294	chr2:225995294:A:T	6.05742e-10	-2.33768e-10	0.00831288	0.000672998	-2.33768e-10	-0.00298427
225995334	chr2:225995334:G:A	2.36901e-10	-2.33768e-10	-0.930496	0.000273928	-2.33768e-10	-0.901861
225995786	chr2:225995786:G:A	7.36459e-10	-2.33768e-10	0.203713	0.000816032	-2.33768e-10	0.189727
225995826	chr2:225995826:G:A	1.13103e-10	-1.66984	-2.40076e-10	0.000110579	-1.809	-2.40076e-10
225995851	chr2:225995851:T:C	1.84802e-10	-2.33768e-10	-1.17886	0.000207575	-2.33768e-10	-1.17923
225996010	chr2:225996010:T:C	8.75369e-11	-1.92608	-2.40076e-10	9.9837e-05	-1.91119	-2.40076e-10
225996155	chr2:225996155:G:A	1.74483e-09	-2.33768e-10	1.06627	0.0024262	-2.33768e-10	1.27936
225996807	chr2:225996807:C:A	2.17302e-10	-2.33768e-10	-1.01685	0.000246312	-2.33768e-10	-1.00813
225996990	chr2:225996990:C:T	1.84805e-10	-2.33768e-10	-1.17884	0.000207578	-2.33768e-10	-1.17922
225997184	chr2:225997184:A:G	6.17841e-10	-2.33768e-10	0.0280903	0.000684064	-2.33768e-10	0.0133253
225997195	chr2:225997195:C:T	5.67417e-10	-2.33768e-10	-0.0570462	0.000675689	-2.33768e-10	0.00100628
225997567	chr2:225997567:C:T	1.96756e-10	-2.33768e-10	-1.11618	0.000224273	-2.33768e-10	-1.10186
225997581	chr2:225997581:C:T	4.16847e-10	-2.33768e-10	-0.365422	0.000462435	-2.33768e-10	-0.378221
225997748	chr2:225997748:T:G	1.94798e-10	-2.33768e-10	-1.12618	0.000216195	-2.33768e-10	-1.13854
225998298	chr2:225998298:G:A	4.08039e-11	-1.8902	-0.799164	4.27943e-05	-1.9151	-0.843225
225998318	chr2:225998318:G:A	2.06823e-10	-2.33768e-10	-1.06628	0.000235573	-2.33768e-10	-1.0527
225998380	chr2:225998380:T:G	2.69827e-11	-1.92636	-1.17659	3.84653e-05	-1.68538	-1.17959
225998470	chr2:225998470:TC:T	2.99835e-11	-1.92	-1.0775	3.68678e-05	-1.80203	-1.10536
225998602	chr2:225998602:C:T	3.11e-11	-1.9133	-1.04764	3.88683e-05	-1.77494	-1.07961
225998984	chr2:225998984:G:T	1.86497e-10	-2.33768e-10	-1.16973	0.000210514	-2.33768e-10	-1.16517
225999118	chr2:225999118:C:T	5.7581e-11	-1.91127	-0.43368	8.92449e-05	-1.66485	-0.358494
226000000	chr2:226000000:T:C	2.39501e-10	-2.33768e-10	-0.919583	0.000274406	-2.33768e-10	-0.900117
226000579	chr2:226000579:G:A	4.6803e-11	-1.92157	-0.630625	8.45396e-05	-1.59041	-0.487095
226000751	chr2:226000751:C:T	9.59882e-11	-1.83392	-2.40076e-10	0.000100746	-1.90212	-2.40076e-10
226001140	chr2:226001140:T:C	2.99072e-11	-1.86685	-1.13319	5.37513e-05	-1.37663	-1.15373
226001245	chr2:226001245:A:G	2.98449e-11	-1.92318	-1.07895	3.81767e-05	-1.80757	-1.06493
226001510	chr2:226001510:C:T	6.19777e-11	-1.92386	-0.34751	0.000164922	-1.12938	-0.279874
226001942	chr2:226001942:A:G	2.22382e-10	-2.33768e-10	-0.993743	0.000256837	-2.33768e-10	-0.966285
226001964	chr2:226001964:G:A	4.40627e-11	-1.70527	-0.907263	6.58923e-05	-1.37733	-0.949371
226002129	chr2:226002129:TCA:T	3.4139e-11	-1.91192	-0.955783	4.14285e-05	-1.81591	-0.974846
226003181	chr2:226003181:C:T	2.03183e-10	-2.33768e-10	-1.08403	0.000233092	-2.33768e-10	-1.0633
226003279	chr2:226003279:G:A	2.83113e-11	-1.87529	-1.17959	3.13048e-05	-1.89586	-1.17509
226003644	chr2:226003644:G:A	3.47728e-11	-1.89766	-0.951642	5.41666e-05	-1.61418	-0.908478
226003730	chr2:226003730:T:G	2.04804e-10	-2.33768e-10	-1.07609	0.000235141	-2.33768e-10	-1.05454
226004305	chr2:226004305:T:C	4.40407e-11	-1.72348	-0.889544	6.51083e-05	-1.40611	-0.93256
226004606	chr2:226004606:C:T	1.8586e-10	-2.33768e-10	-1.17315	0.000208749	-2.33768e-10	-1.17359
226005647	chr2:226005647:G:A	2.0402e-10	-2.33768e-10	-1.07992	0.000231359	-2.33768e-10	-1.07075
226005797	chr2:226005797:C:T	2.30586e-10	-2.33768e-10	-0.957519	0.000256702	-2.33768e-10	-0.96681
226005804	chr2:226005804:T:A	1.85144e-10	-2.33768e-10	-1.177	0.00020858	-2.33768e-10	-1.17441
226006153	chr2:226006153:C:A	1.7366e-10	-0.177294	-1.06375	0.000180523	-0.242686	-1.07618
226006207	chr2:226006207:G:A	2.09783e-10	-2.33768e-10	-1.05207	0.000241295	-2.33768e-10	-1.02871
226006223	chr2:226006223:A:G	7.27637e-11	-0.96835	-1.14257	3.25743e-05	-1.85857	-1.17263
226006244	chr2:226006244:T:C	1.85599e-10	-2.33768e-10	-1.17455	0.000208107	-2.33768e-10	-1.17667
226006973	chr2:226006973:A:T	2.25237e-10	-2.33768e-10	-0.980987	0.000255573	-2.33768e-10	-0.971218
226007173	chr2:226007173:C:G	2.93589e-11	-1.92591	-1.09263	4.00085e-05	-1.74605	-1.07958
226007254	chr2:226007254:C:T	2.93545e-10	-2.33768e-10	-0.716108	0.000320111	-2.33768e-10	-0.746058
226007345	chr2:226007345:T:C	2.03171e-10	-2.33768e-10	-1.08409	0.000224966	-2.33768e-10	-1.09878
226007467	chr2:226007467:A:G	2.92446e-11	-1.90175	-1.12069	5.16263e-05	-1.4868	-1.0839
226007562	chr2:226007562:T:C	4.44627e-11	-1.69823	-0.905265	6.66786e-05	-1.36748	-0.947358
226008233	chr2:226008233:C:T	8.76681e-11	-1.92458	-2.40076e-10	0.000103928	-1.87103	-2.40076e-10
226008250	chr2:226008250:T:G	5.47034e-10	-2.33768e-10	-0.0936291	0.000651167	-2.33768e-10	-0.035961
226008312	chr2:226008312:A:G	2.03846e-10	-2.33768e-10	-1.08077	0.00023342	-2.33768e-10	-1.06189
226008587	chr2:226008587:G:GT	5.44443e-10	-2.33768e-10	-0.0983778	0.000647998	-2.33768e-10	-0.0408391
226008694	chr2:226008694:A:G	7.11976e-10	0.169903	-2.40076e-10	0.000380209	-0.574005	-2.40076e-10
226009267	chr2:226009267:T:C	2.84046e-11	-1.90597	-1.14562	3.57766e-05	-1.77822	-1.15921
226009350	chr2:226009350:C:T	1.85146e-10	-2.33768e-10	-1.177	0.000207681	-2.33768e-10	-1.17872
226009566	chr2:226009566:G:A	3.20484e-11	-1.90606	-1.02483	5.46622e-05	-1.54603	-0.967529
226009611	chr2:226009611:T:C	2.19581e-10	-2.33768e-10	-1.00642	0.000249063	-2.33768e-10	-0.997021
226010142	chr2:226010142:C:T	6.23441e-10	-2.33768e-10	0.0371129	0.000694902	-2.33768e-10	0.0290438
226010493	chr2:226010493:A:G	3.11744e-09	-2.33768e-10	1.64663	0.0044572	-2.33768e-10	1.88755
226010525	chr2:226010525:C:A	8.62621e-11	-1.57426	-0.366491	8.68937e-05	-1.67164	-0.378403
226010774	chr2:226010774:G:C	2.24398e-10	-2.33768e-10	-0.984718	0.00025983	-2.33768e-10	-0.954701
226010805	chr2:226010805:G:T	1.84796e-10	-2.33768e-10	-1.17889	0.000207497	-2.33768e-10	-1.17961
226011691	chr2:226011691:G:A	6.63655e-10	-2.33768e-10	0.0996216	0.000740183	-2.33768e-10	0.0921712
226011735	chr2:226011735:T:C	9.94319e-10	-2.33768e-10	0.503917	0.00119984	-2.33768e-10	0.575219
226012137	chr2:226012137:T:C	2.37371e-10	-2.33768e-10	-0.928517	0.000275901	-2.33768e-10	-0.894686
226012294	chr2:226012294:G:A	3.71397e-10	-2.33768e-10	-0.480868	0.000433932	-2.33768e-10	-0.441838
226012297	chr2:226012297:C:T	1.88036e-10	-2.33768e-10	-1.16151	0.000211813	-2.33768e-10	-1.15902
226013138	chr2:226013138:T:C	3.36719e-11	-1.89922	-0.982253	5.08931e-05	-1.63159	-0.953409
226013260	chr2:226013260:GC:G	2.29492e-10	-2.33768e-10	-0.962274	0.000265282	-2.33768e-10	-0.933933
226013547	chr2:226013547:C:G	2.27016e-10	-2.33768e-10	-0.97312	0.000262452	-2.33768e-10	-0.944657
226013767	chr2:226013767:G:A	4.91211e-11	-1.91303	-0.590818	9.36081e-05	-1.53466	-0.44095
226014301	chr2:226014301:A:G	3.16374e-11	-1.83759	-1.10621	6.46254e-05	-1.29409	-1.05203
226014422	chr2:226014422:A:C	2.06233e-10	-2.33768e-10	-1.06914	0.000235413	-2.33768e-10	-1.05339
226014496	chr2:226014496:A:G	6.23441e-10	-2.33768e-10	0.0371129	0.000694902	-2.33768e-10	0.0290438
226014585	chr2:226014585:C:T	5.05293e-11	-1.89257	-0.583022	8.28946e-05	-1.59601	-0.501145
226014859	chr2:226014859:C:T	7.24977e-10	-2.33768e-10	0.187999	0.000763281	-2.33768e-10	0.122899
226014882	chr2:226014882:G:A	5.88124e-11	-1.90021	-0.423576	9.64277e-05	-1.61573	-0.330199
226015143	chr2:226015143:G:T	9.47377e-11	-1.84703	-2.40076e-10	0.000118344	-1.74113	-2.40076e-10
226015283	chr2:226015283:G:C	1.88219e-10	-2.33768e-10	-1.16054	0.00021138	-2.33768e-10	-1.16107
226015481	chr2:226015481:T:C	4.54912e-11	-1.65394	-0.926686	7.041e-05	-1.29411	-0.966279
226015572	chr2:226015572:AACATATACATATGTCTACATAT:A	1.99742e-10	-2.33768e-10	-1.10111	0.000228463	-2.33768e-10	-1.08335
226015584	chr2:226015584:T:C	8.80025e-11	-1.92078	-2.40076e-10	0.000106815	-1.84363	-2.40076e-10
226015991	chr2:226015991:GT:G	3.83148e-11	-1.74326	-1.00904	5.66283e-05	-1.43977	-1.03845
226016360	chr2:226016360:C:T	6.12477e-09	2.32196	-2.40076e-10	0.0011317	0.516751	-2.40076e-10
226016414	chr2:226016414:C:T	4.34848e-11	-1.69758	-0.928151	6.57853e-05	-1.36064	-0.967686
226016505	chr2:226016505:G:C	2.37241e-10	-2.33768e-10	-0.929063	0.000275742	-2.33768e-10	-0.89526
226016564	chr2:226016564:T:C	3.36211e-11	-1.75905	-1.12394	7.52932e-05	-1.1116	-1.08174
226016567	chr2:226016567:C:T	5.34199e-11	-1.88352	-0.536435	8.93523e-05	-1.57059	-0.451548
226017015	chr2:226017015:A:T	3.49881e-11	-1.72884	-1.11429	8.13526e-05	-1.04677	-1.06917
226017125	chr2:226017125:A:G	4.71665e-11	-1.65715	-0.887306	7.26383e-05	-1.29916	-0.930078
226017416	chr2:226017416:G:C	2.39974e-10	-2.33768e-10	-0.917611	0.000279122	-2.33768e-10	-0.883076
226017784	chr2:226017784:C:T	1.86668e-10	-2.33768e-10	-1.16881	0.000208959	-2.33768e-10	-1.17259
226017952	chr2:226017952:C:T	4.28822e-11	-1.71473	-0.924958	6.41839e-05	-1.38822	-0.964754
226018222	chr2:226018222:A:G	1.87586e-10	-2.33768e-10	-1.1639	0.000210599	-2.33768e-10	-1.16477
226018288	chr2:226018288:G:C	2.02971e-10	-2.33768e-10	-1.08508	0.000232483	-2.33768e-10	-1.06591
226018328	chr2:226018328:T:A	2.98989e-11	-1.82525	-1.17507	3.11391e-05	-1.91687	-1.1594
226018471	chr2:226018471:C:T	4.52163e-11	-1.82549	-0.761195	6.23945e-05	-1.56532	-0.815929
226018477	chr2:226018477:C:T	4.50484e-11	-1.82176	-0.768647	6.24054e-05	-1.55818	-0.822892
226018625	chr2:226018625:C:T	1.86643e-10	-2.33768e-10	-1.16894	0.000208937	-2.33768e-10	-1.17269
226018794	chr2:226018794:C:T	2.03281e-10	-2.33768e-10	-1.08355	0.000232867	-2.33768e-10	-1.06426
226018821	chr2:226018821:C:A	8.79186e-11	-1.92173	-2.40076e-10	0.000105284	-1.85807	-2.40076e-10
226018835	chr2:226018835:C:G	1.86643e-10	-2.33768e-10	-1.16894	0.000208937	-2.33768e-10	-1.17269
226018962	chr2:226018962:T:C	2.02106e-10	-2.33768e-10	-1.08935	0.000228574	-2.33768e-10	-1.08287
226018971	chr2:226018971:C:A	2.06209e-10	-2.33768e-10	-1.06925	0.000236527	-2.33768e-10	-1.04866
226019045	chr2:226019045:CAAACTT:C	3.17504e-10	-2.33768e-10	-0.637651	0.000369651	-2.33768e-10	-0.602167
226019193	chr2:226019193:C:T	4.48558e-11	-1.81847	-0.776215	6.23685e-05	-1.55176	-0.829911
226019468	chr2:226019468:T:C	1.92646e-10	-2.33768e-10	-1.13729	0.000214124	-2.33768e-10	-1.14817
226019582	chr2:226019582:T:A	2.08179e-10	-2.33768e-10	-1.05974	0.000224871	-2.33768e-10	-1.0992
226019914	chr2:226019914:C:T	1.86184e-10	-2.33768e-10	-1.1714	0.000209352	-2.33768e-10	-1.17071
226019992	chr2:226019992:C:T	3.7004e-11	-1.77405	-1.01306	5.36461e-05	-1.49054	-1.04178
226020015	chr2:226020015:A:C	2.69052e-10	-2.33768e-10	-0.803236	0.000307881	-2.33768e-10	-0.785014
226020066	chr2:226020066:T:A	5.82497e-11	-1.92611	-0.40729	8.35307e-05	-1.75041	-0.3391
226020184	chr2:226020184:G:A	2.86017e-11	-1.89676	-1.14792	5.08717e-05	-1.46816	-1.11726
226020452	chr2:226020452:A:T	2.05535e-10	-2.33768e-10	-1.07253	0.00022935	-2.33768e-10	-1.07948
226020469	chr2:226020469:CA:C	3.14288e-11	-1.92273	-1.02768	3.72486e-05	-1.85238	-1.04473
226020801	chr2:226020801:A:G	1.86586e-10	-2.33768e-10	-1.16925	0.000208885	-2.33768e-10	-1.17294
226020883	chr2:226020883:G:A	5.7251e-11	-1.92583	-0.424866	8.23836e-05	-1.74543	-0.357908
226020931	chr2:226020931:AC:A	2.04145e-10	-2.33768e-10	-1.07931	0.000233938	-2.33768e-10	-1.05967
226021031	chr2:226021031:A:G	2.63302e-09	1.47774	-2.40076e-10	0.00105433	0.445938	-2.40076e-10
226021262	chr2:226021262:C:A	2.06291e-10	-2.33768e-10	-1.06885	0.000233498	-2.33768e-10	-1.06155
226021437	chr2:226021437:C:T	2.82851e-11	-1.8984	-1.1574	4.97709e-05	-1.47646	-1.13083
226021588	chr2:226021588:A:G	1.86643e-10	-2.33768e-10	-1.16894	0.000208937	-2.33768e-10	-1.17269
226022189	chr2:226022189:G:T	2.42986e-10	-2.33768e-10	-0.905135	0.000282866	-2.33768e-10	-0.869753
226022434	chr2:226022434:A:T	3.75117e-11	-1.92643	-0.847053	4.44173e-05	-1.83745	-0.883649
226022553	chr2:226022553:A:G	6.92527e-10	-2.33768e-10	0.142207	0.000773823	-2.33768e-10	0.136616
226022657	chr2:226022657:G:A	3.52972e-11	-1.92648	-0.907856	4.17049e-05	-1.8438	-0.940306
226022873	chr2:226022873:C:T	8.75004e-11	-1.9265	-2.40076e-10	0.000103452	-1.87562	-2.40076e-10
226022902	chr2:226022902:G:A	2.01533e-10	-2.33768e-10	-1.09219	0.0002279	-2.33768e-10	-1.08582
226023140	chr2:226023140:T:C	1.20722e-10	-1.60465	-2.40076e-10	0.000291678	-0.839078	-2.40076e-10
226023448	chr2:226023448:A:G	6.24909e-11	-1.88302	-0.380098	0.000106409	-1.56384	-0.283594
226023480	chr2:226023480:G:A	4.18506e-11	-1.73496	-0.929073	6.19225e-05	-1.4205	-0.968344
226023482	chr2:226023482:T:C	3.37439e-11	-1.80554	-1.0738	7.31078e-05	-1.21245	-1.01034
226023509	chr2:226023509:G:A	5.7754e-11	-1.85536	-0.486588	0.000101658	-1.49518	-0.397926
226023534	chr2:226023534:G:C	2.31949e-10	-2.33768e-10	-0.951622	0.000269132	-2.33768e-10	-0.919525
226023726	chr2:226023726:A:G	2.86653e-11	-1.88921	-1.15324	5.18899e-05	-1.44078	-1.12483
226023767	chr2:226023767:A:G	3.6454e-11	-1.92637	-0.875714	4.33051e-05	-1.83587	-0.910582
226023875	chr2:226023875:G:A	9.1637e-11	-1.88031	-2.40076e-10	9.95734e-05	-1.91383	-2.40076e-10
226023900	chr2:226023900:CTG:C	1.86776e-10	-2.33768e-10	-1.16823	0.000209055	-2.33768e-10	-1.17213
226024314	chr2:226024314:T:C	2.0571e-10	-2.33768e-10	-1.07167	0.000236043	-2.33768e-10	-1.05071
226024529	chr2:226024529:G:A	2.1001e-10	-2.33768e-10	-1.05099	0.000234263	-2.33768e-10	-1.05828
226024655	chr2:226024655:G:C	6.74713e-11	-1.91706	-0.269377	0.000108444	-1.68124	-0.147256
226024729	chr2:226024729:C:T	1.33977e-10	-1.89036	0.389889	0.000239466	-1.58673	0.550412
226024738	chr2:226024738:T:C	2.81325e-10	-0.758629	-2.40076e-10	0.000170454	-1.37626	-2.40076e-10
226024755	chr2:226024755:T:C	6.65204e-11	-1.91552	-0.285113	0.000107535	-1.67289	-0.164019
226024883	chr2:226024883:A:T	6.37327e-11	-1.88156	-0.361884	0.000109229	-1.55707	-0.264208
226024989	chr2:226024989:C:T	6.25126e-11	-1.89615	-0.366625	0.000103882	-1.60225	-0.269224
226025235	chr2:226025235:C:G	2.72921e-10	-2.33768e-10	-0.788958	0.000256051	-2.33768e-10	-0.969351
226025312	chr2:226025312:A:G	6.2353e-11	-1.89166	-0.373668	0.000104463	-1.58917	-0.276716
226025341	chr2:226025341:G:A	3.69127e-11	-1.92322	-0.866362	4.50338e-05	-1.80556	-0.90175
226025543	chr2:226025543:T:A	2.04663e-10	-2.33768e-10	-1.07678	0.000234599	-2.33768e-10	-1.05685
226025552	chr2:226025552:C:T	3.30891e-11	-1.83176	-1.06718	6.89946e-05	-1.27832	-1.00238
226025615	chr2:226025615:T:G	6.27271e-11	-1.89028	-0.369063	0.000105586	-1.58339	-0.271812
226025670	chr2:226025670:T:C	7.13878e-10	-2.33768e-10	0.172572	0.000797747	-2.33768e-10	0.167065
226025927	chr2:226025927:T:C	1.57021e-10	-1.34176	-2.40076e-10	0.000410361	-0.497691	-2.40076e-10
226025936	chr2:226025936:A:G	1.06318e-10	-1.73171	-2.40076e-10	0.000129022	-1.65474	-2.40076e-10
226025968	chr2:226025968:T:C	3.33616e-11	-1.82491	-1.06583	7.03633e-05	-1.26031	-1.00074
226026230	chr2:226026230:C:A	9.44154e-11	-1.85044	-2.40076e-10	0.000121388	-1.71573	-2.40076e-10
226026318	chr2:226026318:A:G	1.84655e-10	-2.33768e-10	-1.17965	0.000207584	-2.33768e-10	-1.17919
226026708	chr2:226026708:T:C	1.39996e-10	-1.89132	0.434795	0.00024995	-1.59109	0.597623
226026859	chr2:226026859:G:A	2.07831e-10	-2.33768e-10	-1.06141	0.000231878	-2.33768e-10	-1.06852
226026884	chr2:226026884:GAGTCAAT:G	2.08247e-10	-2.33768e-10	-1.05942	0.000232331	-2.33768e-10	-1.06656
226027061	chr2:226027061:C:T	2.10268e-10	-2.33768e-10	-1.04976	0.000234521	-2.33768e-10	-1.05718
226027161	chr2:226027161:CT:C	2.07452e-10	-2.33768e-10	-1.06324	0.00023145	-2.33768e-10	-1.07036
226027508	chr2:226027508:T:C	1.89336e-10	-2.33768e-10	-1.15462	0.000211527	-2.33768e-10	-1.16038
226027517	chr2:226027517:G:A	1.87804e-10	-2.33768e-10	-1.16274	0.000212814	-2.33768e-10	-1.15431
226027737	chr2:226027737:G:A	7.82028e-11	-1.76479	-0.274041	0.000164512	-1.23759	-0.174156
226027918	chr2:226027918:G:A	3.77381e-11	-1.83303	-0.934436	5.08192e-05	-1.60909	-0.977363
226028313	chr2:226028313:T:C	3.06907e-11	-1.90901	-1.06517	3.83319e-05	-1.77506	-1.09339
226028329	chr2:226028329:T:C	4.53911e-11	-1.85671	-0.726113	5.88494e-05	-1.66209	-0.777652
226029328	chr2:226029328:A:G	2.00546e-10	-2.33768e-10	-1.0971	0.000226755	-2.33768e-10	-1.09085
226029590	chr2:226029590:G:T	3.09756e-11	-1.91784	-1.0471	3.43905e-05	-1.91656	-1.06039
226031022	chr2:226031022:T:G	9.55648e-11	-1.83834	-2.40076e-10	0.000258839	-0.958521	-2.40076e-10
226031419	chr2:226031419:G:A	2.07753e-10	-2.33768e-10	-1.06179	0.000232491	-2.33768e-10	-1.06588
226031465	chr2:226031465:C:A	3.40366e-10	-2.33768e-10	-0.568118	0.000387664	-2.33768e-10	-0.554587
226031674	chr2:226031674:A:G	1.05533e-09	-2.33768e-10	0.563472	0.001274	-2.33768e-10	0.635191
226031786	chr2:226031786:TG:T	5.98815e-09	-2.33768e-10	2.2994	0.0090689	-2.33768e-10	2.59788
226032079	chr2:226032079:C:T	9.23821e-11	-1.87221	-2.40076e-10	0.000114252	-1.77632	-2.40076e-10
226032153	chr2:226032153:A:G	8.79508e-11	-1.92136	-2.40076e-10	0.000107145	-1.84054	-2.40076e-10
226032557	chr2:226032557:C:T	8.7814e-11	-1.92292	-2.40076e-10	0.00010087	-1.90089	-2.40076e-10
226032567	chr2:226032567:G:A	8.99707e-11	-1.89866	-2.40076e-10	0.000109096	-1.8225	-2.40076e-10
226032932	chr2:226032932:G:A	2.90972e-11	-1.85476	-1.17274	5.07424e-05	-1.43436	-1.15361
226033124	chr2:226033124:G:A	1.20267e-10	-1.60843	-2.40076e-10	0.00011665	-1.75555	-2.40076e-10
226033251	chr2:226033251:T:G	2.22094e-10	-2.33768e-10	-0.995039	0.00025212	-2.33768e-10	-0.98482
226033295	chr2:226033295:C:A	1.89082e-10	-2.33768e-10	-1.15596	0.000213271	-2.33768e-10	-1.15216
226033420	chr2:226033420:C:T	2.19189e-10	-2.33768e-10	-1.00821	0.000240958	-2.33768e-10	-1.0301
226033886	chr2:226033886:AC:A	2.94861e-11	-1.83501	-1.17921	5.2344e-05	-1.38042	-1.17647
226034063	chr2:226034063:T:C	2.60524e-10	-2.33768e-10	-0.835447	0.000297296	-2.33768e-10	-0.819997
226034138	chr2:226034138:C:T	4.54163e-11	-1.9097	-0.672573	0.000117174	-1.1227	-0.628363
226034175	chr2:226034175:G:A	2.23169e-10	-2.33768e-10	-0.990213	0.000253284	-2.33768e-10	-0.980216
226034340	chr2:226034340:A:G	4.61535e-11	-1.89672	-0.669444	0.00010918	-1.19672	-0.625009
226034574	chr2:226034574:C:T	1.85207e-10	-2.33768e-10	-1.17667	0.000207756	-2.33768e-10	-1.17836
226034696	chr2:226034696:G:T	2.36559e-10	-2.33768e-10	-0.931944	0.00025886	-2.33768e-10	-0.958439
226034996	chr2:226034996:C:A	4.97329e-11	-1.32734	-1.16414	3.34956e-05	-1.83685	-1.16646
226035091	chr2:226035091:T:A	4.54063e-11	-1.91333	-0.669156	0.000120726	-1.09639	-0.624815
226035258	chr2:226035258:A:T	2.9442e-10	-2.33768e-10	-0.713132	0.000323171	-2.33768e-10	-0.736546
226035321	chr2:226035321:T:A	9.5484e-10	-1.65166	2.11506	0.00113208	-1.92528	2.44236
226035605	chr2:226035605:T:C	2.05818e-10	-2.33768e-10	-1.07115	0.000235364	-2.33768e-10	-1.05359
226035606	chr2:226035606:T:C	7.60628e-11	-1.92649	-0.140091	0.000256041	-0.902718	-0.0666715
226035864	chr2:226035864:G:A	2.43275e-10	-2.33768e-10	-0.903949	0.000279785	-2.33768e-10	-0.880704
226036038	chr2:226036038:T:G	4.54671e-11	-1.89961	-0.681539	0.00010934	-1.18256	-0.637705
226036390	chr2:226036390:G:A	5.64897e-11	-1.85537	-0.50871	0.000113062	-1.34518	-0.441615
226036949	chr2:226036949:C:G	7.77812e-10	-1.67146	1.92981	0.000934686	-1.92626	2.25175
226036985	chr2:226036985:C:G	4.73888e-11	-1.89638	-0.643376	0.000111943	-1.19871	-0.598033
226037567	chr2:226037567:G:A	2.98298e-10	-2.33768e-10	-0.700049	0.00034114	-2.33768e-10	-0.682434
226037846	chr2:226037846:T:G	2.81698e-11	-1.88154	-1.17835	4.67268e-05	-1.50375	-1.16666
226037875	chr2:226037875:CTT:C	2.11916e-10	-2.33768e-10	-1.04195	0.000235227	-2.33768e-10	-1.05418
226037925	chr2:226037925:T:C	2.37797e-10	-2.33768e-10	-0.926724	0.000271113	-2.33768e-10	-0.912191
226039034	chr2:226039034:G:A	6.92895e-11	-1.89323	-0.266621	0.000159606	-1.22322	-0.2188
226039743	chr2:226039743:G:A	1.01425e-09	-2.33768e-10	0.523766	0.00104745	-2.33768e-10	0.43939
226039846	chr2:226039846:C:A	9.39265e-11	-1.85563	-2.40076e-10	0.000102093	-1.88884	-2.40076e-10
226040216	chr2:226040216:T:C	1.85846e-10	-2.33768e-10	-1.17322	0.000209255	-2.33768e-10	-1.17117
226040378	chr2:226040378:T:C	3.17587e-11	-1.82367	-1.11631	5.51855e-05	-1.35654	-1.14749
226040415	chr2:226040415:T:C	3.18873e-11	-1.82031	-1.11562	5.52401e-05	-1.35129	-1.15174
226040601	chr2:226040601:C:T	2.0857e-10	-2.33768e-10	-1.05787	0.000234225	-2.33768e-10	-1.05844
226040745	chr2:226040745:C:G	3.9417e-11	-1.607	-1.11694	3.51484e-05	-1.87792	-1.07723
226040917	chr2:226040917:A:G	3.29715e-10	-2.33768e-10	-0.599911	0.000368803	-2.33768e-10	-0.604464
226041339	chr2:226041339:C:A	3.28448e-11	-1.74636	-1.15999	4.76861e-05	-1.5106	-1.13948
226041361	chr2:226041361:A:T	3.2524e-11	-1.75453	-1.16163	4.81731e-05	-1.49807	-1.14186
226041831	chr2:226041831:A:G	7.50424e-10	-2.33768e-10	0.222498	0.00102447	-2.33768e-10	0.417202
226041852	chr2:226041852:A:G	4.06776e-10	-2.33768e-10	-0.389878	0.000480645	-2.33768e-10	-0.339598
226042493	chr2:226042493:A:G	3.10053e-11	-1.85384	-1.11014	5.71011e-05	-1.37409	-1.09581
226042554	chr2:226042554:G:T	2.32428e-10	-2.33768e-10	-0.949561	0.000271662	-2.33768e-10	-0.910169
226042731	chr2:226042731:TA:T	3.13137e-11	-1.784	-1.17008	4.98736e-05	-1.4506	-1.15463
226043288	chr2:226043288:G:A	4.19836e-11	-1.50914	-1.15173	3.49054e-05	-1.83806	-1.12403
226043371	chr2:226043371:C:A	1.45145e-09	-2.33768e-10	0.882176	0.0019609	-2.33768e-10	1.06643
226043816	chr2:226043816:G:A	2.934e-10	-2.33768e-10	-0.716605	0.000328538	-2.33768e-10	-0.720073
226044057	chr2:226044057:G:A	1.88537e-10	-2.33768e-10	-1.15885	0.000212417	-2.33768e-10	-1.15618
226044064	chr2:226044064:T:C	6.58833e-10	-2.33768e-10	0.0923296	0.000890952	-2.33768e-10	0.277564
226044493	chr2:226044493:C:A	3.23156e-11	-1.7591	-1.16349	4.84746e-05	-1.4892	-1.14448
226044506	chr2:226044506:C:G	3.26284e-11	-1.8505	-1.06246	6.25324e-05	-1.30632	-1.07272
226044862	chr2:226044862:TA:T	2.07283e-10	-1.06405	-2.40076e-10	0.000340643	-0.683893	-2.40076e-10
226044899	chr2:226044899:C:T	2.25006e-10	-2.33768e-10	-0.982014	0.000244805	-2.33768e-10	-1.01426
226045146	chr2:226045146:T:C	4.76061e-10	-2.33768e-10	-0.232595	0.000615301	-2.33768e-10	-0.0926154
226045345	chr2:226045345:G:A	3.26466e-11	-1.73719	-1.17521	4.60058e-05	-1.52259	-1.16337
226045587	chr2:226045587:G:A	3.23554e-11	-1.74942	-1.17193	4.7108e-05	-1.50478	-1.1575
226045624	chr2:226045624:G:A	1.84828e-10	-2.33768e-10	-1.17871	0.000207582	-2.33768e-10	-1.1792
226045902	chr2:226045902:C:T	3.31427e-11	-1.72654	-1.17078	4.56728e-05	-1.53765	-1.15557
226046021	chr2:226046021:G:C	2.44855e-10	-2.33768e-10	-0.897473	0.000264999	-2.33768e-10	-0.935
226046105	chr2:226046105:A:G	2.35725e-10	-2.33768e-10	-0.935473	0.000255098	-2.33768e-10	-0.973078
226046330	chr2:226046330:A:G	4.24026e-10	-2.33768e-10	-0.348346	0.000553633	-2.33768e-10	-0.198225
226046400	chr2:226046400:T:C	2.85126e-11	-1.92643	-1.12137	3.94026e-05	-1.72258	-1.11832
226047000	chr2:226047000:A:G	3.23118e-11	-1.75184	-1.17087	4.7285e-05	-1.50281	-1.15572
226047624	chr2:226047624:C:T	5.4598e-10	-2.33768e-10	-0.0955579	0.000640442	-2.33768e-10	-0.0525682
226047650	chr2:226047650:A:G	1.84845e-10	-1.17862	-2.40076e-10	0.000337099	-0.694349	-2.40076e-10
226048046	chr2:226048046:A:C	6.92139e-11	-1.57722	-0.583722	5.74642e-05	-1.89349	-0.570075
226049073	chr2:226049073:C:CT	1.87503e-10	-2.33768e-10	-1.16435	0.000211175	-2.33768e-10	-1.16204
226049498	chr2:226049498:A:T	4.28289e-10	-2.33768e-10	-0.338342	0.000559692	-2.33768e-10	-0.187339
226049517	chr2:226049517:T:G	3.16131e-10	-2.33768e-10	-0.641984	0.000354619	-2.33768e-10	-0.643682
226049618	chr2:226049618:AT:A	8.75023e-11	-1.92648	-2.40076e-10	0.000102775	-1.88219	-2.40076e-10
226049784	chr2:226049784:A:G	5.69828e-11	-1.22563	-1.12977	4.40098e-05	-1.63712	-1.0932
226050138	chr2:226050138:T:C	3.19785e-11	-1.76331	-1.16977	4.82959e-05	-1.48344	-1.15394
226050414	chr2:226050414:T:C	3.19957e-11	-1.75713	-1.17541	4.75943e-05	-1.4883	-1.16371
226050744	chr2:226050744:G:A	3.29199e-11	-1.72965	-1.17442	4.57576e-05	-1.52957	-1.1618
226050954	chr2:226050954:C:G	1.85753e-10	-2.33768e-10	-1.17372	0.000209194	-2.33768e-10	-1.17147
226050986	chr2:226050986:G:A	4.31186e-11	-1.49488	-1.1393	3.57432e-05	-1.83175	-1.10661
226051008	chr2:226051008:G:A	4.75784e-10	-2.33768e-10	-0.233178	0.000614524	-2.33768e-10	-0.0938779
226051149	chr2:226051149:A:G	1.94675e-10	-2.33768e-10	-1.12681	0.000220123	-2.33768e-10	-1.12054
226051653	chr2:226051653:T:C	1.90428e-10	-2.33768e-10	-1.14887	0.000215728	-2.33768e-10	-1.14071
226051665	chr2:226051665:AAAG:A	3.37418e-11	-1.70786	-1.17155	4.46306e-05	-1.55954	-1.15677
226051736	chr2:226051736:C:A	3.29657e-11	-1.72699	-1.17569	4.54733e-05	-1.53338	-1.16422
226051752	chr2:226051752:A:G	3.73233e-11	-1.83756	-0.940957	7.4852e-05	-1.28059	-0.918621
226051846	chr2:226051846:C:T	3.67271e-11	-1.84231	-0.952321	7.30634e-05	-1.29276	-0.930639
226052057	chr2:226052057:T:C	3.90279e-11	-1.76125	-0.972618	8.58772e-05	-1.11373	-0.948075
226052118	chr2:226052118:A:C	4.79049e-10	-2.33768e-10	-0.226338	0.000619435	-2.33768e-10	-0.0859187
226052349	chr2:226052349:G:C	1.84803e-10	-2.33768e-10	-1.17885	0.00020753	-2.33768e-10	-1.17945
226052593	chr2:226052593:G:A	1.94817e-10	-2.33768e-10	-1.12608	0.000221307	-2.33768e-10	-1.11517
226053181	chr2:226053181:C:T	1.92701e-10	-2.33768e-10	-1.137	0.00021841	-2.33768e-10	-1.12835
226053536	chr2:226053536:A:T	1.33564e-10	-1.50356	-2.40076e-10	0.000195901	-1.23712	-2.40076e-10
226053615	chr2:226053615:T:C	4.51112e-11	-1.45784	-1.13118	3.67977e-05	-1.81354	-1.09575
226053647	chr2:226053647:A:C	1.03696e-10	-1.75668	-2.40076e-10	0.000102282	-1.88699	-2.40076e-10
226054225	chr2:226054225:T:G	4.0788e-11	-1.74899	-0.940764	9.06341e-05	-1.09331	-0.914586
226054689	chr2:226054689:G:A	8.85564e-11	-1.9145	-2.40076e-10	0.000108028	-1.83233	-2.40076e-10
226054822	chr2:226054822:C:T	1.95087e-10	-2.33768e-10	-1.12469	0.000221643	-2.33768e-10	-1.11366
226054856	chr2:226054856:T:A	7.11735e-11	-1.74905	-0.383966	0.000155054	-1.10059	-0.370357
226055188	chr2:226055188:A:G	2.02809e-10	-2.33768e-10	-1.08587	0.000220636	-2.33768e-10	-1.11821
226055310	chr2:226055310:GAGAA:G	3.32121e-11	-1.7367	-1.15853	4.71305e-05	-1.5246	-1.13721
226055376	chr2:226055376:T:C	2.94759e-10	-2.33768e-10	-0.711984	0.000314238	-2.33768e-10	-0.764575
226055522	chr2:226055522:G:C	3.30356e-11	-1.73167	-1.16888	4.61298e-05	-1.53071	-1.15256
226055561	chr2:226055561:G:A	9.2415e-11	-1.87185	-2.40076e-10	0.000116788	-1.75437	-2.40076e-10
226055791	chr2:226055791:T:C	2.27306e-10	-2.33768e-10	-0.971844	0.00024717	-2.33768e-10	-1.00465
226055916	chr2:226055916:A:G	7.30698e-10	-2.33768e-10	0.195859	0.000847548	-2.33768e-10	0.22762
226056059	chr2:226056059:G:A	9.54092e-11	-1.03143	-0.808531	0.000124275	-0.839859	-0.852372
226056186	chr2:226056186:G:T	1.86005e-10	-2.33768e-10	-1.17237	0.00020959	-2.33768e-10	-1.16957
226056372	chr2:226056372:G:A	7.2237e-10	-2.33768e-10	0.184397	0.000983467	-2.33768e-10	0.376357
226056463	chr2:226056463:AGTTT:A	3.2416e-11	-1.74647	-1.17302	4.69874e-05	-1.50545	-1.1594
226057027	chr2:226057027:A:G	4.28898e-10	-2.33768e-10	-0.336922	0.000560498	-2.33768e-10	-0.185902
226057125	chr2:226057125:G:A	9.24669e-11	-1.87129	-2.40076e-10	9.84609e-05	-1.92507	-2.40076e-10
226057177	chr2:226057177:T:G	4.468e-11	-1.44938	-1.14924	3.60603e-05	-1.80929	-1.12025
226057201	chr2:226057201:G:C	3.27081e-11	-1.7359	-1.17462	4.61011e-05	-1.52165	-1.16224
226057521	chr2:226057521:T:A	6.66592e-11	-1.74353	-0.455018	0.000146612	-1.08476	-0.442177
226058086	chr2:226058086:A:G	1.92777e-10	-2.33768e-10	-1.13661	0.000218762	-2.33768e-10	-1.12674
226058142	chr2:226058142:T:C	3.75519e-11	-1.75897	-1.01344	5.03218e-05	-1.58147	-1.01482
226058381	chr2:226058381:CAG:C	1.84998e-10	-2.33768e-10	-1.1778	0.000208038	-2.33768e-10	-1.17701
226058426	chr2:226058426:C:T	4.26876e-10	-2.33768e-10	-0.341648	0.000557416	-2.33768e-10	-0.191415
226058513	chr2:226058513:C:T	3.29013e-11	-1.73034	-1.17429	4.56741e-05	-1.53152	-1.16167
226058685	chr2:226058685:C:T	3.2391e-11	-1.74237	-1.17789	4.62663e-05	-1.51122	-1.1691
226058881	chr2:226058881:TAA:T	3.12974e-11	-1.82496	-1.12965	7.04958e-05	-1.16286	-1.09632
226058951	chr2:226058951:A:G	3.13132e-11	-1.82501	-1.12909	7.0522e-05	-1.1633	-1.09551
226059193	chr2:226059193:G:A	3.22496e-11	-1.74813	-1.1765	4.68028e-05	-1.50281	-1.16597
226059280	chr2:226059280:GT:G	9.36062e-11	-1.85904	-2.40076e-10	0.00010811	-1.83158	-2.40076e-10
226059360	chr2:226059360:T:G	4.19082e-11	-1.72247	-0.940192	9.65099e-05	-1.03116	-0.913923
226059417	chr2:226059417:T:C	2.46415e-10	-2.33768e-10	-0.891124	0.000266408	-2.33768e-10	-0.929698
226059493	chr2:226059493:C:T	3.574e-11	-1.64589	-1.17598	4.85571e-05	-1.45531	-1.17668
226059675	chr2:226059675:C:T	3.00933e-10	-2.33768e-10	-0.691254	0.000351515	-2.33768e-10	-0.652474
226059694	chr2:226059694:A:G	2.10923e-10	-2.33768e-10	-1.04665	0.000239868	-2.33768e-10	-1.03464
226059910	chr2:226059910:C:T	3.33374e-10	-2.33768e-10	-0.588875	0.00037402	-2.33768e-10	-0.590418
226060688	chr2:226060688:A:G	6.06567e-10	-2.33768e-10	0.0096742	0.000713133	-2.33768e-10	0.054941
226060812	chr2:226060812:G:A	4.83369e-11	-1.40588	-1.11407	3.86261e-05	-1.78701	-1.07379
226061009	chr2:226061009:C:G	3.25653e-11	-1.73844	-1.17646	4.61547e-05	-1.51691	-1.16582
226061094	chr2:226061094:A:G	1.76126e-10	-1.22694	-2.40076e-10	0.00030146	-0.80609	-2.40076e-10
226061382	chr2:226061382:A:T	4.82873e-10	-2.33768e-10	-0.218387	0.000624729	-2.33768e-10	-0.0774087
226061807	chr2:226061807:TG:T	3.24647e-11	-1.73941	-1.17858	4.59732e-05	-1.51583	-1.17084
226062067	chr2:226062067:A:G	4.17017e-11	-1.78388	-0.88372	9.03406e-05	-1.1521	-0.859036
226062642	chr2:226062642:A:G	3.75054e-10	-2.33768e-10	-0.471071	0.0004203	-2.33768e-10	-0.473757
226062997	chr2:226062997:G:A	8.82069e-11	-1.91846	-2.40076e-10	0.000101606	-1.89362	-2.40076e-10
226063254	chr2:226063254:T:C	1.85415e-10	-2.33768e-10	-1.17555	0.000208747	-2.33768e-10	-1.1736
226063265	chr2:226063265:C:T	2.16604e-10	-2.33768e-10	-1.02007	0.000240448	-2.33768e-10	-1.03222
226063311	chr2:226063311:T:G	3.16449e-11	-1.76969	-1.17387	4.84431e-05	-1.47344	-1.1609
226064306	chr2:226064306:T:C	1.54247e-09	-2.33768e-10	0.943001	0.00208919	-2.33768e-10	1.12981
226065485	chr2:226065485:G:T	3.23766e-11	-1.74295	-1.17775	4.63207e-05	-1.51045	-1.16869
226065949	chr2:226065949:C:T	3.10827e-11	-1.78559	-1.1759	4.99334e-05	-1.43935	-1.16469
226066446	chr2:226066446:G:A	3.22923e-11	-1.75746	-1.16585	4.8382e-05	-1.48778	-1.14782
226066846	chr2:226066846:C:T	3.21582e-11	-1.76109	-1.16638	4.86464e-05	-1.48151	-1.14864
226067115	chr2:226067115:C:T	4.67463e-11	-1.4018	-1.1516	3.57152e-05	-1.79671	-1.14244
226067328	chr2:226067328:C:T	1.84707e-10	-2.33768e-10	-1.17937	0.000207487	-2.33768e-10	-1.17966
226067465	chr2:226067465:A:T	2.09069e-10	-2.33768e-10	-1.05547	0.000232258	-2.33768e-10	-1.06688
226067776	chr2:226067776:T:C	2.12581e-10	-2.33768e-10	-1.03882	0.000241838	-2.33768e-10	-1.02646
226067827	chr2:226067827:A:G	2.99833e-11	-1.92103	-1.07647	3.33751e-05	-1.90054	-1.10637
226067878	chr2:226067878:T:A	5.04573e-10	-2.33768e-10	-0.174428	0.000590018	-2.33768e-10	-0.134573
226068041	chr2:226068041:G:A	2.89172e-10	-2.33768e-10	-0.731119	0.000323868	-2.33768e-10	-0.734392
226068057	chr2:226068057:G:A	3.23162e-11	-1.75673	-1.16584	4.38784e-05	-1.58526	-1.14805
226068140	chr2:226068140:T:C	2.01477e-10	-2.33768e-10	-1.09247	0.000243403	-2.33768e-10	-1.02001
226068222	chr2:226068222:T:C	3.37169e-11	-1.72655	-1.15359	4.68285e-05	-1.53819	-1.13004
226068537	chr2:226068537:C:A	1.85505e-10	-2.33768e-10	-1.17506	0.000208156	-2.33768e-10	-1.17644
226068823	chr2:226068823:C:T	4.64984e-11	-1.43046	-1.12826	3.74385e-05	-1.80007	-1.09196
226069164	chr2:226069164:G:T	4.54276e-11	-1.45124	-1.13078	3.69264e-05	-1.81055	-1.09525
226069292	chr2:226069292:G:A	4.79872e-11	-1.35677	-1.17043	3.57274e-05	-1.77389	-1.16492
226069496	chr2:226069496:T:C	3.29139e-11	-1.75849	-1.14575	4.95039e-05	-1.49285	-1.11983
226069655	chr2:226069655:T:C	7.697e-10	-2.33768e-10	0.24786	0.00105242	-2.33768e-10	0.444125
226070030	chr2:226070030:C:A	3.0523e-10	-2.33768e-10	-0.677074	0.000324523	-2.33768e-10	-0.73237
226070121	chr2:226070121:T:A	4.71085e-11	-1.36833	-1.17735	3.51833e-05	-1.77985	-1.1743
226070365	chr2:226070365:T:C	3.1713e-11	-1.76626	-1.17515	4.80649e-05	-1.4788	-1.16338
226070427	chr2:226070427:T:G	8.42888e-11	-1.28717	-0.676724	5.7506e-05	-1.77224	-0.690594
226070513	chr2:226070513:G:T	3.29782e-11	-1.74028	-1.16202	4.71529e-05	-1.51907	-1.14226
226070528	chr2:226070528:A:G	3.11696e-11	-1.81796	-1.14074	7.04463e-05	-1.14901	-1.11087
226070783	chr2:226070783:T:C	1.56312e-10	-1.45941	0.11312	0.000124667	-1.84752	0.158444
226070814	chr2:226070814:T:C	2.99299e-11	-1.91831	-1.08098	3.3082e-05	-1.9055	-1.11023
226070835	chr2:226070835:A:G	2.95216e-10	-2.33768e-10	-0.710432	0.000330704	-2.33768e-10	-0.713503
226070911	chr2:226070911:T:C	1.87e-10	-2.33768e-10	-1.16703	0.000210224	-2.33768e-10	-1.16655
226071668	chr2:226071668:A:G	6.83074e-10	-2.33768e-10	0.128463	0.00092556	-2.33768e-10	0.315672
226071723	chr2:226071723:G:A	4.4914e-11	-1.46081	-1.13258	3.66676e-05	-1.81524	-1.09759
226071767	chr2:226071767:T:C	4.46803e-11	-1.4615	-1.13711	3.64345e-05	-1.81559	-1.10362
226071875	chr2:226071875:C:T	7.80251e-11	-1.28995	-0.751159	5.33855e-05	-1.77377	-0.763418
226071982	chr2:226071982:A:G	3.29497e-11	-1.74082	-1.16234	4.71355e-05	-1.51896	-1.14274
226072132	chr2:226072132:C:T	3.31078e-11	-1.74385	-1.15453	4.78929e-05	-1.51407	-1.13169
226072150	chr2:226072150:T:C	2.45645e-10	-2.33768e-10	-0.894255	0.00028455	-2.33768e-10	-0.863818
226072845	chr2:226072845:T:A	3.06192e-10	-2.33768e-10	-0.673929	0.000325496	-2.33768e-10	-0.729376
226073057	chr2:226073057:C:T	6.63168e-10	-2.33768e-10	0.0988872	0.000688845	-2.33768e-10	0.0202895
226073384	chr2:226073384:T:C	1.84736e-10	-2.33768e-10	-1.17921	0.0002075	-2.33768e-10	-1.1796
226073395	chr2:226073395:G:A	3.05477e-11	-1.82179	-1.15706	6.85696e-05	-1.15382	-1.13306
226073700	chr2:226073700:C:T	2.38392e-10	-2.33768e-10	-0.924226	0.000264015	-2.33768e-10	-0.938722
226074425	chr2:226074425:T:A	4.20525e-11	-1.81127	-0.847947	8.82464e-05	-1.21278	-0.821808
226074790	chr2:226074790:C:T	7.98297e-11	-1.25614	-0.762108	5.38193e-05	-1.75703	-0.772065
226075245	chr2:226075245:C:T	7.24944e-10	-2.33768e-10	0.187954	0.000988258	-2.33768e-10	0.381217
226075275	chr2:226075275:C:T	2.3426e-10	-2.33768e-10	-0.941708	0.000254138	-2.33768e-10	-0.97685
226075437	chr2:226075437:C:T	3.34067e-11	-1.71809	-1.17129	4.50861e-05	-1.54885	-1.1573
226075465	chr2:226075465:T:A	2.98051e-10	-2.33768e-10	-0.700875	0.000317495	-2.33768e-10	-0.754263
226075490	chr2:226075490:A:C	2.21797e-10	-2.33768e-10	-0.996379	0.00025829	-2.33768e-10	-0.960645
226075856	chr2:226075856:G:A	4.66509e-11	-1.42048	-1.13497	3.73349e-05	-1.79509	-1.09971
226076253	chr2:226076253:C:T	8.49608e-11	-1.88258	-0.0733657	0.000115153	-1.86899	0.100528
226076399	chr2:226076399:T:C	3.22209e-11	-1.75551	-1.17001	4.7658e-05	-1.49544	-1.15524
226076519	chr2:226076519:G:A	4.21392e-10	-2.33768e-10	-0.354578	0.000508242	-2.33768e-10	-0.283768
226076614	chr2:226076614:T:C	3.19393e-10	-2.33768e-10	-0.631717	0.000351258	-2.33768e-10	-0.653205
226076871	chr2:226076871:T:C	1.85204e-10	-2.33768e-10	-1.17668	0.000207838	-2.33768e-10	-1.17797
226076926	chr2:226076926:A:T	3.64782e-10	-2.33768e-10	-0.498841	0.000429465	-2.33768e-10	-0.452186
226077048	chr2:226077048:A:G	1.00316e-10	-1.26223	-0.527585	6.76393e-05	-1.76011	-0.540425
226077410	chr2:226077410:A:AC	2.1037e-10	-2.33768e-10	-1.04927	0.000239243	-2.33768e-10	-1.03725
226077562	chr2:226077562:T:C	3.70366e-10	-2.33768e-10	-0.483649	0.000415472	-2.33768e-10	-0.485312
226077585	chr2:226077585:A:C	4.39197e-11	-1.80939	-0.806388	9.21468e-05	-1.21226	-0.779085
226077875	chr2:226077875:G:A	1.85393e-10	-2.33768e-10	-1.17566	0.00020812	-2.33768e-10	-1.17661
226078004	chr2:226078004:G:C	9.65407e-11	-1.82818	-2.40076e-10	0.000128685	-1.65736	-2.40076e-10
226078375	chr2:226078375:G:A	2.07293e-10	-2.33768e-10	-1.06401	0.000252788	-2.33768e-10	-0.982175
226078789	chr2:226078789:A:G	9.79602e-11	-1.26485	-0.548733	6.6173e-05	-1.7614	-0.561051
226079052	chr2:226079052:T:C	9.71303e-11	-1.27024	-0.551845	6.57814e-05	-1.76398	-0.56441
226079129	chr2:226079129:A:G	2.98579e-10	-2.33768e-10	-0.699108	0.000348721	-2.33768e-10	-0.660455
226079434	chr2:226079434:G:A	3.31795e-11	-1.72031	-1.1759	4.50323e-05	-1.54204	-1.16531
226079451	chr2:226079451:C:T	3.5293e-10	-2.33768e-10	-0.531872	0.0004533	-2.33768e-10	-0.398173
226079566	chr2:226079566:C:A	3.28929e-11	-1.7296	-1.17528	4.57056e-05	-1.52838	-1.16412
226079745	chr2:226079745:T:C	2.93675e-11	-1.91577	-1.10248	3.23819e-05	-1.90905	-1.12808
226079859	chr2:226079859:A:G	1.90036e-10	-1.15093	-2.40076e-10	0.000235651	-1.05238	-2.40076e-10
226080466	chr2:226080466:G:A	5.45356e-11	-1.27101	-1.12827	3.92366e-05	-1.72951	-1.1156
226080868	chr2:226080868:C:A	4.54258e-11	-1.69106	-0.891001	0.000108601	-0.964958	-0.862086
226081719	chr2:226081719:G:A	5.43693e-11	-1.25552	-1.14682	3.87599e-05	-1.72082	-1.13653
226082059	chr2:226082059:C:T	3.15491e-10	-2.33768e-10	-0.64401	0.000353684	-2.33768e-10	-0.646323
226082740	chr2:226082740:A:G	1.88015e-10	-2.33768e-10	-1.16162	0.000211425	-2.33768e-10	-1.16085
226082890	chr2:226082890:T:G	1.01603e-10	-1.23401	-0.543055	6.75005e-05	-1.74672	-0.555876
226082968	chr2:226082968:C:T	2.77522e-10	-2.33768e-10	-0.772239	0.000319418	-2.33768e-10	-0.748226
226082969	chr2:226082969:G:A	2.81292e-10	-2.33768e-10	-0.758748	0.000320906	-2.33768e-10	-0.743579
226083333	chr2:226083333:T:C	7.92063e-11	-1.67027	-0.355812	0.000187423	-0.939318	-0.342043
226083368	chr2:226083368:C:T	5.81271e-11	-1.42022	-0.915291	4.7434e-05	-1.80699	-0.848399
226083646	chr2:226083646:A:T	6.6426e-11	-1.02556	-1.1765	4.25509e-05	-1.59083	-1.17319
226083742	chr2:226083742:G:A	5.92403e-11	-1.13822	-1.17831	3.99488e-05	-1.65128	-1.17585
226083805	chr2:226083805:C:T	5.72306e-10	-2.33768e-10	-0.0484669	0.000669912	-2.33768e-10	-0.00758056
226083844	chr2:226083844:C:T	1.85959e-10	-2.33768e-10	-1.17261	0.00020926	-2.33768e-10	-1.17115
226083921	chr2:226083921:C:G	3.78384e-10	-2.33768e-10	-0.46223	0.000489367	-2.33768e-10	-0.321614
226084303	chr2:226084303:G:T	3.28089e-11	-1.7543	-1.15314	4.92804e-05	-1.489	-1.1282
226084310	chr2:226084310:AG:A	4.87732e-11	-1.35749	-1.15347	3.756e-05	-1.76356	-1.12523
226084441	chr2:226084441:G:A	4.78707e-11	-1.36131	-1.16832	3.6654e-05	-1.76522	-1.14798
226084490	chr2:226084490:T:C	4.74012e-11	-1.67743	-0.862063	0.000113941	-0.94681	-0.832236
226084907	chr2:226084907:T:A	5.98066e-11	-1.44596	-0.861066	4.99077e-05	-1.81634	-0.788207
226085122	chr2:226085122:G:T	2.28699e-10	-2.33768e-10	-0.965735	0.000248616	-2.33768e-10	-0.998819
226085656	chr2:226085656:G:A	2.22716e-10	-2.33768e-10	-0.992242	0.00025464	-2.33768e-10	-0.974876
226085661	chr2:226085661:G:GC	2.22416e-10	-2.33768e-10	-0.993591	0.000254283	-2.33768e-10	-0.97628
226085663	chr2:226085663:A:AACACTTT	2.22558e-10	-2.33768e-10	-0.992954	0.000254454	-2.33768e-10	-0.975607
226085962	chr2:226085962:AG:A	5.33409e-11	-1.48679	-0.934646	0.000148424	-0.579861	-0.93479
226086294	chr2:226086294:A:G	6.41381e-10	-2.33768e-10	0.0654832	0.000866514	-2.33768e-10	0.249752
226086692	chr2:226086692:G:A	2.67105e-10	-2.33768e-10	-0.8105	0.00031051	-2.33768e-10	-0.77651
226086696	chr2:226086696:G:A	4.0414e-11	-1.74064	-0.958321	8.59621e-05	-1.1232	-0.937624
226087017	chr2:226087017:A:C	7.35091e-11	-1.24799	-0.852745	4.79973e-05	-1.78146	-0.862123
226087049	chr2:226087049:A:G	9.03168e-11	-1.89482	-2.40076e-10	0.000248306	-1.00007	-2.40076e-10
226087226	chr2:226087226:C:A	3.28812e-11	-1.75527	-1.14997	4.91531e-05	-1.49297	-1.12682
226087388	chr2:226087388:C:G	6.0405e-11	-1.52428	-0.772784	5.80515e-05	-1.66835	-0.785047
226087846	chr2:226087846:G:C	5.14292e-10	-2.33768e-10	-0.15535	0.000605902	-2.33768e-10	-0.108008
226088042	chr2:226088042:A:G	8.20195e-10	-2.33768e-10	0.311401	0.0011209	-2.33768e-10	0.507162
226088575	chr2:226088575:C:T	4.5518e-11	-1.41138	-1.16865	3.4822e-05	-1.81567	-1.1488
226088639	chr2:226088639:T:C	3.84694e-11	-1.73546	-1.01282	8.21211e-05	-1.11166	-0.99487
226088788	chr2:226088788:T:G	3.49354e-11	-1.67908	-1.16556	5.06294e-05	-1.41055	-1.17965
226089204	chr2:226089204:TTTAGA:T	4.87188e-11	-1.35964	-1.15243	3.55052e-05	-1.80194	-1.14311
226089640	chr2:226089640:A:G	4.48713e-11	-1.50159	-1.09276	3.65687e-05	-1.8618	-1.05374
226089855	chr2:226089855:T:C	3.06264e-11	-1.92491	-1.05137	3.45327e-05	-1.88836	-1.08446
226089860	chr2:226089860:G:A	1.86172e-10	-2.33768e-10	-1.17147	0.00020864	-2.33768e-10	-1.17412
226090217	chr2:226090217:T:A	6.43889e-11	-1.45026	-0.782937	5.29002e-05	-1.83953	-0.706789
226090445	chr2:226090445:C:T	1.88487e-10	-2.33768e-10	-1.15911	0.00021124	-2.33768e-10	-1.16173
226090572	chr2:226090572:G:A	2.7803e-10	-0.770412	-2.40076e-10	0.000602973	-0.112854	-2.40076e-10
226090890	chr2:226090890:A:G	3.07458e-11	-1.92573	-1.04666	3.58103e-05	-1.85786	-1.07863
226090893	chr2:226090893:A:G	3.06392e-11	-1.81012	-1.16574	5.28179e-05	-1.39888	-1.149
226092047	chr2:226092047:G:A	3.15689e-11	-1.7804	-1.16557	4.99172e-05	-1.45588	-1.14848
226092462	chr2:226092462:G:A	5.95687e-11	-1.69075	-0.620262	0.000132702	-1.04529	-0.58133
226092597	chr2:226092597:A:G	3.13402e-11	-1.7917	-1.16154	5.12083e-05	-1.43619	-1.14264
226092771	chr2:226092771:C:A	1.18282e-10	-1.39928	-0.225791	9.84156e-05	-1.81825	-0.107278
226093001	chr2:226093001:A:G	1.85589e-10	-2.33768e-10	-1.1746	0.000208192	-2.33768e-10	-1.17626
226093046	chr2:226093046:C:A	4.95182e-11	-1.72813	-0.767672	0.000107642	-1.10484	-0.731078
226093270	chr2:226093270:A:G	1.03901e-09	-2.33768e-10	0.547887	0.00143551	-2.33768e-10	0.754547
226093317	chr2:226093317:A:G	6.66049e-11	-1.36811	-0.831257	5.22042e-05	-1.8048	-0.754768
226093338	chr2:226093338:G:A	4.86096e-10	-2.33768e-10	-0.211735	0.000640404	-2.33768e-10	-0.0526268
226093414	chr2:226093414:T:A	5.68076e-10	-2.33768e-10	-0.055885	0.000757365	-2.33768e-10	0.115119
226093550	chr2:226093550:C:A	5.77572e-11	-1.26527	-1.07663	4.03819e-05	-1.75784	-1.0585
226093753	chr2:226093753:G:A	5.74084e-11	-1.21111	-1.13684	3.88389e-05	-1.73028	-1.12502
226094001	chr2:226094001:A:T	4.74041e-10	-2.33768e-10	-0.236847	0.000623199	-2.33768e-10	-0.0798605
226094016	chr2:226094016:A:G	5.84322e-11	-1.18593	-1.14435	3.90233e-05	-1.71701	-1.13356
226094134	chr2:226094134:G:A	2.9815e-11	-1.92567	-1.07746	3.48938e-05	-1.85702	-1.10539
226094308	chr2:226094308:C:T	4.88416e-10	-2.33768e-10	-0.206972	0.000643684	-2.33768e-10	-0.0475193
226094671	chr2:226094671:G:A	2.77715e-10	-1.36392	0.592371	0.000209644	-1.83065	0.661339
226094677	chr2:226094677:G:C	1.93312e-10	-1.29833	0.164499	0.00013908	-1.80306	0.223381
226094894	chr2:226094894:T:C	1.82636e-10	-1.41152	0.220874	0.000140532	-1.84993	0.280643
226095183	chr2:226095183:C:T	1.84721e-10	-2.33768e-10	-1.17929	0.000207488	-2.33768e-10	-1.17966
226095839	chr2:226095839:T:G	2.82849e-10	-1.36084	0.607617	0.000212928	-1.82944	0.675665
226095981	chr2:226095981:T:G	7.82399e-11	-1.7072	-0.331164	0.00018033	-1.06153	-0.258402
226096286	chr2:226096286:C:A	5.76533e-11	-1.70067	-0.643021	0.000128423	-1.05461	-0.604789
226096541	chr2:226096541:T:C	8.17791e-11	-1.65738	-0.336735	0.00019954	-0.954443	-0.264271
226096822	chr2:226096822:C:T	2.73607e-10	-2.33768e-10	-0.786449	0.000317764	-2.33768e-10	-0.753419
226096904	chr2:226096904:G:A	1.84943e-10	-2.33768e-10	-1.17809	0.000207592	-2.33768e-10	-1.17915
226096972	chr2:226096972:A:G	2.27124e-10	-1.37598	0.40334	0.000171866	-1.83589	0.467879
226097212	chr2:226097212:T:C	3.11806e-11	-1.78934	-1.16901	5.03844e-05	-1.44121	-1.15384
226097361	chr2:226097361:AAAGCAAAAGGAAATTGGAGAAGACTTAAAGT:A	2.19719e-10	-2.33768e-10	-1.00579	0.000244891	-2.33768e-10	-1.01391
226097709	chr2:226097709:A:T	1.86981e-10	-1.16713	-2.40076e-10	0.00034283	-0.677492	-2.40076e-10
226097827	chr2:226097827:T:C	7.6141e-11	-1.23804	-0.827514	4.94325e-05	-1.77693	-0.83719
226097844	chr2:226097844:T:C	7.55916e-11	-1.2285	-0.844294	4.88297e-05	-1.77258	-0.853806
226097885	chr2:226097885:A:G	2.50383e-10	-2.33768e-10	-0.875147	0.000269648	-2.33768e-10	-0.91761
226097948	chr2:226097948:A:G	1.02743e-10	-1.37902	-0.386888	7.60238e-05	-1.83582	-0.347861
226098134	chr2:226098134:G:A	1.31149e-10	-1.4159	-0.105904	9.9983e-05	-1.85002	-0.0597023
226098490	chr2:226098490:A:G	3.14086e-11	-1.81344	-1.13762	5.54486e-05	-1.38865	-1.11062
226099246	chr2:226099246:T:C	3.26774e-11	-1.78003	-1.13143	5.23191e-05	-1.45448	-1.10289
226099455	chr2:226099455:A:G	2.34037e-10	-2.33768e-10	-0.942662	0.000273822	-2.33768e-10	-0.902248
226099581	chr2:226099581:A:T	2.21625e-10	-2.33768e-10	-0.997152	0.000258071	-2.33768e-10	-0.961492
226099756	chr2:226099756:T:C	5.99915e-11	-1.70622	-0.597717	0.000138493	-1.03783	-0.546074
226099855	chr2:226099855:T:C	3.14896e-11	-1.90366	-1.04483	3.36391e-05	-1.92011	-1.07893
226099893	chr2:226099893:G:A	3.31285e-10	-2.33768e-10	-0.595161	0.000422678	-2.33768e-10	-0.468115
226100006	chr2:226100006:A:G	3.62166e-10	-2.33768e-10	-0.506039	0.000406389	-2.33768e-10	-0.507415
226100274	chr2:226100274:T:C	2.41826e-10	-2.33768e-10	-0.909921	0.000254113	-2.33768e-10	-0.976948
226100527	chr2:226100527:T:C	8.15126e-10	-2.33768e-10	0.305203	0.0011102	-2.33768e-10	0.497572
226100631	chr2:226100631:G:T	3.14724e-11	-1.7975	-1.15153	5.30397e-05	-1.41475	-1.12893
226101268	chr2:226101268:C:T	3.17043e-11	-1.79493	-1.14676	5.30571e-05	-1.42099	-1.12237
226101297	chr2:226101297:A:T	5.06723e-11	-1.31437	-1.15839	3.60151e-05	-1.78074	-1.15005
226101456	chr2:226101456:A:G	1.73839e-10	-1.24001	-2.40076e-10	0.000136994	-1.59479	-2.40076e-10
226101460	chr2:226101460:C:T	4.01672e-11	-1.72501	-0.980075	8.72428e-05	-1.08583	-0.960198
226101802	chr2:226101802:T:C	1.84705e-10	-2.33768e-10	-1.17938	0.000207616	-2.33768e-10	-1.17904
226101982	chr2:226101982:G:A	2.72254e-10	-2.33768e-10	-0.791405	0.000304708	-2.33768e-10	-0.795372
226101996	chr2:226101996:C:T	2.77394e-10	-2.33768e-10	-0.772702	0.000320862	-2.33768e-10	-0.743715
226102134	chr2:226102134:AG:A	4.63043e-11	-1.42589	-1.13702	3.6214e-05	-1.82256	-1.10272
226102223	chr2:226102223:T:C	1.84891e-10	-2.33768e-10	-1.17838	0.000207589	-2.33768e-10	-1.17917
226102554	chr2:226102554:C:G	5.38351e-11	-1.48907	-0.923143	4.47409e-05	-1.85586	-0.857977
226102663	chr2:226102663:A:T	5.06157e-11	-1.29482	-1.17906	3.53039e-05	-1.77108	-1.17966
226102710	chr2:226102710:T:G	4.67164e-11	-1.41143	-1.14261	3.61757e-05	-1.81597	-1.11037
226102766	chr2:226102766:T:A	1.19286e-10	-1.61661	-2.40076e-10	0.000112447	-1.79224	-2.40076e-10
226103103	chr2:226103103:C:A	5.05797e-11	-1.29713	-1.17746	3.52725e-05	-1.77242	-1.17921
226103263	chr2:226103263:A:G	5.19199e-11	-1.27134	-1.1771	3.57371e-05	-1.7595	-1.17904
226103519	chr2:226103519:C:T	1.34737e-10	-1.49481	-2.40076e-10	0.000212826	-1.15425	-2.40076e-10
226103697	chr2:226103697:C:T	4.63003e-11	-1.4304	-1.1326	3.63641e-05	-1.82426	-1.09689
226104608	chr2:226104608:G:A	4.53618e-11	-1.42417	-1.1593	3.51072e-05	-1.8221	-1.13422
226105073	chr2:226105073:A:G	7.6968e-11	-1.1989	-0.85585	4.89785e-05	-1.75778	-0.865566
226105121	chr2:226105121:C:T	8.97683e-11	-1.21927	-0.681634	5.61412e-05	-1.77098	-0.715877
226105511	chr2:226105511:T:C	3.98091e-11	-1.73739	-0.976652	8.49147e-05	-1.11572	-0.957357
226105610	chr2:226105610:T:C	1.84664e-10	-2.33768e-10	-1.17961	0.000207672	-2.33768e-10	-1.17877
226106019	chr2:226106019:T:C	5.16508e-11	-1.28678	-1.16685	3.61524e-05	-1.76661	-1.16037
226106370	chr2:226106370:G:A	4.95463e-11	-1.33307	-1.16216	3.55447e-05	-1.78938	-1.15456
226106413	chr2:226106413:C:T	3.1475e-11	-1.79267	-1.15628	5.20672e-05	-1.42612	-1.13607
226106629	chr2:226106629:T:C	1.86364e-10	-2.33768e-10	-1.17044	0.000209516	-2.33768e-10	-1.16993
226106733	chr2:226106733:G:T	3.19086e-11	-1.78055	-1.15472	5.11042e-05	-1.44698	-1.13388
226106817	chr2:226106817:T:G	2.67904e-10	-2.33768e-10	-0.807513	0.000310141	-2.33768e-10	-0.777698
226106850	chr2:226106850:G:A	4.90285e-11	-1.32762	-1.17812	3.47461e-05	-1.78719	-1.17947
226107077	chr2:226107077:T:C	4.51532e-11	-1.40843	-1.17965	3.34875e-05	-1.82441	-1.17915
226107130	chr2:226107130:A:C	4.71937e-11	-1.36579	-1.17809	3.41036e-05	-1.80586	-1.17946
226107318	chr2:226107318:A:G	3.24336e-10	-2.33768e-10	-0.616361	0.000344113	-2.33768e-10	-0.673756
226107431	chr2:226107431:C:G	3.52442e-10	-2.33768e-10	-0.533255	0.000452401	-2.33768e-10	-0.400159
226107632	chr2:226107632:C:T	3.18613e-11	-1.78275	-1.154	5.12668e-05	-1.44468	-1.13301
226107780	chr2:226107780:C:T	6.15535e-10	-2.33768e-10	0.0243514	0.000724	-2.33768e-10	0.0700642
226107917	chr2:226107917:A:T	4.68052e-11	-1.69391	-0.858234	0.000103795	-1.0438	-0.828511
226107971	chr2:226107971:A:C	3.18568e-11	-1.92556	-1.01133	3.59198e-05	-1.8847	-1.04874
226107988	chr2:226107988:A:T	9.21254e-11	-1.87499	-2.40076e-10	0.0001124	-1.79266	-2.40076e-10
226108173	chr2:226108173:G:A	3.09945e-11	-1.8045	-1.15983	5.308e-05	-1.40201	-1.14092
226108236	chr2:226108236:C:T	4.92528e-11	-1.34877	-1.1524	3.56833e-05	-1.79696	-1.14309
226108334	chr2:226108334:C:A	3.10563e-11	-1.80279	-1.15955	5.29383e-05	-1.40508	-1.14052
226108459	chr2:226108459:A:T	4.96417e-11	-1.3358	-1.15751	3.56961e-05	-1.79063	-1.14905
226108641	chr2:226108641:C:T	3.86138e-11	-1.78245	-0.962077	7.86289e-05	-1.20884	-0.941151
226108707	chr2:226108707:A:G	1.95545e-10	-2.33768e-10	-1.12235	0.000209829	-2.33768e-10	-1.16844
226108829	chr2:226108829:G:A	3.18147e-10	-2.33768e-10	-0.635629	0.000337873	-2.33768e-10	-0.692056
226109005	chr2:226109005:C:T	7.78183e-10	-2.33768e-10	0.258821	0.00105912	-2.33768e-10	0.450472
226109044	chr2:226109044:C:T	3.16629e-10	-2.33768e-10	-0.64041	0.000336303	-2.33768e-10	-0.696714
226109143	chr2:226109143:G:A	7.75419e-10	-2.33768e-10	0.255263	0.00105515	-2.33768e-10	0.44671
226109188	chr2:226109188:T:C	2.21625e-10	-2.33768e-10	-0.997152	0.000258071	-2.33768e-10	-0.961492
226109220	chr2:226109220:C:T	2.71245e-10	-2.33768e-10	-0.795118	0.000290552	-2.33768e-10	-0.842944
226109223	chr2:226109223:A:C	2.71257e-10	-2.33768e-10	-0.795074	0.00029055	-2.33768e-10	-0.84295
226109369	chr2:226109369:G:A	1.84833e-10	-2.33768e-10	-1.17869	0.000207561	-2.33768e-10	-1.1793
226109533	chr2:226109533:G:A	3.68707e-10	-2.33768e-10	-0.488139	0.000475328	-2.33768e-10	-0.350721
226109768	chr2:226109768:T:C	3.13573e-11	-1.78526	-1.16743	4.94228e-05	-1.43569	-1.17863
226109777	chr2:226109777:C:T	2.60613e-10	-2.33768e-10	-0.835106	0.00030132	-2.33768e-10	-0.806555
226110028	chr2:226110028:T:C	4.96979e-11	-1.31474	-1.17744	3.4955e-05	-1.78148	-1.17919
226110049	chr2:226110049:C:T	3.16762e-11	-1.78277	-1.15981	5.06802e-05	-1.44825	-1.14094
226110381	chr2:226110381:G:A	4.98249e-11	-1.67235	-0.817273	0.000112663	-1.00455	-0.785772
226110447	chr2:226110447:C:T	4.79032e-11	-1.36037	-1.16859	3.47904e-05	-1.80304	-1.16234
226110590	chr2:226110590:T:C	3.29959e-11	-1.81138	-1.09037	5.04836e-05	-1.49968	-1.0934
226110727	chr2:226110727:A:G	6.40596e-10	-2.33768e-10	0.0642581	0.000864873	-2.33768e-10	0.247856
226111018	chr2:226111018:T:C	4.93519e-11	-1.32351	-1.17565	3.48312e-05	-1.78597	-1.17824
226111342	chr2:226111342:A:G	5.3696e-11	-1.89924	-0.515562	5.4844e-05	-1.91905	-0.591185
226111575	chr2:226111575:G:A	3.10886e-11	-1.80607	-1.15523	5.33534e-05	-1.40303	-1.13476
226111623	chr2:226111623:C:G	4.30239e-11	-1.48631	-1.15008	3.46513e-05	-1.84861	-1.12078
226111703	chr2:226111703:A:G	7.69527e-10	-2.33768e-10	0.247636	0.00104679	-2.33768e-10	0.438752
226111904	chr2:226111904:T:C	7.10351e-10	0.167619	-2.40076e-10	0.000365175	-0.614351	-2.40076e-10
226112173	chr2:226112173:C:T	3.04006e-11	-1.81892	-1.16476	6.25268e-05	-1.20263	-1.1765
226112281	chr2:226112281:T:C	4.88567e-11	-1.66613	-0.843117	0.000110801	-0.994355	-0.812638
226112466	chr2:226112466:A:T	3.2364e-11	-1.77153	-1.14957	5.03581e-05	-1.46841	-1.12715
226112514	chr2:226112514:G:A	1.97056e-10	-2.33768e-10	-1.11465	0.000222762	-2.33768e-10	-1.10862
226112587	chr2:226112587:G:A	6.62798e-11	-1.50593	-0.698328	5.3011e-05	-1.87908	-0.665148
226112963	chr2:226112963:T:C	3.64162e-10	0.597097	-1.09764	3.88609e-05	-1.70973	-1.14501
226113024	chr2:226113024:C:T	1.87326e-10	-2.33768e-10	-1.16529	0.000209604	-2.33768e-10	-1.16951
226113402	chr2:226113402:A:G	4.70886e-11	-1.41163	-1.13448	3.65675e-05	-1.81613	-1.09944
226113535	chr2:226113535:G:A	4.05234e-10	-2.33768e-10	-0.393676	0.000473996	-2.33768e-10	-0.353528
226113774	chr2:226113774:C:T	3.13209e-11	-1.77997	-1.17389	6.3949e-05	-1.18687	-1.16977
226115054	chr2:226115054:T:G	3.46503e-10	-2.33768e-10	-0.550248	0.000364254	-2.33768e-10	-0.616875
226115463	chr2:226115463:A:G	4.21116e-10	-2.33768e-10	-0.355233	0.000493316	-2.33768e-10	-0.313577
226115660	chr2:226115660:T:C	3.79704e-11	-1.75015	-1.01118	7.99079e-05	-1.14101	-0.992844
226115782	chr2:226115782:G:A	2.5774e-10	-2.33768e-10	-0.84619	0.000288707	-2.33768e-10	-0.849314
226116520	chr2:226116520:T:C	7.22411e-10	-2.33768e-10	0.184454	0.000983037	-2.33768e-10	0.37592
226117545	chr2:226117545:C:T	4.38876e-11	-1.44717	-1.16934	3.42628e-05	-1.83097	-1.1497
226117649	chr2:226117649:A:T	7.12563e-10	0.170728	-2.40076e-10	0.000501476	-0.297172	-2.40076e-10
226117943	chr2:226117943:T:C	1.02812e-10	-1.76524	-2.40076e-10	0.000142324	-1.55662	-2.40076e-10
226118540	chr2:226118540:A:G	3.10802e-10	-2.33768e-10	-0.658984	0.00035897	-2.33768e-10	-0.631488
226119064	chr2:226119064:G:C	1.04249e-10	-1.75136	-2.40076e-10	9.90399e-05	-1.9192	-2.40076e-10
226119161	chr2:226119161:A:G	8.16543e-10	-2.33768e-10	0.306939	0.00111476	-2.33768e-10	0.501671
226119514	chr2:226119514:G:A	5.20172e-10	-2.33768e-10	-0.143982	0.000555034	-2.33768e-10	-0.195697
226119546	chr2:226119546:G:A	6.60751e-11	-1.24991	-0.957435	4.42861e-05	-1.73927	-0.984788
226119860	chr2:226119860:A:C	1.87174e-10	-2.33768e-10	-1.1661	0.000209562	-2.33768e-10	-1.16971
226120002	chr2:226120002:C:T	4.81139e-11	-1.36635	-1.15822	3.62086e-05	-1.79295	-1.13248
226120079	chr2:226120079:G:T	5.1548e-11	-1.29533	-1.1603	3.74654e-05	-1.75556	-1.13575
226120356	chr2:226120356:G:A	3.36784e-11	-1.71646	-1.16482	4.41295e-05	-1.54988	-1.17772
226121258	chr2:226121258:T:G	4.75339e-11	-1.64088	-0.89582	0.000110179	-0.945478	-0.867144
226121392	chr2:226121392:T:A	9.16592e-11	-1.88006	-2.40076e-10	9.86856e-05	-1.92279	-2.40076e-10
226121543	chr2:226121543:A:G	6.78767e-10	-2.33768e-10	0.122138	0.000919757	-2.33768e-10	0.309383
226121898	chr2:226121898:T:C	1.34081e-10	-1.4997	-2.40076e-10	0.000192592	-1.25415	-2.40076e-10
226121991	chr2:226121991:A:G	3.38285e-11	-1.73032	-1.14652	4.72289e-05	-1.53745	-1.12227
226122306	chr2:226122306:A:G	6.93852e-11	-1.17636	-0.982112	4.48997e-05	-1.69953	-1.01077
226122568	chr2:226122568:G:A	3.35381e-11	-1.73247	-1.15299	4.72523e-05	-1.52859	-1.13064
226122724	chr2:226122724:T:C	1.85142e-10	-2.33768e-10	-1.17702	0.00020778	-2.33768e-10	-1.17824
226122851	chr2:226122851:T:C	4.61867e-11	-1.40461	-1.16084	3.25323e-05	-1.87506	-1.15744
226122853	chr2:226122853:A:G	1.03639e-10	-1.75723	-2.40076e-10	0.000104788	-1.86279	-2.40076e-10
226123546	chr2:226123546:A:T	5.21864e-11	-1.30842	-1.1349	3.85291e-05	-1.7636	-1.09972
226123655	chr2:226123655:A:G	4.37046e-10	-2.33768e-10	-0.318102	0.000515731	-2.33768e-10	-0.269141
226123748	chr2:226123748:T:C	7.65554e-10	-2.33768e-10	0.242459	0.00104252	-2.33768e-10	0.43467
226123787	chr2:226123787:T:A	3.41609e-11	-1.69463	-1.17243	4.3088e-05	-1.57185	-1.17964
226124246	chr2:226124246:T:C	9.80876e-11	-1.08581	-0.726465	5.93361e-05	-1.69885	-0.732654
226124255	chr2:226124255:A:G	3.84415e-10	-2.33768e-10	-0.446418	0.000404281	-2.33768e-10	-0.512618
226124773	chr2:226124773:C:T	9.53541e-11	-1.84054	-2.40076e-10	0.000325375	-0.729748	-2.40076e-10
226124945	chr2:226124945:C:T	2.64141e-10	-2.33768e-10	-0.821658	0.000291741	-2.33768e-10	-0.838859
226125191	chr2:226125191:A:G	1.02697e-10	-1.02793	-0.738431	6.04546e-05	-1.66805	-0.744783
226125547	chr2:226125547:T:C	9.98121e-11	-1.06098	-0.733873	5.96478e-05	-1.68616	-0.740111
226126082	chr2:226126082:C:T	3.4616e-11	-1.69954	-1.15428	4.50271e-05	-1.57489	-1.13257
226126307	chr2:226126307:T:C	9.10762e-11	-1.88644	-2.40076e-10	9.85159e-05	-1.92451	-2.40076e-10
226126708	chr2:226126708:G:A	4.65187e-11	-1.77014	-0.788145	9.64987e-05	-1.09097	-0.854224
226126794	chr2:226126794:T:G	4.53638e-11	-1.74223	-0.841191	9.73472e-05	-1.12215	-0.814296
226127110	chr2:226127110:G:A	6.39643e-11	-1.23924	-1.00058	4.26993e-05	-1.73236	-1.02819
226127178	chr2:226127178:CTT:C	3.37949e-10	-2.33768e-10	-0.575246	0.000431955	-2.33768e-10	-0.446406
226127205	chr2:226127205:C:T	4.85619e-10	-2.33768e-10	-0.212716	0.00057457	-2.33768e-10	-0.161104
226127206	chr2:226127206:G:A	9.59933e-11	-1.83386	-2.40076e-10	0.00012175	-1.71276	-2.40076e-10
226127310	chr2:226127310:A:G	7.56108e-11	-1.32057	-0.751974	5.4355e-05	-1.80339	-0.715802
226127493	chr2:226127493:A:G	3.9167e-11	-1.71739	-1.01292	5.00809e-05	-1.55941	-1.04167
226127614	chr2:226127614:A:T	3.45893e-10	-2.33768e-10	-0.552012	0.000442754	-2.33768e-10	-0.421713
226127738	chr2:226127738:C:A	3.33339e-11	-1.81458	-1.07699	5.50011e-05	-1.42997	-1.0774
226128597	chr2:226128597:A:G	6.33321e-11	-1.08237	-1.16737	7.90058e-05	-0.983837	-1.16137
226129564	chr2:226129564:T:C	2.56241e-10	-2.33768e-10	-0.852023	0.00028156	-2.33768e-10	-0.87438
226129674	chr2:226129674:A:G	2.09565e-10	-2.33768e-10	-1.05311	0.000240392	-2.33768e-10	-1.03246
226129719	chr2:226129719:A:G	2.84666e-11	-1.87224	-1.17717	3.2339e-05	-1.86507	-1.17338
226129729	chr2:226129729:T:G	2.29772e-10	-2.33768e-10	-0.961052	0.000252461	-2.33768e-10	-0.983472
226130007	chr2:226130007:T:C	3.24162e-10	-2.33768e-10	-0.616896	0.000363148	-2.33768e-10	-0.619916
226130426	chr2:226130426:G:A	3.41059e-11	-1.70209	-1.16659	3.60992e-05	-1.76944	-1.15902
226131013	chr2:226131013:G:GA	4.39499e-10	-0.90075	0.588245	0.000682894	-0.489289	0.500902
226131166	chr2:226131166:G:A	4.43189e-10	-2.33768e-10	-0.304145	0.000481304	-2.33768e-10	-0.338228
226131381	chr2:226131381:G:A	1.89512e-10	-2.33768e-10	-1.15369	0.000211702	-2.33768e-10	-1.15955
226131478	chr2:226131478:T:C	5.8889e-11	-1.67088	-0.651603	5.02065e-05	-1.91963	-0.678953
226131697	chr2:226131697:A:G	9.92354e-11	-1.80065	-2.40076e-10	0.000124789	-1.6881	-2.40076e-10
226131734	chr2:226131734:A:G	5.92516e-10	-2.33768e-10	-0.0137627	0.000638558	-2.33768e-10	-0.0555147
226132322	chr2:226132322:A:C	6.44359e-10	-2.33768e-10	0.0701155	0.000713862	-2.33768e-10	0.055963
226132384	chr2:226132384:T:C	4.22808e-10	-0.82442	0.473197	0.000669147	-0.399179	0.390456
226132738	chr2:226132738:A:G	9.46121e-11	-0.898399	-0.949956	5.41052e-05	-1.56181	-0.961988
226132821	chr2:226132821:T:C	8.75003e-11	-1.9265	-2.40076e-10	0.000151141	-1.49652	-2.40076e-10
226133320	chr2:226133320:A:G	6.7676e-10	-2.33768e-10	0.119176	0.00073242	-2.33768e-10	0.0816274
226133670	chr2:226133670:G:C	1.04498e-10	-0.764998	-0.983973	5.29243e-05	-1.55122	-0.994647
226133837	chr2:226133837:C:T	2.6396e-10	-2.33768e-10	-0.822343	0.000292225	-2.33768e-10	-0.837202
226133903	chr2:226133903:C:T	9.15908e-10	-2.33768e-10	0.421775	0.00105786	-2.33768e-10	0.449274
226134013	chr2:226134013:C:T	2.21967e-10	-2.33768e-10	-0.995612	0.00025561	-2.33768e-10	-0.971073
226134540	chr2:226134540:C:T	2.00253e-10	-2.33768e-10	-1.09856	0.000226062	-2.33768e-10	-1.09392
226134795	chr2:226134795:A:T	6.41514e-10	-2.33768e-10	0.0656908	0.000694779	-2.33768e-10	0.028867
226135056	chr2:226135056:G:C	7.42405e-11	-0.911785	-1.17905	3.80416e-05	-1.69771	-1.17834
226135481	chr2:226135481:T:C	5.12854e-10	-2.33768e-10	-0.15815	0.000553466	-2.33768e-10	-0.198526
226136214	chr2:226136214:CAT:C	9.72047e-10	-2.33768e-10	0.481264	0.00106327	-2.33768e-10	0.454375
226136270	chr2:226136270:G:A	1.08351e-10	-0.875155	-0.837611	0.000190353	-0.444928	-0.820921
226136434	chr2:226136434:C:A	2.48255e-10	-0.883684	-2.40076e-10	0.000425014	-0.462604	-2.40076e-10
226136622	chr2:226136622:C:T	2.96219e-10	-2.33768e-10	-0.707041	0.000326562	-2.33768e-10	-0.726108
226136703	chr2:226136703:G:T	2.66998e-10	-2.33768e-10	-0.8109	0.000293933	-2.33768e-10	-0.831376
226136808	chr2:226136808:A:C	1.98091e-10	-2.33768e-10	-1.10942	0.00022494	-2.33768e-10	-1.09889
226137061	chr2:226137061:G:A	3.7973e-10	-2.33768e-10	-0.458681	0.000401164	-2.33768e-10	-0.520357
226137192	chr2:226137192:A:G	5.64397e-10	-2.33768e-10	-0.0623821	0.000608784	-2.33768e-10	-0.103263
226137265	chr2:226137265:G:C	1.94619e-10	-2.33768e-10	-1.12709	0.000215217	-2.33768e-10	-1.14308
226137383	chr2:226137383:C:T	1.2336e-10	-1.58303	-2.40076e-10	0.000117619	-1.74727	-2.40076e-10
226137434	chr2:226137434:A:C	7.04509e-10	-2.33768e-10	0.159361	0.000780906	-2.33768e-10	0.145728
226137687	chr2:226137687:G:T	1.89887e-10	-2.33768e-10	-1.15171	0.000210959	-2.33768e-10	-1.16306
226137854	chr2:226137854:G:C	6.45011e-10	-0.766964	0.838091	0.00102598	-0.344489	0.763171
226138386	chr2:226138386:A:G	3.4874e-11	-1.92283	-0.923566	4.10633e-05	-1.89457	-0.905039
226138571	chr2:226138571:T:C	2.24655e-10	-2.33768e-10	-0.983577	0.00025893	-2.33768e-10	-0.958169
226138699	chr2:226138699:T:A	2.85663e-10	-2.33768e-10	-0.743326	0.000319473	-2.33768e-10	-0.748055
226138737	chr2:226138737:T:A	2.92044e-11	-1.86231	-1.16151	3.15021e-05	-1.89727	-1.1674
226138767	chr2:226138767:C:T	1.1078e-10	-0.953239	-0.73736	5.73289e-05	-1.72947	-0.73645
226139642	chr2:226139642:G:T	2.7859e-10	-0.768399	-2.40076e-10	0.000625048	-0.0768983	-2.40076e-10
226139869	chr2:226139869:T:C	2.29212e-10	-2.33768e-10	-0.963495	0.000256494	-2.33768e-10	-0.967622
226139990	chr2:226139990:T:C	1.95752e-10	-2.33768e-10	-1.12129	0.000222034	-2.33768e-10	-1.1119
226140148	chr2:226140148:G:C	2.26525e-10	-2.33768e-10	-0.975284	0.000253881	-2.33768e-10	-0.97786
226140601	chr2:226140601:A:G	1.95649e-10	-2.33768e-10	-1.12182	0.000221908	-2.33768e-10	-1.11246
226140634	chr2:226140634:G:A	1.09678e-10	-0.718143	-0.982448	5.36099e-05	-1.54057	-0.992425
226140854	chr2:226140854:G:A	1.95752e-10	-2.33768e-10	-1.12129	0.000222034	-2.33768e-10	-1.1119
226140965	chr2:226140965:T:C	4.03821e-11	-1.92649	-0.773262	4.70141e-05	-1.91369	-0.750594
226140997	chr2:226140997:A:G	1.03618e-10	-0.752569	-1.00487	5.15288e-05	-1.55828	-1.01431
226141052	chr2:226141052:G:A	1.01448e-10	-0.777771	-1.00082	5.09261e-05	-1.57405	-1.0103
226141530	chr2:226141530:G:A	3.08144e-10	-2.33768e-10	-0.667573	0.000328478	-2.33768e-10	-0.720256
226141674	chr2:226141674:C:T	2.52377e-09	-2.33768e-10	1.43537	0.00341628	-2.33768e-10	1.62158
226141755	chr2:226141755:T:C	1.06861e-10	-0.734568	-0.992048	5.27749e-05	-1.54685	-1.00184
226142089	chr2:226142089:G:A	9.79766e-11	-0.844768	-0.968644	5.0686e-05	-1.62255	-0.966529
226142315	chr2:226142315:A:G	6.61699e-11	-1.62785	-0.578064	7.08373e-05	-1.64204	-0.612301
226142495	chr2:226142495:A:G	2.21712e-10	-2.33768e-10	-0.996762	0.000255322	-2.33768e-10	-0.972199
226142608	chr2:226142608:T:C	1.63441e-10	-0.941214	-0.360475	8.45611e-05	-1.6908	-0.38645
226142614	chr2:226142614:A:G	2.92581e-11	-1.84236	-1.17962	3.15503e-05	-1.88391	-1.17924
226142694	chr2:226142694:T:C	1.08184e-10	-0.779519	-0.934787	5.44749e-05	-1.57044	-0.946548
226142730	chr2:226142730:A:G	2.59501e-10	-2.33768e-10	-0.839379	0.000240376	-2.33768e-10	-1.03252
226142884	chr2:226142884:C:T	2.9469e-10	-2.33768e-10	-0.712215	0.000329634	-2.33768e-10	-0.716744
226142955	chr2:226142955:G:T	5.01494e-10	-2.33768e-10	-0.180549	0.000553946	-2.33768e-10	-0.197659
226143316	chr2:226143316:C:T	3.07986e-10	-2.33768e-10	-0.668086	0.000343878	-2.33768e-10	-0.674438
226143456	chr2:226143456:G:A	2.61748e-10	-2.33768e-10	-0.830758	0.000297063	-2.33768e-10	-0.820781
226143604	chr2:226143604:T:C	4.37919e-11	-1.76344	-0.855254	6.25764e-05	-1.53813	-0.840207
226143997	chr2:226143997:C:T	2.64045e-10	-2.33768e-10	-0.822023	0.000286545	-2.33768e-10	-0.85683
226144028	chr2:226144028:A:G	9.48662e-10	-2.33768e-10	0.456912	0.00112527	-2.33768e-10	0.511055
226144851	chr2:226144851:G:T	2.00546e-10	-2.33768e-10	-1.0971	0.000228646	-2.33768e-10	-1.08255
226144911	chr2:226144911:G:A	3.64872e-11	-1.73592	-1.06526	0.00021712	-0.116395	-1.01788
226145115	chr2:226145115:A:T	1.85225e-10	-2.33768e-10	-1.17657	0.000208677	-2.33768e-10	-1.17394
226145274	chr2:226145274:A:C	1.98555e-10	-2.33768e-10	-1.10708	0.000226165	-2.33768e-10	-1.09346
226145296	chr2:226145296:G:A	5.69757e-10	-2.33768e-10	-0.0529303	0.000709863	-2.33768e-10	0.0503459
226145486	chr2:226145486:C:T	3.42045e-11	-1.76386	-1.10192	0.000198908	-0.0924682	-1.12942
226145494	chr2:226145494:C:T	1.96788e-10	-2.33768e-10	-1.11602	0.000219434	-2.33768e-10	-1.12368
226145508	chr2:226145508:G:A	4.34037e-11	-1.60898	-1.01861	5.21005e-05	-1.53196	-1.0296
226146020	chr2:226146020:ATAAG:A	3.03063e-11	-1.89852	-1.08826	9.63382e-05	-0.91909	-1.02777
226146352	chr2:226146352:C:T	3.77511e-11	-1.71997	-1.04716	0.000231271	-0.0742634	-0.996875
226146493	chr2:226146493:G:A	1.98862e-10	-2.33768e-10	-1.10553	0.000221622	-2.33768e-10	-1.11375
226146718	chr2:226146718:C:T	5.55299e-10	-2.33768e-10	-0.0786343	0.000691159	-2.33768e-10	0.0236425
226146961	chr2:226146961:C:T	4.23832e-11	-1.79211	-0.859277	4.35818e-05	-1.89823	-0.841856
226147167	chr2:226147167:C:A	3.54318e-11	-1.75413	-1.0764	0.000182227	-0.239561	-1.06991
226147261	chr2:226147261:CT:C	3.09618e-11	-1.83522	-1.13017	6.5193e-05	-1.24956	-1.08781
226147444	chr2:226147444:A:T	7.65018e-11	-1.92222	-0.138608	0.000432166	-0.494693	0.0487764
226147459	chr2:226147459:T:C	3.3186e-10	-2.33768e-10	-0.593427	0.000383861	-2.33768e-10	-0.564445
226147907	chr2:226147907:T:C	7.26641e-11	-1.92455	-0.187745	0.000389004	-0.546955	-0.00418319
226147974	chr2:226147974:G:A	4.92447e-11	-1.66147	-0.839872	0.000385726	0.175488	-0.735088
226148334	chr2:226148334:G:A	2.3885e-10	-0.922306	-2.40076e-10	0.00120379	0.578505	-2.40076e-10
226148473	chr2:226148473:T:G	4.24324e-11	-1.62282	-1.02741	5.03556e-05	-1.5589	-1.03671
226148820	chr2:226148820:G:A	1.90216e-10	-2.33768e-10	-1.14998	0.000215841	-2.33768e-10	-1.14018
226148904	chr2:226148904:A:G	2.93128e-11	-1.87917	-1.14095	8.10909e-05	-1.02107	-1.09809
226148994	chr2:226148994:C:T	2.90601e-11	-1.85188	-1.17689	3.28017e-05	-1.85131	-1.17294
226149180	chr2:226149180:C:T	3.9351e-11	-1.81986	-0.905758	0.000198756	-0.391967	-0.830684
226149198	chr2:226149198:T:G	1.75398e-07	5.67667	-2.40076e-10	0.00381036	1.73075	-2.40076e-10
226149248	chr2:226149248:A:G	2.9057e-11	-1.85208	-1.1768	3.28034e-05	-1.85139	-1.17281
226149346	chr2:226149346:A:C	5.42562e-11	-1.43999	-0.96443	6.67063e-05	-1.35916	-0.955268
226149697	chr2:226149697:A:G	2.87649e-10	-2.33768e-10	-0.736398	0.000314914	-2.33768e-10	-0.762427
226149725	chr2:226149725:A:G	5.34646e-11	-1.92501	-0.494107	0.000273164	-0.555674	-0.348981
226150214	chr2:226150214:T:C	1.88464e-10	-2.33768e-10	-1.15923	0.000213157	-2.33768e-10	-1.1527
226150544	chr2:226150544:G:A	3.21783e-11	-1.81352	-1.11333	0.000147492	-0.421955	-1.099
226151276	chr2:226151276:G:A	1.90003e-10	-2.33768e-10	-1.1511	0.000222503	-2.33768e-10	-1.10978
226151488	chr2:226151488:C:T	1.28099e-09	0.757247	-2.40076e-10	0.000472648	-0.356376	-2.40076e-10
226151595	chr2:226151595:C:CT	6.06287e-11	-1.9242	-0.36917	0.000259493	-0.751583	-0.204414
226152074	chr2:226152074:G:C	3.02827e-11	-1.82964	-1.15792	0.000140945	-0.431041	-1.13532
226152268	chr2:226152268:A:G	2.93049e-11	-1.85796	-1.16242	7.22373e-05	-1.10342	-1.13135
226152587	chr2:226152587:A:G	4.42655e-10	-2.33768e-10	-0.30535	0.00054295	-2.33768e-10	-0.21771
226153492	chr2:226153492:A:G	1.92645e-09	-2.33768e-10	1.16529	0.00231894	-2.33768e-10	1.23414
226153495	chr2:226153495:G:A	8.5953e-10	-2.33768e-10	0.358245	0.00110537	-2.33768e-10	0.493209
226153496	chr2:226153496:G:A	2.98426e-11	-1.82489	-1.17731	3.36722e-05	-1.82441	-1.17364
226153505	chr2:226153505:A:T	3.71575e-11	-1.72727	-1.0557	0.000237471	0.0388379	-1.08352
226153576	chr2:226153576:G:A	5.56497e-11	-1.63496	-0.7441	0.000465964	0.268464	-0.639082
226153756	chr2:226153756:A:G	3.50828e-11	-1.75542	-1.08501	0.000181622	-0.233265	-1.07954
226153800	chr2:226153800:C:T	3.10145e-11	-1.90286	-1.06082	3.44989e-05	-1.89996	-1.07383
226154154	chr2:226154154:T:A	4.98315e-11	-1.60948	-0.880016	6.0742e-05	-1.53908	-0.869009
226154336	chr2:226154336:TTGTTG:T	1.2538e-10	-1.56679	-2.40076e-10	0.000147461	-1.52117	-2.40076e-10
226154342	chr2:226154342:T:A	3.0625e-11	-1.91015	-1.06617	3.40524e-05	-1.90798	-1.07885
226154745	chr2:226154745:C:T	3.53537e-11	-1.72086	-1.11188	4.68564e-05	-1.54178	-1.12586
226154799	chr2:226154799:G:A	3.80293e-11	-1.72135	-1.03843	4.72082e-05	-1.62984	-1.03032
226155038	chr2:226155038:G:A	9.7361e-10	-2.33768e-10	0.48287	0.00115056	-2.33768e-10	0.533273
226155683	chr2:226155683:G:A	1.63155e-10	-0.134035	-1.16941	3.22641e-05	-1.88905	-1.15172
226155805	chr2:226155805:C:T	3.17314e-11	-1.81852	-1.12231	5.44342e-05	-1.36952	-1.14821
226155863	chr2:226155863:T:C	1.84775e-10	-2.33768e-10	-1.179	0.000207583	-2.33768e-10	-1.1792
226155937	chr2:226155937:A:G	3.30387e-11	-1.74534	-1.15512	3.13642e-05	-1.90351	-1.16555
226156441	chr2:226156441:A:T	1.90397e-10	-2.33768e-10	-1.14903	0.000216489	-2.33768e-10	-1.13719
226157251	chr2:226157251:C:T	9.4273e-11	-1.85195	-2.40076e-10	0.00012927	-1.65283	-2.40076e-10
226157320	chr2:226157320:T:C	2.96769e-11	-1.82813	-1.17964	3.30048e-05	-1.83909	-1.17898
226157403	chr2:226157403:C:T	6.16822e-11	-1.13702	-1.13913	3.54266e-05	-1.82235	-1.12491
226157451	chr2:226157451:T:C	1.3101e-09	-2.33768e-10	0.77972	0.00161874	-2.33768e-10	0.874678
226157589	chr2:226157589:C:T	1.09176e-10	-1.70518	-2.40076e-10	0.000154147	-1.47682	-2.40076e-10
226157836	chr2:226157836:T:G	8.21484e-11	-1.78038	-0.209237	9.01919e-05	-1.88542	-0.127363
226157947	chr2:226157947:C:T	3.59601e-10	-2.33768e-10	-0.513145	0.000413104	-2.33768e-10	-0.491026
226158410	chr2:226158410:C:T	2.1817e-10	-2.33768e-10	-1.01287	0.000238888	-2.33768e-10	-1.03873
226158430	chr2:226158430:C:G	1.75267e-10	-0.883591	-0.348241	7.89731e-05	-1.75398	-0.391636
226158580	chr2:226158580:C:G	1.95395e-10	-2.33768e-10	-1.12312	0.00021909	-2.33768e-10	-1.12524
226158784	chr2:226158784:T:C	2.08561e-10	-2.33768e-10	-1.05791	0.000243477	-2.33768e-10	-1.0197
226158919	chr2:226158919:T:C	4.00615e-11	-1.7301	-0.977626	3.98366e-05	-1.81903	-1.01091
226159041	chr2:226159041:A:G	1.98195e-10	-2.33768e-10	-1.10889	0.000222165	-2.33768e-10	-1.1113
226159219	chr2:226159219:A:G	2.3037e-10	-2.33768e-10	-0.958453	0.000255126	-2.33768e-10	-0.972969
226160126	chr2:226160126:G:A	2.12259e-10	-2.33768e-10	-1.04033	0.000233085	-2.33768e-10	-1.06332
226160405	chr2:226160405:GTCAA:G	2.80745e-11	-1.8979	-1.16538	4.03986e-05	-1.66884	-1.14709
226160617	chr2:226160617:C:A	3.10887e-10	-2.33768e-10	-0.65871	0.000376415	-2.33768e-10	-0.584035
226160793	chr2:226160793:T:A	1.98438e-10	-2.33768e-10	-1.10766	0.000227916	-2.33768e-10	-1.08575
226160897	chr2:226160897:C:T	1.32219e-09	-2.33768e-10	0.788905	0.00162984	-2.33768e-10	0.88151
226160999	chr2:226160999:G:T	1.47566e-09	-2.33768e-10	0.898717	0.0017542	-2.33768e-10	0.955044
226161301	chr2:226161301:A:G	1.26516e-09	-2.33768e-10	0.74481	0.00134743	-2.33768e-10	0.691226
226161413	chr2:226161413:T:C	2.89335e-11	-1.92037	-1.11277	3.18291e-05	-1.92556	-1.12878
226161490	chr2:226161490:G:A	2.09411e-10	-2.33768e-10	-1.05384	0.00024467	-2.33768e-10	-1.01481
226161716	chr2:226161716:CT:C	1.05093e-09	-2.33768e-10	0.559292	0.001123	-2.33768e-10	0.509034
226161811	chr2:226161811:A:T	2.08637e-10	-2.33768e-10	-1.05754	0.000231924	-2.33768e-10	-1.06832
226161815	chr2:226161815:T:C	5.64144e-11	-1.47855	-0.886866	7.14429e-05	-1.38636	-0.859471
226161983	chr2:226161983:G:C	2.13186e-10	-2.33768e-10	-1.03598	0.000236628	-2.33768e-10	-1.04824
226162028	chr2:226162028:T:A	3.22883e-11	-1.76247	-1.16097	3.32896e-05	-1.83729	-1.17219
226162147	chr2:226162147:G:A	1.88563e-10	-2.33768e-10	-1.15871	0.000209042	-2.33768e-10	-1.17219
226162148	chr2:226162148:T:A	2.75877e-11	-1.91385	-1.16692	4.07902e-05	-1.63137	-1.17492
226162684	chr2:226162684:C:T	2.63223e-10	-2.33768e-10	-0.82514	0.000291361	-2.33768e-10	-0.840162
226162967	chr2:226162967:T:C	1.91491e-10	-2.33768e-10	-1.1433	0.000217917	-2.33768e-10	-1.13061
226163526	chr2:226163526:C:T	6.55636e-10	0.0874645	-2.40076e-10	0.000487096	-0.326266	-2.40076e-10
226163589	chr2:226163589:A:G	2.56373e-10	-2.33768e-10	-0.851508	0.000293783	-2.33768e-10	-0.831885
226163599	chr2:226163599:G:A	1.88675e-10	-2.33768e-10	-1.15812	0.000209116	-2.33768e-10	-1.17184
226163819	chr2:226163819:G:A	1.86761e-10	-2.33768e-10	-1.16831	0.000210792	-2.33768e-10	-1.16386
226164059	chr2:226164059:G:A	2.33947e-10	-2.33768e-10	-0.943046	0.000295015	-2.33768e-10	-0.8277
226164115	chr2:226164115:T:A	2.35112e-10	-0.789483	-0.148596	9.76688e-05	-1.73833	-0.194811
226164130	chr2:226164130:C:T	6.91927e-11	-1.43276	-0.72849	8.90191e-05	-1.3312	-0.694679
226164156	chr2:226164156:G:A	1.1553e-09	-2.33768e-10	0.653973	0.00142649	-2.33768e-10	0.748248
226164249	chr2:226164249:T:G	2.03587e-10	-2.33768e-10	-1.08204	0.000236054	-2.33768e-10	-1.05067
226164341	chr2:226164341:AAAT:A	3.90714e-11	-1.82616	-0.906591	3.97974e-05	-1.88492	-0.946002
226164466	chr2:226164466:C:T	1.61574e-10	-1.31318	-2.40076e-10	0.000264854	-0.935549	-2.40076e-10
226164783	chr2:226164783:G:A	1.62242e-10	-1.30905	-2.40076e-10	0.000257549	-0.963518	-2.40076e-10
226164972	chr2:226164972:CATAG:C	3.6594e-11	-1.65024	-1.14802	3.17117e-05	-1.89552	-1.16252
226165163	chr2:226165163:G:A	1.20204e-09	-2.33768e-10	0.693632	0.00148436	-2.33768e-10	0.788011
226165415	chr2:226165415:A:G	4.87209e-10	-2.33768e-10	-0.209447	0.000564108	-2.33768e-10	-0.179481
226165543	chr2:226165543:T:C	4.20367e-10	-2.33768e-10	-0.357012	0.000482898	-2.33768e-10	-0.334922
226165617	chr2:226165617:T:C	4.38389e-10	-2.33768e-10	-0.315033	0.000506069	-2.33768e-10	-0.288054
226165657	chr2:226165657:G:A	4.19759e-10	-2.33768e-10	-0.35846	0.000484235	-2.33768e-10	-0.332156
226165796	chr2:226165796:C:T	9.57771e-11	-1.83612	-2.40076e-10	0.000105919	-1.85206	-2.40076e-10
226166232	chr2:226166232:T:G	3.03943e-10	-2.33768e-10	-0.681299	0.000367078	-2.33768e-10	-0.609152
226166624	chr2:226166624:G:T	3.26289e-10	-2.33768e-10	-0.610356	0.000396377	-2.33768e-10	-0.532361
226167268	chr2:226167268:G:A	2.05546e-10	-2.33768e-10	-1.07247	0.000239733	-2.33768e-10	-1.0352
226167326	chr2:226167326:G:A	1.92041e-10	-2.33768e-10	-1.14043	0.000218635	-2.33768e-10	-1.12732
226167850	chr2:226167850:C:T	2.18042e-10	-2.33768e-10	-1.01345	0.000256087	-2.33768e-10	-0.96921
226167899	chr2:226167899:T:C	2.15871e-10	-2.33768e-10	-1.02346	0.000253214	-2.33768e-10	-0.980491
226168326	chr2:226168326:T:C	8.03495e-10	-2.33768e-10	0.29083	0.000922553	-2.33768e-10	0.312418
226168615	chr2:226168615:A:G	2.03319e-10	-2.33768e-10	-1.08336	0.000235683	-2.33768e-10	-1.05224
226168800	chr2:226168800:T:G	4.76018e-10	-2.33768e-10	-0.232684	0.000551094	-2.33768e-10	-0.202822
226169033	chr2:226169033:G:A	2.30418e-10	-2.33768e-10	-0.958244	0.000270637	-2.33768e-10	-0.913948
226169337	chr2:226169337:T:C	2.24569e-10	-2.33768e-10	-0.983958	0.000263058	-2.33768e-10	-0.942353
226169616	chr2:226169616:G:A	1.91939e-10	-2.33768e-10	-1.14096	0.000218501	-2.33768e-10	-1.12794
226169783	chr2:226169783:G:A	4.96378e-11	-1.64587	-0.847519	6.49213e-05	-1.52304	-0.818507
226169799	chr2:226169799:A:G	2.70932e-10	-2.33768e-10	-0.796272	0.000299813	-2.33768e-10	-0.811567
226169975	chr2:226169975:T:C	1.87316e-10	-2.33768e-10	-1.16535	0.000211532	-2.33768e-10	-1.16035
226169983	chr2:226169983:T:C	2.28623e-10	-2.33768e-10	-0.966065	0.000253292	-2.33768e-10	-0.980185
226170274	chr2:226170274:G:C	1.84763e-10	-2.33768e-10	-1.17907	0.000208881	-2.33768e-10	-1.17296
226170523	chr2:226170523:A:G	1.22789e-09	-2.33768e-10	0.714915	0.00151343	-2.33768e-10	0.807408
226170649	chr2:226170649:C:T	5.46694e-10	-2.33768e-10	-0.0942508	0.000601155	-2.33768e-10	-0.115874
226171477	chr2:226171477:CTTAT:C	4.55828e-10	-2.33768e-10	-0.276025	0.000520949	-2.33768e-10	-0.259074
226171593	chr2:226171593:G:A	1.84707e-10	-2.33768e-10	-1.17937	0.000207586	-2.33768e-10	-1.17918
226171768	chr2:226171768:A:G	3.43441e-11	-1.89958	-0.96213	3.63668e-05	-1.92394	-0.997131
226171818	chr2:226171818:C:T	1.86031e-10	-2.33768e-10	-1.17223	0.000211427	-2.33768e-10	-1.16085
226171887	chr2:226171887:A:C	4.73966e-11	-1.77514	-0.76445	6.28326e-05	-1.64307	-0.731186
226171899	chr2:226171899:T:G	2.02088e-10	-2.33768e-10	-1.08944	0.000233999	-2.33768e-10	-1.05941
226172037	chr2:226172037:A:G	3.77276e-10	-2.33768e-10	-0.465163	0.000456628	-2.33768e-10	-0.390857
226172195	chr2:226172195:C:T	3.43094e-11	-1.68332	-1.1794	3.21072e-05	-1.87228	-1.17337
226172380	chr2:226172380:C:G	3.58936e-11	-1.90078	-0.916804	3.79206e-05	-1.92429	-0.954943
226172482	chr2:226172482:G:T	3.83422e-10	-2.33768e-10	-0.449005	0.000418152	-2.33768e-10	-0.478882
226172699	chr2:226172699:G:A	1.84857e-10	-2.33768e-10	-1.17856	0.000207615	-2.33768e-10	-1.17904
226172709	chr2:226172709:A:C	2.2254e-10	-2.33768e-10	-0.993033	0.000260438	-2.33768e-10	-0.952363
226173122	chr2:226173122:A:G	4.29099e-11	-1.80135	-0.837685	5.5963e-05	-1.68301	-0.807024
226173200	chr2:226173200:C:T	1.17562e-10	-1.63117	-2.40076e-10	0.000170555	-1.37567	-2.40076e-10
226173733	chr2:226173733:T:C	2.18225e-10	-2.33768e-10	-1.01262	0.000252358	-2.33768e-10	-0.983878
226173870	chr2:226173870:T:C	3.27146e-11	-1.74254	-1.16778	6.4837e-05	-1.17443	-1.16842
226173973	chr2:226173973:A:G	1.97855e-10	-2.33768e-10	-1.1106	0.000228305	-2.33768e-10	-1.08405
226174102	chr2:226174102:T:C	5.07121e-11	-1.73972	-0.732255	6.81844e-05	-1.59551	-0.697001
226174145	chr2:226174145:T:C	2.00948e-10	-2.33768e-10	-1.0951	0.000232487	-2.33768e-10	-1.06589
226174394	chr2:226174394:G:A	7.36746e-10	-2.33768e-10	0.204102	0.000879939	-2.33768e-10	0.265126
226174399	chr2:226174399:T:C	2.29943e-10	-2.33768e-10	-0.960308	0.000267278	-2.33768e-10	-0.926438
226175013	chr2:226175013:G:A	2.15176e-10	-2.33768e-10	-1.02669	0.000252236	-2.33768e-10	-0.984363
226175155	chr2:226175155:T:A	2.88654e-11	-1.89958	-1.13592	3.12633e-05	-1.9232	-1.14908
226175228	chr2:226175228:G:A	2.18191e-10	-2.33768e-10	-1.01277	0.000256227	-2.33768e-10	-0.968664
226175940	chr2:226175940:C:T	2.28027e-10	-2.33768e-10	-0.968678	0.000287763	-2.33768e-10	-0.852589
226176098	chr2:226176098:TA:T	1.47563e-09	-2.33768e-10	0.898698	0.00161579	-2.33768e-10	0.87285
226176185	chr2:226176185:T:C	3.39511e-11	-1.91122	-0.962001	3.62876e-05	-1.92639	-0.99686
226176324	chr2:226176324:C:T	1.92497e-10	-2.33768e-10	-1.13806	0.000219239	-2.33768e-10	-1.12457
226176690	chr2:226176690:G:A	7.66298e-11	-0.896532	-1.16262	3.68677e-05	-1.73498	-1.17241
226176811	chr2:226176811:A:C	9.20678e-11	-0.765501	-1.11011	4.06572e-05	-1.67722	-1.13233
226177321	chr2:226177321:C:T	7.41515e-10	-2.33768e-10	0.210554	0.00088571	-2.33768e-10	0.271663
226177615	chr2:226177615:T:C	2.17457e-10	-2.33768e-10	-1.01614	0.000251404	-2.33768e-10	-0.987664
226177631	chr2:226177631:T:C	3.77675e-10	-2.33768e-10	-0.464106	0.000459657	-2.33768e-10	-0.384246
226177825	chr2:226177825:T:A	1.84661e-10	-2.33768e-10	-1.17962	0.000208327	-2.33768e-10	-1.17562
226178324	chr2:226178324:G:A	1.38655e-10	-1.46615	-2.40076e-10	0.000298609	-0.815592	-2.40076e-10
226178376	chr2:226178376:C:T	2.01174e-10	-2.33768e-10	-1.09397	0.00022194	-2.33768e-10	-1.11232
226178430	chr2:226178430:T:C	2.02019e-10	-2.33768e-10	-1.08978	0.000222752	-2.33768e-10	-1.10867
226179179	chr2:226179179:G:A	2.05103e-10	-2.33768e-10	-1.07463	0.000225794	-2.33768e-10	-1.0951
226179205	chr2:226179205:T:A	2.88034e-11	-1.88456	-1.15309	3.10182e-05	-1.91676	-1.16339
226179484	chr2:226179484:A:G	1.91296e-10	-2.33768e-10	-1.14432	0.000217661	-2.33768e-10	-1.13179
226179552	chr2:226179552:G:A	1.58309e-10	-0.829553	-0.504039	6.93805e-05	-1.73187	-0.543255
226179800	chr2:226179800:G:C	3.55506e-10	-2.33768e-10	-0.524598	0.000410528	-2.33768e-10	-0.497282
226179832	chr2:226179832:A:G	2.93284e-10	-2.33768e-10	-0.716999	0.000377162	-2.33768e-10	-0.582053
226180043	chr2:226180043:A:G	3.9783e-10	-2.33768e-10	-0.412116	0.000500681	-2.33768e-10	-0.298758
226180450	chr2:226180450:G:A	7.39029e-11	-0.944913	-1.15048	3.64243e-05	-1.7552	-1.16429
226180696	chr2:226180696:A:G	2.89315e-10	-2.33768e-10	-0.730624	0.000371332	-2.33768e-10	-0.597631
226180703	chr2:226180703:A:G	1.90421e-10	-2.33768e-10	-1.14891	0.0002165	-2.33768e-10	-1.13714
226180739	chr2:226180739:C:T	2.09834e-10	-2.33768e-10	-1.05182	0.000230529	-2.33768e-10	-1.07435
226180985	chr2:226180985:A:T	3.58457e-10	-2.33768e-10	-0.516332	0.000448319	-2.33768e-10	-0.409223
226181344	chr2:226181344:C:T	7.66135e-11	-0.930634	-1.12873	3.72433e-05	-1.74929	-1.14796
226181626	chr2:226181626:T:C	4.50844e-11	-1.74178	-0.847826	6.08214e-05	-1.59056	-0.816224
226181718	chr2:226181718:C:T	1.89736e-10	-2.33768e-10	-1.15251	0.000215575	-2.33768e-10	-1.14142
226181795	chr2:226181795:A:G	1.92609e-10	-2.33768e-10	-1.13748	0.000220071	-2.33768e-10	-1.12078
226181919	chr2:226181919:T:G	2.05227e-10	-2.33768e-10	-1.07403	0.000238926	-2.33768e-10	-1.03857
226182544	chr2:226182544:A:G	2.54255e-10	-2.33768e-10	-0.859802	0.000300262	-2.33768e-10	-0.810071
226182565	chr2:226182565:A:T	3.14897e-10	-2.33768e-10	-0.645896	0.00037591	-2.33768e-10	-0.585376
226182584	chr2:226182584:T:C	2.06593e-10	-2.33768e-10	-1.06739	0.000230159	-2.33768e-10	-1.07596
226182664	chr2:226182664:T:C	6.53989e-11	-1.04111	-1.17652	3.40773e-05	-1.80687	-1.17922
226182797	chr2:226182797:GC:G	2.57122e-10	-2.33768e-10	-0.848591	0.000291856	-2.33768e-10	-0.838467
226182913	chr2:226182913:C:T	1.85215e-10	-2.33768e-10	-1.17662	0.000207488	-2.33768e-10	-1.17965
226182969	chr2:226182969:C:T	4.05188e-10	-2.33768e-10	-0.393789	0.000518376	-2.33768e-10	-0.264026
226183055	chr2:226183055:C:T	4.07394e-11	-1.76929	-0.921651	4.5402e-05	-1.86135	-0.837822
226183243	chr2:226183243:CTT:C	2.00298e-10	-2.33768e-10	-1.09834	0.000231945	-2.33768e-10	-1.06823
226183402	chr2:226183402:T:C	3.72931e-10	-2.33768e-10	-0.476748	0.000474117	-2.33768e-10	-0.353272
226184579	chr2:226184579:TTAAAA:T	3.92436e-10	-2.33768e-10	-0.425767	0.000500932	-2.33768e-10	-0.298256
226184661	chr2:226184661:A:C	3.92059e-10	-2.33768e-10	-0.426728	0.0005004	-2.33768e-10	-0.299319
226184725	chr2:226184725:C:T	3.84396e-10	-2.33768e-10	-0.446468	0.000489833	-2.33768e-10	-0.320662
226184791	chr2:226184791:C:T	3.27097e-11	-1.81135	-1.09912	3.34148e-05	-1.9264	-1.07932
226184992	chr2:226184992:T:C	1.85874e-10	-2.33768e-10	-1.17307	0.000207608	-2.33768e-10	-1.17907
226185016	chr2:226185016:C:T	3.52207e-10	-2.33768e-10	-0.533923	0.000402634	-2.33768e-10	-0.516698
226185021	chr2:226185021:C:T	2.31366e-10	-2.33768e-10	-0.954141	0.000254624	-2.33768e-10	-0.97494
226185029	chr2:226185029:A:T	3.98453e-10	-2.33768e-10	-0.410552	0.000509229	-2.33768e-10	-0.281828
226185038	chr2:226185038:C:T	2.84368e-11	-1.89967	-1.15079	3.08721e-05	-1.92321	-1.16166
226185194	chr2:226185194:C:T	3.08964e-10	-2.33768e-10	-0.664917	0.00036831	-2.33768e-10	-0.605801
226185853	chr2:226185853:T:C	1.11689e-10	-1.68242	-2.40076e-10	0.000131852	-1.63304	-2.40076e-10
226186240	chr2:226186240:G:A	4.55839e-10	-2.33768e-10	-0.276002	0.000522272	-2.33768e-10	-0.256538
226186443	chr2:226186443:A:C	3.7873e-10	-2.33768e-10	-0.461316	0.000480941	-2.33768e-10	-0.338983
226186477	chr2:226186477:A:G	1.96699e-10	-2.33768e-10	-1.11647	0.000215312	-2.33768e-10	-1.14264
226186630	chr2:226186630:G:A	9.73409e-11	-1.81992	-2.40076e-10	9.83201e-05	-1.9265	-2.40076e-10
226187432	chr2:226187432:G:A	3.06114e-10	-2.33768e-10	-0.674182	0.000364869	-2.33768e-10	-0.615189
226187702	chr2:226187702:C:A	2.75023e-10	-2.33768e-10	-0.781288	0.000338259	-2.33768e-10	-0.690915
226187835	chr2:226187835:G:A	4.56957e-10	-2.33768e-10	-0.273552	0.0005878	-2.33768e-10	-0.138339
226188068	chr2:226188068:T:C	2.92847e-10	-2.33768e-10	-0.718489	0.000353317	-2.33768e-10	-0.64736
226188126	chr2:226188126:A:C	2.27076e-10	-2.33768e-10	-0.972855	0.000254171	-2.33768e-10	-0.97672
226188264	chr2:226188264:C:G	2.18963e-10	-2.33768e-10	-1.00924	0.000240895	-2.33768e-10	-1.03036
226188269	chr2:226188269:T:C	3.00598e-10	-2.33768e-10	-0.692368	0.000346057	-2.33768e-10	-0.668124
226188348	chr2:226188348:G:A	2.25691e-10	-2.33768e-10	-0.978972	0.000252123	-2.33768e-10	-0.98481
226188436	chr2:226188436:A:G	2.85771e-10	-2.33768e-10	-0.742952	0.000344141	-2.33768e-10	-0.673674
226188653	chr2:226188653:A:G	3.31253e-10	-2.33768e-10	-0.595259	0.000403468	-2.33768e-10	-0.51463
226188857	chr2:226188857:C:A	3.47133e-10	-2.33768e-10	-0.548432	0.00042386	-2.33768e-10	-0.465324
226189223	chr2:226189223:G:A	3.35017e-10	-2.33768e-10	-0.583959	0.000401473	-2.33768e-10	-0.519585
226189417	chr2:226189417:C:T	1.96781e-10	-2.33768e-10	-1.11605	0.000227646	-2.33768e-10	-1.08694
226189536	chr2:226189536:C:T	3.35461e-10	-2.33768e-10	-0.582634	0.000408876	-2.33768e-10	-0.501315
226189665	chr2:226189665:A:G	3.73942e-11	-1.6761	-1.10052	3.56617e-05	-1.88104	-1.05961
226189880	chr2:226189880:T:C	1.16346e-10	-1.64157	-2.40076e-10	0.000392484	-0.542231	-2.40076e-10
226190007	chr2:226190007:G:C	2.15387e-10	-2.33768e-10	-1.0257	0.000248817	-2.33768e-10	-0.998008
226190443	chr2:226190443:G:T	3.12251e-11	-1.91701	-1.03991	3.37741e-05	-1.92627	-1.06876
226190645	chr2:226190645:A:G	1.87145e-10	-2.33768e-10	-1.16625	0.000211997	-2.33768e-10	-1.15815
226191276	chr2:226191276:G:A	2.30995e-10	-2.33768e-10	-0.955744	0.000290054	-2.33768e-10	-0.84466
226191872	chr2:226191872:A:G	3.34701e-10	-2.33768e-10	-0.584904	0.000407945	-2.33768e-10	-0.503594
226191967	chr2:226191967:T:C	1.94486e-10	-2.33768e-10	-1.12778	0.000223673	-2.33768e-10	-1.10454
226192016	chr2:226192016:A:G	3.33469e-10	-2.33768e-10	-0.588591	0.000406348	-2.33768e-10	-0.507516
226192173	chr2:226192173:C:T	1.8496e-10	-2.33768e-10	-1.178	0.000207547	-2.33768e-10	-1.17937
226192862	chr2:226192862:G:A	7.72552e-10	0.251558	-2.40076e-10	0.00183443	0.999762	-2.40076e-10
226193091	chr2:226193091:C:T	2.85621e-10	-2.33768e-10	-0.743475	0.000328345	-2.33768e-10	-0.720662
226193218	chr2:226193218:C:T	3.43327e-10	-2.33768e-10	-0.559457	0.000419148	-2.33768e-10	-0.476504
226193261	chr2:226193261:T:C	3.40347e-10	-2.33768e-10	-0.568176	0.000415272	-2.33768e-10	-0.485793
226193306	chr2:226193306:A:G	3.03635e-10	-2.33768e-10	-0.682314	0.000335065	-2.33768e-10	-0.700403
226193484	chr2:226193484:C:T	2.91759e-10	-2.33768e-10	-0.722213	0.000351897	-2.33768e-10	-0.651389
226193884	chr2:226193884:T:C	1.85482e-10	-2.33768e-10	-1.17518	0.000207504	-2.33768e-10	-1.17957
226193909	chr2:226193909:C:T	4.0944e-11	-1.61791	-1.06802	3.623e-05	-1.90319	-1.02165
226193943	chr2:226193943:C:T	3.05014e-10	-2.33768e-10	-0.677784	0.00036988	-2.33768e-10	-0.601548
226194264	chr2:226194264:C:T	7.7659e-10	0.256772	-2.40076e-10	0.000885257	0.271151	-2.40076e-10
226194300	chr2:226194300:C:T	3.15165e-10	-2.33768e-10	-0.645043	0.00038327	-2.33768e-10	-0.565987
226194401	chr2:226194401:G:C	3.31959e-10	-2.33768e-10	-0.593128	0.000405072	-2.33768e-10	-0.510663
226194425	chr2:226194425:A:G	3.19758e-10	-2.33768e-10	-0.630575	0.000389155	-2.33768e-10	-0.550748
226194520	chr2:226194520:T:G	3.1892e-10	-2.33768e-10	-0.633202	0.000387967	-2.33768e-10	-0.553805
226194567	chr2:226194567:C:A	3.10113e-11	-1.91329	-1.0505	3.34469e-05	-1.92649	-1.07828
226194741	chr2:226194741:C:G	3.21312e-10	-2.33768e-10	-0.625727	0.000391196	-2.33768e-10	-0.545518
226194783	chr2:226194783:A:T	1.86944e-10	-2.33768e-10	-1.16733	0.000209112	-2.33768e-10	-1.17185
226194930	chr2:226194930:T:C	9.27176e-11	-1.86858	-2.40076e-10	9.86214e-05	-1.92344	-2.40076e-10
226195176	chr2:226195176:A:G	4.79936e-10	-2.33768e-10	-0.224488	0.000558591	-2.33768e-10	-0.18931
226195205	chr2:226195205:T:C	3.31698e-10	-2.33768e-10	-0.593917	0.000404753	-2.33768e-10	-0.511451
226195214	chr2:226195214:T:C	3.4078e-10	-2.33768e-10	-0.566903	0.00041655	-2.33768e-10	-0.48272
226195432	chr2:226195432:T:C	2.82624e-10	-2.33768e-10	-0.754023	0.000340546	-2.33768e-10	-0.684177
226195476	chr2:226195476:C:A	3.29038e-10	-2.33768e-10	-0.601967	0.000401266	-2.33768e-10	-0.520102
226195519	chr2:226195519:A:T	3.24053e-10	-2.33768e-10	-0.617233	0.000394794	-2.33768e-10	-0.536362
226195575	chr2:226195575:T:C	3.25153e-10	-2.33768e-10	-0.613844	0.000396203	-2.33768e-10	-0.532799
226195762	chr2:226195762:T:C	2.25691e-10	-2.33768e-10	-0.978972	0.000252123	-2.33768e-10	-0.98481
226195923	chr2:226195923:CTTATT:C	3.27999e-10	-2.33768e-10	-0.605129	0.000399916	-2.33768e-10	-0.523472
226195941	chr2:226195941:T:C	4.95943e-11	-1.55322	-0.941047	4.69485e-05	-1.7478	-0.917874
226196067	chr2:226196067:AC:A	3.25087e-10	-2.33768e-10	-0.614049	0.00039608	-2.33768e-10	-0.53311
226196150	chr2:226196150:T:C	3.28755e-10	-2.33768e-10	-0.602827	0.000400929	-2.33768e-10	-0.520943
226196197	chr2:226196197:T:A	2.87823e-10	-2.33768e-10	-0.735795	0.000347326	-2.33768e-10	-0.664463
226196397	chr2:226196397:T:C	2.89599e-10	-2.33768e-10	-0.729644	0.000349617	-2.33768e-10	-0.657888
226196494	chr2:226196494:T:C	3.21125e-10	-2.33768e-10	-0.626311	0.000390945	-2.33768e-10	-0.54616
226197441	chr2:226197441:C:A	3.2824e-10	-2.33768e-10	-0.604396	0.00040025	-2.33768e-10	-0.522636
226197544	chr2:226197544:A:G	2.78932e-10	-0.767174	-2.40076e-10	0.000228672	-1.08244	-2.40076e-10
226197736	chr2:226197736:C:T	3.24382e-10	-2.33768e-10	-0.616219	0.000395181	-2.33768e-10	-0.535383
226197835	chr2:226197835:G:A	3.28855e-10	-2.33768e-10	-0.602523	0.000401059	-2.33768e-10	-0.520618
226197963	chr2:226197963:C:T	3.973e-11	-1.5558	-1.16023	3.71714e-05	-1.75514	-1.14404
226198310	chr2:226198310:T:C	3.29047e-10	-2.33768e-10	-0.601939	0.000401324	-2.33768e-10	-0.519956
226198740	chr2:226198740:A:G	2.98448e-10	-2.33768e-10	-0.699543	0.000360836	-2.33768e-10	-0.626302
226198878	chr2:226198878:A:G	3.21491e-10	-2.33768e-10	-0.625171	0.00039156	-2.33768e-10	-0.544587
226199028	chr2:226199028:G:T	3.34567e-10	-2.33768e-10	-0.585304	0.000408523	-2.33768e-10	-0.502177
226199096	chr2:226199096:A:G	3.2324e-10	-2.33768e-10	-0.619745	0.00039378	-2.33768e-10	-0.538933
226199132	chr2:226199132:A:C	3.25347e-10	-2.33768e-10	-0.613247	0.000396491	-2.33768e-10	-0.532074
226199313	chr2:226199313:G:A	3.25151e-10	-2.33768e-10	-0.613852	0.00039625	-2.33768e-10	-0.53268
226199645	chr2:226199645:G:A	2.37379e-10	-2.33768e-10	-0.928484	0.00026022	-2.33768e-10	-0.953198
226199679	chr2:226199679:GC:G	3.88702e-10	-2.33768e-10	-0.435327	0.000469262	-2.33768e-10	-0.363566
226200178	chr2:226200178:T:C	1.90344e-10	-2.33768e-10	-1.14931	0.000216398	-2.33768e-10	-1.13761
226200250	chr2:226200250:G:A	2.3487e-10	-2.33768e-10	-0.939108	0.000296204	-2.33768e-10	-0.823678
226200310	chr2:226200310:T:C	4.30346e-10	-2.33768e-10	-0.333551	0.000478962	-2.33768e-10	-0.343106
226200809	chr2:226200809:TTA:T	8.34436e-11	-0.808163	-1.16581	3.87986e-05	-1.68349	-1.17285
226201095	chr2:226201095:C:T	5.09906e-11	-1.69601	-0.77049	7.04776e-05	-1.52778	-0.73165
226201366	chr2:226201366:T:C	3.22328e-10	-2.33768e-10	-0.622572	0.000392336	-2.33768e-10	-0.542609
226201665	chr2:226201665:G:A	2.39084e-10	-2.33768e-10	-0.921325	0.000261995	-2.33768e-10	-0.946402
226201748	chr2:226201748:T:C	2.89837e-11	-1.85536	-1.17605	3.12364e-05	-1.90411	-1.16904
226201755	chr2:226201755:T:C	4.75186e-11	-1.47779	-1.05923	3.57853e-05	-1.92471	-1.01247
226201811	chr2:226201811:C:T	2.16537e-10	-2.33768e-10	-1.02038	0.000250246	-2.33768e-10	-0.992283
226201858	chr2:226201858:A:C	4.18338e-11	-1.53344	-1.131	3.26463e-05	-1.91872	-1.11028
226202268	chr2:226202268:A:T	3.33213e-10	-2.33768e-10	-0.589359	0.000406732	-2.33768e-10	-0.506572
226202533	chr2:226202533:G:A	3.99155e-10	-2.33768e-10	-0.40879	0.000457789	-2.33768e-10	-0.388318
226202969	chr2:226202969:A:C	3.10827e-10	-2.33768e-10	-0.658904	0.00037753	-2.33768e-10	-0.581077
226203252	chr2:226203252:A:T	2.10512e-10	-2.33768e-10	-1.0486	0.000233694	-2.33768e-10	-1.06072
226203714	chr2:226203714:C:T	4.54142e-11	-1.89677	-0.685547	4.8353e-05	-1.90254	-0.733662
226204257	chr2:226204257:C:T	4.37054e-11	-1.44136	-1.17931	4.00283e-05	-1.6467	-1.17844
226204509	chr2:226204509:C:T	7.19481e-10	-2.33768e-10	0.18039	0.000796843	-2.33768e-10	0.165931
226204763	chr2:226204763:T:G	2.29716e-10	-2.33768e-10	-0.961297	0.000257096	-2.33768e-10	-0.965277
226205024	chr2:226205024:T:C	8.86651e-11	-1.91327	-2.40076e-10	0.00010013	-1.90825	-2.40076e-10
226205290	chr2:226205290:T:G	4.59922e-10	-2.33768e-10	-0.267083	0.000529328	-2.33768e-10	-0.243118
226205535	chr2:226205535:A:G	1.87879e-10	-2.33768e-10	-1.16234	0.000209266	-2.33768e-10	-1.17112
226205731	chr2:226205731:C:T	1.8484e-10	-2.33768e-10	-1.17865	0.000208364	-2.33768e-10	-1.17544
226205814	chr2:226205814:T:A	3.49645e-10	-2.33768e-10	-0.541221	0.000419967	-2.33768e-10	-0.47455
226206668	chr2:226206668:T:C	2.15866e-10	-2.33768e-10	-1.02348	0.000249419	-2.33768e-10	-0.995593
226207116	chr2:226207116:T:G	3.53145e-11	-1.83295	-1.00089	6.02151e-05	-1.43106	-0.985745
226207142	chr2:226207142:G:C	7.18009e-10	-2.33768e-10	0.178342	0.000795199	-2.33768e-10	0.163865
226207290	chr2:226207290:C:T	1.84655e-10	-2.33768e-10	-1.17965	0.000207783	-2.33768e-10	-1.17823
226208178	chr2:226208178:A:T	2.37453e-10	-2.33768e-10	-0.928172	0.000300138	-2.33768e-10	-0.810485
226208328	chr2:226208328:T:C	1.90936e-10	-2.33768e-10	-1.1462	0.000212873	-2.33768e-10	-1.15403
226208541	chr2:226208541:A:G	5.72298e-10	-2.33768e-10	-0.0484807	0.000618611	-2.33768e-10	-0.0872507
226208806	chr2:226208806:T:C	3.15659e-10	-2.33768e-10	-0.643477	0.000383836	-2.33768e-10	-0.56451
226209044	chr2:226209044:G:A	2.21994e-10	-2.33768e-10	-0.995491	0.000276984	-2.33768e-10	-0.890768
226209882	chr2:226209882:C:T	2.3832e-10	-2.33768e-10	-0.924525	0.000260597	-2.33768e-10	-0.951752
226209950	chr2:226209950:C:T	1.07871e-10	-1.7172	-2.40076e-10	0.000177443	-1.33608	-2.40076e-10
226210627	chr2:226210627:A:T	6.12373e-11	-1.14037	-1.14301	5.3164e-05	-1.41558	-1.12576
226210770	chr2:226210770:G:A	3.48182e-10	-2.33768e-10	-0.545415	0.000417995	-2.33768e-10	-0.479258
226211327	chr2:226211327:G:A	3.35126e-11	-1.90193	-0.984289	3.5617e-05	-1.9247	-1.0172
226211430	chr2:226211430:A:G	2.49099e-10	-2.33768e-10	-0.880291	0.000281061	-2.33768e-10	-0.876153
226211875	chr2:226211875:T:C	2.91288e-10	-2.33768e-10	-0.723829	0.000339109	-2.33768e-10	-0.688407
226212222	chr2:226212222:G:A	3.114e-11	-1.90134	-1.05831	3.34617e-05	-1.92402	-1.08031
226212737	chr2:226212737:A:T	6.46836e-11	-1.10746	-1.12117	5.61467e-05	-1.3869	-1.09986
226212926	chr2:226212926:G:C	3.58987e-10	-2.33768e-10	-0.514853	0.00043158	-2.33768e-10	-0.447275
226213768	chr2:226213768:G:A	1.91859e-10	-2.33768e-10	-1.14138	0.000220493	-2.33768e-10	-1.11886
226213929	chr2:226213929:C:T	4.4541e-11	-1.4624	-1.13933	4.06377e-05	-1.68094	-1.12909
226214028	chr2:226214028:C:T	2.52738e-10	-2.33768e-10	-0.865786	0.000276384	-2.33768e-10	-0.892937
226214091	chr2:226214091:G:A	9.59272e-11	-0.662063	-1.17249	4.11001e-05	-1.62148	-1.17724
226214094	chr2:226214094:A:T	2.65174e-10	-2.33768e-10	-0.817755	0.000321293	-2.33768e-10	-0.742372
226214153	chr2:226214153:C:T	3.74374e-11	-1.64109	-1.13438	3.7873e-05	-1.78146	-1.09903
226214757	chr2:226214757:C:A	2.53339e-10	-2.33768e-10	-0.863411	0.00030552	-2.33768e-10	-0.79271
226215405	chr2:226215405:CAATT:C	5.97517e-11	-1.18581	-1.12214	5.10679e-05	-1.47873	-1.10284
226216739	chr2:226216739:G:A	4.25094e-11	-1.47358	-1.17484	3.97326e-05	-1.65291	-1.17965
226217028	chr2:226217028:A:G	2.73878e-10	-2.33768e-10	-0.785456	0.000302548	-2.33768e-10	-0.802486
226217352	chr2:226217352:A:T	2.00829e-10	-2.33768e-10	-1.09569	0.000208858	-2.33768e-10	-1.17307
226217735	chr2:226217735:A:G	1.87306e-10	-2.33768e-10	-1.1654	0.000209536	-2.33768e-10	-1.16983
226217964	chr2:226217964:T:C	5.71426e-11	-1.27305	-1.07954	4.98796e-05	-1.49032	-1.11479
226218093	chr2:226218093:G:T	2.41651e-10	0.220398	-1.13104	6.75158e-05	-1.1501	-1.15226
226218095	chr2:226218095:G:T	2.45222e-10	0.235064	-1.13104	6.81067e-05	-1.14139	-1.15226
226218371	chr2:226218371:C:T	3.34217e-10	-0.586349	-2.40076e-10	0.000249508	-0.995236	-2.40076e-10
226218404	chr2:226218404:A:C	2.24026e-10	-2.33768e-10	-0.98638	0.000255826	-2.33768e-10	-0.97023
226218574	chr2:226218574:G:A	2.04919e-10	-2.33768e-10	-1.07552	0.000249317	-2.33768e-10	-0.996003
226218960	chr2:226218960:A:G	5.03104e-10	-2.33768e-10	-0.177344	0.000584598	-2.33768e-10	-0.143802
226219050	chr2:226219050:T:C	1.98428e-10	-1.10772	-2.40076e-10	0.000180254	-1.32036	-2.40076e-10
226219208	chr2:226219208:C:T	2.90258e-11	-1.85053	-1.17943	3.47212e-05	-1.79191	-1.17547
226219340	chr2:226219340:A:G	1.85189e-10	-2.33768e-10	-1.17677	0.000208184	-2.33768e-10	-1.17631
226219562	chr2:226219562:C:T	5.51396e-11	-1.52461	-0.86366	5.2473e-05	-1.66621	-0.888216
226220291	chr2:226220291:T:G	6.05347e-11	-1.15665	-1.13828	5.26998e-05	-1.38664	-1.16347
226221125	chr2:226221125:C:T	1.88843e-10	-2.33768e-10	-1.15723	0.000210318	-2.33768e-10	-1.16611
226221302	chr2:226221302:C:T	2.9072e-10	0.209899	-0.935677	7.83187e-05	-1.18137	-0.972571
226221658	chr2:226221658:A:C	7.3983e-11	-0.914646	-1.17966	6.36009e-05	-1.18778	-1.17432
226221663	chr2:226221663:G:A	1.91736e-10	-2.33768e-10	-1.14202	0.000211367	-2.33768e-10	-1.16113
226222492	chr2:226222492:A:G	2.69308e-10	-2.33768e-10	-0.802283	0.000300474	-2.33768e-10	-0.809364
226222549	chr2:226222549:C:T	7.42957e-11	-0.91447	-1.17562	6.3498e-05	-1.18418	-1.17953
226222568	chr2:226222568:G:A	4.23685e-11	-1.65827	-0.993469	5.84089e-05	-1.49026	-0.956994
226222862	chr2:226222862:G:A	9.74743e-11	-0.654452	-1.1641	7.94657e-05	-0.961896	-1.17751
226222993	chr2:226222993:A:T	2.63078e-10	-2.33768e-10	-0.825688	0.000306794	-2.33768e-10	-0.788551
226223059	chr2:226223059:C:A	7.2941e-11	-0.931146	-1.17734	6.26235e-05	-1.19862	-1.17897
226223066	chr2:226223066:C:A	7.67614e-11	-0.879779	-1.17766	6.54678e-05	-1.1544	-1.17877
226223092	chr2:226223092:T:C	2.58714e-10	-2.33768e-10	-0.842417	0.000296335	-2.33768e-10	-0.823235
226223350	chr2:226223350:G:A	1.99518e-10	-2.33768e-10	-1.10224	0.000240375	-2.33768e-10	-1.03252
226223535	chr2:226223535:G:T	1.88974e-10	-2.33768e-10	-1.15653	0.000214659	-2.33768e-10	-1.14567
226223642	chr2:226223642:C:A	2.29447e-10	-2.33768e-10	-0.962467	0.000279296	-2.33768e-10	-0.882455
226223718	chr2:226223718:C:T	4.32543e-10	-2.33768e-10	-0.328458	0.000470276	-2.33768e-10	-0.361408
226223743	chr2:226223743:C:T	6.06172e-11	-1.44333	-0.850229	5.67709e-05	-1.59999	-0.875717
226223861	chr2:226223861:A:C	4.77282e-11	-1.65958	-0.873039	6.89636e-05	-1.45354	-0.827608
226224036	chr2:226224036:TAGAA:T	6.03843e-11	-1.49639	-0.801017	5.70426e-05	-1.64387	-0.827057
226224147	chr2:226224147:G:T	2.9412e-10	-2.33768e-10	-0.714154	0.000369591	-2.33768e-10	-0.602329
226224270	chr2:226224270:C:A	7.96041e-11	-0.841908	-1.17917	6.81933e-05	-1.12187	-1.17051
226224562	chr2:226224562:T:C	2.8805e-11	-1.86919	-1.1684	3.40297e-05	-1.81318	-1.17432
226224586	chr2:226224586:A:G	7.01294e-11	-1.11158	-1.03622	5.99685e-05	-1.33019	-1.09072
226224606	chr2:226224606:C:T	2.54934e-10	-2.33768e-10	-0.857136	0.000316095	-2.33768e-10	-0.758682
226224730	chr2:226224730:C:T	7.35715e-11	-0.922123	-1.17776	6.40757e-05	-1.18889	-1.16577
226224877	chr2:226224877:G:A	2.51182e-10	-2.33768e-10	-0.871963	0.000293166	-2.33768e-10	-0.833988
226225092	chr2:226225092:C:T	7.36523e-11	-0.919161	-1.17962	6.37556e-05	-1.18642	-1.17325
226225266	chr2:226225266:T:G	2.02532e-10	-2.33768e-10	-1.08724	0.000245291	-2.33768e-10	-1.01228
226225352	chr2:226225352:T:C	2.96213e-11	-1.84542	-1.16422	3.5246e-05	-1.78077	-1.1716
226225506	chr2:226225506:T:C	7.39822e-11	-0.914998	-1.17932	6.36777e-05	-1.18434	-1.17656
226225695	chr2:226225695:A:T	7.09175e-11	-0.962785	-1.17384	6.10942e-05	-1.22265	-1.17966
226225829	chr2:226225829:G:C	7.46749e-11	-0.92601	-1.15899	6.31292e-05	-1.19437	-1.17517
226225846	chr2:226225846:G:A	1.92207e-10	-2.33768e-10	-1.13957	0.000219268	-2.33768e-10	-1.12443
226226122	chr2:226226122:G:T	7.35028e-11	-0.921756	-1.17906	6.34449e-05	-1.1877	-1.17685
226226256	chr2:226226256:C:A	7.22674e-11	-0.944589	-1.17318	6.20705e-05	-1.20681	-1.17965
226226621	chr2:226226621:C:T	6.82887e-11	-0.996351	-1.17804	5.95408e-05	-1.24991	-1.17816
226227434	chr2:226227434:T:A	4.16392e-11	-1.71872	-0.95038	5.88598e-05	-1.53277	-0.906802
226227689	chr2:226227689:T:A	8.02714e-11	-1.16153	-0.851197	4.43777e-05	-1.89541	-0.826582
226227750	chr2:226227750:A:G	3.50462e-10	-2.33768e-10	-0.538889	0.000389762	-2.33768e-10	-0.549192
226227793	chr2:226227793:A:G	3.15722e-11	-1.88523	-1.06063	3.62218e-05	-1.83493	-1.09014
226228013	chr2:226228013:A:C	1.36073e-10	-1.48495	-2.40076e-10	0.000217819	-1.13106	-2.40076e-10
226228217	chr2:226228217:C:T	2.94051e-11	-1.85854	-1.15843	3.4724e-05	-1.80005	-1.16724
226228585	chr2:226228585:A:G	3.24829e-10	-2.33768e-10	-0.614842	0.000358096	-2.33768e-10	-0.633925
226228860	chr2:226228860:T:C	2.59455e-10	-2.33768e-10	-0.839557	0.000298251	-2.33768e-10	-0.816791
226228905	chr2:226228905:G:A	7.44726e-10	0.214876	-2.40076e-10	0.000850717	0.231353	-2.40076e-10
226228907	chr2:226228907:G:A	7.68725e-10	0.246592	-2.40076e-10	0.000878497	0.263486	-2.40076e-10
226228936	chr2:226228936:A:G	1.88511e-10	-2.33768e-10	-1.15898	0.000211979	-2.33768e-10	-1.15824
226229029	chr2:226229029:T:C	6.96653e-11	-1.32533	-0.82911	4.57363e-05	-1.91447	-0.77737
226230038	chr2:226230038:A:T	2.55493e-10	-2.33768e-10	-0.854944	0.000282663	-2.33768e-10	-0.87047
226230040	chr2:226230040:A:C	1.85984e-10	-2.33768e-10	-1.17248	0.000209066	-2.33768e-10	-1.17208
226230042	chr2:226230042:A:G	7.30172e-11	-1.41161	-0.695833	5.64196e-05	-1.92326	-0.558646
226230293	chr2:226230293:G:A	1.84831e-10	-2.33768e-10	-1.1787	0.000207713	-2.33768e-10	-1.17857
226230369	chr2:226230369:TA:T	1.85555e-10	-2.33768e-10	-1.17479	0.00020857	-2.33768e-10	-1.17445
226230412	chr2:226230412:T:C	1.84848e-10	-2.33768e-10	-1.17861	0.000212886	-2.33768e-10	-1.15397
226230443	chr2:226230443:T:C	5.5873e-11	-1.23044	-1.14462	3.1271e-05	-1.90399	-1.16804
226230504	chr2:226230504:C:A	5.4349e-11	-1.28017	-1.12254	3.14738e-05	-1.91193	-1.15365
226231343	chr2:226231343:T:A	2.54852e-10	-2.33768e-10	-0.857459	0.000281969	-2.33768e-10	-0.872929
226232644	chr2:226232644:G:C	2.91607e-11	-1.85679	-1.16853	3.45584e-05	-1.79733	-1.17475
226233474	chr2:226233474:T:C	2.58733e-10	-2.33768e-10	-0.842345	0.000280738	-2.33768e-10	-0.877304
226233671	chr2:226233671:A:G	3.96174e-11	-1.58642	-1.13245	5.77377e-05	-1.34858	-1.11024
226234019	chr2:226234019:A:T	1.86099e-10	-2.33768e-10	-1.17186	0.000209198	-2.33768e-10	-1.17144
226234464	chr2:226234464:C:T	6.37185e-11	-1.18674	-1.05692	3.69809e-05	-1.88231	-1.02202
226234818	chr2:226234818:A:G	6.10026e-11	-1.22888	-1.05834	3.65529e-05	-1.89231	-1.02366
226235138	chr2:226235138:T:C	6.67529e-11	-1.11747	-1.07968	3.65971e-05	-1.86649	-1.04827
226235259	chr2:226235259:T:C	6.32407e-11	-1.13344	-1.11775	3.2552e-05	-1.88118	-1.15071
226235753	chr2:226235753:A:G	1.87549e-10	-2.33768e-10	-1.1641	0.000210865	-2.33768e-10	-1.16351
226235774	chr2:226235774:A:G	6.57667e-11	-1.12288	-1.08915	3.62643e-05	-1.86502	-1.05888
226235982	chr2:226235982:G:T	6.65179e-11	-1.02597	-1.1747	3.32506e-05	-1.85403	-1.15662
226236265	chr2:226236265:T:C	8.75073e-11	-1.92642	-2.40076e-10	0.000102096	-1.88882	-2.40076e-10
226236362	chr2:226236362:T:C	1.92351e-10	-2.33768e-10	-1.13882	0.000219435	-2.33768e-10	-1.12367
226236695	chr2:226236695:A:G	7.42833e-11	-1.11492	-0.97533	4.08373e-05	-1.87141	-0.933721
226236929	chr2:226236929:G:A	7.49889e-10	-2.33768e-10	0.221785	0.000900571	-2.33768e-10	0.288302
226237175	chr2:226237175:A:G	1.87039e-10	-2.33768e-10	-1.16683	0.000218088	-2.33768e-10	-1.12983
226238141	chr2:226238141:C:T	1.93246e-10	-2.33768e-10	-1.13418	0.000210369	-2.33768e-10	-1.16586
226238429	chr2:226238429:T:C	1.85902e-10	-2.33768e-10	-1.17292	0.000209125	-2.33768e-10	-1.1718
226238685	chr2:226238685:C:T	2.04543e-10	-2.33768e-10	-1.07736	0.000228352	-2.33768e-10	-1.08384
226238737	chr2:226238737:A:G	1.86518e-10	-2.33768e-10	-1.16961	0.000208976	-2.33768e-10	-1.17251
226239001	chr2:226239001:A:C	4.43137e-11	-1.42958	-1.17727	3.03772e-05	-1.92525	-1.17579
226239043	chr2:226239043:T:C	1.90386e-10	-2.33768e-10	-1.14909	0.000211435	-2.33768e-10	-1.16081
226239395	chr2:226239395:T:C	5.82811e-11	-1.18527	-1.1476	3.11966e-05	-1.90864	-1.16577
226239819	chr2:226239819:G:A	4.08838e-11	-1.90664	-0.78077	4.87222e-05	-1.83594	-0.792647
226240297	chr2:226240297:A:G	5.25413e-10	0.575176	-0.709132	0.000123334	-0.961696	-0.738132
226240900	chr2:226240900:C:T	1.85165e-10	-1.17689	-2.40076e-10	0.00016932	-1.38294	-2.40076e-10
226241036	chr2:226241036:AAGG:A	5.2639e-11	-1.28836	-1.14632	3.31115e-05	-1.91057	-1.10428
226241106	chr2:226241106:A:C	1.91898e-10	-2.33768e-10	-1.14118	0.000213087	-2.33768e-10	-1.15303
226241205	chr2:226241205:C:T	4.77737e-11	-1.39582	-1.13585	3.11478e-05	-1.91968	-1.15631
226241501	chr2:226241501:A:G	5.99426e-11	-1.13864	-1.16611	3.13164e-05	-1.89224	-1.17834
226241645	chr2:226241645:G:A	6.33806e-11	-1.06977	-1.17921	3.184e-05	-1.87665	-1.17735
226241968	chr2:226241968:G:C	2.02097e-10	-2.33768e-10	-1.08939	0.000224528	-2.33768e-10	-1.10073
226242044	chr2:226242044:T:C	1.93289e-10	-2.33768e-10	-1.13395	0.000216282	-2.33768e-10	-1.13814
226242074	chr2:226242074:C:T	1.91574e-10	-2.33768e-10	-1.14286	0.000214452	-2.33768e-10	-1.14664
226242319	chr2:226242319:A:G	6.31379e-11	-1.07574	-1.17708	3.17316e-05	-1.87806	-1.17935
226242500	chr2:226242500:A:G	1.95204e-10	-2.33768e-10	-1.12409	0.00021832	-2.33768e-10	-1.12877
226242592	chr2:226242592:C:T	2.08303e-10	-2.33768e-10	-1.05915	0.00023275	-2.33768e-10	-1.06476
226242721	chr2:226242721:A:G	3.50022e-10	-2.33768e-10	-0.540145	0.000405223	-2.33768e-10	-0.51029
226242779	chr2:226242779:T:A	6.9052e-11	-1.81667	-0.346612	0.000127756	-1.35514	-0.309465
226242785	chr2:226242785:C:T	4.73725e-11	-1.36173	-1.17837	3.09728e-05	-1.91804	-1.16358
226242906	chr2:226242906:T:C	4.10065e-10	-2.33768e-10	-0.381825	0.000436622	-2.33768e-10	-0.435659
226242956	chr2:226242956:G:C	2.81121e-10	-2.33768e-10	-0.759356	0.000303659	-2.33768e-10	-0.79882
226243009	chr2:226243009:T:C	2.04347e-10	-2.33768e-10	-1.07832	0.000226018	-2.33768e-10	-1.09411
226243234	chr2:226243234:A:G	3.28067e-11	-1.82313	-1.08438	7.32821e-05	-1.11382	-1.10659
226243317	chr2:226243317:G:A	2.4871e-10	-2.33768e-10	-0.881853	0.000291094	-2.33768e-10	-0.841079
226243367	chr2:226243367:T:G	2.90605e-11	-1.86601	-1.16275	5.99237e-05	-1.25249	-1.16917
226243738	chr2:226243738:T:C	3.32374e-10	-2.33768e-10	-0.591881	0.00038075	-2.33768e-10	-0.572584
226244310	chr2:226244310:C:T	1.87606e-10	-2.33768e-10	-1.1638	0.000212154	-2.33768e-10	-1.15741
226244375	chr2:226244375:T:C	2.84825e-10	-2.33768e-10	-0.746266	0.000338167	-2.33768e-10	-0.691187
226244488	chr2:226244488:G:A	4.04963e-11	-1.91679	-0.780143	5.02801e-05	-1.80787	-0.789247
226244564	chr2:226244564:A:G	2.05554e-10	-2.33768e-10	-1.07243	0.000227244	-2.33768e-10	-1.0887
226245006	chr2:226245006:A:G	2.35662e-10	-2.33768e-10	-0.935743	0.000276345	-2.33768e-10	-0.893075
226246153	chr2:226246153:T:C	3.14313e-10	-2.33768e-10	-0.647752	0.000367559	-2.33768e-10	-0.607843
226246796	chr2:226246796:T:C	3.43942e-10	-2.33768e-10	-0.557667	0.000394263	-2.33768e-10	-0.537707
226246879	chr2:226246879:C:A	1.86419e-10	-2.33768e-10	-1.17015	0.000208114	-2.33768e-10	-1.17664
226247237	chr2:226247237:A:G	7.46848e-10	-2.33768e-10	0.217721	0.000796452	-2.33768e-10	0.16544
226247249	chr2:226247249:A:G	5.34426e-10	0.53229	-0.649237	0.000127031	-0.989437	-0.68086
226247271	chr2:226247271:C:T	3.22695e-11	-1.77539	-1.14863	7.60314e-05	-1.03402	-1.14956
226247305	chr2:226247305:A:C	1.98243e-10	-2.33768e-10	-1.10865	0.000227678	-2.33768e-10	-1.0868
226247313	chr2:226247313:C:T	2.47114e-10	-2.33768e-10	-0.888292	0.000291033	-2.33768e-10	-0.841289
226247719	chr2:226247719:T:C	2.02893e-10	-2.33768e-10	-1.08546	0.000217391	-2.33768e-10	-1.13303
226247955	chr2:226247955:C:T	3.44561e-10	-2.33768e-10	-0.555868	0.000394988	-2.33768e-10	-0.535871
226248149	chr2:226248149:T:C	2.09132e-10	-2.33768e-10	-1.05517	0.000237977	-2.33768e-10	-1.04255
226248486	chr2:226248486:C:T	3.57145e-11	-1.92483	-0.897749	4.68549e-05	-1.76555	-0.902119
226248936	chr2:226248936:C:T	2.97218e-11	-1.82997	-1.17629	3.59358e-05	-1.76115	-1.17184
226248952	chr2:226248952:T:C	4.93848e-10	0.419924	-0.615837	0.000122765	-1.05612	-0.648338
226250273	chr2:226250273:G:T	1.84775e-10	-2.33768e-10	-1.179	0.0002082	-2.33768e-10	-1.17623
226251009	chr2:226251009:T:C	2.02326e-10	-2.33768e-10	-1.08826	0.000224761	-2.33768e-10	-1.09969
226251404	chr2:226251404:T:A	9.20011e-11	-1.87634	-2.40076e-10	0.000479158	-0.342697	-2.40076e-10
226251649	chr2:226251649:A:G	5.06027e-11	-1.36683	-1.1073	3.45241e-05	-1.92287	-1.05019
226252105	chr2:226252105:T:G	2.36066e-10	-2.33768e-10	-0.93403	0.000276832	-2.33768e-10	-0.891316
226253781	chr2:226253781:T:C	5.04166e-10	-2.33768e-10	-0.175235	0.000555756	-2.33768e-10	-0.194397
226253813	chr2:226253813:G:T	3.04189e-11	-1.81071	-1.17237	6.83234e-05	-1.11732	-1.17316
226253977	chr2:226253977:T:C	2.17091e-10	-2.33768e-10	-1.01782	0.000238225	-2.33768e-10	-1.04151
226254212	chr2:226254212:C:T	1.91585e-10	-2.33768e-10	-1.14281	0.000211667	-2.33768e-10	-1.15971
226254651	chr2:226254651:C:T	1.93604e-10	-2.33768e-10	-1.13233	0.000214523	-2.33768e-10	-1.14631
226255099	chr2:226255099:C:T	2.44594e-10	-2.33768e-10	-0.898541	0.000288199	-2.33768e-10	-0.851074
226255543	chr2:226255543:T:C	3.8316e-10	-2.33768e-10	-0.449688	0.000408849	-2.33768e-10	-0.501382
226255574	chr2:226255574:A:G	2.4637e-10	-2.33768e-10	-0.891308	0.000290198	-2.33768e-10	-0.844162
226255748	chr2:226255748:C:T	3.63512e-10	-2.33768e-10	-0.502329	0.000398199	-2.33768e-10	-0.527775
226255872	chr2:226255872:C:T	1.21334e-09	1.10792	-0.404932	0.000251344	-0.545467	-0.442437
226255976	chr2:226255976:T:C	1.87189e-10	-2.33768e-10	-1.16602	0.000209955	-2.33768e-10	-1.16783
226256057	chr2:226256057:G:T	2.06409e-10	-2.33768e-10	-1.06828	0.0002377	-2.33768e-10	-1.04372
226256160	chr2:226256160:C:T	7.64671e-10	-2.33768e-10	0.241305	0.000810648	-2.33768e-10	0.183107
226256220	chr2:226256220:C:T	5.11719e-10	-2.33768e-10	-0.160365	0.000539148	-2.33768e-10	-0.224736
226256683	chr2:226256683:T:C	8.91766e-11	-1.90752	-2.40076e-10	0.000110634	-1.8085	-2.40076e-10
226257202	chr2:226257202:A:G	6.0067e-11	-1.3378	-0.964881	4.01896e-05	-1.91366	-0.907455
226257591	chr2:226257591:T:C	1.86211e-10	-2.33768e-10	-1.17126	0.00021091	-2.33768e-10	-1.16329
226258370	chr2:226258370:C:T	4.89329e-11	-1.33994	-1.16775	3.09701e-05	-1.90857	-1.17314
226258504	chr2:226258504:T:C	1.84812e-10	-2.33768e-10	-1.1788	0.000207499	-2.33768e-10	-1.1796
226258529	chr2:226258529:C:T	1.84964e-10	-2.33768e-10	-1.17798	0.000208327	-2.33768e-10	-1.17562
226258723	chr2:226258723:C:T	4.32362e-11	-1.46244	-1.16902	3.07514e-05	-1.92101	-1.16778
226258868	chr2:226258868:A:G	4.45877e-11	-1.54379	-1.05689	3.39818e-05	-1.92306	-1.06584
226259065	chr2:226259065:C:T	1.8833e-10	-2.33768e-10	-1.15994	0.000213647	-2.33768e-10	-1.1504
226259082	chr2:226259082:C:A	9.72717e-11	-1.82063	-2.40076e-10	0.000138308	-1.58524	-2.40076e-10
226259093	chr2:226259093:T:C	3.23504e-10	-2.33768e-10	-0.618931	0.00038954	-2.33768e-10	-0.549759
226259600	chr2:226259600:AG:A	3.5858e-11	-1.69895	-1.11962	4.89529e-05	-1.5256	-1.09827
226259913	chr2:226259913:C:T	1.87776e-10	-2.33768e-10	-1.16289	0.000207786	-2.33768e-10	-1.17822
226260477	chr2:226260477:G:A	1.84664e-10	-2.33768e-10	-1.1796	0.00020841	-2.33768e-10	-1.17522
226260538	chr2:226260538:G:A	5.24609e-11	-1.45461	-0.983458	3.77401e-05	-1.92271	-0.96129
226260700	chr2:226260700:T:A	4.52577e-11	-1.5519	-1.03386	3.47724e-05	-1.92231	-1.04359
226261247	chr2:226261247:A:G	1.4278e-10	-1.43684	-2.40076e-10	0.000126775	-1.67231	-2.40076e-10
226261523	chr2:226261523:G:T	2.77625e-11	-1.92639	-1.14806	3.14957e-05	-1.91459	-1.15029
226262355	chr2:226262355:A:T	1.96076e-10	-2.33768e-10	-1.11964	0.000218661	-2.33768e-10	-1.1272
226262474	chr2:226262474:T:A	9.51544e-11	-1.61072	-0.231922	0.000255945	-0.704466	-0.265297
226262701	chr2:226262701:T:C	3.39453e-10	0.60377	-1.17458	7.7949e-05	-0.981717	-1.17695
226262875	chr2:226262875:C:G	9.15603e-11	-1.88114	-2.40076e-10	9.89784e-05	-1.91983	-2.40076e-10
226263029	chr2:226263029:G:T	3.94572e-10	-2.33768e-10	-0.42034	0.000421402	-2.33768e-10	-0.471139
226263369	chr2:226263369:C:T	1.85543e-10	-2.33768e-10	-1.17485	0.000209275	-2.33768e-10	-1.17108
226263540	chr2:226263540:G:T	1.92338e-10	-2.33768e-10	-1.13889	0.00020979	-2.33768e-10	-1.16862
226263650	chr2:226263650:C:T	2.52254e-10	-2.33768e-10	-0.867703	0.000298743	-2.33768e-10	-0.815144
226263828	chr2:226263828:G:A	3.12164e-11	-1.80309	-1.15411	4.03704e-05	-1.66538	-1.15125
226264183	chr2:226264183:G:A	4.30831e-11	-1.50118	-1.13383	3.19882e-05	-1.92606	-1.1233
226264201	chr2:226264201:C:A	4.60364e-11	-1.48977	-1.07894	3.4103e-05	-1.92503	-1.06031
226264234	chr2:226264234:A:C	1.88377e-10	-2.33768e-10	-1.1597	0.000214462	-2.33768e-10	-1.14659
226264757	chr2:226264757:T:A	4.83871e-11	-1.49792	-1.02099	4.47451e-05	-1.68767	-1.02608
226264839	chr2:226264839:T:C	4.70909e-11	-1.49226	-1.0538	4.31442e-05	-1.69243	-1.05775
226264907	chr2:226264907:G:A	3.96127e-11	-1.91818	-0.80081	6.9669e-05	-1.44229	-0.828684
226265091	chr2:226265091:T:C	2.8856e-11	-1.92641	-1.10941	3.44851e-05	-1.88151	-1.09269
226265093	chr2:226265093:T:G	1.86888e-10	-2.33768e-10	-1.16763	0.000208078	-2.33768e-10	-1.17682
226265271	chr2:226265271:A:G	1.85083e-10	-2.33768e-10	-1.17733	0.000208893	-2.33768e-10	-1.1729
226266182	chr2:226266182:T:G	1.93838e-10	-2.33768e-10	-1.13112	0.000219609	-2.33768e-10	-1.12288
226266213	chr2:226266213:C:A	1.85591e-10	-2.33768e-10	-1.1746	0.00020753	-2.33768e-10	-1.17945
226266373	chr2:226266373:G:A	2.92793e-11	-1.88394	-1.13732	3.61492e-05	-1.79249	-1.13458
226266458	chr2:226266458:T:C	1.8556e-10	0.00475225	-1.17951	7.70697e-05	-0.990376	-1.17964
226266535	chr2:226266535:T:C	2.02129e-10	-2.33768e-10	-1.08923	0.000231224	-2.33768e-10	-1.07134
226266662	chr2:226266662:A:C	2.07213e-10	-2.33768e-10	-1.06439	0.000237704	-2.33768e-10	-1.0437
226266744	chr2:226266744:CA:C	3.89157e-09	-2.33768e-10	1.86843	0.00454224	-2.33768e-10	1.90645
226266777	chr2:226266777:T:C	2.0618e-10	-1.06939	-2.40076e-10	0.000421427	-0.471081	-2.40076e-10
226266891	chr2:226266891:A:C	4.28165e-10	-0.338632	-2.40076e-10	0.000233811	-1.06021	-2.40076e-10
226267064	chr2:226267064:C:A	4.10867e-11	-1.90825	-0.774211	6.70869e-05	-1.50542	-0.80332
226267832	chr2:226267832:T:C	1.20608e-10	-1.60559	-2.40076e-10	0.00011683	-1.754	-2.40076e-10
226268174	chr2:226268174:T:C	3.36635e-11	-1.89004	-0.991684	5.10391e-05	-1.60132	-0.98081
226268258	chr2:226268258:A:G	4.80778e-11	-1.88841	-0.636909	7.07252e-05	-1.58643	-0.669498
226268504	chr2:226268504:C:T	4.0947e-11	-1.59701	-1.08885	3.39566e-05	-1.91541	-1.07423
226268578	chr2:226268578:G:A	4.91456e-11	-1.8823	-0.621053	7.05903e-05	-1.60374	-0.654098
226268813	chr2:226268813:A:T	1.34207e-10	-1.49875	-2.40076e-10	9.83329e-05	-1.92637	-2.40076e-10
226268982	chr2:226268982:C:A	1.89247e-10	-2.33768e-10	-1.15509	0.000208544	-2.33768e-10	-1.17458
226269663	chr2:226269663:C:T	4.19946e-11	-1.48228	-1.17831	3.99399e-05	-1.65028	-1.17707
226269820	chr2:226269820:A:G	2.85196e-11	-1.88672	-1.16083	3.51071e-05	-1.79766	-1.15866
226270059	chr2:226270059:C:T	2.80847e-11	-1.90185	-1.16107	3.40884e-05	-1.8268	-1.15896
226270241	chr2:226270241:T:C	2.11603e-10	-2.33768e-10	-1.04343	0.00024317	-2.33768e-10	-1.02097
226270387	chr2:226270387:A:T	2.00623e-10	-2.33768e-10	-1.09671	0.000229514	-2.33768e-10	-1.07876
226270789	chr2:226270789:C:T	1.0152e-10	-1.77789	-2.40076e-10	0.000159909	-1.44012	-2.40076e-10
226270837	chr2:226270837:G:A	1.9411e-10	-2.33768e-10	-1.12972	0.000217056	-2.33768e-10	-1.13457
226271078	chr2:226271078:C:T	1.86432e-10	-2.33768e-10	-1.17007	0.000211641	-2.33768e-10	-1.15983
226271304	chr2:226271304:C:T	4.08877e-11	-1.58465	-1.10266	3.33684e-05	-1.91812	-1.089
226271486	chr2:226271486:A:G	4.16561e-11	-1.54908	-1.11961	3.25945e-05	-1.92271	-1.10788
226271625	chr2:226271625:C:G	4.38203e-11	-1.43853	-1.17952	3.74472e-05	-1.71302	-1.17877
226272098	chr2:226272098:T:C	4.4521e-11	-1.43288	-1.1693	3.80448e-05	-1.71693	-1.15903
226272409	chr2:226272409:T:C	4.06726e-11	-1.6073	-1.08529	3.41545e-05	-1.91336	-1.07048
226272782	chr2:226272782:A:G	2.08125e-10	-2.33768e-10	-1.06	0.000219544	-2.33768e-10	-1.12317
226272807	chr2:226272807:G:A	4.04904e-11	-1.90642	-0.790659	6.55192e-05	-1.51366	-0.818728
226273002	chr2:226273002:C:T	1.86316e-10	-2.33768e-10	-1.1707	0.000209747	-2.33768e-10	-1.16882
226273104	chr2:226273104:A:G	1.85892e-10	-2.33768e-10	-1.17297	0.000210414	-2.33768e-10	-1.16565
226273444	chr2:226273444:A:C	1.84786e-10	-2.33768e-10	-1.17894	0.000207503	-2.33768e-10	-1.17958
226273710	chr2:226273710:G:A	3.9702e-11	-1.90656	-0.810183	5.90665e-05	-1.64597	-0.790095
226273957	chr2:226273957:C:T	3.97908e-11	-1.90938	-0.80513	6.55256e-05	-1.49979	-0.832495
226274569	chr2:226274569:T:A	9.11422e-11	-1.88572	-2.40076e-10	0.000114824	-1.77133	-2.40076e-10
226274856	chr2:226274856:A:G	4.97272e-11	-1.50067	-0.990914	4.61859e-05	-1.68615	-0.995904
226275057	chr2:226275057:C:T	4.04168e-11	-1.91432	-0.78458	6.27206e-05	-1.61207	-0.763962
226275313	chr2:226275313:C:T	4.47206e-11	-1.4849	-1.11281	4.05365e-05	-1.69621	-1.11631
226275417	chr2:226275417:A:G	2.49726e-10	-2.33768e-10	-0.877777	0.000284293	-2.33768e-10	-0.86472
226275574	chr2:226275574:TAA:T	3.70408e-11	-1.61089	-1.17523	0.000154215	-0.297537	-1.17884
226275994	chr2:226275994:G:A	1.882e-10	-2.33768e-10	-1.16063	0.00021426	-2.33768e-10	-1.14754
226276052	chr2:226276052:G:GT	4.12141e-11	-1.56605	-1.11331	3.28998e-05	-1.92067	-1.1006
226276271	chr2:226276271:G:A	4.03117e-11	-1.57375	-1.12775	3.24135e-05	-1.91959	-1.11656
226276532	chr2:226276532:A:G	4.00151e-11	-1.58554	-1.12335	3.26277e-05	-1.91779	-1.11177
226276889	chr2:226276889:G:A	1.18616e-10	-1.62225	-2.40076e-10	0.000123628	-1.69745	-2.40076e-10
226276965	chr2:226276965:T:A	2.95747e-10	-2.33768e-10	-0.708635	0.000326233	-2.33768e-10	-0.727114
226277052	chr2:226277052:A:T	4.34073e-11	-1.52622	-1.10129	3.32026e-05	-1.92461	-1.08749
226277322	chr2:226277322:C:T	4.70899e-11	-1.49736	-1.04872	3.52546e-05	-1.92598	-1.02615
226277950	chr2:226277950:A:G	5.29496e-11	-1.38803	-1.04077	4.01639e-05	-1.77687	-1.04489
226278127	chr2:226278127:CAAATATCTAA:C	1.84657e-10	-2.33768e-10	-1.17964	0.000207491	-2.33768e-10	-1.17964
226278682	chr2:226278682:A:G	4.5794e-10	-2.33768e-10	-0.271403	0.000487001	-2.33768e-10	-0.32646
226278722	chr2:226278722:T:C	1.85928e-10	-2.33768e-10	-1.17278	0.000210473	-2.33768e-10	-1.16537
226278760	chr2:226278760:C:A	2.17682e-10	-2.33768e-10	-1.0151	0.000250777	-2.33768e-10	-0.990163
226279168	chr2:226279168:C:T	3.03807e-11	-1.83827	-1.14607	3.30221e-05	-1.90956	-1.10799
226279425	chr2:226279425:C:T	6.40752e-10	1.10084	-1.03634	0.000127719	-0.601485	-1.06341
226279545	chr2:226279545:C:T	2.87163e-11	-1.9265	-1.11418	3.41619e-05	-1.88632	-1.0973
226279957	chr2:226279957:G:A	4.48331e-11	-1.522	-1.07319	3.4195e-05	-1.92537	-1.05727
226280243	chr2:226280243:T:C	4.85013e-11	-1.50141	-1.01514	4.48189e-05	-1.69186	-1.02023
226280754	chr2:226280754:G:A	2.13271e-10	-2.33768e-10	-1.03558	0.000244857	-2.33768e-10	-1.01405
226281001	chr2:226281001:G:T	1.72327e-10	-1.24875	-2.40076e-10	0.00030663	-0.789086	-2.40076e-10
226281002	chr2:226281002:A:T	1.72091e-10	-1.25011	-2.40076e-10	0.000306096	-0.790826	-2.40076e-10
226282068	chr2:226282068:G:A	1.92853e-10	-2.33768e-10	-1.13621	0.000212956	-2.33768e-10	-1.15364
226282344	chr2:226282344:C:T	2.77869e-11	-1.91265	-1.16093	3.32703e-05	-1.85111	-1.15895
226282385	chr2:226282385:C:A	4.64905e-11	-1.90638	-0.652514	7.41947e-05	-1.52287	-0.685166
226282687	chr2:226282687:C:T	1.05046e-10	-1.74375	-2.40076e-10	0.000100271	-1.90685	-2.40076e-10
226283226	chr2:226283226:G:T	3.94513e-11	-1.91391	-0.809164	6.67475e-05	-1.4765	-0.837311
226283458	chr2:226283458:C:T	2.72555e-11	-1.92124	-1.17164	3.21574e-05	-1.87378	-1.17031
226283462	chr2:226283462:G:T	2.73033e-11	-1.92086	-1.17027	3.22432e-05	-1.87259	-1.16883
226283630	chr2:226283630:T:C	1.84848e-10	-2.33768e-10	-1.17861	0.000207835	-2.33768e-10	-1.17798
226284081	chr2:226284081:G:C	2.80091e-11	-1.91533	-1.15028	3.34198e-05	-1.85743	-1.14815
226284104	chr2:226284104:T:A	9.9443e-11	-1.79856	-2.40076e-10	0.00010034	-1.90617	-2.40076e-10
226284863	chr2:226284863:A:G	3.39321e-10	-2.33768e-10	-0.571194	0.000362454	-2.33768e-10	-0.621828
226285397	chr2:226285397:ATAAGT:A	3.13035e-11	-1.90326	-1.05115	5.05448e-05	-1.5496	-1.04227
226286155	chr2:226286155:G:A	1.88286e-10	-2.33768e-10	-1.16018	0.000208875	-2.33768e-10	-1.17299
226286194	chr2:226286194:C:A	2.74581e-11	-1.9174	-1.16808	3.26342e-05	-1.86293	-1.16644
226286472	chr2:226286472:A:G	2.31823e-10	-2.33768e-10	-0.952166	0.000254604	-2.33768e-10	-0.975019
226286575	chr2:226286575:T:C	3.95754e-11	-1.92065	-0.799286	6.44135e-05	-1.59745	-0.751955
226286615	chr2:226286615:C:T	1.85486e-10	-2.33768e-10	-1.17516	0.000208669	-2.33768e-10	-1.17398
226287477	chr2:226287477:C:A	2.22357e-10	-2.33768e-10	-0.993857	0.000256015	-2.33768e-10	-0.96949
226287991	chr2:226287991:G:A	2.31863e-10	-2.33768e-10	-0.951994	0.000261151	-2.33768e-10	-0.949629
226288296	chr2:226288296:C:T	1.87258e-10	-2.33768e-10	-1.16565	0.000213271	-2.33768e-10	-1.15216
226288553	chr2:226288553:T:C	2.3589e-10	-2.33768e-10	-0.934774	0.00025889	-2.33768e-10	-0.958324
226288803	chr2:226288803:T:C	2.68162e-10	-2.33768e-10	-0.806551	0.000297554	-2.33768e-10	-0.819132
226289191	chr2:226289191:A:G	8.97153e-11	-1.9015	-2.40076e-10	9.84283e-05	-1.9254	-2.40076e-10
226289468	chr2:226289468:A:G	4.36338e-11	-1.56711	-1.0552	3.50627e-05	-1.91976	-1.03783
226289530	chr2:226289530:T:C	4.77073e-11	-1.51486	-1.01819	3.64903e-05	-1.9244	-0.993283
226289795	chr2:226289795:A:T	3.22838e-11	-1.81826	-1.10532	4.28505e-05	-1.65965	-1.09736
226290235	chr2:226290235:ACAT:A	3.15227e-11	-1.92642	-1.02101	3.44834e-05	-1.91065	-1.0636
226291519	chr2:226291519:G:A	1.96124e-10	-2.33768e-10	-1.11939	0.000223393	-2.33768e-10	-1.10579
226291649	chr2:226291649:G:C	1.89991e-10	-2.33768e-10	-1.15116	0.000214191	-2.33768e-10	-1.14786
226291946	chr2:226291946:C:T	3.96344e-11	-1.5439	-1.17454	3.03572e-05	-1.92623	-1.17546
226292014	chr2:226292014:C:T	4.43985e-11	-1.58319	-1.02174	3.63947e-05	-1.91886	-1.00144
226292358	chr2:226292358:G:T	2.40662e-10	-2.33768e-10	-0.914749	0.000263894	-2.33768e-10	-0.939178
226292493	chr2:226292493:A:G	5.92915e-11	-1.53037	-0.785309	4.56038e-05	-1.92302	-0.771719
226293442	chr2:226293442:G:C	3.09355e-11	-1.92417	-1.04207	5.88529e-05	-1.40678	-1.0329
226293522	chr2:226293522:A:G	4.16376e-10	0.674434	-1.04098	9.12226e-05	-0.935241	-1.06618
226293682	chr2:226293682:T:C	3.24272e-11	-1.92321	-0.995935	6.01606e-05	-1.43231	-0.985399
226294461	chr2:226294461:G:A	4.56241e-11	-1.40563	-1.17207	3.08478e-05	-1.91522	-1.17044
226294628	chr2:226294628:T:C	5.03106e-11	-1.65754	-0.822389	0.00019646	-0.400684	-0.833583
226294646	chr2:226294646:C:G	2.45605e-10	-2.33768e-10	-0.894416	0.000284584	-2.33768e-10	-0.863697
226295120	chr2:226295120:C:T	1.09035e-10	-1.70647	-2.40076e-10	0.000172633	-1.36356	-2.40076e-10
226295151	chr2:226295151:G:A	4.84147e-11	-1.45893	-1.05941	3.4825e-05	-1.9265	-1.03789
226295635	chr2:226295635:T:C	1.84684e-10	-2.33768e-10	-1.1795	0.00020749	-2.33768e-10	-1.17964
226295731	chr2:226295731:A:G	2.18928e-10	-2.33768e-10	-1.0094	0.000252319	-2.33768e-10	-0.984033
226296031	chr2:226296031:G:T	1.9294e-10	-2.33768e-10	-1.13576	0.00021884	-2.33768e-10	-1.12638
226296241	chr2:226296241:A:T	2.62726e-10	-2.33768e-10	-0.82703	0.000309992	-2.33768e-10	-0.77818
226296422	chr2:226296422:A:G	5.02544e-11	-1.30236	-1.17868	3.41857e-05	-1.80871	-1.17421
226296541	chr2:226296541:G:A	2.22192e-10	-2.33768e-10	-0.994601	0.000246696	-2.33768e-10	-1.00657
226296591	chr2:226296591:CTCTT:C	9.47937e-11	-1.84644	-2.40076e-10	9.93537e-05	-1.91604	-2.40076e-10
226296601	chr2:226296601:T:C	1.85218e-10	-2.33768e-10	-1.17661	0.000207776	-2.33768e-10	-1.17827
226297158	chr2:226297158:A:G	2.56599e-10	-2.33768e-10	-0.850626	0.000302276	-2.33768e-10	-0.803385
226298137	chr2:226298137:T:A	3.09982e-11	-1.91837	-1.04584	5.50196e-05	-1.47001	-1.03703
226298212	chr2:226298212:C:T	1.95655e-10	-2.33768e-10	-1.12179	0.000218002	-2.33768e-10	-1.13022
226298239	chr2:226298239:TAAG:T	1.84798e-10	-2.33768e-10	-1.17888	0.000207499	-2.33768e-10	-1.1796
226298263	chr2:226298263:G:A	4.32672e-11	-1.56183	-1.06892	3.44747e-05	-1.922	-1.0525
226298326	chr2:226298326:G:A	2.05334e-10	-2.33768e-10	-1.0735	0.000217617	-2.33768e-10	-1.13199
226298426	chr2:226298426:T:A	4.7073e-11	-1.42732	-1.11912	3.94572e-05	-1.73155	-1.10796
226298780	chr2:226298780:C:T	1.88914e-10	-2.33768e-10	-1.15685	0.0002084	-2.33768e-10	-1.17527
226298909	chr2:226298909:C:T	3.16655e-11	-1.92643	-1.01649	3.44404e-05	-1.9163	-1.05919
226298967	chr2:226298967:T:A	3.02959e-11	-1.92392	-1.06321	3.28907e-05	-1.92239	-1.09915
226299164	chr2:226299164:T:A	1.40091e-10	-1.45585	-2.40076e-10	9.84728e-05	-1.92495	-2.40076e-10
226299311	chr2:226299311:GA:G	5.00972e-11	-1.54335	-0.940825	3.79736e-05	-1.92603	-0.951805
226299331	chr2:226299331:T:C	2.07107e-10	-2.33768e-10	-1.0649	0.000228305	-2.33768e-10	-1.08404
226299721	chr2:226299721:C:T	4.91118e-11	-1.3269	-1.17714	3.03766e-05	-1.92189	-1.17917
226299808	chr2:226299808:A:G	3.18822e-11	-1.92086	-1.01523	3.41646e-05	-1.92487	-1.05867
226299937	chr2:226299937:G:A	4.53412e-11	-1.50414	-1.07979	3.39386e-05	-1.92606	-1.06412
226300018	chr2:226300018:C:T	1.95585e-10	-2.33768e-10	-1.12215	0.000217954	-2.33768e-10	-1.13044
226300046	chr2:226300046:C:T	3.10819e-11	-1.85534	-1.10617	3.53623e-05	-1.82339	-1.12569
226300278	chr2:226300278:G:A	6.30115e-11	-1.29249	-0.962328	3.50959e-05	-1.91896	-1.03768
226300451	chr2:226300451:A:G	1.95833e-10	-2.33768e-10	-1.12088	0.000216598	-2.33768e-10	-1.13668
226304325	chr2:226304325:T:C	3.9277e-10	-2.33768e-10	-0.424916	0.000462814	-2.33768e-10	-0.377402
226304528	chr2:226304528:T:C	1.93411e-10	-2.33768e-10	-1.13332	0.000210448	-2.33768e-10	-1.16549
226306887	chr2:226306887:T:C	5.60713e-11	-1.4461	-0.925418	4.02004e-05	-1.92649	-0.894359
226306893	chr2:226306893:T:C	1.8557e-10	-2.33768e-10	-1.17471	0.000208799	-2.33768e-10	-1.17335
226307529	chr2:226307529:C:T	1.87605e-10	-2.33768e-10	-1.1638	0.00020886	-2.33768e-10	-1.17306
226307807	chr2:226307807:T:C	1.89314e-10	-2.33768e-10	-1.15473	0.000208986	-2.33768e-10	-1.17246
226308088	chr2:226308088:C:T	2.42268e-10	-2.33768e-10	-0.908095	0.000275399	-2.33768e-10	-0.896506
226308237	chr2:226308237:T:C	2.01899e-10	-2.33768e-10	-1.09037	0.000216303	-2.33768e-10	-1.13805
226308295	chr2:226308295:A:G	4.46802e-11	-1.4346	-1.16401	3.80325e-05	-1.72153	-1.15475
226309497	chr2:226309497:T:A	7.23537e-10	1.22282	-1.03681	0.000138433	-0.520655	-1.06368
226309594	chr2:226309594:C:T	4.85621e-11	-1.40027	-1.11503	3.78025e-05	-1.78376	-1.09859
226309661	chr2:226309661:C:G	3.44989e-11	-1.8312	-1.02601	4.1014e-05	-1.73253	-1.06829
226309741	chr2:226309741:T:A	4.97694e-11	-1.91659	-0.574151	8.06353e-05	-1.50556	-0.61923
226309745	chr2:226309745:G:A	4.72558e-11	-1.4462	-1.09637	3.33188e-05	-1.92598	-1.08263
226310193	chr2:226310193:A:G	3.85117e-11	-1.92501	-0.822166	6.87652e-05	-1.41608	-0.867952
226310267	chr2:226310267:A:C	5.35742e-11	-1.34654	-1.07053	3.826e-05	-1.80176	-1.06856
226310512	chr2:226310512:A:G	1.85597e-10	-2.33768e-10	-1.17456	0.000207625	-2.33768e-10	-1.17899
226310583	chr2:226310583:A:G	1.85162e-10	-2.33768e-10	-1.17691	0.000207497	-2.33768e-10	-1.17961
226312359	chr2:226312359:T:G	1.85642e-10	-2.33768e-10	-1.17432	0.00020764	-2.33768e-10	-1.17892
226312486	chr2:226312486:G:C	5.93564e-11	-1.3095	-1.00508	4.02264e-05	-1.81771	-1.0025
226312520	chr2:226312520:C:A	5.34391e-11	-1.30223	-1.11737	3.60915e-05	-1.8271	-1.10157
226312907	chr2:226312907:C:T	1.89859e-10	-2.33768e-10	-1.15186	0.000212139	-2.33768e-10	-1.15749
226313111	chr2:226313111:C:T	8.95445e-11	-1.90341	-2.40076e-10	0.000104291	-1.86754	-2.40076e-10
226313552	chr2:226313552:G:A	1.8731e-10	-2.33768e-10	-1.16537	0.00020852	-2.33768e-10	-1.17469
226313795	chr2:226313795:T:C	1.99391e-10	-2.33768e-10	-1.10287	0.000214391	-2.33768e-10	-1.14692
226314006	chr2:226314006:G:A	7.20365e-11	-1.5766	-0.544363	0.000321684	-0.230982	-0.510174
226314010	chr2:226314010:T:C	5.45216e-11	-1.40426	-0.995281	3.7272e-05	-1.92509	-0.971392
226314914	chr2:226314914:C:G	4.8639e-11	-1.45469	-1.05903	3.46183e-05	-1.92618	-1.04416
226315173	chr2:226315173:C:T	5.0798e-11	-1.42968	-1.0406	3.53345e-05	-1.92519	-1.02468
226315285	chr2:226315285:A:G	2.00807e-10	-2.33768e-10	-1.0958	0.000223365	-2.33768e-10	-1.10592
226315339	chr2:226315339:A:G	5.04652e-11	-1.43088	-1.04597	3.51418e-05	-1.925	-1.03033
226315682	chr2:226315682:A:G	4.03537e-11	-1.92537	-0.775093	7.26581e-05	-1.40501	-0.823955
226315903	chr2:226315903:G:T	4.77453e-11	-1.44876	-1.0835	3.37408e-05	-1.9259	-1.07012
226316747	chr2:226316747:G:A	2.51046e-10	-2.33768e-10	-0.872505	0.000294343	-2.33768e-10	-0.82998
226317803	chr2:226317803:A:C	1.49318e-10	-0.464923	-0.927136	0.000845123	1.21153	-0.986776
226318264	chr2:226318264:T:C	1.8777e-10	-2.33768e-10	-1.16292	0.00021204	-2.33768e-10	-1.15795
226318525	chr2:226318525:C:T	2.34081e-10	-2.33768e-10	-0.942474	0.000272428	-2.33768e-10	-0.907353
226318530	chr2:226318530:G:A	2.90507e-11	-1.92409	-1.10501	0.000110599	-0.714569	-1.09425
226319515	chr2:226319515:C:T	8.79074e-11	-1.92186	-2.40076e-10	0.000118699	-1.73814	-2.40076e-10
226319646	chr2:226319646:T:A	1.86684e-10	-2.33768e-10	-1.16872	0.000209346	-2.33768e-10	-1.17074
226319722	chr2:226319722:A:G	1.203e-10	-1.53054	-0.0776109	8.63609e-05	-1.86927	-0.186925
226319915	chr2:226319915:C:T	3.24664e-11	-1.92101	-0.996924	0.00012249	-0.722614	-0.984083
226320253	chr2:226320253:G:T	1.97833e-10	-2.33768e-10	-1.11072	0.000218449	-2.33768e-10	-1.12817
226320899	chr2:226320899:T:C	1.85244e-10	-2.33768e-10	-1.17647	0.000209403	-2.33768e-10	-1.17047
226321033	chr2:226321033:T:C	2.92723e-11	-1.92648	-1.09502	3.73622e-05	-1.78838	-1.10568
226321048	chr2:226321048:G:A	7.52714e-11	-0.992177	-1.08486	4.69959e-05	-1.58859	-1.07607
226322163	chr2:226322163:C:G	1.98549e-10	-2.33768e-10	-1.1071	0.000224226	-2.33768e-10	-1.10207
226323101	chr2:226323101:AT:A	2.09885e-10	-2.33768e-10	-1.05158	0.000243325	-2.33768e-10	-1.02033
226323740	chr2:226323740:A:G	2.03115e-10	-2.33768e-10	-1.08437	0.000229594	-2.33768e-10	-1.07841
226323910	chr2:226323910:A:G	6.98038e-11	-1.14919	-1.00326	4.50424e-05	-1.71498	-0.992137
226324091	chr2:226324091:G:C	2.00178e-10	-2.33768e-10	-1.09893	0.000226165	-2.33768e-10	-1.09346
226324156	chr2:226324156:A:G	2.33622e-10	-2.33768e-10	-0.944435	0.000273598	-2.33768e-10	-0.903066
226324262	chr2:226324262:A:G	2.19565e-10	-2.33768e-10	-1.00649	0.000255853	-2.33768e-10	-0.970124
226324939	chr2:226324939:C:T	2.13889e-10	-2.33768e-10	-1.03268	0.000248476	-2.33768e-10	-0.999382
226325200	chr2:226325200:G:A	1.92631e-10	-2.33768e-10	-1.13737	0.000221899	-2.33768e-10	-1.11251
226325237	chr2:226325237:T:G	2.6535e-10	-2.33768e-10	-0.817091	0.0002824	-2.33768e-10	-0.871403
226325239	chr2:226325239:T:C	8.87807e-11	-1.36518	-0.546794	6.21668e-05	-1.8314	-0.553507
226325464	chr2:226325464:A:G	1.41387e-10	-1.44664	-2.40076e-10	0.000117738	-1.74627	-2.40076e-10
226325491	chr2:226325491:G:A	2.12868e-10	-2.33768e-10	-1.03747	0.000231957	-2.33768e-10	-1.06817
226325918	chr2:226325918:A:G	2.12991e-10	-2.33768e-10	-1.03689	0.000243341	-2.33768e-10	-1.02026
226325957	chr2:226325957:T:C	4.48301e-11	-1.55014	-1.04512	3.65341e-05	-1.90429	-1.01219
226325988	chr2:226325988:T:G	1.87018e-10	-2.33768e-10	-1.16693	0.000214129	-2.33768e-10	-1.14815
226326053	chr2:226326053:A:G	2.27211e-10	-2.33768e-10	-0.972263	0.000266697	-2.33768e-10	-0.928613
226326089	chr2:226326089:A:T	1.58865e-10	-1.33009	-2.40076e-10	0.000113346	-1.78428	-2.40076e-10
226326269	chr2:226326269:G:T	4.14551e-11	-1.49598	-1.17756	3.26089e-05	-1.86607	-1.16407
226327024	chr2:226327024:T:G	2.70788e-10	-2.33768e-10	-0.796804	0.000321047	-2.33768e-10	-0.743138
226327253	chr2:226327253:G:A	4.07546e-10	-2.33768e-10	-0.387987	0.000474682	-2.33768e-10	-0.352081
226327280	chr2:226327280:C:G	2.4667e-10	-2.33768e-10	-0.89009	0.000272889	-2.33768e-10	-0.905662
226327430	chr2:226327430:C:A	6.07948e-11	-1.25593	-1.0347	4.2055e-05	-1.77563	-1.00012
226327581	chr2:226327581:G:A	5.72519e-11	-1.21227	-1.13841	3.92752e-05	-1.70896	-1.13518
226327630	chr2:226327630:A:G	2.56677e-10	-2.33768e-10	-0.850323	0.000273914	-2.33768e-10	-0.901914
226327683	chr2:226327683:G:T	2.07003e-10	-2.33768e-10	-1.06541	0.000229048	-2.33768e-10	-1.0808
226327778	chr2:226327778:C:T	2.70732e-10	-2.33768e-10	-0.797012	0.000323143	-2.33768e-10	-0.736633
226327865	chr2:226327865:T:A	2.10537e-10	-2.33768e-10	-1.04848	0.000240377	-2.33768e-10	-1.03252
226328283	chr2:226328283:A:G	3.44403e-10	-2.33768e-10	-0.556328	0.000383417	-2.33768e-10	-0.565603
226328518	chr2:226328518:C:A	1.91374e-10	-2.33768e-10	-1.14391	0.000218085	-2.33768e-10	-1.12984
226328545	chr2:226328545:G:C	3.37505e-10	-2.33768e-10	-0.57656	0.000406963	-2.33768e-10	-0.506005
226328777	chr2:226328777:T:A	3.29299e-10	-2.33768e-10	-0.601173	0.000379146	-2.33768e-10	-0.576805
226328810	chr2:226328810:A:G	5.99728e-11	-1.17473	-1.12952	4.04524e-05	-1.68864	-1.12596
226328818	chr2:226328818:A:C	6.80733e-11	-1.31281	-0.864748	5.08267e-05	-1.76615	-0.820153
226328936	chr2:226328936:T:C	2.3675e-10	-2.33768e-10	-0.931134	0.000250354	-2.33768e-10	-0.991851
226328945	chr2:226328945:C:A	2.72001e-10	-2.33768e-10	-0.792336	0.000301176	-2.33768e-10	-0.807033
226329282	chr2:226329282:C:T	2.05582e-10	-1.0723	-2.40076e-10	0.000444398	-0.418005	-2.40076e-10
226329621	chr2:226329621:C:T	4.57041e-11	-1.49493	-1.08102	3.56728e-05	-1.86447	-1.07586
226329914	chr2:226329914:C:A	4.66429e-11	-1.47296	-1.08266	3.58868e-05	-1.85681	-1.07755
226330199	chr2:226330199:AT:A	3.11655e-10	-2.33768e-10	-0.656242	0.000329223	-2.33768e-10	-0.71799
226330281	chr2:226330281:T:A	2.87752e-10	-2.33768e-10	-0.736043	0.0003129	-2.33768e-10	-0.768843
226330287	chr2:226330287:T:C	2.7223e-10	-2.33768e-10	-0.791492	0.000289165	-2.33768e-10	-0.847728
226330448	chr2:226330448:T:C	2.87225e-10	-2.33768e-10	-0.737875	0.000342058	-2.33768e-10	-0.679746
226330630	chr2:226330630:C:T	1.97296e-10	-2.33768e-10	-1.11343	0.000212809	-2.33768e-10	-1.15433
226330775	chr2:226330775:T:C	4.43946e-11	-1.52333	-1.0817	3.52087e-05	-1.87694	-1.07649
226330801	chr2:226330801:T:C	2.77467e-11	-1.92537	-1.14965	3.47084e-05	-1.8097	-1.15804
226330968	chr2:226330968:T:C	2.93464e-10	-2.33768e-10	-0.716385	0.000313754	-2.33768e-10	-0.766119
226331033	chr2:226331033:ACTCTTGGTTC:A	5.67296e-11	-1.88674	-0.473107	0.000115763	-1.26761	-0.495571
226331059	chr2:226331059:T:C	2.41193e-10	-2.33768e-10	-0.912541	0.000254359	-2.33768e-10	-0.975978
226331387	chr2:226331387:T:C	2.42138e-10	-2.33768e-10	-0.908634	0.000255366	-2.33768e-10	-0.972029
226331901	chr2:226331901:C:T	1.88016e-10	-2.33768e-10	-1.16162	0.000210442	-2.33768e-10	-1.16552
226331921	chr2:226331921:C:T	1.06365e-10	-1.73126	-2.40076e-10	0.000104102	-1.86936	-2.40076e-10
226332208	chr2:226332208:A:T	1.8712e-10	-2.33768e-10	-1.16639	0.000214301	-2.33768e-10	-1.14735
226332882	chr2:226332882:A:C	6.0795e-11	-1.90939	-0.381244	0.000132979	-1.21864	-0.405895
226333428	chr2:226333428:A:T	9.37006e-11	-1.85804	-2.40076e-10	0.000133581	-1.62002	-2.40076e-10
226333442	chr2:226333442:G:A	3.52908e-11	-1.85629	-0.978226	0.000165695	-0.512475	-0.892105
226333531	chr2:226333531:A:G	2.82938e-10	-2.33768e-10	-0.752912	0.000338802	-2.33768e-10	-0.689311
226334235	chr2:226334235:T:C	2.31979e-10	-2.33768e-10	-0.951495	0.000255043	-2.33768e-10	-0.973293
226334267	chr2:226334267:G:A	2.86135e-11	-1.90335	-1.14091	3.25877e-05	-1.88053	-1.15026
226334547	chr2:226334547:G:T	3.27584e-11	-1.89184	-1.01714	3.84716e-05	-1.80224	-1.06256
226334972	chr2:226334972:A:ACACACACACT	4.65152e-10	-2.33768e-10	-0.255777	0.000484146	-2.33768e-10	-0.33234
226334973	chr2:226334973:C:G	1.74792e-10	-1.23454	-2.40076e-10	0.000341959	-0.680037	-2.40076e-10
226335352	chr2:226335352:T:C	2.22481e-10	-2.33768e-10	-0.993299	0.000254954	-2.33768e-10	-0.973644
226335617	chr2:226335617:C:T	3.20582e-10	-2.33768e-10	-0.628004	0.000353975	-2.33768e-10	-0.6455
226335802	chr2:226335802:C:T	1.11971e-10	-0.522482	-1.15742	3.20057e-05	-1.86994	-1.17887
226335924	chr2:226335924:G:T	2.13763e-10	-2.33768e-10	-1.03327	0.000248235	-2.33768e-10	-1.00035
226336368	chr2:226336368:A:G	2.13405e-10	-2.33768e-10	-1.03495	0.000247777	-2.33768e-10	-1.0022
226336391	chr2:226336391:T:C	5.92287e-11	-1.91796	-0.398774	0.000173976	-1.18108	-0.174725
226336796	chr2:226336796:T:C	7.01147e-10	-2.33768e-10	0.154576	0.000876142	-2.33768e-10	0.260801
226336801	chr2:226336801:TTATAA:T	2.70436e-10	-2.33768e-10	-0.798103	0.000294534	-2.33768e-10	-0.829332
226336818	chr2:226336818:T:C	8.15778e-11	-1.92605	-0.0705349	0.000233839	-1.31395	0.253856
226336993	chr2:226336993:C:G	5.34863e-11	-1.34277	-1.07594	3.43238e-05	-1.91701	-1.06188
226337536	chr2:226337536:G:A	8.68119e-11	-1.92592	-0.00847517	0.00025205	-1.30959	0.324495
226337542	chr2:226337542:G:A	1.46321e-10	-0.23291	-1.17942	3.16508e-05	-1.88033	-1.17964
226337556	chr2:226337556:G:A	1.52208e-10	-0.193287	-1.17961	3.18686e-05	-1.87361	-1.1795
226338090	chr2:226338090:C:G	9.21899e-11	-1.87429	-2.40076e-10	0.000134378	-1.61407	-2.40076e-10
226338126	chr2:226338126:G:A	2.85113e-10	-2.33768e-10	-0.745257	0.000336776	-2.33768e-10	-0.695309
226338402	chr2:226338402:G:A	9.90985e-11	-0.634307	-1.16772	3.27071e-05	-1.84761	-1.17953
226338484	chr2:226338484:G:A	4.66856e-11	-1.47919	-1.07551	5.62763e-05	-1.37536	-1.1091
226338924	chr2:226338924:A:G	2.09402e-10	-2.33768e-10	-1.05389	0.000241791	-2.33768e-10	-1.02665
226339288	chr2:226339288:A:C	5.31141e-11	-1.24943	-1.17626	3.81622e-05	-1.69632	-1.17656
226339385	chr2:226339385:G:A	3.53543e-11	-1.85447	-0.978255	4.73141e-05	-1.69946	-0.958457
226339401	chr2:226339401:AAC:A	1.6976e-10	-0.196525	-1.06723	3.50573e-05	-1.87509	-1.08266
226339569	chr2:226339569:G:A	4.41774e-11	-1.44536	-1.16456	4.07146e-05	-1.64192	-1.16621
226339730	chr2:226339730:T:G	2.8557e-10	-2.33768e-10	-0.743655	0.000309983	-2.33768e-10	-0.77821
226339792	chr2:226339792:AT:A	2.45729e-10	-2.33768e-10	-0.89391	0.000264377	-2.33768e-10	-0.937349
226339933	chr2:226339933:T:C	8.66516e-11	-1.92328	-0.0129676	0.000266055	-1.25065	0.319626
226339964	chr2:226339964:T:C	2.13365e-10	-2.33768e-10	-1.03514	0.000247723	-2.33768e-10	-1.00241
226340297	chr2:226340297:G:A	8.16783e-11	-1.92397	-0.0713828	0.000246222	-1.26173	0.253239
226340422	chr2:226340422:C:T	5.66262e-11	-1.91614	-0.445525	0.000167727	-1.16469	-0.227701
226340804	chr2:226340804:C:T	1.11516e-10	-1.68398	-2.40076e-10	0.000102998	-1.88001	-2.40076e-10
226340889	chr2:226340889:A:G	1.4445e-10	-1.44253	0.0173185	0.000112745	-1.92364	0.134034
226341061	chr2:226341061:G:A	2.13439e-10	-2.33768e-10	-1.03479	0.000247817	-2.33768e-10	-1.00204
226341067	chr2:226341067:A:G	1.79989e-10	-0.0269343	-1.17831	3.30555e-05	-1.84993	-1.16661
226341186	chr2:226341186:TA:T	8.86948e-11	-1.91294	-2.40076e-10	0.000109041	-1.823	-2.40076e-10
226341409	chr2:226341409:C:T	6.8316e-11	-1.26513	-0.908866	5.47662e-05	-1.6177	-0.893953
226341576	chr2:226341576:G:A	4.59229e-11	-1.49653	-1.07465	5.56232e-05	-1.38767	-1.10845
226341770	chr2:226341770:A:T	4.9651e-11	-1.31552	-1.1776	3.75332e-05	-1.71585	-1.17366
226341946	chr2:226341946:G:A	1.98344e-10	-2.33768e-10	-1.10814	0.000220255	-2.33768e-10	-1.11994
226341999	chr2:226341999:G:A	1.86513e-10	-2.33768e-10	-1.16964	0.000217041	-2.33768e-10	-1.13464
226342173	chr2:226342173:C:A	2.83155e-10	-2.33768e-10	-0.752148	0.000334335	-2.33768e-10	-0.702584
226342290	chr2:226342290:A:G	4.84996e-10	-2.33768e-10	-0.214001	0.000613327	-2.33768e-10	-0.0958279
226342417	chr2:226342417:T:C	8.90352e-11	-1.90911	-2.40076e-10	0.000171353	-1.371	-2.40076e-10
226342911	chr2:226342911:A:G	4.90009e-11	-1.33172	-1.17458	3.74205e-05	-1.71785	-1.17466
226343519	chr2:226343519:T:TC	5.00791e-11	-1.31178	-1.17276	3.69153e-05	-1.7274	-1.1787
226343802	chr2:226343802:G:T	4.73414e-11	-1.91158	-0.629178	0.000140411	-1.1329	-0.437254
226344192	chr2:226344192:A:C	3.64574e-10	-2.33768e-10	-0.499412	0.000430941	-2.33768e-10	-0.448755
226344225	chr2:226344225:A:G	6.31314e-11	-1.92589	-0.327035	0.00017705	-1.2989	-0.0393965
226344450	chr2:226344450:T:C	3.17198e-11	-1.92643	-1.01477	0.000123573	-0.723718	-0.974178
226344508	chr2:226344508:T:C	1.90321e-10	-2.33768e-10	-1.14943	0.000220484	-2.33768e-10	-1.1189
226344740	chr2:226344740:G:A	6.72928e-11	-1.32637	-0.862717	4.8116e-05	-1.69368	-0.947435
226345008	chr2:226345008:C:T	3.64368e-11	-1.92602	-0.876546	8.85753e-05	-1.29524	-0.735629
226345040	chr2:226345040:G:A	3.09314e-11	-1.92647	-1.0399	0.000120893	-0.717083	-1.00274
226345112	chr2:226345112:A:G	2.97812e-11	-1.83366	-1.1706	0.000160208	-0.258605	-1.17965
226345129	chr2:226345129:T:G	1.89243e-10	-2.33768e-10	-1.15511	0.000218697	-2.33768e-10	-1.12704
226345213	chr2:226345213:G:A	2.02401e-10	-2.33768e-10	-1.08789	0.000236494	-2.33768e-10	-1.04881
226345523	chr2:226345523:G:A	2.9973e-10	-2.33768e-10	-0.695257	0.000370427	-2.33768e-10	-0.600071
226345682	chr2:226345682:T:C	3.04312e-11	-1.9265	-1.05617	0.00012	-0.706271	-1.02097
226345847	chr2:226345847:A:G	2.9067e-10	-2.33768e-10	-0.725952	0.000315333	-2.33768e-10	-0.761096
226346031	chr2:226346031:A:G	2.33128e-10	-2.33768e-10	-0.946553	0.000272849	-2.33768e-10	-0.905809
226346066	chr2:226346066:A:G	1.9218e-10	-2.33768e-10	-1.13971	0.000223517	-2.33768e-10	-1.10524
226346084	chr2:226346084:C:T	3.10616e-11	-1.92638	-1.03579	0.000119735	-0.731196	-0.998246
226346194	chr2:226346194:T:G	1.93261e-10	-2.33768e-10	-1.1341	0.000225609	-2.33768e-10	-1.09592
226346222	chr2:226346222:A:C	2.81022e-10	-2.33768e-10	-0.759708	0.000305229	-2.33768e-10	-0.793663
226346373	chr2:226346373:G:A	1.90584e-10	-2.33768e-10	-1.14805	0.000221098	-2.33768e-10	-1.11612
226346494	chr2:226346494:C:T	3.53417e-10	-2.33768e-10	-0.530491	0.000447025	-2.33768e-10	-0.412113
226346741	chr2:226346741:A:G	1.91779e-10	-2.33768e-10	-1.1418	0.000222877	-2.33768e-10	-1.10811
226346965	chr2:226346965:A:T	1.90901e-10	-2.33768e-10	-1.14639	0.000221473	-2.33768e-10	-1.11442
226347198	chr2:226347198:C:T	3.7377e-11	-1.92363	-0.853453	9.60867e-05	-1.24189	-0.707587
226347279	chr2:226347279:G:A	2.99119e-10	-2.33768e-10	-0.697298	0.00036943	-2.33768e-10	-0.602765
226347677	chr2:226347677:A:T	2.63986e-10	-2.33768e-10	-0.822243	0.000312224	-2.33768e-10	-0.771005
226347792	chr2:226347792:T:C	3.76393e-11	-1.92431	-0.845782	9.59487e-05	-1.2527	-0.698217
226347915	chr2:226347915:T:C	2.53598e-10	-2.33768e-10	-0.862389	0.000281446	-2.33768e-10	-0.874787
226348354	chr2:226348354:G:A	5.57936e-11	-1.46393	-0.912552	6.64622e-05	-1.3755	-0.942594
226348687	chr2:226348687:T:C	1.9336e-10	-2.33768e-10	-1.13358	0.00022534	-2.33768e-10	-1.09712
226348932	chr2:226348932:T:TG	4.87215e-11	-1.47506	-1.03696	5.8737e-05	-1.36555	-1.0761
226348935	chr2:226348935:A:G	3.14306e-11	-1.92542	-1.02494	0.000125746	-0.694202	-0.986263
226349006	chr2:226349006:G:A	1.73188e-09	-2.33768e-10	1.05882	0.00189427	-2.33768e-10	1.03186
226349488	chr2:226349488:G:A	2.65391e-10	-2.33768e-10	-0.816935	0.000323924	-2.33768e-10	-0.734217
226349856	chr2:226349856:C:T	3.08088e-11	-1.92636	-1.04398	0.000124913	-0.680023	-1.00709
226350053	chr2:226350053:G:T	5.12356e-10	-2.33768e-10	-0.159122	0.000650235	-2.33768e-10	-0.0373935
226350362	chr2:226350362:T:C	1.15322e-09	-2.33768e-10	0.652177	0.00116907	-2.33768e-10	0.549234
226350413	chr2:226350413:G:T	5.88605e-11	-1.19916	-1.12381	3.77966e-05	-1.77423	-1.10827
226350490	chr2:226350490:A:G	1.8112e-10	-0.0605673	-1.13841	3.31897e-05	-1.85024	-1.16225
226351046	chr2:226351046:G:A	3.74139e-11	-1.90676	-0.869336	0.000171173	-0.580122	-0.791931
226351138	chr2:226351138:G:A	8.19504e-11	-0.813079	-1.17895	3.47714e-05	-1.79466	-1.17127
226351196	chr2:226351196:C:T	5.19558e-11	-1.30139	-1.14635	5.53162e-05	-1.33414	-1.16752
226351680	chr2:226351680:C:T	5.8579e-10	-2.33768e-10	-0.0251801	0.000730442	-2.33768e-10	0.0789225
226351880	chr2:226351880:T:A	5.61306e-10	-2.33768e-10	-0.0678751	0.000698631	-2.33768e-10	0.0343961
226351897	chr2:226351897:A:G	7.29106e-11	-0.930096	-1.17881	3.20573e-05	-1.86804	-1.17916
226352045	chr2:226352045:A:C	2.88203e-10	-2.33768e-10	-0.734475	0.000354771	-2.33768e-10	-0.643254
226352334	chr2:226352334:G:A	2.64689e-10	-2.33768e-10	-0.819585	0.000322886	-2.33768e-10	-0.737429
226352377	chr2:226352377:T:A	2.95148e-10	-2.33768e-10	-0.710665	0.00034934	-2.33768e-10	-0.65868
226352445	chr2:226352445:G:A	8.31464e-11	-0.798821	-1.17872	3.46057e-05	-1.7988	-1.1719
226354523	chr2:226354523:C:T	1.84729e-10	-2.33768e-10	-1.17925	0.000208413	-2.33768e-10	-1.1752
226354817	chr2:226354817:G:C	2.61779e-10	-2.33768e-10	-0.830638	0.000299916	-2.33768e-10	-0.811223
226355702	chr2:226355702:A:G	1.15604e-10	-0.468696	-1.17927	3.22708e-05	-1.88057	-1.16
226355762	chr2:226355762:G:T	3.96941e-11	-1.54486	-1.17208	3.29084e-05	-1.85409	-1.16691
226356122	chr2:226356122:T:C	4.90921e-11	-1.36646	-1.13798	5.21507e-05	-1.39806	-1.16253
226356547	chr2:226356547:T:C	1.01202e-10	-0.601476	-1.17955	3.30817e-05	-1.85325	-1.16249
226356564	chr2:226356564:CT:C	4.7286e-10	0.695596	-0.934937	4.55844e-05	-1.72615	-0.96901
226357169	chr2:226357169:T:C	4.90112e-11	-1.46213	-1.04396	5.22246e-05	-1.48242	-1.07675
226357247	chr2:226357247:G:A	2.59385e-10	-2.33768e-10	-0.839826	0.000315918	-2.33768e-10	-0.759243
226357442	chr2:226357442:G:A	4.59755e-11	-1.40853	-1.1615	4.94112e-05	-1.43857	-1.17598
226358445	chr2:226358445:G:T	9.25852e-11	-0.690541	-1.17947	3.38352e-05	-1.83122	-1.16201
226358607	chr2:226358607:G:T	9.99279e-11	-0.618126	-1.17557	3.37873e-05	-1.84915	-1.14549
226359035	chr2:226359035:C:T	3.77777e-11	-1.92008	-0.846347	0.000155442	-0.70286	-0.765593
226359175	chr2:226359175:G:A	1.00167e-10	-0.612452	-1.17885	3.33494e-05	-1.85019	-1.15749
226359528	chr2:226359528:G:A	7.34357e-11	-0.925106	-1.17662	3.20372e-05	-1.87431	-1.17352
226359908	chr2:226359908:T:C	2.98848e-09	-2.33768e-10	1.60438	0.00335988	-2.33768e-10	1.60493
226359995	chr2:226359995:C:T	5.10834e-10	-2.33768e-10	-0.162097	0.000629948	-2.33768e-10	-0.0690889
226360105	chr2:226360105:C:T	5.71754e-10	-2.33768e-10	-0.0494317	0.000712533	-2.33768e-10	0.0540989
226360212	chr2:226360212:T:C	3.59978e-10	0.650315	-1.16241	3.71285e-05	-1.72778	-1.17257
226361082	chr2:226361082:C:T	3.72992e-11	-1.75512	-1.02405	0.000107288	-0.7803	-1.05891
226361196	chr2:226361196:C:T	2.69643e-10	-2.33768e-10	-0.801041	0.000329617	-2.33768e-10	-0.716794
226361467	chr2:226361467:G:A	3.74954e-11	-1.92303	-0.850893	0.000146321	-0.751526	-0.777397
226361901	chr2:226361901:C:T	1.88491e-10	-2.33768e-10	-1.15909	0.00021063	-2.33768e-10	-1.16463
226362337	chr2:226362337:T:G	1.88838e-10	-2.33768e-10	-1.15725	0.000210846	-2.33768e-10	-1.1636
226362397	chr2:226362397:T:C	4.88522e-11	-1.34588	-1.16346	5.2327e-05	-1.38034	-1.17688
226362834	chr2:226362834:A:G	1.06401e-10	-0.552083	-1.17885	3.28913e-05	-1.86403	-1.15749
226363088	chr2:226363088:G:A	2.40797e-10	-0.747883	-0.166304	0.000194121	-1.17486	-0.0713845
226363535	chr2:226363535:T:C	6.15804e-11	-1.85073	-0.427066	0.000120457	-1.28367	-0.439771
226363705	chr2:226363705:A:G	2.70931e-10	-2.33768e-10	-0.796278	0.000331481	-2.33768e-10	-0.711157
226364915	chr2:226364915:C:T	9.69732e-11	-1.82371	-2.40076e-10	9.84138e-05	-1.92555	-2.40076e-10
226366108	chr2:226366108:G:A	4.09343e-10	0.532201	-0.91579	4.43587e-05	-1.77146	-0.950962
226366181	chr2:226366181:T:A	4.73266e-11	-1.37412	-1.16695	5.08527e-05	-1.4076	-1.17819
226366272	chr2:226366272:G:A	9.67094e-11	-0.647584	-1.17885	3.3666e-05	-1.84075	-1.15749
226366354	chr2:226366354:G:T	4.9572e-10	-2.33768e-10	-0.192129	0.000608776	-2.33768e-10	-0.103277
226366435	chr2:226366435:A:G	4.73781e-11	-1.37471	-1.16527	5.08934e-05	-1.40741	-1.17759
226366443	chr2:226366443:C:T	1.17288e-10	-1.63351	-2.40076e-10	0.000110333	-1.81122	-2.40076e-10
226366556	chr2:226366556:C:T	2.44413e-10	-2.33768e-10	-0.899283	0.000287058	-2.33768e-10	-0.855043
226366663	chr2:226366663:C:T	4.80333e-10	-2.33768e-10	-0.223661	0.000589113	-2.33768e-10	-0.136109
226366847	chr2:226366847:G:C	3.47464e-11	-1.71077	-1.13929	0.000216371	0.0304142	-1.16815
226367164	chr2:226367164:G:T	2.57226e-10	-2.33768e-10	-0.848187	0.000312914	-2.33768e-10	-0.768799
226367248	chr2:226367248:G:A	1.54054e-10	-1.36084	-2.40076e-10	0.000129317	-1.65246	-2.40076e-10
226367298	chr2:226367298:T:G	1.24922e-10	-0.395966	-1.17449	3.34878e-05	-1.86282	-1.14073
226367331	chr2:226367331:T:G	2.70113e-11	-1.92499	-1.1769	8.50629e-05	-0.892062	-1.17927
226367476	chr2:226367476:T:C	1.0877e-10	-0.529994	-1.17891	3.35614e-05	-1.83131	-1.17004
226367596	chr2:226367596:A:G	1.12084e-10	-0.500268	-1.17862	3.32651e-05	-1.8394	-1.17082
226368497	chr2:226368497:T:C	3.13121e-10	-2.33768e-10	-0.651552	0.000389127	-2.33768e-10	-0.550822
226369069	chr2:226369069:G:A	3.55406e-11	-1.92565	-0.901818	0.000116006	-0.784189	-0.976898
226369152	chr2:226369152:ACAGGTGTAAAC:A	7.77833e-10	0.258371	-2.40076e-10	0.000516902	-0.266873	-2.40076e-10
226369382	chr2:226369382:G:A	2.00238e-10	-2.33768e-10	-1.09863	0.000222425	-2.33768e-10	-1.11014
226369762	chr2:226369762:A:G	3.20827e-10	-2.33768e-10	-0.627239	0.000243711	-2.33768e-10	-1.01874
226369920	chr2:226369920:G:A	4.33649e-11	-1.92461	-0.703885	0.000118854	-0.93038	-0.80645
226370229	chr2:226370229:G:A	1.19383e-10	-0.607005	-1.0088	3.7063e-05	-1.84052	-1.06159
226370308	chr2:226370308:G:A	4.33018e-11	-1.92633	-0.703619	0.000126304	-0.869496	-0.80654
226370592	chr2:226370592:G:A	3.58836e-11	-1.90132	-0.916538	7.89275e-05	-1.11803	-1.02817
226371255	chr2:226371255:G:A	1.9459e-10	-2.33768e-10	-1.12725	0.000227757	-2.33768e-10	-1.08645
226371265	chr2:226371265:A:C	4.97017e-11	-1.41304	-1.07906	5.11034e-05	-1.45143	-1.12944
226371487	chr2:226371487:A:G	3.21126e-10	-2.33768e-10	-0.626306	0.000379457	-2.33768e-10	-0.575986
226372326	chr2:226372326:G:A	2.73782e-10	-2.33768e-10	-0.785809	0.00029683	-2.33768e-10	-0.821568
226372461	chr2:226372461:A:G	3.2063e-10	-2.33768e-10	-0.627852	0.000399773	-2.33768e-10	-0.52383
226372622	chr2:226372622:C:T	3.26205e-10	-2.33768e-10	-0.610615	0.000410684	-2.33768e-10	-0.496903
226372713	chr2:226372713:T:C	2.67845e-10	-2.33768e-10	-0.807732	0.000222757	-2.33768e-10	-1.10864
226372952	chr2:226372952:G:A	1.85392e-10	-2.33768e-10	-1.17567	0.000211661	-2.33768e-10	-1.15974
226373081	chr2:226373081:G:A	3.33478e-10	0.540282	-1.12885	3.83553e-05	-1.76222	-1.10561
226373269	chr2:226373269:G:A	4.67079e-11	-1.92646	-0.627764	0.00014056	-0.830218	-0.73887
226373314	chr2:226373314:C:T	1.14301e-10	-0.631201	-1.0281	3.67421e-05	-1.83306	-1.07774
226374021	chr2:226374021:T:C	2.7982e-10	-2.33768e-10	-0.763995	0.000321389	-2.33768e-10	-0.742075
226374323	chr2:226374323:C:T	3.61402e-10	0.653392	-1.16154	3.61618e-05	-1.75091	-1.17582
226374358	chr2:226374358:A:G	2.73258e-10	-2.33768e-10	-0.787726	0.000296288	-2.33768e-10	-0.823396
226374544	chr2:226374544:C:T	1.16898e-10	-1.63684	-2.40076e-10	0.00010517	-1.85915	-2.40076e-10
226374706	chr2:226374706:G:A	1.92876e-10	-2.33768e-10	-1.13609	0.000225038	-2.33768e-10	-1.09846
226374886	chr2:226374886:A:C	9.14711e-11	-1.05466	-0.827459	3.89873e-05	-1.83347	-1.01802
226375218	chr2:226375218:T:C	5.67635e-10	0.827777	-0.88444	4.8521e-05	-1.70047	-0.932264
226375763	chr2:226375763:A:T	2.11164e-10	-2.33768e-10	-1.04551	0.000242244	-2.33768e-10	-1.02478
226376099	chr2:226376099:G:A	4.89235e-11	-1.92621	-0.58167	0.000143822	-0.805618	-0.740536
226376133	chr2:226376133:C:T	2.84755e-10	-2.33768e-10	-0.746511	0.000312931	-2.33768e-10	-0.768743
226376758	chr2:226376758:C:T	5.61283e-11	-1.9152	-0.4553	0.000201507	-0.576991	-0.631913
226376871	chr2:226376871:C:T	2.12921e-10	-2.33768e-10	-1.03722	0.00024678	-2.33768e-10	-1.00623
226377128	chr2:226377128:G:A	1.44434e-10	-0.400149	-1.02517	3.82398e-05	-1.83508	-1.03577
226377539	chr2:226377539:T:TGATCGA	2.77006e-10	-2.33768e-10	-0.774102	0.000307276	-2.33768e-10	-0.786979
226377613	chr2:226377613:T:C	1.41253e-10	-1.35873	-0.0888542	7.74855e-05	-1.79223	-0.372404
226377774	chr2:226377774:G:A	1.10289e-10	-1.92586	0.230822	0.000194728	-1.31785	0.0747207
226378139	chr2:226378139:G:A	4.90884e-10	0.976636	-1.17857	4.08563e-05	-1.6325	-1.17216
226378647	chr2:226378647:CAGA:C	2.77713e-10	-2.33768e-10	-0.771554	0.000341448	-2.33768e-10	-0.68153
226379193	chr2:226379193:T:C	9.47226e-11	-1.9206	0.0734165	0.000153036	-1.41321	-0.0708466
226379557	chr2:226379557:T:A	2.62797e-10	-2.33768e-10	-0.826759	0.000305003	-2.33768e-10	-0.794407
226379603	chr2:226379603:T:C	2.89331e-10	-2.33768e-10	-0.73057	0.000357342	-2.33768e-10	-0.636032
226379665	chr2:226379665:G:A	5.29045e-11	-1.92477	-0.504881	0.000168654	-0.712253	-0.674622
226379987	chr2:226379987:G:C	3.00585e-10	-2.33768e-10	-0.692411	0.000372573	-2.33768e-10	-0.594293
226380522	chr2:226380522:C:T	1.52247e-10	-0.218981	-1.15366	3.28341e-05	-1.85463	-1.16862
226381030	chr2:226381030:T:C	1.97065e-10	-2.33768e-10	-1.11461	0.000218875	-2.33768e-10	-1.12623
226381187	chr2:226381187:TC:T	1.73714e-10	-0.142475	-1.09825	3.82169e-05	-1.86457	-1.00688
226381192	chr2:226381192:C:T	1.7667e-10	-0.134108	-1.08975	3.86348e-05	-1.86599	-0.994588
226381194	chr2:226381194:T:A	8.79688e-11	-1.92116	-2.40076e-10	0.000104601	-1.86458	-2.40076e-10
226381206	chr2:226381206:C:T	1.40653e-10	-1.45185	-2.40076e-10	0.000240575	-1.03169	-2.40076e-10
226381663	chr2:226381663:T:C	6.19269e-10	0.96436	-0.933961	4.88081e-05	-1.64966	-0.977175
226381932	chr2:226381932:C:A	1.44223e-10	-1.36401	-0.0627698	7.95415e-05	-1.78852	-0.349931
226382256	chr2:226382256:T:C	1.8983e-10	-2.33768e-10	-1.15201	0.000211953	-2.33768e-10	-1.15836
226382269	chr2:226382269:G:C	3.67589e-10	0.679668	-1.17084	3.70068e-05	-1.72429	-1.17933
226382491	chr2:226382491:A:G	1.49114e-10	-1.39343	-2.40076e-10	0.000131427	-1.63628	-2.40076e-10
226382638	chr2:226382638:T:C	1.95921e-10	-2.33768e-10	-1.12043	0.000229806	-2.33768e-10	-1.07749
226382664	chr2:226382664:G:A	1.46489e-10	-1.16455	-0.246639	0.000114728	-1.33649	-0.435675
226382672	chr2:226382672:G:A	4.03889e-10	0.782649	-1.17965	3.85208e-05	-1.68707	-1.17646
226382727	chr2:226382727:C:G	1.48334e-10	-0.283366	-1.11531	3.51991e-05	-1.81234	-1.14137
226382750	chr2:226382750:T:C	1.50063e-10	-0.297447	-1.08964	3.58802e-05	-1.86038	-1.07416
226382836	chr2:226382836:T:C	2.15339e-10	-2.33768e-10	-1.02593	0.00021973	-2.33768e-10	-1.12233
226382886	chr2:226382886:A:G	1.39129e-10	-0.371684	-1.09106	3.64177e-05	-1.84403	-1.07564
226382929	chr2:226382929:C:T	1.4937e-10	-0.226275	-1.16544	3.26351e-05	-1.85367	-1.17567
226383021	chr2:226383021:T:C	1.2992e-10	-1.37704	-0.154182	7.39746e-05	-1.78299	-0.428015
226383068	chr2:226383068:A:G	1.05737e-10	-1.73719	-2.40076e-10	0.000175627	-1.34636	-2.40076e-10
226383175	chr2:226383175:T:C	2.16228e-10	-2.33768e-10	-1.02181	0.000220321	-2.33768e-10	-1.11964
226383254	chr2:226383254:G:A	1.8982e-10	-2.33768e-10	-1.15206	0.000211943	-2.33768e-10	-1.15841
226383477	chr2:226383477:TTA:T	1.95244e-10	-2.33768e-10	-1.12389	0.000217015	-2.33768e-10	-1.13476
226383874	chr2:226383874:C:T	1.89381e-10	-1.37589	0.221516	9.64304e-05	-1.77477	-0.171136
226383912	chr2:226383912:A:G	3.63112e-10	0.662306	-1.16573	3.71958e-05	-1.72664	-1.17189
226383996	chr2:226383996:G:A	3.71737e-10	0.684357	-1.16431	3.74603e-05	-1.72063	-1.17082
226384063	chr2:226384063:A:G	3.56657e-10	0.640547	-1.16191	3.70328e-05	-1.73397	-1.16896
226384602	chr2:226384602:T:TC	9.97217e-11	-1.79576	-2.40076e-10	9.87064e-05	-1.92258	-2.40076e-10
226385086	chr2:226385086:A:G	8.64217e-05	12.9725	-1.09585	3.84798e-05	-1.91943	-0.945163
226385157	chr2:226385157:G:A	2.1299e-10	-2.33768e-10	-1.03689	0.00023511	-2.33768e-10	-1.05467
226385176	chr2:226385176:G:C	1.61421e-10	-0.277277	-1.03685	3.80124e-05	-1.89582	-0.980991
226385226	chr2:226385226:G:A	2.11794e-10	-2.33768e-10	-1.04253	0.000207942	-2.33768e-10	-1.17747
226386146	chr2:226386146:C:T	2.61611e-10	-2.33768e-10	-0.831281	0.00030997	-2.33768e-10	-0.77825
226386201	chr2:226386201:A:G	2.23896e-10	-2.33768e-10	-0.986958	0.000246967	-2.33768e-10	-1.00547
226386379	chr2:226386379:C:G	8.7576e-11	-1.92563	-2.40076e-10	0.00010743	-1.83788	-2.40076e-10
226386558	chr2:226386558:T:G	1.73481e-10	-0.169189	-1.07288	3.69841e-05	-1.92388	-0.980362
226386683	chr2:226386683:G:T	2.09063e-10	-2.33768e-10	-1.05551	0.000248922	-2.33768e-10	-0.997588
226386957	chr2:226386957:T:C	7.39565e-10	1.26372	-1.0558	3.1657e-05	-1.92649	-1.13327
226387085	chr2:226387085:T:C	9.84923e-11	-0.715107	-1.09305	3.4141e-05	-1.84739	-1.13684
226387087	chr2:226387087:G:A	4.67498e-08	5.15632	-0.801897	3.65615e-05	-1.91077	-1.00496
226387280	chr2:226387280:A:C	2.9885e-10	-2.33768e-10	-0.698198	0.000328651	-2.33768e-10	-0.71973
226387365	chr2:226387365:T:G	2.52086e-10	-1.23921	0.370838	0.000126213	-1.92604	0.249291
226387458	chr2:226387458:C:T	3.00637e-08	4.75648	-0.843553	3.506e-05	-1.92475	-1.03291
226388031	chr2:226388031:C:T	4.75114e-08	5.2276	-0.857013	3.53659e-05	-1.90723	-1.04175
226388362	chr2:226388362:C:T	8.91438e-11	-1.90789	-2.40076e-10	0.00010077	-1.90189	-2.40076e-10
226388476	chr2:226388476:G:A	1.00943e-10	-0.708707	-1.07488	3.46541e-05	-1.84563	-1.12368
226388657	chr2:226388657:T:C	9.41664e-11	-0.772008	-1.08107	3.39623e-05	-1.8612	-1.12828
226388698	chr2:226388698:C:T	8.3538e-11	-0.8973	-1.07554	3.31776e-05	-1.88871	-1.12414
226388802	chr2:226388802:T:C	9.69229e-11	-0.725406	-1.09882	3.39177e-05	-1.84989	-1.1409
226388919	chr2:226388919:C:T	8.75757e-11	-1.92564	-2.40076e-10	0.000107469	-1.83753	-2.40076e-10
226389291	chr2:226389291:T:C	7.94223e-11	-0.850583	-1.17278	3.26577e-05	-1.87806	-1.15058
226389377	chr2:226389377:CT:C	1.43414e-10	-1.42492	-0.00748165	8.94831e-05	-1.90752	-0.11316
226389410	chr2:226389410:C:T	2.2387e-10	-1.4286	0.44153	0.00013698	-1.90626	0.311363
226389556	chr2:226389556:G:C	9.55055e-11	-0.707348	-1.13161	3.60083e-05	-1.84259	-1.08838
226389750	chr2:226389750:A:G	1.08785e-07	5.3788	-0.179821	5.90489e-05	-1.77008	-0.666283
226390269	chr2:226390269:G:T	1.21139e-07	5.45786	-0.151298	5.97258e-05	-1.77895	-0.646013
226390552	chr2:226390552:A:T	9.84926e-11	-0.6611	-1.14706	3.54769e-05	-1.82916	-1.11669
226390654	chr2:226390654:C:T	1.27671e-10	-0.378857	-1.16982	3.20655e-05	-1.91309	-1.13386
226390863	chr2:226390863:C:T	8.75068e-11	-1.92642	-2.40076e-10	0.000108884	-1.82444	-2.40076e-10
226392436	chr2:226392436:C:G	2.56393e-10	-2.33768e-10	-0.851427	0.000273549	-2.33768e-10	-0.903247
226392496	chr2:226392496:C:T	1.41202e-10	-1.6888	0.240858	0.000154948	-1.47062	-0.00101443
226392561	chr2:226392561:C:T	2.07879e-10	-2.33768e-10	-1.06118	0.000246562	-2.33768e-10	-1.00711
226392563	chr2:226392563:ACC:A	3.40972e-10	-2.33768e-10	-0.56634	0.000336913	-2.33768e-10	-0.694902
226392703	chr2:226392703:G:T	3.25283e-11	-1.9265	-0.989535	3.99742e-05	-1.81762	-1.00887
226393384	chr2:226393384:T:C	8.75025e-11	-1.92647	-2.40076e-10	0.000109853	-1.81558	-2.40076e-10
226393915	chr2:226393915:T:TA	4.13043e-10	-2.33768e-10	-0.374588	0.000482231	-2.33768e-10	-0.336304
226394183	chr2:226394183:T:C	2.76783e-11	-1.90419	-1.1733	4.57961e-05	-1.51402	-1.1765
226394218	chr2:226394218:G:A	2.92379e-10	-2.33768e-10	-0.720088	0.000346696	-2.33768e-10	-0.666277
226394309	chr2:226394309:G:T	2.22032e-10	-2.33768e-10	-0.995321	0.000241733	-2.33768e-10	-1.02689
226394528	chr2:226394528:T:C	1.01053e-07	5.25849	-0.133234	6.24339e-05	-1.74796	-0.632658
226394551	chr2:226394551:C:T	1.8752e-10	-1.68867	0.524414	0.000193571	-1.46427	0.215189
226394949	chr2:226394949:C:A	1.95493e-10	-0.14702	-0.975598	6.03152e-05	-1.55474	-0.860404
226395072	chr2:226395072:T:G	8.75077e-11	-1.92641	-2.40076e-10	0.00010024	-1.90715	-2.40076e-10
226395653	chr2:226395653:G:A	9.65002e-11	-1.8286	-2.40076e-10	0.0002486	-0.998883	-2.40076e-10
226395898	chr2:226395898:A:G	7.61963e-10	-2.33768e-10	0.237757	0.000315841	-2.33768e-10	-0.759489
226396291	chr2:226396291:G:A	8.75028e-11	-1.92647	-2.40076e-10	0.000109131	-1.82218	-2.40076e-10
226396601	chr2:226396601:A:T	1.32043e-10	-0.348418	-1.1666	3.21979e-05	-1.91557	-1.12726
226396667	chr2:226396667:C:T	1.27191e-10	-0.386557	-1.16589	3.23546e-05	-1.91211	-1.12587
226396748	chr2:226396748:C:T	2.18246e-10	-2.33768e-10	-1.01252	0.000260159	-2.33768e-10	-0.953435
226397663	chr2:226397663:TTCAA:T	1.37037e-10	-0.340543	-1.13734	3.34215e-05	-1.92624	-1.07929
226398601	chr2:226398601:A:T	2.26169e-10	-2.33768e-10	-0.976859	0.000246583	-2.33768e-10	-1.00703
226398692	chr2:226398692:A:G	2.35127e-10	-1.49858	0.56057	0.000164916	-1.65785	0.248557
226398995	chr2:226398995:C:A	2.79525e-10	-2.33768e-10	-0.76505	0.00033056	-2.33768e-10	-0.71394
226399061	chr2:226399061:A:G	1.20758e-07	5.34772	-0.0443165	6.57044e-05	-1.76183	-0.567728
226399719	chr2:226399719:C:T	1.25242e-10	-0.404463	-1.16343	3.25901e-05	-1.91	-1.12072
226399895	chr2:226399895:T:C	1.34151e-10	-0.333129	-1.16605	3.2223e-05	-1.91641	-1.12564
226400330	chr2:226400330:C:T	5.04666e-10	-2.33768e-10	-0.174244	0.000523114	-2.33768e-10	-0.254928
226401265	chr2:226401265:C:T	2.36884e-10	-2.33768e-10	-0.93057	0.000254603	-2.33768e-10	-0.975022
226401311	chr2:226401311:C:T	4.49905e-10	-0.273422	-0.0156832	8.1638e-05	-1.75065	-0.361778
226401420	chr2:226401420:T:A	2.37232e-10	-2.33768e-10	-0.929103	0.000254937	-2.33768e-10	-0.973709
226401526	chr2:226401526:T:G	2.86646e-10	-2.33768e-10	-0.739893	0.000339382	-2.33768e-10	-0.6876
226402019	chr2:226402019:C:T	7.74017e-10	-2.33768e-10	0.253454	0.000317885	-2.33768e-10	-0.753038
226402412	chr2:226402412:A:C	1.98202e-10	-2.33768e-10	-1.10885	0.000226297	-2.33768e-10	-1.09288
226402450	chr2:226402450:C:T	1.2489e-10	-0.404489	-1.16622	3.18959e-05	-1.92469	-1.12755
226402566	chr2:226402566:A:G	2.03267e-10	-2.33768e-10	-1.08362	0.000219268	-2.33768e-10	-1.12443
226402613	chr2:226402613:A:AT	8.12208e-10	-2.33768e-10	0.301616	0.000326408	-2.33768e-10	-0.726579
226402733	chr2:226402733:T:C	3.44834e-07	6.35268	-2.40076e-10	0.000158	-1.45213	-2.40076e-10
226403233	chr2:226403233:T:C	4.14617e-10	-0.407624	0.0368376	8.30484e-05	-1.78365	-0.311652
226403705	chr2:226403705:T:C	4.6394e-10	-0.341243	0.0828575	8.47714e-05	-1.80204	-0.272724
226403875	chr2:226403875:C:A	4.30517e-10	-0.454289	0.121136	9.80431e-05	-1.68483	-0.244494
226403930	chr2:226403930:T:C	6.03409e-10	0.00445488	-2.40076e-10	0.000147878	-1.51834	-2.40076e-10
226404239	chr2:226404239:C:T	0.149276	20.5067	-1.17577	3.71333e-05	-1.90047	-0.999746
226404332	chr2:226404332:T:A	2.3246e-10	-0.56198	-0.387442	6.29497e-05	-1.73592	-0.63647
226404793	chr2:226404793:A:T	8.75045e-11	-1.92645	-2.40076e-10	0.000110028	-1.81399	-2.40076e-10
226404977	chr2:226404977:G:C	2.40019e-10	-2.33768e-10	-0.917423	0.000257652	-2.33768e-10	-0.963116
226405087	chr2:226405087:C:T	1.16054e-07	5.32743	-0.0637634	6.49716e-05	-1.7582	-0.582581
226406151	chr2:226406151:G:A	1.08655e-10	-1.70997	-2.40076e-10	0.000103864	-1.87164	-2.40076e-10
226406205	chr2:226406205:G:A	2.12365e-10	-2.33768e-10	-1.03983	0.000232943	-2.33768e-10	-1.06393
226406280	chr2:226406280:A:G	2.22914e-10	-2.33768e-10	-0.991355	0.000254819	-2.33768e-10	-0.974173
226406451	chr2:226406451:T:C	1.92729e-10	-0.0677421	-1.06911	3.61708e-05	-1.91785	-1.00862
226406788	chr2:226406788:G:C	2.70368e-10	-2.33768e-10	-0.798358	0.000331163	-2.33768e-10	-0.712116
226406832	chr2:226406832:T:C	8.76113e-11	-1.92523	-2.40076e-10	0.000116958	-1.75292	-2.40076e-10
226406922	chr2:226406922:AT:A	8.75042e-11	-1.92645	-2.40076e-10	0.000110014	-1.81412	-2.40076e-10
226407124	chr2:226407124:G:A	0.166417	20.615	-1.17538	3.73825e-05	-1.89675	-0.996774
226407336	chr2:226407336:T:C	8.67418e-11	-0.819646	-1.11556	3.57282e-05	-1.87228	-1.06651
226408151	chr2:226408151:A:C	3.25367e-11	-1.92637	-0.989403	4.02673e-05	-1.81044	-1.00875
226408860	chr2:226408860:T:C	2.25528e-10	-2.33768e-10	-0.979697	0.0002451	-2.33768e-10	-1.01306
226408863	chr2:226408863:G:A	7.83662e-10	-2.33768e-10	0.265837	0.000830167	-2.33768e-10	0.2069
226409449	chr2:226409449:T:TA	3.24051e-10	-2.33768e-10	-0.617239	0.000356087	-2.33768e-10	-0.639551
226409555	chr2:226409555:CTTAG:C	9.4301e-08	5.20917	-0.15306	6.20222e-05	-1.74053	-0.646703
226409579	chr2:226409579:T:C	8.34845e-11	-0.843617	-1.12986	3.48772e-05	-1.8771	-1.08579
226410046	chr2:226410046:C:G	4.49522e-10	-0.211134	-0.0788214	7.16197e-05	-1.83331	-0.410045
226410094	chr2:226410094:TAAG:T	1.35294e-10	-0.352493	-1.1382	3.33848e-05	-1.92604	-1.08058
226410515	chr2:226410515:C:T	3.23752e-11	-1.92648	-0.994272	3.96572e-05	-1.82108	-1.01337
226410548	chr2:226410548:T:G	1.64062e-08	3.30728	-2.40076e-10	0.000175751	-1.34566	-2.40076e-10
226410621	chr2:226410621:A:T	1.1765e-07	5.42545	-0.148125	6.02143e-05	-1.77428	-0.642541
226410945	chr2:226410945:G:A	1.94244e-10	-2.33768e-10	-1.12902	0.000219979	-2.33768e-10	-1.12119
226411056	chr2:226411056:C:T	1.00776e-10	-1.78524	-2.40076e-10	0.000100473	-1.90484	-2.40076e-10
226411859	chr2:226411859:G:C	8.32062e-11	-1.41346	-0.563359	5.32381e-05	-1.89997	-0.639977
226412290	chr2:226412290:A:G	1.03714e-07	5.26771	-0.116461	6.32231e-05	-1.74885	-0.61921
226412310	chr2:226412310:A:T	2.15629e-10	-2.33768e-10	-1.02458	0.000248616	-2.33768e-10	-0.998815
226412551	chr2:226412551:T:C	8.8953e-11	-1.91003	-2.40076e-10	9.98779e-05	-1.91078	-2.40076e-10
226412652	chr2:226412652:T:C	1.00906e-07	5.30635	-0.182552	5.99071e-05	-1.75528	-0.666646
226412885	chr2:226412885:A:T	4.99621e-10	-0.275921	0.0916303	8.39604e-05	-1.81637	-0.268008
226412940	chr2:226412940:T:A	5.30993e-10	-0.239757	0.116366	8.49574e-05	-1.82541	-0.247166
226412965	chr2:226412965:G:A	2.11466e-10	-2.33768e-10	-1.04407	0.000233519	-2.33768e-10	-1.06146
226413159	chr2:226413159:A:C	4.68622e-10	-2.33768e-10	-0.248344	0.000511144	-2.33768e-10	-0.278076
226413211	chr2:226413211:T:C	1.50716e-10	-0.260168	-1.12257	3.41566e-05	-1.92634	-1.05743
226414034	chr2:226414034:T:C	4.99955e-10	-0.00677943	-0.176843	9.80186e-05	-1.91235	-0.0172176
226414927	chr2:226414927:A:C	2.51304e-10	-2.33768e-10	-0.871478	0.000276912	-2.33768e-10	-0.891027
226414936	chr2:226414936:G:A	7.58078e-10	0.587426	-0.35478	7.05451e-05	-1.60667	-0.651807
226415153	chr2:226415153:C:T	1.60936e-10	-0.176324	-1.14081	3.32711e-05	-1.92473	-1.0853
226415221	chr2:226415221:C:T	1.25267e-10	-1.75535	0.187649	0.000160957	-1.38291	-0.0506727
226415391	chr2:226415391:G:A	6.80711e-11	-1.47486	-0.702728	4.72219e-05	-1.89023	-0.76964
226415668	chr2:226415668:A:C	8.75496e-11	-1.92594	-2.40076e-10	0.000107868	-1.83382	-2.40076e-10
226416129	chr2:226416129:C:T	2.04869e-10	-2.33768e-10	-1.07577	0.000224854	-2.33768e-10	-1.09928
226417449	chr2:226417449:C:G	7.66685e-11	-0.926551	-1.1321	3.42006e-05	-1.8937	-1.08878
226417525	chr2:226417525:T:C	1.89796e-10	-1.15219	-2.40076e-10	0.000156347	-1.46265	-2.40076e-10
226417773	chr2:226417773:T:C	1.87893e-10	-2.33768e-10	-1.16227	0.000209663	-2.33768e-10	-1.16923
226417853	chr2:226417853:G:A	8.75884e-11	-1.92549	-2.40076e-10	0.000107388	-1.83828	-2.40076e-10
226417950	chr2:226417950:C:T	7.70229e-11	-0.895806	-1.15823	3.31e-05	-1.88815	-1.12704
226418283	chr2:226418283:G:A	5.28576e-10	-0.41939	0.291437	0.000159599	-1.92549	0.483431
226418342	chr2:226418342:T:C	1.47874e-10	-1.42932	0.0275419	9.647e-05	-1.89673	-0.0487661
226418475	chr2:226418475:G:A	8.75301e-11	-1.92616	-2.40076e-10	0.000110961	-1.80554	-2.40076e-10
226418569	chr2:226418569:C:T	1.90932e-08	3.89663	-0.437685	5.52136e-05	-1.7077	-0.795822
226418851	chr2:226418851:T:C	1.98352e-10	-2.33768e-10	-1.1081	0.000225701	-2.33768e-10	-1.09552
226418989	chr2:226418989:A:G	3.288e-10	-0.60269	-2.40076e-10	9.8798e-05	-1.92165	-2.40076e-10
226419187	chr2:226419187:T:C	1.69929e-10	-1.6059	0.343143	0.000153972	-1.56927	0.0913145
226419233	chr2:226419233:T:A	2.07012e-10	-2.33768e-10	-1.06536	0.000226915	-2.33768e-10	-1.09015
226419282	chr2:226419282:T:C	1.86012e-10	-2.33768e-10	-1.17233	0.000209965	-2.33768e-10	-1.16778
226419490	chr2:226419490:A:G	1.80094e-10	-1.61407	0.409407	0.000165063	-1.56026	0.151863
226419535	chr2:226419535:C:A	8.75003e-11	-1.9265	-2.40076e-10	0.000109547	-1.81837	-2.40076e-10
226420157	chr2:226420157:G:C	1.53314e-10	-1.63964	0.27399	0.000149073	-1.53831	0.0280166
226420583	chr2:226420583:G:A	1.35765e-10	-0.391762	-1.09545	3.55455e-05	-1.92506	-1.01885
226420813	chr2:226420813:C:T	1.28079e-10	-1.50015	-0.0453382	9.16692e-05	-1.8775	-0.11904
226420845	chr2:226420845:A:G	1.55253e-10	-0.228329	-1.12476	3.4065e-05	-1.92593	-1.06052
226420893	chr2:226420893:T:C	1.91364e-10	-2.33768e-10	-1.14396	0.000207683	-2.33768e-10	-1.17872
226421311	chr2:226421311:G:A	8.0977e-11	-0.84767	-1.15631	3.35413e-05	-1.87794	-1.12401
226421754	chr2:226421754:C:T	2.19549e-10	-2.33768e-10	-1.00656	0.000249482	-2.33768e-10	-0.995341
226422066	chr2:226422066:C:T	8.75069e-11	-1.92642	-2.40076e-10	0.000108946	-1.82388	-2.40076e-10
226422215	chr2:226422215:T:A	2.00088e-10	-2.33768e-10	-1.09938	0.000228386	-2.33768e-10	-1.08369
226422424	chr2:226422424:C:T	2.1734e-10	-2.33768e-10	-1.01668	0.000240728	-2.33768e-10	-1.03106
226422658	chr2:226422658:C:A	1.20531e-09	0.744381	-0.0480295	9.8619e-05	-1.50492	-0.418543
226422747	chr2:226422747:C:T	7.24673e-11	-1.44526	-0.669741	4.84661e-05	-1.8946	-0.739264
226423002	chr2:226423002:G:A	0.266047	19.8497	0.0591187	3.69916e-05	-1.91918	-0.984857
226423517	chr2:226423517:C:T	1.27442e-10	-1.55048	-2.40076e-10	0.000209204	-1.17142	-2.40076e-10
226423598	chr2:226423598:T:C	1.04012e-09	0.595903	-0.0469521	9.16026e-05	-1.60581	-0.39146
226424727	chr2:226424727:AGAGAGAGAGAGATTGAGACAGAGAGATT:A	1.51849e-10	-0.293905	-1.08135	3.61406e-05	-1.92632	-1.00099
226425133	chr2:226425133:C:T	8.75409e-11	-1.92603	-2.40076e-10	0.000107779	-1.83464	-2.40076e-10
226425293	chr2:226425293:C:A	2.1478e-10	-2.33768e-10	-1.02853	0.000250023	-2.33768e-10	-0.993172
226425728	chr2:226425728:T:C	2.70033e-10	-2.33768e-10	-0.799595	0.000317194	-2.33768e-10	-0.755213
226425906	chr2:226425906:C:A	3.21791e-11	-1.89511	-1.03172	3.50229e-05	-1.90323	-1.0555
226425966	chr2:226425966:C:T	6.81317e-10	-2.33768e-10	0.125887	0.000697835	-2.33768e-10	0.0332554
226426205	chr2:226426205:T:A	1.85002e-10	-2.33768e-10	-1.17777	0.000209616	-2.33768e-10	-1.16945
226426321	chr2:226426321:A:C	1.84942e-10	-2.33768e-10	-1.1781	0.000208964	-2.33768e-10	-1.17256
226426552	chr2:226426552:T:C	1.87952e-10	-0.0964981	-1.06546	3.72126e-05	-1.92061	-0.977469
226426664	chr2:226426664:A:C	6.48747e-10	-2.33768e-10	0.0769019	0.000603484	-2.33768e-10	-0.112007
226426725	chr2:226426725:A:G	2.58928e-10	-2.33768e-10	-0.841589	0.000284826	-2.33768e-10	-0.862847
226426919	chr2:226426919:G:A	1.84943e-10	-2.33768e-10	-1.17809	0.000207494	-2.33768e-10	-1.17962
226426943	chr2:226426943:A:G	4.19826e-10	-2.33768e-10	-0.358301	0.000450187	-2.33768e-10	-0.405064
226427246	chr2:226427246:G:A	6.09335e-10	-2.33768e-10	0.0142273	0.000569446	-2.33768e-10	-0.170063
226427324	chr2:226427324:G:A	1.14251e-10	-0.58502	-1.07472	4.02714e-05	-1.81228	-1.0068
226427446	chr2:226427446:G:T	1.04054e-09	0.474846	0.0745117	0.000105998	-1.56114	-0.290164
226427463	chr2:226427463:G:A	2.48832e-10	-2.33768e-10	-0.881361	0.00027408	-2.33768e-10	-0.901306
226427780	chr2:226427780:C:T	8.75786e-11	-1.9256	-2.40076e-10	0.000107242	-1.83963	-2.40076e-10
226427952	chr2:226427952:T:A	2.83358e-11	-1.882	-1.17201	4.97836e-05	-1.43146	-1.17558
226428006	chr2:226428006:T:C	3.54283e-11	-1.8753	-0.95533	3.71263e-05	-1.91568	-0.984719
226428054	chr2:226428054:C:T	2.58711e-10	-2.33768e-10	-0.84243	0.000284596	-2.33768e-10	-0.863655
226428816	chr2:226428816:T:C	8.76678e-11	-1.92459	-2.40076e-10	0.000106627	-1.84539	-2.40076e-10
226429065	chr2:226429065:T:C	1.03128e-09	-2.33768e-10	0.540411	0.00102698	-2.33768e-10	0.419649
226429218	chr2:226429218:T:C	1.95628e-10	-2.33768e-10	-1.12193	0.000213292	-2.33768e-10	-1.15206
226429257	chr2:226429257:A:G	2.0444e-10	-2.33768e-10	-1.07786	0.000226385	-2.33768e-10	-1.09249
226429766	chr2:226429766:C:T	8.73648e-11	-1.72299	-0.205059	8.94758e-05	-1.74771	-0.273048
226429819	chr2:226429819:A:C	2.79279e-10	0.0527896	-0.818717	8.2236e-05	-1.47636	-0.628771
226430047	chr2:226430047:G:A	4.50419e-10	-2.33768e-10	-0.287962	0.000493276	-2.33768e-10	-0.313657
226430142	chr2:226430142:C:G	2.46732e-10	-0.0933466	-0.79649	7.66674e-05	-1.53202	-0.643232
226430663	chr2:226430663:GTTTAA:G	2.58925e-10	-2.33768e-10	-0.841601	0.000284824	-2.33768e-10	-0.862854
226430787	chr2:226430787:T:C	9.2243e-11	-1.66109	-0.21262	8.45931e-05	-1.79634	-0.280535
226431118	chr2:226431118:GCCA:G	1.01658e-10	-0.659887	-1.11664	3.72969e-05	-1.83351	-1.0623
226431356	chr2:226431356:G:A	9.58086e-08	5.09681	-0.0248416	7.59217e-05	-1.74855	-0.436472
226431469	chr2:226431469:A:G	8.76278e-11	-1.92504	-2.40076e-10	0.000106977	-1.84212	-2.40076e-10
226432080	chr2:226432080:C:A	3.8683e-10	-2.33768e-10	-0.440155	0.000424531	-2.33768e-10	-0.463741
226432090	chr2:226432090:A:G	2.01552e-09	0.810521	0.399973	0.000149606	-1.54545	0.038726
226432135	chr2:226432135:G:A	1.98016e-09	0.789497	0.403294	0.000151989	-1.53913	0.048208
226432164	chr2:226432164:A:C	1.0725e-10	-0.60991	-1.11306	3.79713e-05	-1.82038	-1.05752
226432235	chr2:226432235:T:C	1.82532e-09	0.660679	0.450692	0.000166664	-1.48868	0.0899319
226432279	chr2:226432279:C:T	0.413266	20.3044	0.0448452	3.70797e-05	-1.91024	-0.991413
226432303	chr2:226432303:C:T	3.31089e-10	-2.33768e-10	-0.595754	0.000412737	-2.33768e-10	-0.491917
226432572	chr2:226432572:T:C	2.276e-09	0.983113	0.34892	0.000134672	-1.60616	-0.00571831
226432630	chr2:226432630:A:G	8.7501e-11	-1.92649	-2.40076e-10	0.00010972	-1.81679	-2.40076e-10
226432976	chr2:226432976:T:A	1.89238e-10	-2.33768e-10	-1.15513	0.000218683	-2.33768e-10	-1.1271
226432990	chr2:226432990:C:T	2.23729e-10	-2.33768e-10	-0.987705	0.000245512	-2.33768e-10	-1.01138
226433124	chr2:226433124:C:T	9.05413e-11	-1.63027	-0.262068	7.88941e-05	-1.8184	-0.328224
226433711	chr2:226433711:C:T	1.09797e-10	-0.571925	-1.12758	3.76719e-05	-1.8083	-1.07751
226434337	chr2:226434337:GATTAA:G	3.00754e-10	-2.33768e-10	-0.691847	0.000352811	-2.33768e-10	-0.648794
226434824	chr2:226434824:G:A	1.05355e-10	-0.587849	-1.15295	3.59991e-05	-1.81231	-1.11892
226434828	chr2:226434828:G:A	2.1265e-10	-2.33768e-10	-1.03849	0.000243798	-2.33768e-10	-1.01839
226434910	chr2:226434910:C:T	1.19789e-09	0.583653	0.106524	0.000128028	-1.4705	-0.191971
226435534	chr2:226435534:A:C	3.16173e-10	-2.33768e-10	-0.64185	0.000374662	-2.33768e-10	-0.588702
226435594	chr2:226435594:G:A	8.7503e-11	-1.92647	-2.40076e-10	0.000109073	-1.82271	-2.40076e-10
226435891	chr2:226435891:C:T	1.48873e-10	-0.388433	-1.00662	3.97708e-05	-1.92554	-0.906058
226436471	chr2:226436471:G:T	4.80668e-10	-2.33768e-10	-0.222964	0.000525355	-2.33768e-10	-0.250652
226436480	chr2:226436480:T:C	1.85444e-10	-2.33768e-10	-1.17539	0.000207655	-2.33768e-10	-1.17885
226436767	chr2:226436767:C:T	2.33637e-10	-0.0997923	-0.844578	7.19087e-05	-1.52797	-0.711356
226437644	chr2:226437644:G:A	8.75103e-11	-1.92638	-2.40076e-10	0.00010868	-1.82631	-2.40076e-10
226438511	chr2:226438511:A:C	2.14866e-10	-2.33768e-10	-1.02813	0.000246627	-2.33768e-10	-1.00685
226439054	chr2:226439054:T:G	1.85459e-10	-2.33768e-10	-1.17531	0.000207674	-2.33768e-10	-1.17876
226439130	chr2:226439130:A:G	8.89551e-11	-1.91001	-2.40076e-10	9.96217e-05	-1.91335	-2.40076e-10
226439473	chr2:226439473:C:A	8.7655e-11	-1.92473	-2.40076e-10	0.000106663	-1.84506	-2.40076e-10
226439667	chr2:226439667:C:T	1.01658e-09	0.526059	-2.40076e-10	0.000109786	-1.81619	-2.40076e-10
226439786	chr2:226439786:C:T	8.75162e-11	-1.92632	-2.40076e-10	0.0001084	-1.8289	-2.40076e-10
226439934	chr2:226439934:C:T	4.22178e-10	-0.352713	-2.40076e-10	0.000155179	-1.47015	-2.40076e-10
226440392	chr2:226440392:A:G	1.02842e-10	-0.616744	-1.1482	3.5995e-05	-1.81954	-1.11181
226440435	chr2:226440435:T:A	3.16319e-10	-2.33768e-10	-0.64139	0.000376234	-2.33768e-10	-0.584516
226440693	chr2:226440693:A:G	4.66101e-10	-0.344711	0.0909725	0.000128511	-1.9265	0.267788
226441775	chr2:226441775:C:A	1.84971e-10	-2.33768e-10	-1.17794	0.00020751	-2.33768e-10	-1.17955
226441843	chr2:226441843:T:A	5.22885e-10	-2.33768e-10	-0.138779	0.000558789	-2.33768e-10	-0.188954
226442209	chr2:226442209:A:G	9.78264e-08	5.22466	-0.131849	6.85838e-05	-1.77436	-0.512311
226442530	chr2:226442530:A:G	2.00388e-10	-2.33768e-10	-1.09789	0.000232839	-2.33768e-10	-1.06438
226442763	chr2:226442763:G:A	1.504e-09	0.857301	0.0604451	0.000109196	-1.56975	-0.251829
226442843	chr2:226442843:T:C	8.75015e-11	-1.92649	-2.40076e-10	0.000109687	-1.81709	-2.40076e-10
226442887	chr2:226442887:C:T	1.85449e-10	-2.33768e-10	-1.17536	0.000207668	-2.33768e-10	-1.17878
226442975	chr2:226442975:T:C	2.77953e-10	-0.770688	-2.40076e-10	0.000217192	-1.13395	-2.40076e-10
226443463	chr2:226443463:A:G	1.8526e-10	-2.33768e-10	-1.17638	0.000207581	-2.33768e-10	-1.17921
226443541	chr2:226443541:T:A	1.04089e-10	-0.599466	-1.15343	3.58674e-05	-1.81531	-1.11958
226443737	chr2:226443737:A:G	1.81926e-09	0.924275	0.183772	0.000118957	-1.59043	-0.145529
226444081	chr2:226444081:C:T	1.97893e-10	-2.33768e-10	-1.11041	0.000229378	-2.33768e-10	-1.07936
226444299	chr2:226444299:T:C	3.21285e-10	-2.33768e-10	-0.625812	0.000381014	-2.33768e-10	-0.571892
226444408	chr2:226444408:G:A	2.77349e-10	-2.33768e-10	-0.772864	0.000237842	-2.33768e-10	-1.04312
226444600	chr2:226444600:A:G	1.9988e-09	0.910062	0.2921	0.000130975	-1.58732	-0.0523998
226444900	chr2:226444900:C:T	1.10027e-10	-0.547284	-1.15013	3.66419e-05	-1.79837	-1.11516
226444990	chr2:226444990:A:G	1.98965e-10	-2.33768e-10	-1.10501	0.00021603	-2.33768e-10	-1.13931
226445021	chr2:226445021:A:G	1.55601e-10	-1.35085	-2.40076e-10	0.000319262	-0.748715	-2.40076e-10
226445093	chr2:226445093:G:A	2.56328e-10	-2.33768e-10	-0.851684	0.000299286	-2.33768e-10	-0.813329
226445116	chr2:226445116:T:A	2.1421e-10	-2.33768e-10	-1.03118	0.000228806	-2.33768e-10	-1.08185
226445309	chr2:226445309:C:T	8.75578e-11	-1.92584	-2.40076e-10	0.000107665	-1.8357	-2.40076e-10
226445377	chr2:226445377:G:A	2.34711e-10	-0.243604	-0.696182	7.74326e-05	-1.60409	-0.561234
226445502	chr2:226445502:A:G	1.47717e-10	-1.40285	-2.40076e-10	0.00034508	-0.670951	-2.40076e-10
226446013	chr2:226446013:T:A	2.07382e-10	-2.33768e-10	-1.06358	0.000222953	-2.33768e-10	-1.10776
226446387	chr2:226446387:C:T	3.46139e-10	-2.33768e-10	-0.5513	0.000413673	-2.33768e-10	-0.489651
226446489	chr2:226446489:A:G	1.43127e-09	0.722789	0.14539	0.000123201	-1.52101	-0.179901
226446530	chr2:226446530:C:T	8.7807e-11	-1.923	-2.40076e-10	0.000105673	-1.85438	-2.40076e-10
226447128	chr2:226447128:T:A	4.80668e-10	-2.33768e-10	-0.222964	0.000525355	-2.33768e-10	-0.250652
226449336	chr2:226449336:A:G	1.9059e-10	-2.33768e-10	-1.14802	0.000212043	-2.33768e-10	-1.15794
226449722	chr2:226449722:C:G	1.61516e-09	0.933894	0.055152	0.000105509	-1.60199	-0.253946
226450152	chr2:226450152:T:A	4.78479e-10	-2.33768e-10	-0.227528	0.000522991	-2.33768e-10	-0.255162
226450401	chr2:226450401:T:C	1.13058e-10	-1.67024	-2.40076e-10	0.00010575	-1.85365	-2.40076e-10
226451373	chr2:226451373:C:A	1.88054e-10	-2.33768e-10	-1.16141	0.000209551	-2.33768e-10	-1.16976
226452232	chr2:226452232:A:G	1.41192e-10	-1.7681	0.320085	0.000166835	-1.62133	0.223608
226452539	chr2:226452539:A:G	1.94e-09	0.968267	0.204038	0.000117786	-1.62266	-0.123199
226452930	chr2:226452930:A:G	2.35839e-10	-2.33768e-10	-0.934991	0.000267807	-2.33768e-10	-0.924459
226452949	chr2:226452949:G:A	2.40614e-10	-2.33768e-10	-0.914945	0.000273331	-2.33768e-10	-0.904044
226453004	chr2:226453004:C:T	8.77062e-11	-1.92415	-2.40076e-10	0.000106183	-1.84956	-2.40076e-10
226453505	chr2:226453505:C:T	3.71824e-10	-2.33768e-10	-0.47972	0.000445918	-2.33768e-10	-0.414592
226453524	chr2:226453524:G:T	1.40645e-10	-0.42804	-1.02386	3.8826e-05	-1.9244	-0.931237
226453643	chr2:226453643:C:T	1.89402e-10	-2.33768e-10	-1.15427	0.00021064	-2.33768e-10	-1.16458
226454042	chr2:226454042:T:G	1.10841e-10	-1.69004	-2.40076e-10	0.000191365	-1.26055	-2.40076e-10
226454301	chr2:226454301:CCT:C	8.75275e-11	-1.92619	-2.40076e-10	0.000108124	-1.83144	-2.40076e-10
226454540	chr2:226454540:C:T	1.89093e-10	-2.33768e-10	-1.1559	0.000210419	-2.33768e-10	-1.16563
226454570	chr2:226454570:C:G	2.85881e-10	-2.33768e-10	-0.742565	0.000351419	-2.33768e-10	-0.652747
226454740	chr2:226454740:G:C	1.16185e-09	-2.33768e-10	0.659625	0.00116161	-2.33768e-10	0.542835
226454771	chr2:226454771:A:G	2.29704e-09	0.817725	0.52351	0.000162533	-1.58416	0.160318
226454952	chr2:226454952:T:C	2.51908e-09	0.816722	0.616786	0.000176108	-1.58331	0.239674
226455723	chr2:226455723:A:T	1.8682e-10	-0.286797	-0.881201	6.16294e-05	-1.6108	-0.782785
226456373	chr2:226456373:G:A	1.44602e-10	-0.436003	-0.988151	4.06125e-05	-1.92416	-0.886488
226456438	chr2:226456438:G:A	1.48725e-10	-0.41784	-0.978203	4.07815e-05	-1.92506	-0.881432
226456516	chr2:226456516:C:T	3.66952e-10	-2.33768e-10	-0.49291	0.000398358	-2.33768e-10	-0.527376
226456790	chr2:226456790:G:A	2.04643e-09	0.727742	0.497969	0.000163779	-1.55272	0.136507
226457034	chr2:226457034:A:G	8.75342e-11	-1.92611	-2.40076e-10	0.000107993	-1.83266	-2.40076e-10
226457210	chr2:226457210:A:C	3.16743e-11	-1.84349	-1.09914	3.21344e-05	-1.92396	-1.12084
226457296	chr2:226457296:A:T	1.27402e-10	-1.55079	-2.40076e-10	0.00010727	-1.83938	-2.40076e-10
226457316	chr2:226457316:T:A	2.67182e-09	0.832518	0.659857	0.000182019	-1.58885	0.278236
226457563	chr2:226457563:T:C	1.32993e-10	-1.50784	-2.40076e-10	0.00011764	-1.7471	-2.40076e-10
226457586	chr2:226457586:C:T	8.75779e-11	-1.92561	-2.40076e-10	0.000107352	-1.83861	-2.40076e-10
226457587	chr2:226457587:A:G	4.74146e-10	-2.33768e-10	-0.236626	0.000506559	-2.33768e-10	-0.287087
226457752	chr2:226457752:T:C	1.62466e-09	-1.66032	2.65523	0.00162644	-1.54218	2.4216
226458851	chr2:226458851:T:A	1.95567e-09	0.677426	0.502923	0.00016767	-1.53348	0.140755
226458946	chr2:226458946:G:A	9.16732e-11	-1.87991	-2.40076e-10	9.83202e-05	-1.9265	-2.40076e-10
226459126	chr2:226459126:T:A	1.88829e-10	-2.33768e-10	-1.1573	0.000211087	-2.33768e-10	-1.16246
226459546	chr2:226459546:TAA:T	4.94366e-10	-2.33768e-10	-0.194864	0.000539647	-2.33768e-10	-0.223811
226459824	chr2:226459824:T:TCAATGATAGACTGGATAAAGAAAATGTGG	3.52472e-10	-2.33768e-10	-0.533169	0.00042165	-2.33768e-10	-0.470551
226460225	chr2:226460225:C:G	5.37369e-10	-2.33768e-10	-0.111456	0.000585172	-2.33768e-10	-0.142822
226460371	chr2:226460371:AT:A	0.00205833	16.2055	-1.15848	3.859e-05	-1.92365	-0.938084
226460455	chr2:226460455:G:A	1.56382e-10	-0.510849	-0.834989	6.13255e-05	-1.6991	-0.699431
226461448	chr2:226461448:A:T	4.85812e-10	-0.38846	0.176141	0.000140457	-1.92639	0.35656
226461745	chr2:226461745:G:A	1.26595e-09	0.585161	0.160279	0.000126706	-1.51531	-0.157541
226461907	chr2:226461907:G:C	2.8046e-10	-2.33768e-10	-0.76171	0.000344118	-2.33768e-10	-0.673742
226462052	chr2:226462052:C:T	8.89715e-10	0.462562	-0.0698017	0.000115594	-1.47478	-0.289862
226462346	chr2:226462346:A:G	7.06261e-11	-0.997554	-1.14319	3.68526e-05	-1.80082	-1.10698
226462946	chr2:226462946:C:T	4.55242e-10	-0.399433	0.122122	0.000132564	-1.92631	0.298646
226463905	chr2:226463905:T:C	1.84654e-10	-2.33768e-10	-1.17966	0.000207866	-2.33768e-10	-1.17783
226464167	chr2:226464167:T:C	8.81537e-11	-1.91906	-2.40076e-10	0.000107034	-1.84158	-2.40076e-10
226464524	chr2:226464524:T:C	0.00284387	15.6021	-0.231847	3.51724e-05	-1.91158	-1.04289
226464760	chr2:226464760:A:C	2.81229e-10	-2.33768e-10	-0.758973	0.000345139	-2.33768e-10	-0.67078
226465252	chr2:226465252:C:T	8.77615e-11	-1.92352	-2.40076e-10	0.000113581	-1.78221	-2.40076e-10
226465595	chr2:226465595:C:T	9.46108e-11	-1.84837	-2.40076e-10	9.88632e-05	-1.92099	-2.40076e-10
226466042	chr2:226466042:A:G	1.2921e-10	-1.5367	-2.40076e-10	0.0001144	-1.77503	-2.40076e-10
226466762	chr2:226466762:C:T	1.3371e-09	-2.33768e-10	0.800119	0.00133055	-2.33768e-10	0.678621
226466783	chr2:226466783:T:C	2.12546e-10	-2.33768e-10	-1.03898	0.000253713	-2.33768e-10	-0.978525
226466805	chr2:226466805:G:A	1.16652e-10	-1.63895	-2.40076e-10	0.000107565	-1.83663	-2.40076e-10
226466983	chr2:226466983:T:A	1.00514e-09	0.345412	0.169327	0.000143879	-1.41949	-0.12626
226467058	chr2:226467058:T:G	8.77356e-11	-1.92381	-2.40076e-10	0.000113339	-1.78435	-2.40076e-10
226467408	chr2:226467408:C:G	6.85191e-11	-1.01023	-1.1608	3.56161e-05	-1.79746	-1.14447
226467501	chr2:226467501:C:T	2.0874e-10	-2.33768e-10	-1.05705	0.000248266	-2.33768e-10	-1.00023
226467899	chr2:226467899:G:A	9.74054e-10	0.348101	0.135225	0.000139547	-1.42082	-0.155504
226467946	chr2:226467946:G:A	2.83441e-10	-2.33768e-10	-0.751138	0.000333688	-2.33768e-10	-0.704519
226467957	chr2:226467957:A:G	1.95544e-10	-2.33768e-10	-1.12236	0.000213121	-2.33768e-10	-1.15287
226468087	chr2:226468087:C:A	1.86595e-10	-2.33768e-10	-1.1692	0.000209904	-2.33768e-10	-1.16807
226468211	chr2:226468211:G:A	1.75854e-10	-1.22849	-2.40076e-10	0.000140783	-1.5675	-2.40076e-10
226468372	chr2:226468372:G:A	1.46367e-10	-0.406585	-1.00544	3.86663e-05	-1.92605	-0.933712
226468653	chr2:226468653:G:A	1.75058e-10	-0.35953	-0.873496	4.64178e-05	-1.92642	-0.750625
226468852	chr2:226468852:T:C	9.19704e-10	0.397738	0.0281733	0.000124447	-1.44404	-0.246804
226469122	chr2:226469122:A:G	3.03742e-10	-0.0298986	-0.652064	8.87274e-05	-1.44969	-0.579465
226469143	chr2:226469143:C:T	1.27081e-09	-2.33768e-10	0.749269	0.00126675	-2.33768e-10	0.629484
226469312	chr2:226469312:C:A	8.70857e-10	0.26402	0.107318	0.000141865	-1.37987	-0.179982
226471389	chr2:226471389:C:T	8.82145e-11	-1.91837	-2.40076e-10	0.000116861	-1.75374	-2.40076e-10
226471671	chr2:226471671:C:T	2.02428e-10	-0.535237	-0.552518	8.09391e-05	-1.71422	-0.406811
226472279	chr2:226472279:G:A	3.84506e-10	-2.33768e-10	-0.446182	0.000462047	-2.33768e-10	-0.379061
226472641	chr2:226472641:T:C	1.52937e-09	0.571777	0.362695	0.00015243	-1.50933	0.0213026
226473106	chr2:226473106:C:A	1.52413e-10	-0.374606	-0.996939	3.89852e-05	-1.92646	-0.925088
226473414	chr2:226473414:G:A	1.67619e-10	-0.320469	-0.955978	4.20679e-05	-1.92645	-0.848992
226473455	chr2:226473455:C:A	1.09035e-09	0.364342	0.231768	0.000150975	-1.42833	-0.0692794
226473734	chr2:226473734:G:A	8.42803e-09	3.01654	-0.375363	4.88218e-05	-1.88937	-0.737179
226474253	chr2:226474253:C:T	9.72104e-11	-1.82126	-2.40076e-10	9.94936e-05	-1.91463	-2.40076e-10
226474494	chr2:226474494:C:T	4.98391e-10	-2.33768e-10	-0.186755	0.000543658	-2.33768e-10	-0.216406
226474692	chr2:226474692:A:G	2.46395e-10	0.288301	-1.17951	3.34195e-05	-1.84375	-1.16184
226474745	chr2:226474745:T:G	8.62936e-08	4.55263	0.414738	9.15289e-05	-1.79474	-0.203333
226475254	chr2:226475254:C:T	2.00601e-10	-0.288198	-0.808624	6.88589e-05	-1.61405	-0.668618
226475728	chr2:226475728:C:A	2.06298e-10	-2.33768e-10	-1.06882	0.000244721	-2.33768e-10	-1.01461
226476236	chr2:226476236:T:A	2.246e-10	0.127497	-1.11132	3.47285e-05	-1.80931	-1.15785
226476446	chr2:226476446:C:T	5.13902e-10	-2.33768e-10	-0.156109	0.000560256	-2.33768e-10	-0.186333
226476550	chr2:226476550:G:A	7.48667e-10	-2.33768e-10	0.220153	0.000726552	-2.33768e-10	0.0735836
226476605	chr2:226476605:C:T	6.23732e-11	-1.08548	-1.17953	3.17065e-05	-1.88512	-1.17308
226476692	chr2:226476692:A:G	3.2033e-10	-0.358049	-0.27074	8.70112e-05	-1.92647	-0.122223
226476844	chr2:226476844:T:C	2.92157e-11	-1.92271	-1.10073	3.44703e-05	-1.85293	-1.1217
226477026	chr2:226477026:T:C	2.04096e-10	-2.33768e-10	-1.07955	0.000235696	-2.33768e-10	-1.05218
226477115	chr2:226477115:A:C	1.84665e-10	-2.33768e-10	-1.17959	0.00020807	-2.33768e-10	-1.17685
226477129	chr2:226477129:C:T	2.92007e-10	-2.33768e-10	-0.721363	0.00026013	-2.33768e-10	-0.953547
226477322	chr2:226477322:G:C	7.80885e-10	-1.61784	1.88013	0.000692478	-1.58764	1.61319
226477561	chr2:226477561:T:A	1.9502e-10	-2.33768e-10	-1.12504	0.000215787	-2.33768e-10	-1.14044
226477782	chr2:226477782:TC:T	1.70974e-10	-0.679823	-0.576804	7.82991e-05	-1.71729	-0.436897
226478196	chr2:226478196:G:A	2.41301e-10	-2.33768e-10	-0.912097	0.000263511	-2.33768e-10	-0.940633
226478250	chr2:226478250:C:T	1.97465e-10	-0.532359	-0.580222	6.11783e-05	-1.92615	-0.47478
226478797	chr2:226478797:T:C	1.36631e-10	-0.468349	-1.01251	4.0071e-05	-1.71427	-1.1098
226479131	chr2:226479131:GT:G	1.52706e-09	-2.33768e-10	0.932962	0.00152073	-2.33768e-10	0.81222
226479451	chr2:226479451:G:A	1.93502e-10	-2.33768e-10	-1.13285	0.000215682	-2.33768e-10	-1.14092
226479771	chr2:226479771:G:A	2.80615e-10	-2.33768e-10	-0.761156	0.000330036	-2.33768e-10	-0.715526
226480826	chr2:226480826:A:G	2.43678e-10	-0.902294	-2.40076e-10	0.000162501	-1.42404	-2.40076e-10
226481027	chr2:226481027:G:A	9.11732e-11	-0.719623	-1.16576	3.08956e-05	-1.90458	-1.17953
226481130	chr2:226481130:T:A	9.0549e-11	-0.72242	-1.16983	3.08748e-05	-1.90518	-1.17961
226481318	chr2:226481318:C:A	6.29483e-11	-1.12147	-1.13435	3.52975e-05	-1.87138	-1.07953
226481534	chr2:226481534:T:G	2.69717e-10	-2.33768e-10	-0.800767	0.000316688	-2.33768e-10	-0.75681
226481719	chr2:226481719:A:G	1.89146e-10	-2.33768e-10	-1.15562	0.000208132	-2.33768e-10	-1.17655
226481759	chr2:226481759:G:A	1.49961e-10	-1.68018	0.29241	0.000124935	-1.89747	0.210537
226481760	chr2:226481760:G:A	1.4913e-10	-1.6634	0.270077	0.000121615	-1.90275	0.188879
226481761	chr2:226481761:TG:T	1.48705e-10	-1.66086	0.264684	0.000120876	-1.90353	0.18357
226482173	chr2:226482173:T:G	1.97504e-10	-0.191948	-0.920433	4.5898e-05	-1.71042	-0.977889
226482195	chr2:226482195:G:C	3.34654e-09	1.60488	0.112664	0.000147254	-1.45099	-0.0715831
226482302	chr2:226482302:C:T	8.7878e-11	-1.92219	-2.40076e-10	9.95284e-05	-1.91428	-2.40076e-10
226482689	chr2:226482689:C:G	6.84128e-11	-1.15257	-1.02001	4.00309e-05	-1.81882	-1.00626
226482737	chr2:226482737:G:A	5.0157e-11	-1.30874	-1.17424	3.15617e-05	-1.88996	-1.17283
226482965	chr2:226482965:G:T	6.38203e-11	-1.1196	-1.12247	3.04037e-05	-1.92639	-1.17377
226483237	chr2:226483237:C:T	1.04891e-10	-0.902722	-0.8425	3.83717e-05	-1.91071	-0.956696
226483412	chr2:226483412:G:T	9.10173e-11	-1.88709	-2.40076e-10	9.90426e-05	-1.91918	-2.40076e-10
226483497	chr2:226483497:C:T	7.18154e-10	0.45786	-0.279316	0.000342275	-0.512138	-0.166974
226483614	chr2:226483614:C:T	7.57676e-10	-2.33768e-10	0.232116	0.000793714	-2.33768e-10	0.161996
226483615	chr2:226483615:A:G	2.78466e-08	3.88749	-0.0511634	7.06015e-05	-1.60081	-0.656869
226483962	chr2:226483962:T:C	3.46622e-11	-1.91447	-0.938017	3.98588e-05	-1.89016	-0.939222
226484027	chr2:226484027:TTTG:T	9.07426e-11	-1.89011	-2.40076e-10	9.95383e-05	-1.91418	-2.40076e-10
226484459	chr2:226484459:G:A	2.00231e-10	-0.745562	-0.353107	8.89989e-05	-1.7627	-0.263405
226484544	chr2:226484544:T:C	1.07771e-10	-1.71813	-2.40076e-10	0.000103324	-1.87686	-2.40076e-10
226484818	chr2:226484818:GCT:G	2.76607e-10	-2.33768e-10	-0.775544	0.000308242	-2.33768e-10	-0.78384
226484875	chr2:226484875:A:G	1.02231e-10	-0.872002	-0.898904	3.68137e-05	-1.90665	-1.0022
226485051	chr2:226485051:C:T	1.41223e-10	-1.4478	-2.40076e-10	0.00012832	-1.6602	-2.40076e-10
226485130	chr2:226485130:G:A	5.03423e-10	0.331681	-0.508391	0.000242631	-0.606798	-0.416388
226486234	chr2:226486234:T:C	2.38425e-10	-2.33768e-10	-0.924087	0.000261665	-2.33768e-10	-0.947663
226486508	chr2:226486508:A:G	2.94546e-10	-2.33768e-10	-0.712707	0.000328061	-2.33768e-10	-0.721526
226486641	chr2:226486641:A:G	9.82474e-09	3.96155	-1.16703	4.47113e-05	-1.56898	-1.14552
226486922	chr2:226486922:CACAG:C	1.50423e-10	-0.674832	-0.70986	5.67971e-05	-1.85993	-0.615316
226487054	chr2:226487054:C:A	2.62135e-10	-2.33768e-10	-0.829281	0.00027709	-2.33768e-10	-0.890383
226487538	chr2:226487538:G:A	1.23616e-10	-1.58096	-2.40076e-10	0.000113586	-1.78217	-2.40076e-10
226488277	chr2:226488277:T:G	1.9334e-10	-2.33768e-10	-1.13369	0.000226936	-2.33768e-10	-1.09006
226488306	chr2:226488306:T:C	9.7645e-10	-2.33768e-10	0.485783	0.00105608	-2.33768e-10	0.447595
226488834	chr2:226488834:G:A	2.26742e-10	-0.68022	-0.29411	7.70704e-05	-1.92617	-0.24384
226488929	chr2:226488929:A:T	8.6053e-11	-1.03875	-0.904431	4.40278e-05	-1.83815	-0.891758
226489087	chr2:226489087:T:C	3.72347e-10	-0.478314	-2.40076e-10	0.000102652	-1.88339	-2.40076e-10
226489318	chr2:226489318:C:T	2.34439e-10	-2.33768e-10	-0.940945	0.000272486	-2.33768e-10	-0.907138
226489837	chr2:226489837:G:A	2.43833e-10	-2.33768e-10	-0.901656	0.000254668	-2.33768e-10	-0.974767
226490315	chr2:226490315:A:G	1.08659e-09	1.14771	-0.555054	7.69154e-05	-1.92051	-0.251508
226490367	chr2:226490367:G:A	4.28808e-11	-1.89116	-0.748562	4.61186e-05	-1.89727	-0.786238
226490411	chr2:226490411:A:T	8.86401e-10	-2.33768e-10	0.389029	0.000876023	-2.33768e-10	0.260665
226490422	chr2:226490422:C:T	2.35433e-09	1.38996	-0.0240937	0.000604207	0.100357	-0.211166
226490561	chr2:226490561:A:G	1.85275e-10	-2.33768e-10	-1.1763	0.000208448	-2.33768e-10	-1.17504
226491259	chr2:226491259:G:A	1.23498e-08	4.20291	-1.17965	4.49085e-05	-1.63412	-1.07598
226491668	chr2:226491668:T:C	8.76553e-11	-1.92473	-2.40076e-10	0.000106719	-1.84453	-2.40076e-10
226491744	chr2:226491744:T:C	4.14285e-11	-1.66143	-1.01274	3.92881e-05	-1.90701	-0.936792
226491882	chr2:226491882:C:A	6.7449e-10	0.410001	-0.294185	0.000325197	-0.547634	-0.182662
226492055	chr2:226492055:C:T	1.469e-10	-1.40839	-2.40076e-10	0.000117956	-1.74442	-2.40076e-10
226492350	chr2:226492350:G:A	1.26586e-08	4.22705	-1.17909	4.56867e-05	-1.63109	-1.06183
226493528	chr2:226493528:A:T	2.43435e-10	-2.33768e-10	-0.903292	0.000266903	-2.33768e-10	-0.927843
226493691	chr2:226493691:A:G	9.31771e-11	-1.86364	-2.40076e-10	0.000112867	-1.78852	-2.40076e-10
226494048	chr2:226494048:A:G	8.32818e-11	-1.0679	-0.908013	4.34424e-05	-1.84759	-0.895702
226494415	chr2:226494415:A:C	3.63211e-10	0.66173	-1.16488	3.1882e-05	-1.88026	-1.17242
226494750	chr2:226494750:G:A	4.01232e-11	-1.81506	-0.891127	4.29253e-05	-1.91284	-0.842425
226494793	chr2:226494793:AC:A	5.99564e-10	0.292247	-0.294185	0.000296897	-0.638681	-0.182662
226494999	chr2:226494999:A:G	5.90786e-10	0.277499	-0.294185	0.000293398	-0.650536	-0.182662
226495381	chr2:226495381:T:G	2.21805e-10	-2.33768e-10	-0.99634	0.000243956	-2.33768e-10	-1.01774
226495555	chr2:226495555:G:A	2.21191e-10	-2.33768e-10	-0.999112	0.000270689	-2.33768e-10	-0.913758
226495648	chr2:226495648:C:T	3.77256e-11	-1.80581	-0.961993	3.94282e-05	-1.91602	-0.924224
226495727	chr2:226495727:C:T	1.851e-10	-2.33768e-10	-1.17725	0.000210525	-2.33768e-10	-1.16512
226495730	chr2:226495730:T:C	1.88243e-10	-2.33768e-10	-1.16041	0.000218071	-2.33768e-10	-1.12991
226495924	chr2:226495924:G:A	1.97328e-10	-2.33768e-10	-1.11328	0.000233368	-2.33768e-10	-1.06211
226495935	chr2:226495935:C:T	3.39627e-10	-2.33768e-10	-0.570293	0.00036172	-2.33768e-10	-0.623857
226496106	chr2:226496106:G:A	1.55375e-10	-0.63751	-0.714786	5.64258e-05	-1.8578	-0.623995
226496469	chr2:226496469:T:A	1.85093e-10	-2.33768e-10	-1.17728	0.000208039	-2.33768e-10	-1.177
226496656	chr2:226496656:G:A	5.69338e-11	-1.90247	-0.453784	6.18612e-05	-1.88552	-0.504316
226496909	chr2:226496909:A:C	5.28219e-10	-2.33768e-10	-0.128629	0.000544882	-2.33768e-10	-0.214157
226497111	chr2:226497111:T:C	7.79033e-10	-2.33768e-10	0.259913	0.00077749	-2.33768e-10	0.141344
226497431	chr2:226497431:C:T	2.1798e-10	-2.33768e-10	-1.01374	0.000265963	-2.33768e-10	-0.93137
226498058	chr2:226498058:G:A	2.19275e-10	-2.33768e-10	-1.00781	0.000240791	-2.33768e-10	-1.0308
226498079	chr2:226498079:T:C	3.35444e-10	-2.33768e-10	-0.582686	0.00036328	-2.33768e-10	-0.619553
226498167	chr2:226498167:C:G	1.83251e-10	-1.18728	-2.40076e-10	0.00015092	-1.49798	-2.40076e-10
226499098	chr2:226499098:T:C	5.6373e-11	-1.90728	-0.458874	6.20034e-05	-1.87831	-0.509226
226499333	chr2:226499333:C:T	2.18804e-10	-2.33768e-10	-1.00996	0.000240243	-2.33768e-10	-1.03308
226499406	chr2:226499406:C:G	2.04838e-09	-2.33768e-10	1.22667	0.0022365	-2.33768e-10	1.19794
226499469	chr2:226499469:G:A	4.46853e-10	0.166762	-0.462672	0.00017643	-1.07032	-0.271483
226499738	chr2:226499738:G:C	4.1257e-10	0.100816	-0.476551	0.000166686	-1.11154	-0.287081
226500079	chr2:226500079:A:T	1.87862e-10	-2.33768e-10	-1.16243	0.000208741	-2.33768e-10	-1.17363
226500411	chr2:226500411:A:G	1.59465e-09	-2.33768e-10	0.976267	0.00173882	-2.33768e-10	0.946234
226500728	chr2:226500728:G:A	9.83157e-11	-1.80996	-2.40076e-10	0.000136756	-1.59653	-2.40076e-10
226500729	chr2:226500729:G:A	9.7132e-11	-1.82207	-2.40076e-10	0.000134083	-1.61627	-2.40076e-10
226500873	chr2:226500873:A:C	7.01842e-10	-2.33768e-10	0.155568	0.000703526	-2.33768e-10	0.0413784
226501339	chr2:226501339:T:A	1.00244e-09	0.233594	0.278458	0.000560081	-0.605409	0.418764
226501419	chr2:226501419:A:G	3.82858e-10	-2.33768e-10	-0.450476	0.000460079	-2.33768e-10	-0.383328
226501457	chr2:226501457:G:A	6.15588e-10	0.225435	-0.200997	0.000313438	-0.683653	-0.0834731
226501653	chr2:226501653:C:T	2.93231e-10	-1.52102	0.803842	0.000198956	-1.86234	0.6407
226501680	chr2:226501680:G:A	4.42461e-10	0.854169	-1.15996	0.000108101	-0.652354	-1.17931
226501933	chr2:226501933:T:C	3.05233e-10	-2.33768e-10	-0.677064	0.000324286	-2.33768e-10	-0.7331
226502463	chr2:226502463:A:G	7.80082e-11	-1.02493	-1.0164	3.94785e-05	-1.82918	-1.00979
226502762	chr2:226502762:C:T	9.92499e-11	-1.8005	-2.40076e-10	0.000100569	-1.90388	-2.40076e-10
226503017	chr2:226503017:G:A	1.79093e-10	-1.73232	0.522085	0.000142971	-1.92314	0.371053
226503134	chr2:226503134:A:C	6.16513e-10	0.341073	-0.315134	0.000303454	-0.594807	-0.204689
226503350	chr2:226503350:C:T	1.23948e-10	-1.57828	-2.40076e-10	0.000142386	-1.55618	-2.40076e-10
226503423	chr2:226503423:A:C	6.28812e-10	0.35388	-0.308188	0.000308653	-0.585147	-0.197362
226503635	chr2:226503635:T:C	1.75572e-10	-1.73093	0.50084	0.000139354	-1.92294	0.345232
226503665	chr2:226503665:G:A	1.03204e-10	-0.809458	-0.951975	4.59768e-05	-1.74783	-0.938759
226503922	chr2:226503922:A:G	2.06576e-10	-2.33768e-10	-1.06747	0.000239213	-2.33768e-10	-1.03737
226504617	chr2:226504617:G:A	3.892e-10	-2.33768e-10	-0.434048	0.000419346	-2.33768e-10	-0.47603
226504908	chr2:226504908:A:T	2.03328e-10	-2.33768e-10	-1.08332	0.000233613	-2.33768e-10	-1.06106
226504954	chr2:226504954:AAAG:A	9.27811e-11	-1.8679	-2.40076e-10	9.85526e-05	-1.92414	-2.40076e-10
226505305	chr2:226505305:G:T	6.65674e-10	0.371528	-0.268868	0.000326009	-0.572102	-0.1557
226505417	chr2:226505417:T:C	3.41911e-11	-1.90802	-0.958154	3.86615e-05	-1.8782	-0.981684
226505745	chr2:226505745:A:G	5.3845e-11	-1.86901	-0.543022	5.31831e-05	-1.90848	-0.632505
226505830	chr2:226505830:C:T	5.00461e-10	0.201537	-0.384148	0.000273299	-0.625479	-0.278681
226505868	chr2:226505868:G:C	3.29292e-10	-2.33768e-10	-0.601194	0.000419413	-2.33768e-10	-0.475871
226506323	chr2:226506323:GTCTA:G	3.21978e-10	-2.33768e-10	-0.623658	0.000358044	-2.33768e-10	-0.634072
226507009	chr2:226507009:T:C	7.81205e-10	0.910737	-0.64804	0.00013667	-1.07305	-0.524106
226507364	chr2:226507364:C:T	6.73834e-10	0.39293	-0.278087	0.000328602	-0.554433	-0.165448
226507455	chr2:226507455:T:C	8.15653e-11	-0.819291	-1.17744	3.11019e-05	-1.89905	-1.17841
226507620	chr2:226507620:A:C	2.84317e-10	-2.33768e-10	-0.748052	0.000331076	-2.33768e-10	-0.712378
226507710	chr2:226507710:G:A	8.89065e-11	-1.91056	-2.40076e-10	0.000104916	-1.86157	-2.40076e-10
226508088	chr2:226508088:A:G	1.71452e-09	0.863533	0.185214	0.000819316	-0.23743	0.431174
226508379	chr2:226508379:T:G	2.543e-10	-2.33768e-10	-0.859626	0.000310744	-2.33768e-10	-0.775757
226508618	chr2:226508618:A:G	1.99747e-09	1.01304	0.188458	0.00092252	-0.122276	0.434658
226508696	chr2:226508696:C:A	1.66629e-10	-0.578032	-0.70434	5.78591e-05	-1.84273	-0.613988
226509079	chr2:226509079:G:A	2.80283e-08	5.0012	-1.15837	5.20091e-05	-1.41303	-1.15028
226509478	chr2:226509478:T:C	8.24922e-11	-1.06159	-0.923846	4.3131e-05	-1.84024	-0.910244
226509571	chr2:226509571:C:T	4.57919e-10	-2.33768e-10	-0.271448	0.000659178	-2.33768e-10	-0.0237337
226509974	chr2:226509974:A:G	3.14311e-10	-1.36195	0.714189	0.00019457	-1.79171	0.547775
226510001	chr2:226510001:C:A	3.33324e-10	-2.33768e-10	-0.589026	0.00042507	-2.33768e-10	-0.462473
226510151	chr2:226510151:G:A	3.58931e-11	-1.90781	-0.909789	4.05708e-05	-1.90038	-0.911299
226510157	chr2:226510157:G:T	1.93599e-10	-2.33768e-10	-1.13235	0.000210517	-2.33768e-10	-1.16516
226510177	chr2:226510177:A:G	3.67297e-11	-1.90143	-0.893122	4.10038e-05	-1.90632	-0.894739
226510927	chr2:226510927:A:T	9.32116e-10	1.52916	-1.08984	8.22697e-05	-0.961718	-1.14301
226510982	chr2:226510982:C:T	2.62445e-10	-2.33768e-10	-0.8281	0.000256493	-2.33768e-10	-0.967626
226511202	chr2:226511202:C:A	1.15582e-10	-1.64816	-2.40076e-10	0.000109241	-1.82117	-2.40076e-10
226511372	chr2:226511372:T:A	1.45042e-08	4.36317	-1.17911	4.61327e-05	-1.59046	-1.09274
226511412	chr2:226511412:C:A	3.57677e-10	-1.46636	0.947849	0.000231977	-1.8403	0.772215
226511445	chr2:226511445:C:T	2.93198e-10	-2.33768e-10	-0.717294	0.000359662	-2.33768e-10	-0.629561
226511763	chr2:226511763:T:G	2.28121e-10	-2.33768e-10	-0.968264	0.000250207	-2.33768e-10	-0.99244
226511956	chr2:226511956:G:T	3.24927e-10	-1.44883	0.834292	0.000210844	-1.83264	0.669025
226512270	chr2:226512270:C:T	3.17886e-10	-1.49941	0.862963	0.000212012	-1.85434	0.696251
226512349	chr2:226512349:T:C	1.16971e-10	-1.63622	-2.40076e-10	0.000110092	-1.81341	-2.40076e-10
226512518	chr2:226512518:C:T	3.25582e-10	-1.46373	0.8512	0.000213055	-1.83893	0.685757
226512723	chr2:226512723:GC:G	3.25675e-10	-2.33768e-10	-0.612241	0.000414442	-2.33768e-10	-0.487794
226512739	chr2:226512739:G:A	8.7544e-11	-1.926	-2.40076e-10	0.000101482	-1.89485	-2.40076e-10
226512748	chr2:226512748:T:C	1.87864e-10	-2.33768e-10	-1.16242	0.000212108	-2.33768e-10	-1.15763
226512841	chr2:226512841:C:T	9.58286e-11	-1.6044	-0.231178	7.23278e-05	-1.89184	-0.341676
226513654	chr2:226513654:A:G	5.74553e-10	0.742427	-0.786975	0.000138897	-0.699396	-0.881599
226513749	chr2:226513749:G:A	2.9594e-10	-2.33768e-10	-0.707985	0.000372795	-2.33768e-10	-0.593698
226514024	chr2:226514024:A:G	9.80318e-09	3.81925	-1.02693	6.42734e-05	-1.21865	-1.13293
226514167	chr2:226514167:A:G	2.65791e-10	-2.33768e-10	-0.815429	0.000257656	-2.33768e-10	-0.963101
226514655	chr2:226514655:G:C	1.95965e-10	-2.33768e-10	-1.1202	0.000214766	-2.33768e-10	-1.14518
226514911	chr2:226514911:G:A	1.13944e-10	-1.66243	-2.40076e-10	0.000103601	-1.87418	-2.40076e-10
226515095	chr2:226515095:T:G	3.01076e-10	0.4729	-1.16368	0.000129353	-0.480764	-1.17142
226515436	chr2:226515436:G:T	6.15932e-10	-2.33768e-10	0.0249954	0.000665034	-2.33768e-10	-0.0148891
226515455	chr2:226515455:A:G	1.91225e-10	-2.33768e-10	-1.14469	0.000210973	-2.33768e-10	-1.16299
226515643	chr2:226515643:C:T	9.41036e-09	3.92835	-1.17692	6.60159e-05	-1.18596	-1.13887
226516112	chr2:226516112:G:A	4.4993e-10	-2.33768e-10	-0.289049	0.000489993	-2.33768e-10	-0.320336
226516306	chr2:226516306:A:G	2.78074e-10	-2.33768e-10	-0.770253	0.000264108	-2.33768e-10	-0.938368
226516404	chr2:226516404:C:T	2.02272e-10	-2.33768e-10	-1.08853	0.000239228	-2.33768e-10	-1.03731
226516614	chr2:226516614:ACTAT:A	2.08773e-10	-2.33768e-10	-1.05689	0.000237709	-2.33768e-10	-1.04368
226516873	chr2:226516873:G:A	3.21246e-10	0.538355	-1.16429	3.63859e-05	-1.82497	-1.09558
226516894	chr2:226516894:C:A	1.19001e-10	-0.446859	-1.17215	3.11654e-05	-1.89763	-1.17779
226516946	chr2:226516946:G:A	1.88921e-10	-2.33768e-10	-1.15681	0.000215258	-2.33768e-10	-1.14289
226517423	chr2:226517423:G:A	2.31908e-10	-2.33768e-10	-0.9518	0.000280986	-2.33768e-10	-0.876423
226517647	chr2:226517647:A:G	1.02228e-10	-1.06496	-0.705976	5.66538e-05	-1.8896	-0.588171
226517888	chr2:226517888:C:T	1.85117e-10	-2.33768e-10	-1.17715	0.000207548	-2.33768e-10	-1.17937
226517897	chr2:226517897:A:T	1.97278e-10	-2.33768e-10	-1.11353	0.000220634	-2.33768e-10	-1.11822
226518146	chr2:226518146:A:G	2.25182e-10	-2.33768e-10	-0.981231	0.00027136	-2.33768e-10	-0.91128
226518210	chr2:226518210:A:T	1.10864e-10	-0.872489	-0.817346	4.8575e-05	-1.82507	-0.806548
226518658	chr2:226518658:G:A	2.28779e-10	-2.33768e-10	-0.965383	0.000276422	-2.33768e-10	-0.892797
226518689	chr2:226518689:A:G	1.85913e-10	-2.33768e-10	-1.17286	0.000210763	-2.33768e-10	-1.16399
226518920	chr2:226518920:C:T	2.14682e-10	-2.33768e-10	-1.02898	0.00025668	-2.33768e-10	-0.966896
226518924	chr2:226518924:AT:A	1.85868e-10	-2.33768e-10	-1.1731	0.000208078	-2.33768e-10	-1.17681
226519019	chr2:226519019:C:G	2.17842e-10	-2.33768e-10	-1.01437	0.000261031	-2.33768e-10	-0.950087
226519209	chr2:226519209:T:C	2.55579e-10	-2.33768e-10	-0.854608	0.00029223	-2.33768e-10	-0.837187
226519309	chr2:226519309:T:C	2.19743e-10	-2.33768e-10	-1.00568	0.000250131	-2.33768e-10	-0.99274
226519479	chr2:226519479:G:A	1.19806e-10	-0.78767	-0.8246	4.95511e-05	-1.79754	-0.814179
226519899	chr2:226519899:G:A	1.98569e-10	-2.33768e-10	-1.107	0.000228191	-2.33768e-10	-1.08455
226520067	chr2:226520067:A:G	1.12654e-10	-0.82351	-0.85031	4.76873e-05	-1.80992	-0.840136
226520701	chr2:226520701:C:T	2.37724e-10	-2.33768e-10	-0.927031	0.000282054	-2.33768e-10	-0.872627
226521040	chr2:226521040:G:A	2.48357e-10	-2.33768e-10	-0.883273	0.000287018	-2.33768e-10	-0.85518
226521231	chr2:226521231:TC:T	5.28371e-10	1.03264	-1.16098	0.000239517	0.11184	-1.14794
226521317	chr2:226521317:A:G	2.24653e-10	-2.33768e-10	-0.983585	0.000270626	-2.33768e-10	-0.913988
226521385	chr2:226521385:C:T	1.9018e-10	-2.33768e-10	-1.15017	0.000216947	-2.33768e-10	-1.13507
226521703	chr2:226521703:C:T	2.20493e-10	-2.33768e-10	-1.00228	0.000264813	-2.33768e-10	-0.935703
226521877	chr2:226521877:A:G	2.24704e-10	-2.33768e-10	-0.983355	0.000270732	-2.33768e-10	-0.913596
226522152	chr2:226522152:T:G	2.31551e-10	-2.33768e-10	-0.953341	0.000280316	-2.33768e-10	-0.87881
226522711	chr2:226522711:C:T	2.44665e-10	-2.33768e-10	-0.898252	0.000281906	-2.33768e-10	-0.873154
226522822	chr2:226522822:GAC:G	4.98949e-10	-2.33768e-10	-0.185637	0.000567751	-2.33768e-10	-0.173044
226522860	chr2:226522860:T:C	1.06858e-10	-1.72664	-2.40076e-10	0.000182956	-1.30548	-2.40076e-10
226522864	chr2:226522864:T:C	3.37325e-11	-1.89334	-0.986338	5.34679e-05	-1.58812	-0.947528
226522868	chr2:226522868:T:C	8.05619e-11	-1.75873	-0.25038	0.000130646	-1.46627	-0.175968
226522872	chr2:226522872:T:C	2.70244e-10	-2.33768e-10	-0.798814	0.000316505	-2.33768e-10	-0.757389
226522896	chr2:226522896:T:C	2.1346e-10	-2.33768e-10	-1.03469	0.000245031	-2.33768e-10	-1.01334
226522913	chr2:226522913:A:C	2.0493e-10	-2.33768e-10	-1.07547	0.000234131	-2.33768e-10	-1.05884
226523406	chr2:226523406:G:A	1.89716e-10	-2.33768e-10	-1.15261	0.000211033	-2.33768e-10	-1.16271
226523691	chr2:226523691:A:C	2.29999e-10	-2.33768e-10	-0.960066	0.000264257	-2.33768e-10	-0.937804
226523869	chr2:226523869:A:C	2.21767e-10	-2.33768e-10	-0.996514	0.000255411	-2.33768e-10	-0.971854
226524218	chr2:226524218:G:A	2.34741e-10	-2.33768e-10	-0.939656	0.000269946	-2.33768e-10	-0.916506
226524371	chr2:226524371:C:T	2.48343e-10	-2.33768e-10	-0.883331	0.000303046	-2.33768e-10	-0.800841
226524564	chr2:226524564:T:C	2.21973e-10	-2.33768e-10	-0.995587	0.000255662	-2.33768e-10	-0.970869
226524830	chr2:226524830:C:T	2.07718e-10	-2.33768e-10	-1.06196	0.000237752	-2.33768e-10	-1.0435
226524928	chr2:226524928:A:G	8.79425e-11	-1.92146	-2.40076e-10	0.000106271	-1.84874	-2.40076e-10
226525291	chr2:226525291:G:A	1.84707e-10	-2.33768e-10	-1.17937	0.000207895	-2.33768e-10	-1.1777
226525306	chr2:226525306:A:G	2.20223e-10	-2.33768e-10	-1.0035	0.000259148	-2.33768e-10	-0.957329
226525413	chr2:226525413:G:A	8.77659e-11	-1.92347	-2.40076e-10	0.000102036	-1.8894	-2.40076e-10
226525453	chr2:226525453:A:G	7.60313e-11	-0.887458	-1.17954	3.11105e-05	-1.91037	-1.16681
226525509	chr2:226525509:A:G	2.23892e-10	-2.33768e-10	-0.986979	0.000259299	-2.33768e-10	-0.956747
226525531	chr2:226525531:A:G	2.23594e-10	-2.33768e-10	-0.988308	0.000258926	-2.33768e-10	-0.958186
226525652	chr2:226525652:G:A	4.00459e-11	-1.56128	-1.14684	3.33744e-05	-1.86382	-1.14312
226525691	chr2:226525691:A:G	2.76819e-10	-2.33768e-10	-0.774777	0.000266933	-2.33768e-10	-0.92773
226525912	chr2:226525912:G:A	2.29366e-10	-2.33768e-10	-0.96282	0.000263856	-2.33768e-10	-0.939323
226526073	chr2:226526073:T:C	3.20396e-10	-2.33768e-10	-0.628582	0.00037736	-2.33768e-10	-0.581526
226526199	chr2:226526199:G:T	2.05563e-10	-2.33768e-10	-1.07239	0.000238638	-2.33768e-10	-1.03978
226526219	chr2:226526219:G:A	4.72802e-11	-1.88861	-0.653435	5.83013e-05	-1.80938	-0.639726
226526343	chr2:226526343:C:T	8.75893e-11	-1.92548	-2.40076e-10	0.000108763	-1.82556	-2.40076e-10
226526962	chr2:226526962:C:T	9.46086e-11	-1.84839	-2.40076e-10	9.89696e-05	-1.91991	-2.40076e-10
226527219	chr2:226527219:T:C	2.32162e-10	-2.33768e-10	-0.950704	0.000274749	-2.33768e-10	-0.898867
226528144	chr2:226528144:A:T	1.01294e-10	-0.61294	-1.16717	3.27091e-05	-1.91691	-1.11016
226528208	chr2:226528208:T:A	2.03605e-10	-2.33768e-10	-1.08196	0.000239554	-2.33768e-10	-1.03595
226529160	chr2:226529160:C:T	2.66033e-10	0.321583	-1.1361	3.68557e-05	-1.86074	-1.04697
226529177	chr2:226529177:A:G	4.42616e-10	0.452952	-0.758391	0.000229804	-0.385319	-0.692182
226529345	chr2:226529345:A:C	2.39601e-10	-2.33768e-10	-0.919166	0.000278729	-2.33768e-10	-0.884487
226529406	chr2:226529406:C:G	2.33511e-10	-2.33768e-10	-0.944911	0.000268479	-2.33768e-10	-0.921955
226529825	chr2:226529825:A:G	5.19111e-10	1.02114	-1.16716	0.000235636	0.103647	-1.15609
226530328	chr2:226530328:T:C	2.47613e-10	-2.33768e-10	-0.886273	0.000301988	-2.33768e-10	-0.804338
226530793	chr2:226530793:G:A	1.07492e-10	-0.549254	-1.17147	3.25669e-05	-1.9107	-1.12073
226531221	chr2:226531221:T:C	1.85579e-10	-2.33768e-10	-1.17466	0.000209461	-2.33768e-10	-1.17019
226531391	chr2:226531391:A:G	2.54444e-10	-2.33768e-10	-0.859058	0.00031141	-2.33768e-10	-0.773616
226531741	chr2:226531741:T:C	2.44288e-10	-2.33768e-10	-0.899791	0.000301832	-2.33768e-10	-0.804856
226532017	chr2:226532017:C:A	2.57482e-10	0.306668	-1.15386	3.55271e-05	-1.86468	-1.07975
226532163	chr2:226532163:G:A	2.30726e-10	-2.33768e-10	-0.956909	0.000268775	-2.33768e-10	-0.920852
226532841	chr2:226532841:A:AT	1.8486e-10	-2.33768e-10	-1.17854	0.000208407	-2.33768e-10	-1.17523
226532954	chr2:226532954:C:A	4.12601e-11	-1.91851	-0.759737	4.96794e-05	-1.80717	-0.801966
226532970	chr2:226532970:G:T	1.65339e-10	-1.89711	0.606975	0.000232617	-1.57718	0.511843
226532984	chr2:226532984:G:T	3.94294e-11	-1.61615	-1.10748	3.40561e-05	-1.88481	-1.1019
226533447	chr2:226533447:T:C	1.29446e-10	-0.761428	-0.773448	5.26487e-05	-1.78892	-0.762161
226533614	chr2:226533614:GA:G	2.4629e-10	-2.33768e-10	-0.891629	0.000243995	-2.33768e-10	-1.01758
226533946	chr2:226533946:C:T	1.87284e-10	-2.33768e-10	-1.16551	0.000211737	-2.33768e-10	-1.15938
226533974	chr2:226533974:A:G	2.47113e-10	-2.33768e-10	-0.888294	0.000288692	-2.33768e-10	-0.849367
226534851	chr2:226534851:T:A	2.1222e-10	-2.33768e-10	-1.04052	0.000242737	-2.33768e-10	-1.02275
226534988	chr2:226534988:C:A	1.84804e-10	-2.33768e-10	-1.17885	0.000208087	-2.33768e-10	-1.17677
226536027	chr2:226536027:T:C	3.85623e-11	-1.65118	-1.09469	3.21482e-05	-1.92636	-1.11801
226536111	chr2:226536111:C:T	2.65684e-10	-2.33768e-10	-0.815833	0.000310633	-2.33768e-10	-0.776114
226536603	chr2:226536603:C:T	7.46509e-10	0.217267	-2.40076e-10	0.000111845	-1.79761	-2.40076e-10
226536747	chr2:226536747:T:C	1.84673e-10	-2.33768e-10	-1.17955	0.000207533	-2.33768e-10	-1.17944
226536879	chr2:226536879:T:C	1.12954e-10	-0.869165	-0.801998	4.93542e-05	-1.82428	-0.791419
226537110	chr2:226537110:C:T	4.34064e-10	-2.33768e-10	-0.324948	0.000458827	-2.33768e-10	-0.386053
226537170	chr2:226537170:G:C	1.22918e-10	-0.413953	-1.17267	3.21061e-05	-1.91055	-1.13513
226537302	chr2:226537302:C:T	4.30136e-11	-1.46309	-1.17353	3.44501e-05	-1.80442	-1.17079
226537406	chr2:226537406:T:G	2.12255e-10	-2.33768e-10	-1.04035	0.000252061	-2.33768e-10	-0.985054
226537711	chr2:226537711:C:T	3.34013e-10	-2.33768e-10	-0.586961	0.000394043	-2.33768e-10	-0.538266
226537808	chr2:226537808:C:T	2.58217e-10	-2.33768e-10	-0.844341	0.000308659	-2.33768e-10	-0.782489
226537895	chr2:226537895:C:T	1.16362e-10	-0.83674	-0.804692	4.97296e-05	-1.81401	-0.794117
226538100	chr2:226538100:A:G	4.36868e-10	0.495272	-0.81378	0.000224485	-0.348952	-0.751966
226538325	chr2:226538325:G:A	2.42294e-10	-2.33768e-10	-0.907987	0.00029458	-2.33768e-10	-0.829176
226538481	chr2:226538481:T:C	2.52651e-10	-2.33768e-10	-0.866133	0.000248758	-2.33768e-10	-0.998247
226538565	chr2:226538565:G:T	2.4806e-10	-2.33768e-10	-0.884471	0.000245328	-2.33768e-10	-1.01213
226538648	chr2:226538648:A:G	1.85729e-10	-2.33768e-10	-1.17385	0.000209634	-2.33768e-10	-1.16936
226538714	chr2:226538714:A:T	1.10564e-10	-0.513035	-1.17951	3.13343e-05	-1.90409	-1.16592
226538895	chr2:226538895:C:T	1.19006e-10	-0.839168	-0.779797	5.09977e-05	-1.81428	-0.768665
226539062	chr2:226539062:C:A	3.12352e-10	-2.33768e-10	-0.654011	0.00036743	-2.33768e-10	-0.608195
226539094	chr2:226539094:C:T	1.85223e-10	-2.33768e-10	-1.17658	0.000209044	-2.33768e-10	-1.17218
226539155	chr2:226539155:T:C	1.13824e-10	-0.483899	-1.17959	3.16201e-05	-1.90032	-1.16062
226539334	chr2:226539334:G:A	7.37913e-10	0.830928	-0.625242	0.000360679	-0.0792509	-0.547488
226539515	chr2:226539515:C:T	2.54361e-10	-2.33768e-10	-0.859385	0.000250039	-2.33768e-10	-0.993108
226539823	chr2:226539823:C:T	1.9743e-10	-2.33768e-10	-1.11275	0.000230664	-2.33768e-10	-1.07376
226539959	chr2:226539959:A:C	1.8559e-10	-2.33768e-10	-1.1746	0.000209312	-2.33768e-10	-1.1709
226540291	chr2:226540291:C:T	4.41599e-10	0.86814	-1.17588	0.000204968	-0.0228057	-1.16907
226541139	chr2:226541139:C:T	9.71922e-11	-1.82145	-2.40076e-10	0.000127115	-1.66964	-2.40076e-10
226541392	chr2:226541392:C:T	2.23817e-10	-2.33768e-10	-0.987312	0.000270276	-2.33768e-10	-0.915282
226541900	chr2:226541900:A:T	5.18822e-10	-2.33768e-10	-0.14658	0.000616615	-2.33768e-10	-0.0904823
226542643	chr2:226542643:G:GTTTT	2.54612e-10	-2.33768e-10	-0.8584	0.000250226	-2.33768e-10	-0.99236
226543779	chr2:226543779:AAAT:A	1.9992e-10	-2.33768e-10	-1.10022	0.000228845	-2.33768e-10	-1.08168
226543994	chr2:226543994:T:A	2.39004e-10	-2.33768e-10	-0.92166	0.00027509	-2.33768e-10	-0.897627
226544449	chr2:226544449:G:C	2.90971e-10	-2.33768e-10	-0.724916	0.000277924	-2.33768e-10	-0.887378
226544698	chr2:226544698:G:A	1.93731e-10	-2.33768e-10	-1.13167	0.00022025	-2.33768e-10	-1.11996
226545148	chr2:226545148:T:C	2.49766e-10	-2.33768e-10	-0.877615	0.000292494	-2.33768e-10	-0.836281
226545434	chr2:226545434:C:T	1.41197e-10	-0.757882	-0.690099	5.75045e-05	-1.78131	-0.681556
226545529	chr2:226545529:A:G	1.84669e-10	-2.33768e-10	-1.17957	0.000207535	-2.33768e-10	-1.17943
226545633	chr2:226545633:A:G	1.1762e-10	-0.780857	-0.849825	4.87077e-05	-1.78885	-0.840045
226545654	chr2:226545654:T:C	9.16531e-11	-1.88013	-2.40076e-10	0.000100133	-1.90823	-2.40076e-10
226545981	chr2:226545981:T:C	7.11653e-11	-1.92315	-0.209983	7.63879e-05	-1.92548	-0.253421
226545998	chr2:226545998:G:A	1.88546e-10	-2.33768e-10	-1.1588	0.000214593	-2.33768e-10	-1.14598
226546269	chr2:226546269:T:C	1.94762e-10	-2.33768e-10	-1.12636	0.000229101	-2.33768e-10	-1.08056
226546469	chr2:226546469:G:T	1.97819e-10	-2.33768e-10	-1.11079	0.000225289	-2.33768e-10	-1.09734
226546643	chr2:226546643:A:C	2.18394e-10	-2.33768e-10	-1.01184	0.000245121	-2.33768e-10	-1.01297
226547120	chr2:226547120:G:A	2.41194e-10	-2.33768e-10	-0.912538	0.000280693	-2.33768e-10	-0.877465
226547322	chr2:226547322:T:C	1.97152e-10	-2.33768e-10	-1.11417	0.000232911	-2.33768e-10	-1.06407
226547927	chr2:226547927:G:A	2.97589e-10	-2.33768e-10	-0.702426	0.000381503	-2.33768e-10	-0.570608
226548040	chr2:226548040:G:A	1.87341e-10	-2.33768e-10	-1.16521	0.000208682	-2.33768e-10	-1.17392
226548355	chr2:226548355:TAAGAG:T	2.8837e-10	-2.33768e-10	-0.733895	0.000319796	-2.33768e-10	-0.747044
226548417	chr2:226548417:C:T	2.01388e-10	-2.33768e-10	-1.09291	0.000229752	-2.33768e-10	-1.07772
226548638	chr2:226548638:T:C	6.3934e-10	1.04578	-0.983483	0.000298349	0.114273	-0.930735
226548770	chr2:226548770:A:G	9.01159e-11	-1.89704	-2.40076e-10	0.000119833	-1.72863	-2.40076e-10
226548947	chr2:226548947:G:T	2.60202e-10	-2.33768e-10	-0.836683	0.000318467	-2.33768e-10	-0.751208
226549206	chr2:226549206:G:T	4.59985e-10	0.908109	-1.17506	0.000213187	0.0147049	-1.16726
226549344	chr2:226549344:T:G	1.42513e-10	-1.43871	-2.40076e-10	0.0001377	-1.58965	-2.40076e-10
226550054	chr2:226550054:C:T	2.37185e-10	-2.33768e-10	-0.929298	0.000272951	-2.33768e-10	-0.905435
226550086	chr2:226550086:C:T	8.75017e-11	-1.92648	-2.40076e-10	0.000103308	-1.87701	-2.40076e-10
226550245	chr2:226550245:T:C	6.08468e-10	0.861989	-0.849185	0.00029296	-0.0541396	-0.780551
226550249	chr2:226550249:C:G	5.56255e-10	0.778504	-0.855417	0.00027157	-0.123103	-0.787403
226550322	chr2:226550322:G:A	2.4318e-10	-2.33768e-10	-0.904337	0.00029567	-2.33768e-10	-0.825484
226550874	chr2:226550874:C:T	2.58793e-10	-2.33768e-10	-0.842114	0.000301148	-2.33768e-10	-0.807124
226550907	chr2:226550907:C:T	5.89561e-10	-2.33768e-10	-0.0187618	0.000698466	-2.33768e-10	0.0341599
226551184	chr2:226551184:T:C	1.26304e-10	-0.839425	-0.720026	5.48366e-05	-1.81111	-0.69926
226551336	chr2:226551336:A:G	2.05037e-10	-2.33768e-10	-1.07495	0.000234254	-2.33768e-10	-1.05832
226551543	chr2:226551543:G:A	2.31881e-10	-2.33768e-10	-0.951918	0.000267339	-2.33768e-10	-0.926209
226551946	chr2:226551946:C:T	3.92624e-11	-1.55036	-1.17751	3.28844e-05	-1.84591	-1.17582
226552160	chr2:226552160:C:T	2.99737e-10	-2.33768e-10	-0.695236	0.000332365	-2.33768e-10	-0.708493
226552295	chr2:226552295:A:G	1.93668e-10	-0.122416	-1.00958	3.29425e-05	-1.92099	-1.09898
226552377	chr2:226552377:A:G	2.09413e-10	-2.33768e-10	-1.05383	0.000237896	-2.33768e-10	-1.04289
226553432	chr2:226553432:G:T	2.49759e-10	-2.33768e-10	-0.877645	0.000292641	-2.33768e-10	-0.83578
226554110	chr2:226554110:C:T	1.82741e-10	-0.054193	-1.13588	3.38183e-05	-1.92458	-1.06915
226554146	chr2:226554146:T:C	1.98573e-10	-2.33768e-10	-1.10698	0.000226218	-2.33768e-10	-1.09323
226555037	chr2:226555037:T:C	1.95239e-10	-2.33768e-10	-1.12392	0.000227269	-2.33768e-10	-1.08859
226555227	chr2:226555227:A:C	2.82764e-10	-2.33768e-10	-0.753529	0.000350582	-2.33768e-10	-0.655132
226555392	chr2:226555392:C:T	2.808e-10	-2.33768e-10	-0.760499	0.000347872	-2.33768e-10	-0.662891
226555847	chr2:226555847:T:C	4.9282e-10	0.977665	-1.17566	0.000225757	0.0729705	-1.16824
226556015	chr2:226556015:G:C	2.68121e-10	-2.33768e-10	-0.8067	0.000314553	-2.33768e-10	-0.763575
226556221	chr2:226556221:T:C	1.95683e-10	-2.33768e-10	-1.12164	0.000223862	-2.33768e-10	-1.1037
226556356	chr2:226556356:A:C	3.01382e-10	-2.33768e-10	-0.689763	0.000333846	-2.33768e-10	-0.704047
226556953	chr2:226556953:C:A	1.15286e-10	-1.65073	-2.40076e-10	0.000109593	-1.81795	-2.40076e-10
226557268	chr2:226557268:C:T	2.42556e-10	-2.33768e-10	-0.906908	0.000288477	-2.33768e-10	-0.850112
226557347	chr2:226557347:G:C	2.71315e-10	-2.33768e-10	-0.794859	0.000316774	-2.33768e-10	-0.756537
226557695	chr2:226557695:G:A	3.65156e-11	-1.80541	-0.994989	5.09889e-05	-1.61434	-0.968782
226558251	chr2:226558251:G:A	1.92184e-10	-2.33768e-10	-1.13969	0.000207513	-2.33768e-10	-1.17953
226558574	chr2:226558574:A:G	1.97834e-10	-2.33768e-10	-1.11071	0.000231184	-2.33768e-10	-1.07151
226559061	chr2:226559061:T:C	4.87282e-10	-0.209297	-2.40076e-10	0.000309304	-0.780403	-2.40076e-10
226559305	chr2:226559305:T:A	6.65219e-10	-2.33768e-10	0.101975	0.000742037	-2.33768e-10	0.0946726
226559377	chr2:226559377:C:T	1.92648e-10	-2.33768e-10	-1.13727	0.000207548	-2.33768e-10	-1.17936
226559605	chr2:226559605:C:T	3.96404e-10	-2.33768e-10	-0.415708	0.000431599	-2.33768e-10	-0.44723
226559678	chr2:226559678:C:T	1.49068e-10	-1.39374	-2.40076e-10	0.000263148	-0.94201	-2.40076e-10
226560205	chr2:226560205:A:G	4.75179e-10	-2.33768e-10	-0.234449	0.000529495	-2.33768e-10	-0.242804
226560702	chr2:226560702:C:T	2.26545e-10	-2.33768e-10	-0.975195	0.000263419	-2.33768e-10	-0.94098
226560977	chr2:226560977:T:C	9.40017e-10	-2.33768e-10	0.447757	0.00100414	-2.33768e-10	0.39716
226561005	chr2:226561005:A:AT	3.92313e-10	0.747265	-1.17334	0.00018735	-0.117125	-1.16462
226561282	chr2:226561282:T:C	1.68256e-10	-0.0935527	-1.1791	3.74523e-05	-1.72317	-1.16848
226561419	chr2:226561419:T:A	3.858e-10	0.730335	-1.17316	0.000184723	-0.131536	-1.16433
226561658	chr2:226561658:G:C	2.13703e-10	-2.33768e-10	-1.03355	0.000246848	-2.33768e-10	-1.00596
226562179	chr2:226562179:G:A	3.88619e-11	-1.63988	-1.09824	3.34156e-05	-1.89377	-1.11193
226562278	chr2:226562278:C:T	8.76453e-11	-1.92484	-2.40076e-10	0.000107906	-1.83346	-2.40076e-10
226562406	chr2:226562406:C:T	1.90193e-10	-2.33768e-10	-1.1501	0.000207544	-2.33768e-10	-1.17939
226563282	chr2:226563282:C:T	8.81381e-11	-1.0018	-0.917431	4.30879e-05	-1.86225	-0.889231
226563501	chr2:226563501:C:T	1.7507e-10	-0.0532984	-1.17966	3.81621e-05	-1.71023	-1.16266
226563611	chr2:226563611:G:C	1.68798e-10	-0.183853	-1.08559	3.8965e-05	-1.73805	-1.11402
226563817	chr2:226563817:T:C	2.10829e-10	-2.33768e-10	-1.04709	0.000243217	-2.33768e-10	-1.02077
226564042	chr2:226564042:T:C	2.62649e-10	-2.33768e-10	-0.827323	0.000306901	-2.33768e-10	-0.7882
226564094	chr2:226564094:T:C	8.25259e-11	-0.822564	-1.16246	3.4422e-05	-1.81259	-1.16345
226564212	chr2:226564212:T:A	2.26805e-10	-2.33768e-10	-0.97405	0.000260354	-2.33768e-10	-0.952683
226564240	chr2:226564240:G:T	2.13859e-10	-2.33768e-10	-1.03282	0.000255877	-2.33768e-10	-0.970031
226564320	chr2:226564320:C:T	1.92745e-10	-2.33768e-10	-1.13677	0.000223579	-2.33768e-10	-1.10496
226564469	chr2:226564469:TG:T	8.78009e-11	-1.92307	-2.40076e-10	9.98899e-05	-1.91066	-2.40076e-10
226564569	chr2:226564569:T:C	1.84936e-10	-2.33768e-10	-1.17813	0.00020803	-2.33768e-10	-1.17705
226565089	chr2:226565089:C:G	6.13921e-10	0.987183	-0.965458	0.00028924	0.0633709	-0.910842
226565243	chr2:226565243:A:G	2.89184e-11	-1.903	-1.13066	3.33863e-05	-1.88433	-1.12225
226565636	chr2:226565636:G:T	2.93525e-10	-0.716178	-2.40076e-10	0.000101983	-1.88992	-2.40076e-10
226566030	chr2:226566030:C:T	1.84937e-10	-2.33768e-10	-1.17813	0.000208031	-2.33768e-10	-1.17704
226566272	chr2:226566272:T:C	1.09075e-10	-1.9255	0.219396	0.000118073	-1.9241	0.180677
226566476	chr2:226566476:T:A	3.09931e-10	-2.33768e-10	-0.661792	0.000338077	-2.33768e-10	-0.691454
226566785	chr2:226566785:A:C	2.80941e-10	-2.33768e-10	-0.759997	0.000328354	-2.33768e-10	-0.720636
226566819	chr2:226566819:C:T	3.02522e-10	-2.33768e-10	-0.685986	0.000354503	-2.33768e-10	-0.644009
226566939	chr2:226566939:T:C	2.75445e-10	-2.33768e-10	-0.779754	0.000321634	-2.33768e-10	-0.741313
226567036	chr2:226567036:A:G	2.73657e-10	-1.92607	1.13981	0.000301245	-1.86714	1.06034
226567042	chr2:226567042:ATTT:A	5.79625e-10	0.936164	-0.971923	0.000274797	0.0194887	-0.918184
226567076	chr2:226567076:G:C	2.26587e-10	-2.33768e-10	-0.97501	0.000260091	-2.33768e-10	-0.953693
226567322	chr2:226567322:T:A	2.25683e-10	-2.33768e-10	-0.97901	0.000274545	-2.33768e-10	-0.899613
226567541	chr2:226567541:G:A	8.94127e-11	-1.90488	-2.40076e-10	9.97189e-05	-1.91237	-2.40076e-10
226567604	chr2:226567604:G:A	1.86547e-10	-2.33768e-10	-1.16946	0.000210589	-2.33768e-10	-1.16482
226567644	chr2:226567644:G:A	1.85064e-10	-2.33768e-10	-1.17744	0.000208082	-2.33768e-10	-1.17679
226568240	chr2:226568240:TA:T	2.29341e-10	-2.33768e-10	-0.96293	0.000279769	-2.33768e-10	-0.880764
226568299	chr2:226568299:C:T	2.56823e-10	-2.33768e-10	-0.849753	0.000313571	-2.33768e-10	-0.766701
226568618	chr2:226568618:T:A	1.8644e-10	-2.33768e-10	-1.17003	0.000210446	-2.33768e-10	-1.1655
226568874	chr2:226568874:T:C	3.67068e-11	-1.80225	-0.992931	5.14912e-05	-1.60691	-0.966403
226569328	chr2:226569328:C:A	2.78988e-10	-2.33768e-10	-0.76697	0.000325972	-2.33768e-10	-0.727914
226569366	chr2:226569366:A:G	2.04271e-10	-2.33768e-10	-1.07869	0.000226326	-2.33768e-10	-1.09275
226569830	chr2:226569830:T:C	2.04103e-10	-2.33768e-10	-1.07952	0.000240498	-2.33768e-10	-1.03202
226570404	chr2:226570404:T:A	1.86651e-10	-2.33768e-10	-1.1689	0.000212035	-2.33768e-10	-1.15798
226570405	chr2:226570405:A:T	1.86664e-10	-2.33768e-10	-1.16883	0.000212057	-2.33768e-10	-1.15787
226570499	chr2:226570499:T:C	2.2017e-10	-2.33768e-10	-1.00374	0.000264872	-2.33768e-10	-0.93548
226570566	chr2:226570566:G:A	1.90548e-10	-2.33768e-10	-1.14823	0.000220358	-2.33768e-10	-1.11947
226571024	chr2:226571024:T:C	3.81792e-08	4.15191	-2.40076e-10	0.000287163	-0.854678	-2.40076e-10
226571183	chr2:226571183:T:C	2.12745e-10	-2.33768e-10	-1.03805	0.000235108	-2.33768e-10	-1.05468
226571254	chr2:226571254:A:G	1.90213e-10	-2.33768e-10	-1.14999	0.000215897	-2.33768e-10	-1.13992
226572400	chr2:226572400:A:G	2.40588e-10	0.258959	-1.17401	4.34678e-05	-1.60383	-1.13888
226572415	chr2:226572415:AT:A	1.38152e-09	0.902191	-0.0693937	0.000666002	-0.05283	0.0393962
226572551	chr2:226572551:T:C	1.85625e-10	-2.33768e-10	-1.17441	0.000211405	-2.33768e-10	-1.16095
226573659	chr2:226573659:G:A	1.85022e-10	-2.33768e-10	-1.17766	0.000214911	-2.33768e-10	-1.1445
226573681	chr2:226573681:A:G	8.64141e-10	-2.33768e-10	0.363596	0.000962106	-2.33768e-10	0.354398
226573683	chr2:226573683:C:A	1.85164e-10	-2.33768e-10	-1.1769	0.000208813	-2.33768e-10	-1.17329
226573968	chr2:226573968:T:C	1.85218e-10	-2.33768e-10	-1.17661	0.000207876	-2.33768e-10	-1.17779
226574171	chr2:226574171:A:G	3.56503e-10	0.576196	-1.09799	4.34428e-05	-1.75228	-0.991005
226574293	chr2:226574293:A:T	1.89678e-10	-2.33768e-10	-1.15281	0.00021897	-2.33768e-10	-1.12579
226575892	chr2:226575892:G:T	2.26666e-10	-2.33768e-10	-0.974664	0.000260194	-2.33768e-10	-0.953301
226575932	chr2:226575932:A:T	1.89044e-10	-2.33768e-10	-1.15616	0.000213888	-2.33768e-10	-1.14927
226576049	chr2:226576049:G:T	8.75142e-11	-1.92634	-2.40076e-10	0.000111462	-1.80104	-2.40076e-10
226576525	chr2:226576525:T:C	1.88282e-10	-2.33768e-10	-1.1602	0.000207979	-2.33768e-10	-1.17729
226576982	chr2:226576982:C:T	2.10505e-10	-2.33768e-10	-1.04863	0.000240642	-2.33768e-10	-1.03142
226577011	chr2:226577011:C:T	1.21951e-10	-0.749342	-0.845182	4.9778e-05	-1.78199	-0.82516
226577169	chr2:226577169:A:G	7.36932e-10	-2.33768e-10	0.204355	0.000782979	-2.33768e-10	0.148379
226577250	chr2:226577250:A:G	1.95001e-10	-2.33768e-10	-1.12514	0.000227046	-2.33768e-10	-1.08958
226577358	chr2:226577358:A:T	1.32424e-09	0.998661	-0.208206	0.000640539	0.0543173	-0.106734
226577398	chr2:226577398:T:G	8.81738e-11	-1.91883	-2.40076e-10	0.000106202	-1.84938	-2.40076e-10
226577512	chr2:226577512:T:C	2.63259e-10	-1.92039	1.09539	0.000280495	-1.89944	1.02127
226577778	chr2:226577778:G:A	2.23888e-10	-2.33768e-10	-0.986994	0.00027929	-2.33768e-10	-0.882477
226578833	chr2:226578833:A:G	9.37124e-11	-1.20521	-0.652698	6.67723e-05	-1.68357	-0.629867
226579217	chr2:226579217:C:T	2.30183e-10	-2.33768e-10	-0.959266	0.00028103	-2.33768e-10	-0.876264
226579310	chr2:226579310:T:A	2.30777e-10	-2.33768e-10	-0.956687	0.00028188	-2.33768e-10	-0.873246
226580229	chr2:226580229:G:T	8.97214e-11	-1.90143	-2.40076e-10	0.00011057	-1.80908	-2.40076e-10
226580294	chr2:226580294:G:T	2.99722e-10	0.467469	-1.16275	4.70964e-05	-1.48299	-1.17954
226580385	chr2:226580385:G:A	2.23891e-10	-2.33768e-10	-0.986982	0.00027208	-2.33768e-10	-0.908631
226581245	chr2:226581245:G:A	3.88715e-11	-1.78996	-0.947923	5.51651e-05	-1.58503	-0.919364
226581385	chr2:226581385:A:G	1.31021e-10	-1.84762	0.324831	0.000132352	-1.90822	0.278965
226581514	chr2:226581514:A:G	2.49809e-08	3.72772	-2.40076e-10	0.000249845	-0.993888	-2.40076e-10
226581862	chr2:226581862:T:C	7.38396e-10	-2.33768e-10	0.206339	0.000825991	-2.33768e-10	0.201857
226581980	chr2:226581980:A:G	3.84846e-11	-1.81497	-0.932912	5.36367e-05	-1.62861	-0.903885
226582579	chr2:226582579:C:T	1.17024e-10	-1.63576	-2.40076e-10	0.000103354	-1.87656	-2.40076e-10
226582782	chr2:226582782:C:T	1.65147e-10	-0.323364	-0.967944	5.23031e-05	-1.59234	-0.965331
226582976	chr2:226582976:A:G	4.88775e-10	0.503839	-0.710077	0.000266344	-0.291082	-0.638856
226583161	chr2:226583161:T:A	2.59733e-10	-2.33768e-10	-0.838487	0.000309242	-2.33768e-10	-0.780602
226583980	chr2:226583980:T:C	1.93508e-10	-2.33768e-10	-1.13282	0.000216546	-2.33768e-10	-1.13692
226584008	chr2:226584008:T:C	6.48098e-10	0.507231	-0.431329	0.000359832	-0.286584	-0.342504
226584243	chr2:226584243:G:T	6.9452e-09	2.44767	-2.40076e-10	0.00385635	1.74275	-2.40076e-10
226584494	chr2:226584494:C:T	3.76565e-11	-1.84784	-0.921795	5.1338e-05	-1.68435	-0.891945
226584979	chr2:226584979:A:G	6.2252e-10	1.0185	-0.982869	5.38512e-05	-1.46884	-1.05966
226585066	chr2:226585066:T:G	3.65079e-11	-1.87519	-0.925418	4.68736e-05	-1.83763	-0.82964
226585087	chr2:226585087:C:T	4.11103e-10	-2.33768e-10	-0.379297	0.000472651	-2.33768e-10	-0.356369
226585443	chr2:226585443:A:G	1.87451e-10	-2.33768e-10	-1.16462	0.000208045	-2.33768e-10	-1.17697
226585811	chr2:226585811:A:G	5.24001e-11	-1.54144	-0.897795	4.51364e-05	-1.82881	-0.876228
226586086	chr2:226586086:T:C	2.79265e-10	-2.33768e-10	-0.765979	0.000339083	-2.33768e-10	-0.688481
226586428	chr2:226586428:A:G	9.89875e-11	-1.80315	-2.40076e-10	0.000100891	-1.90069	-2.40076e-10
226586489	chr2:226586489:G:A	2.66316e-10	-2.33768e-10	-0.813458	0.000296373	-2.33768e-10	-0.823108
226586698	chr2:226586698:A:G	1.88042e-10	-2.33768e-10	-1.16148	0.000212547	-2.33768e-10	-1.15556
226586725	chr2:226586725:G:A	4.29376e-10	-2.33768e-10	-0.335809	0.000467056	-2.33768e-10	-0.368277
226586896	chr2:226586896:A:G	4.15298e-10	-2.33768e-10	-0.369145	0.00052474	-2.33768e-10	-0.251824
226586922	chr2:226586922:G:A	3.01541e-10	-2.33768e-10	-0.689234	0.000329333	-2.33768e-10	-0.717656
226587368	chr2:226587368:C:T	5.22903e-11	-1.81296	-0.628373	8.39761e-05	-1.48438	-0.599813
226587679	chr2:226587679:G:A	6.78204e-10	0.527605	-0.406298	0.000376298	-0.268387	-0.315958
226587785	chr2:226587785:A:G	3.26506e-10	-2.33768e-10	-0.609692	0.000386659	-2.33768e-10	-0.557184
226587786	chr2:226587786:A:G	5.30489e-10	1.03369	-1.15803	4.77855e-05	-1.46997	-1.17804
226587805	chr2:226587805:G:T	4.03415e-10	-2.33768e-10	-0.398176	0.000513231	-2.33768e-10	-0.274
226588010	chr2:226588010:T:A	7.53013e-09	2.52853	-2.40076e-10	0.0041642	1.81955	-2.40076e-10
226588098	chr2:226588098:C:T	4.5173e-11	-1.44028	-1.14736	3.20591e-05	-1.88766	-1.15949
226588440	chr2:226588440:G:A	1.84685e-10	-2.33768e-10	-1.17949	0.000207708	-2.33768e-10	-1.1786
226588467	chr2:226588467:T:C	5.16616e-10	1.00671	-1.15755	4.72519e-05	-1.48132	-1.17792
226588604	chr2:226588604:T:C	9.93822e-11	-1.79917	-2.40076e-10	0.000130263	-1.64517	-2.40076e-10
226589019	chr2:226589019:A:G	4.25934e-11	-1.60078	-1.04566	3.7955e-05	-1.85691	-1.02141
226589077	chr2:226589077:C:T	5.63245e-10	1.09269	-1.15711	4.88569e-05	-1.44805	-1.17778
226589423	chr2:226589423:T:A	8.77494e-11	-1.92366	-2.40076e-10	0.000100439	-1.90518	-2.40076e-10
226589470	chr2:226589470:C:A	8.11166e-11	-1.68857	-0.313686	7.38301e-05	-1.90476	-0.308199
226589750	chr2:226589750:T:C	5.28165e-10	1.02605	-1.15478	4.76975e-05	-1.47278	-1.17707
226590216	chr2:226590216:TA:T	4.16824e-10	-2.33768e-10	-0.365476	0.000531601	-2.33768e-10	-0.238833
226590514	chr2:226590514:C:T	5.33779e-10	1.04103	-1.15919	4.79111e-05	-1.46703	-1.17835
226590773	chr2:226590773:A:T	7.02136e-10	1.31915	-1.16316	4.20987e-05	-1.66039	-1.11432
226590817	chr2:226590817:C:T	1.96894e-10	-2.33768e-10	-1.11547	0.000220203	-2.33768e-10	-1.12018
226591108	chr2:226591108:G:A	1.87215e-10	-2.33768e-10	-1.16588	0.000211463	-2.33768e-10	-1.16068
226591158	chr2:226591158:C:T	2.83767e-10	-2.33768e-10	-0.749988	0.00034071	-2.33768e-10	-0.683695
226591289	chr2:226591289:A:T	1.88059e-10	-2.33768e-10	-1.16138	0.000212569	-2.33768e-10	-1.15546
226591479	chr2:226591479:T:C	2.05045e-10	-2.33768e-10	-1.07491	0.000249158	-2.33768e-10	-0.996638
226591577	chr2:226591577:C:T	2.58736e-10	0.336283	-1.17862	0.000140584	-0.389335	-1.17958
226591786	chr2:226591786:G:A	4.28712e-10	-2.33768e-10	-0.337355	0.000493556	-2.33768e-10	-0.31309
226591801	chr2:226591801:A:G	5.60707e-10	1.07645	-1.14539	4.90763e-05	-1.44787	-1.17348
226591873	chr2:226591873:G:A	2.85363e-10	-2.33768e-10	-0.744377	0.000342479	-2.33768e-10	-0.678518
226592483	chr2:226592483:G:A	6.19866e-11	-1.44019	-0.831031	4.85615e-05	-1.8146	-0.817298
226592520	chr2:226592520:C:T	2.49992e-10	0.264656	-1.14137	0.000135932	-0.446142	-1.15643
226592526	chr2:226592526:G:A	3.95983e-10	-2.33768e-10	-0.416768	0.00049877	-2.33768e-10	-0.302582
226592572	chr2:226592572:G:A	3.89399e-11	-1.80699	-0.929127	5.45222e-05	-1.61633	-0.899785
226592598	chr2:226592598:A:G	1.11224e-10	-1.68659	-2.40076e-10	0.000100113	-1.90843	-2.40076e-10
226593170	chr2:226593170:C:T	3.08223e-10	-2.33768e-10	-0.667317	0.000334508	-2.33768e-10	-0.702066
226593222	chr2:226593222:C:T	2.91212e-10	-2.33768e-10	-0.72409	0.000342591	-2.33768e-10	-0.67819
226593564	chr2:226593564:C:G	2.74502e-10	-2.33768e-10	-0.78318	0.000328471	-2.33768e-10	-0.720278
226593799	chr2:226593799:C:T	2.8141e-10	-2.33768e-10	-0.758328	0.000337367	-2.33768e-10	-0.693555
226594546	chr2:226594546:G:C	5.5792e-10	1.06846	-1.14238	4.89523e-05	-1.45177	-1.17211
226594552	chr2:226594552:A:G	2.3967e-10	-2.33768e-10	-0.918877	0.000259477	-2.33768e-10	-0.95606
226594582	chr2:226594582:G:A	1.92647e-10	-2.33768e-10	-1.13728	0.000214858	-2.33768e-10	-1.14475
226595235	chr2:226595235:G:A	3.9031e-09	-2.33768e-10	1.87139	0.00433819	-2.33768e-10	1.86049
226595375	chr2:226595375:C:G	3.54496e-10	-2.33768e-10	-0.527442	0.000445377	-2.33768e-10	-0.415807
226595536	chr2:226595536:C:T	1.90795e-10	-2.33768e-10	-1.14694	0.000213607	-2.33768e-10	-1.15059
226596112	chr2:226596112:G:A	3.46608e-10	0.612782	-1.16273	4.10256e-05	-1.62147	-1.17906
226596116	chr2:226596116:A:T	1.99056e-10	-2.33768e-10	-1.10455	0.000212399	-2.33768e-10	-1.15626
226596477	chr2:226596477:A:C	2.45266e-10	0.283279	-1.17908	0.000134956	-0.430385	-1.1794
226596503	chr2:226596503:G:A	1.88442e-10	-2.33768e-10	-1.15935	0.000213065	-2.33768e-10	-1.15313
226596547	chr2:226596547:C:T	1.97646e-10	-2.33768e-10	-1.11166	0.0002314	-2.33768e-10	-1.07058
226596564	chr2:226596564:GAGTTCAAGAGC:G	2.64619e-10	-2.33768e-10	-0.819848	0.000312426	-2.33768e-10	-0.770359
226596612	chr2:226596612:A:AAAAATAATT	2.66481e-10	-2.33768e-10	-0.812839	0.000314762	-2.33768e-10	-0.762911
226596630	chr2:226596630:G:T	1.88577e-10	-2.33768e-10	-1.15863	0.000213329	-2.33768e-10	-1.15189
226597447	chr2:226597447:G:C	3.90007e-11	-1.78197	-0.952586	5.52437e-05	-1.57834	-0.924633
226597631	chr2:226597631:C:T	1.85835e-10	-2.33768e-10	-1.17328	0.000208274	-2.33768e-10	-1.17587
226598053	chr2:226598053:G:A	3.25763e-11	-1.78532	-1.12924	5.24148e-05	-1.42976	-1.12578
226598161	chr2:226598161:G:A	2.98639e-11	-1.84143	-1.16006	3.09999e-05	-1.92625	-1.15449
226598540	chr2:226598540:A:T	5.25973e-11	-1.38052	-1.05496	3.55771e-05	-1.86757	-1.07545
226598542	chr2:226598542:A:G	1.90184e-10	-2.33768e-10	-1.15015	0.000215285	-2.33768e-10	-1.14276
226598605	chr2:226598605:A:G	2.64905e-10	-0.81877	-2.40076e-10	0.000213804	-1.14967	-2.40076e-10
226598947	chr2:226598947:T:C	3.12639e-10	-2.33768e-10	-0.653092	0.000385835	-2.33768e-10	-0.559316
226598982	chr2:226598982:T:C	3.17241e-10	0.529354	-1.16783	3.97736e-05	-1.65187	-1.17965
226599001	chr2:226599001:G:A	1.92127e-10	-2.33768e-10	-1.13998	0.000215091	-2.33768e-10	-1.14367
226599035	chr2:226599035:A:G	1.59707e-10	-1.82315	0.498344	0.000155341	-1.9183	0.449199
226599580	chr2:226599580:A:T	1.69248e-10	-0.392218	-0.874554	5.5389e-05	-1.62817	-0.872177
226599653	chr2:226599653:G:A	5.22316e-10	-2.33768e-10	-0.139867	0.000580694	-2.33768e-10	-0.150502
226599719	chr2:226599719:C:T	2.84083e-10	-2.33768e-10	-0.748875	0.000307756	-2.33768e-10	-0.785419
226599832	chr2:226599832:A:C	1.90126e-10	-2.33768e-10	-1.15045	0.00021521	-2.33768e-10	-1.14311
226600010	chr2:226600010:A:G	2.76886e-11	-1.90795	-1.16917	3.17294e-05	-1.89659	-1.1609
226600329	chr2:226600329:C:T	1.99012e-10	-2.33768e-10	-1.10477	0.000227478	-2.33768e-10	-1.08767
226600345	chr2:226600345:C:T	4.45555e-11	-1.7	-0.901407	0.000110056	-0.865049	-0.948688
226600514	chr2:226600514:G:C	1.86985e-10	-2.33768e-10	-1.16711	0.000208488	-2.33768e-10	-1.17485
226600627	chr2:226600627:T:C	4.10843e-10	-2.33768e-10	-0.379929	0.000471256	-2.33768e-10	-0.359325
226600701	chr2:226600701:T:C	2.83263e-10	-2.33768e-10	-0.751765	0.000305941	-2.33768e-10	-0.791334
226600810	chr2:226600810:T:C	9.18935e-11	-1.87751	-2.40076e-10	0.00010759	-1.83639	-2.40076e-10
226600950	chr2:226600950:A:G	2.66854e-10	-2.33768e-10	-0.811439	0.00029501	-2.33768e-10	-0.827718
226601041	chr2:226601041:G:A	5.22834e-10	0.964649	-1.10353	0.000287425	0.249198	-1.10296
226601148	chr2:226601148:C:T	3.2568e-10	-2.33768e-10	-0.612225	0.000365566	-2.33768e-10	-0.613279
226601221	chr2:226601221:T:C	1.85168e-10	-2.33768e-10	-1.17688	0.000207536	-2.33768e-10	-1.17942
226601373	chr2:226601373:C:T	1.67866e-10	-1.27498	-2.40076e-10	0.00010265	-1.88341	-2.40076e-10
226601481	chr2:226601481:T:C	5.95105e-11	-1.17394	-1.13804	3.35047e-05	-1.85928	-1.14376
226601616	chr2:226601616:T:C	4.2083e-11	-1.59352	-1.06498	3.76311e-05	-1.77132	-1.11558
226601918	chr2:226601918:C:G	1.8858e-10	-2.33768e-10	-1.15862	0.000209928	-2.33768e-10	-1.16796
226602156	chr2:226602156:C:G	1.93513e-10	-2.33768e-10	-1.13279	0.000213716	-2.33768e-10	-1.15008
226602859	chr2:226602859:T:C	3.81118e-11	-1.76388	-0.993733	3.62838e-05	-1.8677	-1.05565
226603326	chr2:226603326:G:A	1.85437e-10	-2.33768e-10	-1.17543	0.000207636	-2.33768e-10	-1.17894
226604385	chr2:226604385:T:C	1.85055e-10	-2.33768e-10	-1.17749	0.000207864	-2.33768e-10	-1.17784
226605269	chr2:226605269:T:A	1.92406e-10	-2.33768e-10	-1.13853	0.000212678	-2.33768e-10	-1.15495
226605474	chr2:226605474:G:A	1.84897e-10	-2.33768e-10	-1.17834	0.00021472	-2.33768e-10	-1.14539
226605534	chr2:226605534:G:A	1.07901e-10	-0.750661	-0.966263	0.000156522	-0.512466	-0.949064
226605841	chr2:226605841:TG:T	2.32949e-10	-2.33768e-10	-0.947321	0.000264855	-2.33768e-10	-0.935543
226605918	chr2:226605918:C:T	1.19034e-10	-0.703509	-0.915225	0.00017353	-0.46165	-0.896728
226606075	chr2:226606075:A:G	1.84727e-10	-2.33768e-10	-1.17926	0.000207545	-2.33768e-10	-1.17938
226606623	chr2:226606623:C:T	1.85765e-10	-2.33768e-10	-1.17366	0.000213485	-2.33768e-10	-1.15116
226607024	chr2:226607024:G:T	2.11559e-10	-2.33768e-10	-1.04363	0.000217787	-2.33768e-10	-1.13121
226607071	chr2:226607071:A:G	4.06817e-10	-2.33768e-10	-0.389778	0.000433575	-2.33768e-10	-0.442663
226607242	chr2:226607242:T:C	2.89891e-11	-1.85628	-1.17494	3.04791e-05	-1.91846	-1.17922
226607519	chr2:226607519:C:T	1.85782e-10	-2.33768e-10	-1.17357	0.000207843	-2.33768e-10	-1.17794
226607837	chr2:226607837:A:G	1.91589e-10	-2.33768e-10	-1.14279	0.000211989	-2.33768e-10	-1.15819
226607846	chr2:226607846:A:G	2.8836e-11	-1.86101	-1.17551	3.05385e-05	-1.91673	-1.17901
226608339	chr2:226608339:G:A	1.93279e-10	-2.33768e-10	-1.134	0.000213147	-2.33768e-10	-1.15275
226609001	chr2:226609001:A:G	2.05903e-10	-2.33768e-10	-1.07073	0.000217445	-2.33768e-10	-1.13278
226609070	chr2:226609070:G:A	3.13133e-11	-1.8476	-1.1065	3.27925e-05	-1.89722	-1.1273
226609522	chr2:226609522:G:A	2.86245e-11	-1.92643	-1.11745	3.53194e-05	-1.82565	-1.12464
226609714	chr2:226609714:G:T	6.70259e-11	-1.91499	-0.278069	8.55051e-05	-1.75385	-0.312303
226610270	chr2:226610270:G:A	1.86311e-10	-2.33768e-10	-1.17073	0.000214825	-2.33768e-10	-1.1449
226610374	chr2:226610374:G:A	3.28877e-10	-2.33768e-10	-0.602457	0.000371637	-2.33768e-10	-0.59681
226610439	chr2:226610439:C:T	1.41251e-10	-1.4476	-2.40076e-10	0.000109908	-1.81509	-2.40076e-10
226610447	chr2:226610447:C:A	4.44433e-11	-1.42584	-1.17808	3.06595e-05	-1.91236	-1.17942
226610616	chr2:226610616:A:G	1.05526e-10	-0.737825	-1.00136	0.000153043	-0.498229	-0.985777
226610620	chr2:226610620:G:C	3.18782e-11	-1.92389	-1.01233	5.12328e-05	-1.51711	-1.06124
226611279	chr2:226611279:C:T	2.82108e-10	-2.33768e-10	-0.755849	0.000329779	-2.33768e-10	-0.716303
226611691	chr2:226611691:G:A	3.65559e-11	-1.78698	-1.01232	3.62537e-05	-1.91621	-1.00798
226612480	chr2:226612480:T:C	1.9039e-10	-2.33768e-10	-1.14906	0.000212527	-2.33768e-10	-1.15566
226612556	chr2:226612556:T:C	2.9956e-10	-2.33768e-10	-0.695826	0.000310939	-2.33768e-10	-0.775131
226612759	chr2:226612759:A:G	2.00541e-10	-2.33768e-10	-1.09712	0.000233721	-2.33768e-10	-1.0606
226612818	chr2:226612818:A:G	1.85912e-10	-2.33768e-10	-1.17287	0.000213889	-2.33768e-10	-1.14927
226613171	chr2:226613171:C:T	8.88936e-11	-1.9107	-2.40076e-10	0.000118709	-1.73805	-2.40076e-10
226613337	chr2:226613337:T:C	2.50017e-10	-2.33768e-10	-0.876613	0.000282733	-2.33768e-10	-0.870223
226613428	chr2:226613428:T:C	1.99641e-10	-2.33768e-10	-1.10162	0.000219537	-2.33768e-10	-1.12321
226614291	chr2:226614291:A:G	2.12214e-10	-2.33768e-10	-1.04055	0.000231657	-2.33768e-10	-1.06947
226614415	chr2:226614415:A:G	4.16926e-11	-1.51308	-1.15474	3.14157e-05	-1.91994	-1.14748
226615699	chr2:226615699:C:G	5.32805e-10	-2.33768e-10	-0.119985	0.000605115	-2.33768e-10	-0.109309
226615723	chr2:226615723:A:G	1.00164e-10	-0.710565	-1.08077	0.000144647	-0.467038	-1.07339
226615865	chr2:226615865:C:T	9.3478e-11	-1.91291	0.0524977	0.00012002	-1.7458	0.0187262
226616045	chr2:226616045:C:T	2.01113e-10	-2.33768e-10	-1.09427	0.000220918	-2.33768e-10	-1.11694
226616324	chr2:226616324:A:C	3.02576e-11	-1.83081	-1.15758	3.22368e-05	-1.87357	-1.16805
226616385	chr2:226616385:A:G	3.03482e-11	-1.8279	-1.1575	3.23075e-05	-1.87143	-1.168
226616697	chr2:226616697:T:G	3.6104e-10	-2.33768e-10	-0.509151	0.000370584	-2.33768e-10	-0.599648
226616939	chr2:226616939:C:T	9.7205e-11	-1.82132	-2.40076e-10	0.000128927	-1.65548	-2.40076e-10
226617372	chr2:226617372:C:T	1.881e-10	-2.33768e-10	-1.16117	0.000212674	-2.33768e-10	-1.15497
226617490	chr2:226617490:C:T	4.52534e-10	-2.33768e-10	-0.283277	0.000488485	-2.33768e-10	-0.323418
226617509	chr2:226617509:T:C	9.01759e-11	-0.773568	-1.12281	0.000129077	-0.535553	-1.11876
226617577	chr2:226617577:G:A	2.1607e-10	-2.33768e-10	-1.02254	0.000220807	-2.33768e-10	-1.11744
226617626	chr2:226617626:C:A	3.8664e-11	-1.6609	-1.08233	3.40721e-05	-1.91715	-1.0691
226617707	chr2:226617707:G:A	1.8485e-10	-2.33768e-10	-1.17859	0.000207521	-2.33768e-10	-1.1795
226617809	chr2:226617809:G:T	1.86678e-10	-2.33768e-10	-1.16876	0.000211088	-2.33768e-10	-1.16245
226617913	chr2:226617913:A:G	3.10342e-11	-1.81262	-1.15043	3.28629e-05	-1.85963	-1.16275
226617934	chr2:226617934:A:T	2.7582e-11	-1.92647	-1.15451	5.03012e-05	-1.43347	-1.16323
226618107	chr2:226618107:T:C	2.50045e-10	-2.33768e-10	-0.876501	0.000245218	-2.33768e-10	-1.01258
226619600	chr2:226619600:CAACA:C	2.19193e-10	-2.33768e-10	-1.00819	0.000216593	-2.33768e-10	-1.13671
226619603	chr2:226619603:CA:C	2.91025e-11	-1.9254	-1.10192	5.33311e-05	-1.40168	-1.13653
226619734	chr2:226619734:T:C	2.7005e-11	-1.92647	-1.17565	4.13614e-05	-1.61293	-1.17945
226619757	chr2:226619757:G:A	2.94482e-11	-1.85171	-1.1638	3.13115e-05	-1.91997	-1.15077
226619945	chr2:226619945:ATTG:A	2.74799e-11	-1.92483	-1.15986	5.26559e-05	-1.38312	-1.16783
226620083	chr2:226620083:A:C	8.80805e-11	-1.01081	-0.909075	0.000149713	-0.583535	-0.922471
226620184	chr2:226620184:G:A	7.76421e-11	-0.890711	-1.15532	0.000113113	-0.635314	-1.15102
226620341	chr2:226620341:C:T	1.89762e-10	-2.33768e-10	-1.15237	0.00021191	-2.33768e-10	-1.15857
226620452	chr2:226620452:A:C	4.59282e-10	-2.33768e-10	-0.268477	0.000495656	-2.33768e-10	-0.308844
226621360	chr2:226621360:T:A	1.84945e-10	-2.33768e-10	-1.17808	0.000208322	-2.33768e-10	-1.17564
226621417	chr2:226621417:G:A	2.76106e-11	-1.90583	-1.17411	6.08847e-05	-1.22652	-1.17923
226621439	chr2:226621439:C:T	2.69504e-11	-1.92458	-1.17957	4.31856e-05	-1.57118	-1.17804
226621440	chr2:226621440:A:G	3.43153e-11	-1.89219	-0.970364	4.17105e-05	-1.78852	-0.995456
226621582	chr2:226621582:C:T	1.87548e-10	-1.16411	-2.40076e-10	0.000217557	-1.13227	-2.40076e-10
226621894	chr2:226621894:T:C	1.88007e-10	-2.33768e-10	-1.16166	0.00021418	-2.33768e-10	-1.14791
226622184	chr2:226622184:A:T	2.80017e-10	-2.33768e-10	-0.76329	0.000327242	-2.33768e-10	-0.724028
226622359	chr2:226622359:A:G	4.1453e-11	-1.58079	-1.09279	3.13983e-05	-1.92644	-1.14153
226622836	chr2:226622836:C:T	2.93955e-11	-1.86559	-1.15171	3.16958e-05	-1.9236	-1.13494
226623085	chr2:226623085:T:C	1.84664e-10	-2.33768e-10	-1.1796	0.00020754	-2.33768e-10	-1.1794
226623723	chr2:226623723:T:C	9.14646e-11	-1.88219	-2.40076e-10	9.95941e-05	-1.91362	-2.40076e-10
226623942	chr2:226623942:AC:A	2.6245e-10	-2.33768e-10	-0.828078	0.000289099	-2.33768e-10	-0.847958
226624164	chr2:226624164:GTGCA:G	2.0432e-10	-2.33768e-10	-1.07845	0.000225554	-2.33768e-10	-1.09617
226624208	chr2:226624208:G:A	2.33774e-10	-2.33768e-10	-0.943785	0.000256833	-2.33768e-10	-0.966301
226624269	chr2:226624269:G:A	3.32906e-11	-1.92648	-0.96639	3.80121e-05	-1.89082	-0.985997
226624440	chr2:226624440:T:C	2.81828e-11	-1.91844	-1.14099	5.01017e-05	-1.46732	-1.13335
226624698	chr2:226624698:A:G	1.9755e-10	-2.33768e-10	-1.11215	0.000221228	-2.33768e-10	-1.11553
226624726	chr2:226624726:T:C	8.85638e-11	-0.835572	-1.07885	0.000125986	-0.608955	-1.0696
226624780	chr2:226624780:G:A	1.85092e-10	-2.33768e-10	-1.17729	0.000208311	-2.33768e-10	-1.1757
226624842	chr2:226624842:C:G	2.15793e-10	-2.33768e-10	-1.02382	0.000247013	-2.33768e-10	-1.00528
226625564	chr2:226625564:A:G	4.13622e-11	-1.72757	-0.948208	3.8851e-05	-1.92358	-0.931414
226626134	chr2:226626134:G:A	1.85353e-10	-2.33768e-10	-1.17588	0.000208551	-2.33768e-10	-1.17454
226626867	chr2:226626867:G:A	1.85946e-10	-2.33768e-10	-1.17268	0.000209483	-2.33768e-10	-1.17009
226627043	chr2:226627043:G:A	2.61084e-10	-2.33768e-10	-0.833297	0.000284279	-2.33768e-10	-0.864772
226628683	chr2:226628683:C:T	1.84906e-10	-2.33768e-10	-1.17829	0.000207487	-2.33768e-10	-1.17966
226628812	chr2:226628812:T:C	2.15241e-10	-2.33768e-10	-1.02638	0.000238359	-2.33768e-10	-1.04095
226629090	chr2:226629090:T:C	8.8894e-11	-1.9107	-2.40076e-10	9.86023e-05	-1.92363	-2.40076e-10
226629736	chr2:226629736:G:A	2.79813e-10	-2.33768e-10	-0.764019	0.000292248	-2.33768e-10	-0.837123
226630217	chr2:226630217:C:T	4.07242e-11	-1.82393	-0.867386	4.99607e-05	-1.67508	-0.928412
226630950	chr2:226630950:C:T	2.90412e-11	-1.92062	-1.1088	3.32786e-05	-1.91162	-1.09819
226631010	chr2:226631010:C:A	2.34798e-10	-2.33768e-10	-0.939414	0.000267378	-2.33768e-10	-0.926065
226632039	chr2:226632039:T:C	4.02857e-10	-2.33768e-10	-0.39956	0.000445127	-2.33768e-10	-0.416368
226632945	chr2:226632945:C:T	9.02227e-11	-1.89586	-2.40076e-10	9.83366e-05	-1.92633	-2.40076e-10
226633304	chr2:226633304:G:A	2.2647e-10	-2.33768e-10	-0.975527	0.000257678	-2.33768e-10	-0.963016
226633310	chr2:226633310:C:T	6.5994e-10	-2.33768e-10	0.0940088	0.000707696	-2.33768e-10	0.0472879
226633620	chr2:226633620:T:C	1.94582e-10	-2.33768e-10	-1.12728	0.000215705	-2.33768e-10	-1.14081
226633672	chr2:226633672:T:C	2.78501e-11	-1.90551	-1.16579	3.92655e-05	-1.67251	-1.17187
226633699	chr2:226633699:A:G	8.78247e-11	-1.9228	-2.40076e-10	0.000103389	-1.87623	-2.40076e-10
226633804	chr2:226633804:T:C	4.55634e-11	-1.92325	-0.655783	5.28391e-05	-1.87838	-0.669098
226633858	chr2:226633858:G:C	2.1094e-10	-2.33768e-10	-1.04657	0.000247481	-2.33768e-10	-1.00339
226634043	chr2:226634043:G:A	4.16818e-11	-1.92435	-0.743725	4.82606e-05	-1.88262	-0.755488
226635657	chr2:226635657:A:G	8.79504e-11	-1.92137	-2.40076e-10	0.000103913	-1.87117	-2.40076e-10
226635923	chr2:226635923:A:G	5.66422e-11	-1.87446	-0.486927	6.38562e-05	-1.89747	-0.460621
226635998	chr2:226635998:C:A	1.56818e-10	-0.202715	-1.14034	0.000235219	0.0803645	-1.13457
226636052	chr2:226636052:T:G	4.0809e-11	-1.89885	-0.790389	4.44e-05	-1.92625	-0.795233
226636539	chr2:226636539:A:G	8.75015e-11	-1.92648	-2.40076e-10	0.000101087	-1.89875	-2.40076e-10
226637205	chr2:226637205:G:A	2.7048e-11	-1.92177	-1.17876	3.21294e-05	-1.86684	-1.17811
226637502	chr2:226637502:A:G	2.97696e-11	-1.89208	-1.11258	3.88219e-05	-1.751	-1.10474
226637672	chr2:226637672:G:A	2.02505e-10	-2.33768e-10	-1.08738	0.000236891	-2.33768e-10	-1.04713
226637815	chr2:226637815:A:G	2.16219e-10	-2.33768e-10	-1.02185	0.000238921	-2.33768e-10	-1.03859
226637972	chr2:226637972:G:A	2.22493e-10	-2.33768e-10	-0.993244	0.000237059	-2.33768e-10	-1.04642
226638353	chr2:226638353:G:A	2.19036e-10	-2.33768e-10	-1.0089	0.000243256	-2.33768e-10	-1.02061
226638404	chr2:226638404:G:A	2.74754e-11	-1.90557	-1.17928	3.37267e-05	-1.82237	-1.17407
226638409	chr2:226638409:A:G	7.3123e-11	-1.91889	-0.187109	8.5671e-05	-1.86339	-0.200824
226639236	chr2:226639236:G:A	3.9694e-10	-2.33768e-10	-0.414356	0.000456183	-2.33768e-10	-0.391832
226639443	chr2:226639443:CAGAT:C	3.0404e-11	-1.87602	-1.10754	3.48652e-05	-1.85549	-1.10774
226639457	chr2:226639457:TATACAC:T	2.2254e-10	-2.33768e-10	-0.993033	0.000255865	-2.33768e-10	-0.970076
226639612	chr2:226639612:A:G	3.09779e-11	-1.79827	-1.1666	3.16421e-05	-1.89487	-1.16537
226639762	chr2:226639762:T:C	7.42336e-11	-1.92557	-0.165355	8.36995e-05	-1.90927	-0.178223
226641752	chr2:226641752:A:G	2.96464e-11	-1.92578	-1.08302	3.50686e-05	-1.87893	-1.07849
226641898	chr2:226641898:A:G	5.46613e-11	-1.43798	-0.959005	4.12571e-05	-1.92232	-0.872586
226642127	chr2:226642127:A:C	2.14241e-10	-2.33768e-10	-1.03104	0.000237651	-2.33768e-10	-1.04393
226642459	chr2:226642459:G:A	7.41821e-11	-1.92626	-0.165355	8.40864e-05	-1.90466	-0.178223
226642530	chr2:226642530:C:T	7.55421e-11	-1.92648	-0.146972	8.62643e-05	-1.89829	-0.159022
226642602	chr2:226642602:T:C	2.78821e-11	-1.92529	-1.14487	4.2098e-05	-1.65906	-1.11567
226642605	chr2:226642605:C:T	8.75027e-11	-1.92647	-2.40076e-10	0.000101165	-1.89797	-2.40076e-10
226642688	chr2:226642688:T:A	2.78277e-11	-1.92568	-1.14643	4.22821e-05	-1.65255	-1.11781
226643224	chr2:226643224:T:C	9.66945e-11	-1.82658	-2.40076e-10	0.000165788	-1.40402	-2.40076e-10
226643295	chr2:226643295:A:G	2.10739e-10	-2.33768e-10	-1.04752	0.00025141	-2.33768e-10	-0.987642
226643724	chr2:226643724:G:A	1.9034e-10	-2.33768e-10	-1.14933	0.000212542	-2.33768e-10	-1.15559
226644050	chr2:226644050:C:T	2.13168e-10	-2.33768e-10	-1.03606	0.000235783	-2.33768e-10	-1.05181
226644051	chr2:226644051:G:A	4.97464e-10	-2.33768e-10	-0.188617	0.00053651	-2.33768e-10	-0.229642
226644133	chr2:226644133:C:G	5.02631e-10	-2.33768e-10	-0.178284	0.000541982	-2.33768e-10	-0.219494
226644442	chr2:226644442:C:T	2.73806e-11	-1.92649	-1.16182	4.29976e-05	-1.61801	-1.13558
226644635	chr2:226644635:G:A	7.09815e-11	-1.92632	-0.2094	8.12435e-05	-1.89529	-0.221985
226645006	chr2:226645006:C:A	2.13279e-10	-2.33768e-10	-1.03554	0.000235899	-2.33768e-10	-1.05132
226645268	chr2:226645268:C:T	1.37604e-10	-0.329631	-1.14413	0.000205254	-0.0523821	-1.1381
226645457	chr2:226645457:A:G	8.17025e-11	-1.92584	-0.0692147	9.2262e-05	-1.9076	-0.0824982
226645616	chr2:226645616:A:T	6.5595e-11	-1.92527	-0.28937	7.43091e-05	-1.90723	-0.299267
226645674	chr2:226645674:G:A	2.98606e-11	-1.88832	-1.11329	3.4151e-05	-1.87042	-1.11352
226646082	chr2:226646082:T:C	4.88566e-10	-0.917235	0.710569	0.000284307	-1.5231	0.658426
226646153	chr2:226646153:G:A	2.26224e-10	-2.33768e-10	-0.976615	0.000249447	-2.33768e-10	-0.99548
226646524	chr2:226646524:C:T	1.97436e-10	-2.33768e-10	-1.11273	0.000220323	-2.33768e-10	-1.11963
226646665	chr2:226646665:C:T	3.00681e-11	-1.92648	-1.0682	4.4208e-05	-1.69778	-1.02804
226646883	chr2:226646883:G:A	1.97271e-10	-2.33768e-10	-1.11356	0.000220168	-2.33768e-10	-1.12034
226646943	chr2:226646943:T:C	7.45583e-11	-1.92642	-0.160141	8.46638e-05	-1.90293	-0.173111
226647016	chr2:226647016:G:A	2.199e-10	-2.33768e-10	-1.00497	0.000242801	-2.33768e-10	-1.02249
226647368	chr2:226647368:T:C	6.04908e-11	-1.92585	-0.3698	6.87624e-05	-1.90461	-0.379456
226647732	chr2:226647732:T:C	2.02913e-10	-2.33768e-10	-1.08536	0.000234877	-2.33768e-10	-1.05567
226647853	chr2:226647853:C:T	4.08336e-11	-1.65219	-1.03644	3.52494e-05	-1.92259	-1.02968
226647890	chr2:226647890:G:A	3.00739e-10	-2.33768e-10	-0.691899	0.000350956	-2.33768e-10	-0.654065
226647964	chr2:226647964:C:T	2.76414e-11	-1.92484	-1.15398	4.56891e-05	-1.56922	-1.12365
226648008	chr2:226648008:GA:G	3.22382e-11	-1.92646	-0.998523	3.78366e-05	-1.8881	-0.99335
226648016	chr2:226648016:C:T	6.05651e-11	-1.92462	-0.3698	6.84404e-05	-1.90931	-0.379456
226648163	chr2:226648163:G:A	2.24657e-10	-2.33768e-10	-0.983566	0.000258424	-2.33768e-10	-0.960125
226648242	chr2:226648242:A:C	7.45526e-11	-1.92649	-0.160141	8.48835e-05	-1.90034	-0.173111
226648414	chr2:226648414:G:A	2.13466e-10	-2.33768e-10	-1.03467	0.000248852	-2.33768e-10	-0.997868
226648636	chr2:226648636:A:G	1.84783e-10	-2.33768e-10	-1.17896	0.000207725	-2.33768e-10	-1.17851
226648792	chr2:226648792:G:A	7.45536e-11	-1.92648	-0.160141	8.48219e-05	-1.90106	-0.173111
226648977	chr2:226648977:T:A	7.56272e-11	-1.92568	-0.146645	8.69561e-05	-1.88962	-0.159701
226649884	chr2:226649884:T:C	5.86963e-11	-1.91363	-0.41213	6.46176e-05	-1.9223	-0.423938
226650562	chr2:226650562:G:A	1.94301e-10	-2.33768e-10	-1.12873	0.000217006	-2.33768e-10	-1.1348
226651125	chr2:226651125:T:C	7.4554e-11	-1.92648	-0.160141	8.5066e-05	-1.89819	-0.173111
226651228	chr2:226651228:G:A	2.28788e-10	-2.33768e-10	-0.965344	0.000268763	-2.33768e-10	-0.920899
226651324	chr2:226651324:A:G	1.90161e-10	-2.33768e-10	-1.15027	0.000212672	-2.33768e-10	-1.15498
226652180	chr2:226652180:T:C	5.76595e-11	-1.92451	-0.419071	6.51448e-05	-1.90969	-0.428428
226652774	chr2:226652774:C:G	2.1655e-10	-2.33768e-10	-1.02032	0.000252786	-2.33768e-10	-0.982185
226652928	chr2:226652928:A:C	1.86548e-10	-2.33768e-10	-1.16945	0.00020924	-2.33768e-10	-1.17124
226652945	chr2:226652945:G:C	6.05464e-11	-1.92493	-0.3698	6.84951e-05	-1.90851	-0.379456
226653321	chr2:226653321:T:A	6.04568e-11	-1.92641	-0.3698	6.91213e-05	-1.89941	-0.379456
226653385	chr2:226653385:A:G	4.44009e-10	-2.33768e-10	-0.302296	0.000479658	-2.33768e-10	-0.341654
226653444	chr2:226653444:A:G	4.02498e-10	-2.33768e-10	-0.40045	0.000468512	-2.33768e-10	-0.365164
226653576	chr2:226653576:A:T	2.29306e-10	-2.33768e-10	-0.963084	0.000263374	-2.33768e-10	-0.941152
226653732	chr2:226653732:C:A	7.39838e-11	-1.92618	-0.168119	8.48141e-05	-1.8936	-0.180665
226655634	chr2:226655634:A:G	5.641e-11	-1.92617	-0.43932	6.46865e-05	-1.89357	-0.4516
226655681	chr2:226655681:T:C	1.91728e-10	-2.33768e-10	-1.14206	0.000213649	-2.33768e-10	-1.15039
226655751	chr2:226655751:C:T	1.79352e-10	-1.20879	-2.40076e-10	0.000101855	-1.89118	-2.40076e-10
226656173	chr2:226656173:C:G	2.79646e-11	-1.92648	-1.14072	4.36891e-05	-1.62773	-1.1099
226656573	chr2:226656573:A:G	6.05449e-11	-1.92596	-0.368792	6.88952e-05	-1.90369	-0.378454
226656883	chr2:226656883:C:T	1.41072e-10	-1.44887	-2.40076e-10	0.000145505	-1.53452	-2.40076e-10
226656919	chr2:226656919:T:C	3.19655e-11	-1.92225	-1.01124	3.65061e-05	-1.91083	-1.00642
226657983	chr2:226657983:A:G	3.27669e-11	-1.92586	-0.982866	3.80176e-05	-1.89905	-0.97763
226658182	chr2:226658182:A:G	8.91422e-11	-1.90791	-2.40076e-10	0.000109561	-1.81825	-2.40076e-10
226658254	chr2:226658254:A:G	2.52394e-10	-2.33768e-10	-0.86715	0.000291879	-2.33768e-10	-0.838387
226658274	chr2:226658274:A:G	9.05506e-10	-2.33768e-10	0.410354	0.00101001	-2.33768e-10	0.40299
226658567	chr2:226658567:A:G	1.2618e-10	-1.56043	-2.40076e-10	0.000192999	-1.25204	-2.40076e-10
226659175	chr2:226659175:C:G	9.52989e-11	-1.92612	0.0849992	0.000109609	-1.88828	0.070471
226660285	chr2:226660285:G:A	1.17011e-10	-0.679325	-0.956547	0.000184795	-0.374492	-0.920985
226660433	chr2:226660433:T:C	7.46609e-11	-1.92504	-0.160141	8.61143e-05	-1.88594	-0.173111
226660449	chr2:226660449:T:C	2.22316e-10	-2.33768e-10	-0.994041	0.000255602	-2.33768e-10	-0.971105
226660690	chr2:226660690:C:A	2.75715e-10	-2.33768e-10	-0.778774	0.000306602	-2.33768e-10	-0.789175
226660819	chr2:226660819:A:G	8.92654e-11	-1.90653	-2.40076e-10	9.84058e-05	-1.92563	-2.40076e-10
226661209	chr2:226661209:C:T	1.04864e-10	-0.62693	-1.11855	0.000152626	-0.37632	-1.11041
226661213	chr2:226661213:C:T	3.37401e-11	-1.92635	-0.953108	6.22018e-05	-1.48712	-0.897219
226661276	chr2:226661276:G:T	1.94912e-10	-2.33768e-10	-1.12559	0.000217597	-2.33768e-10	-1.13208
226661394	chr2:226661394:C:T	1.9236e-10	-2.33768e-10	-1.13877	0.000224724	-2.33768e-10	-1.09985
226661444	chr2:226661444:T:A	1.87861e-10	-2.33768e-10	-1.16244	0.000208977	-2.33768e-10	-1.1725
226661670	chr2:226661670:C:A	3.23788e-11	-1.92413	-0.996508	3.72696e-05	-1.90507	-0.991479
226661714	chr2:226661714:A:G	3.3621e-11	-1.92115	-0.96184	3.83589e-05	-1.91149	-0.956251
226661742	chr2:226661742:TC:T	1.10296e-10	-0.724009	-0.97096	0.000173101	-0.424281	-0.936572
226661996	chr2:226661996:T:C	1.84927e-10	-2.33768e-10	-1.17818	0.000207558	-2.33768e-10	-1.17932
226662394	chr2:226662394:C:T	3.02649e-11	-1.9234	-1.06475	5.14612e-05	-1.55791	-1.01599
226662615	chr2:226662615:G:C	3.22339e-11	-1.77576	-1.14936	3.2434e-05	-1.91022	-1.1253
226662717	chr2:226662717:C:T	2.04706e-10	-2.33768e-10	-1.07657	0.000237322	-2.33768e-10	-1.04531
226663658	chr2:226663658:T:C	3.58058e-11	-1.67531	-1.14472	3.09002e-05	-1.91908	-1.16488
226663675	chr2:226663675:A:G	2.83886e-11	-1.91643	-1.13573	3.17947e-05	-1.91847	-1.13696
226663702	chr2:226663702:A:G	2.71137e-10	-2.33768e-10	-0.795517	0.000309527	-2.33768e-10	-0.77968
226664025	chr2:226664025:AT:A	8.85036e-11	-1.9151	-2.40076e-10	0.00010918	-1.82173	-2.40076e-10
226664027	chr2:226664027:AAATAAAAG:A	1.18538e-10	-1.62291	-2.40076e-10	0.000100725	-1.90234	-2.40076e-10
226664105	chr2:226664105:C:T	5.80601e-11	-1.58922	-0.747439	5.5119e-05	-1.85473	-0.650501
226664124	chr2:226664124:T:C	1.9928e-10	-2.33768e-10	-1.10343	0.00022559	-2.33768e-10	-1.09601
226664473	chr2:226664473:C:T	2.132e-10	-2.33768e-10	-1.03591	0.000236723	-2.33768e-10	-1.04784
226664528	chr2:226664528:C:T	5.59609e-11	-1.39986	-0.973625	3.92593e-05	-1.91832	-0.926221
226664766	chr2:226664766:G:T	1.17993e-10	-1.62751	-2.40076e-10	0.000109975	-1.81448	-2.40076e-10
226664895	chr2:226664895:TAGA:T	5.20413e-11	-1.37604	-1.07006	3.67852e-05	-1.89282	-1.01682
226665207	chr2:226665207:G:A	4.86713e-11	-1.35748	-1.15558	3.29415e-05	-1.89734	-1.12266
226666141	chr2:226666141:G:A	1.89185e-10	-2.33768e-10	-1.15542	0.000212617	-2.33768e-10	-1.15523
226666219	chr2:226666219:C:T	2.71633e-11	-1.92625	-1.17002	3.16951e-05	-1.88525	-1.17332
226666464	chr2:226666464:A:G	2.6914e-11	-1.92628	-1.17921	3.15755e-05	-1.8837	-1.17865
226667199	chr2:226667199:G:A	2.00053e-10	-2.33768e-10	-1.09956	0.000222679	-2.33768e-10	-1.109
226667637	chr2:226667637:T:C	2.39652e-10	-2.33768e-10	-0.918953	0.000266471	-2.33768e-10	-0.929461
226667672	chr2:226667672:C:T	1.8692e-10	-2.33768e-10	-1.16746	0.000211323	-2.33768e-10	-1.16134
226667779	chr2:226667779:G:A	2.04869e-10	-2.33768e-10	-1.07577	0.000227162	-2.33768e-10	-1.08906
226667989	chr2:226667989:C:T	1.97196e-10	-2.33768e-10	-1.11394	0.000216952	-2.33768e-10	-1.13505
226667994	chr2:226667994:TC:T	3.77747e-10	-2.33768e-10	-0.463916	0.000412438	-2.33768e-10	-0.492642
226668169	chr2:226668169:G:A	8.51051e-11	-0.835113	-1.11914	3.41418e-05	-1.91894	-1.06527
226668550	chr2:226668550:G:A	2.65678e-10	-0.815857	-2.40076e-10	0.000226911	-1.09017	-2.40076e-10
226668711	chr2:226668711:C:G	3.7179e-10	-2.33768e-10	-0.479812	0.000424296	-2.33768e-10	-0.464295
226669111	chr2:226669111:G:C	6.19184e-11	-1.8255	-0.446825	6.87015e-05	-1.80699	-0.477962
226669226	chr2:226669226:C:A	6.99056e-11	-1.00701	-1.14399	5.31115e-05	-1.40374	-1.13859
226669311	chr2:226669311:G:T	2.57983e-10	-2.33768e-10	-0.845245	0.000282922	-2.33768e-10	-0.869555
226669437	chr2:226669437:T:A	3.69568e-10	-2.33768e-10	-0.485806	0.00040251	-2.33768e-10	-0.517007
226669438	chr2:226669438:TA:T	3.72091e-10	-2.33768e-10	-0.479003	0.000405198	-2.33768e-10	-0.510351
226669624	chr2:226669624:C:G	2.29369e-10	-2.33768e-10	-0.962809	0.000251384	-2.33768e-10	-0.987745
226669795	chr2:226669795:C:T	2.98466e-11	-1.91967	-1.0824	3.60175e-05	-1.84891	-1.08181
226669894	chr2:226669894:G:A	4.36415e-11	-1.53472	-1.08742	3.5115e-05	-1.83475	-1.12134
226670742	chr2:226670742:C:T	1.86323e-10	-2.33768e-10	-1.17066	0.000210622	-2.33768e-10	-1.16466
226670776	chr2:226670776:G:A	1.52678e-10	-1.36981	-2.40076e-10	0.000118103	-1.74317	-2.40076e-10
226670811	chr2:226670811:A:G	2.27434e-10	-2.33768e-10	-0.97128	0.000246578	-2.33768e-10	-1.00705
226670936	chr2:226670936:G:A	1.86324e-10	-2.33768e-10	-1.17065	0.000208534	-2.33768e-10	-1.17462
226671839	chr2:226671839:C:A	1.38312e-10	-1.46863	-2.40076e-10	0.000131963	-1.63221	-2.40076e-10
226671894	chr2:226671894:A:G	1.86266e-10	-0.365859	-0.805109	0.000106616	-0.987085	-0.858408
226672604	chr2:226672604:G:A	9.99175e-11	-1.7938	-2.40076e-10	0.0001127	-1.79	-2.40076e-10
226672625	chr2:226672625:C:T	3.62953e-11	-1.78431	-1.02215	3.95246e-05	-1.76848	-1.06932
226672626	chr2:226672626:G:A	8.75058e-11	-1.92644	-2.40076e-10	0.000100433	-1.90524	-2.40076e-10
226672989	chr2:226672989:A:G	1.8511e-10	-2.33768e-10	-1.17719	0.000207623	-2.33768e-10	-1.179
226673061	chr2:226673061:T:C	1.93309e-10	-2.33768e-10	-1.13385	0.000214237	-2.33768e-10	-1.14764
226673232	chr2:226673232:C:T	1.88513e-10	-2.33768e-10	-1.15898	0.000212139	-2.33768e-10	-1.15748
226673555	chr2:226673555:C:G	6.10623e-11	-1.18285	-1.1034	4.72326e-05	-1.5487	-1.11094
226673683	chr2:226673683:T:C	2.36211e-10	-2.33768e-10	-0.933416	0.00025529	-2.33768e-10	-0.972328
226673851	chr2:226673851:G:A	3.58553e-10	-2.33768e-10	-0.516064	0.000390473	-2.33768e-10	-0.547367
226673887	chr2:226673887:G:A	7.2101e-11	-1.76788	-0.352188	9.26036e-05	-1.61141	-0.374992
226674392	chr2:226674392:G:T	4.12336e-11	-1.91672	-0.762166	4.95316e-05	-1.89799	-0.714126
226674712	chr2:226674712:G:A	2.32594e-10	-2.33768e-10	-0.948845	0.000251719	-2.33768e-10	-0.986412
226675089	chr2:226675089:G:A	7.14516e-11	-1.03245	-1.09667	5.3017e-05	-1.43964	-1.10447
226675095	chr2:226675095:G:A	9.36555e-11	-0.862861	-0.995656	6.55679e-05	-1.32069	-1.01095
226675176	chr2:226675176:A:G	1.2619e-09	-2.33768e-10	0.742231	0.00128684	-2.33768e-10	0.645218
226675233	chr2:226675233:G:A	1.86592e-10	-2.33768e-10	-1.16921	0.000208761	-2.33768e-10	-1.17354
226675376	chr2:226675376:A:G	1.88257e-10	-0.325786	-0.834548	0.000106334	-0.961799	-0.886341
226675726	chr2:226675726:A:G	6.62983e-10	-2.33768e-10	0.0986081	0.000702976	-2.33768e-10	0.0405957
226676058	chr2:226676058:C:T	3.69576e-11	-1.61189	-1.17648	4.15663e-05	-1.61542	-1.17201
226676098	chr2:226676098:G:A	5.76908e-11	-1.76	-0.583042	6.55452e-05	-1.74165	-0.590333
226676107	chr2:226676107:C:A	3.1033e-10	-2.33768e-10	-0.660506	0.000331362	-2.33768e-10	-0.711515
226676118	chr2:226676118:G:A	1.03483e-10	-0.709004	-1.04973	6.99571e-05	-1.20402	-1.06282
226676765	chr2:226676765:T:C	2.96409e-11	-1.8658	-1.14318	3.77701e-05	-1.74209	-1.14112
226676927	chr2:226676927:C:T	3.59876e-11	-1.63763	-1.17733	4.04682e-05	-1.64084	-1.17337
226676934	chr2:226676934:A:G	3.50561e-10	-2.33768e-10	-0.538605	0.000386991	-2.33768e-10	-0.556324
226677246	chr2:226677246:G:A	3.5818e-10	-2.33768e-10	-0.517106	0.000390083	-2.33768e-10	-0.548366
226677274	chr2:226677274:T:C	3.20343e-10	-2.33768e-10	-0.628749	0.000341539	-2.33768e-10	-0.681266
226677346	chr2:226677346:C:T	4.79182e-11	-1.87431	-0.654334	5.69046e-05	-1.88517	-0.58818
226677462	chr2:226677462:T:C	2.04006e-10	-2.33768e-10	-1.07999	0.000229997	-2.33768e-10	-1.07666
226677761	chr2:226677761:T:C	1.86216e-10	-2.33768e-10	-1.17123	0.000208447	-2.33768e-10	-1.17504
226677923	chr2:226677923:A:T	1.86775e-10	-2.33768e-10	-1.16824	0.000208929	-2.33768e-10	-1.17273
226677980	chr2:226677980:T:G	3.19562e-11	-1.7556	-1.17818	3.66508e-05	-1.7337	-1.17959
226678368	chr2:226678368:C:T	3.18644e-10	-2.33768e-10	-0.634066	0.000376491	-2.33768e-10	-0.583833
226678497	chr2:226678497:G:C	2.41563e-10	-2.33768e-10	-0.911009	0.000313264	-2.33768e-10	-0.767681
226678703	chr2:226678703:G:A	4.27201e-11	-1.83246	-0.811008	4.94248e-05	-1.79608	-0.818198
226678739	chr2:226678739:G:GA	2.02734e-10	-2.33768e-10	-1.08625	0.000231054	-2.33768e-10	-1.07208
226678744	chr2:226678744:T:A	2.02734e-10	-2.33768e-10	-1.08625	0.000231054	-2.33768e-10	-1.07208
226678748	chr2:226678748:C:A	2.02734e-10	-2.33768e-10	-1.08625	0.000231054	-2.33768e-10	-1.07208
226678775	chr2:226678775:A:C	9.38238e-11	-0.822854	-1.03387	6.49746e-05	-1.29332	-1.04741
226678856	chr2:226678856:C:A	3.35462e-11	-1.70586	-1.17935	3.87271e-05	-1.67869	-1.1795
226678857	chr2:226678857:T:G	3.38933e-11	-1.69557	-1.17935	3.91498e-05	-1.66783	-1.1795
226678917	chr2:226678917:C:T	2.29752e-10	-2.33768e-10	-0.961139	0.000294415	-2.33768e-10	-0.829735
226679000	chr2:226679000:T:C	7.58095e-11	-0.973001	-1.09692	6.82436e-05	-1.17415	-1.11749
226679133	chr2:226679133:T:C	7.63642e-11	-1.85043	-0.212198	8.56782e-05	-1.80703	-0.257102
226679168	chr2:226679168:T:C	1.85237e-10	-2.33768e-10	-1.1765	0.000208286	-2.33768e-10	-1.17582
226679204	chr2:226679204:G:A	4.35056e-11	-1.83273	-0.792521	5.03298e-05	-1.796	-0.800131
226679261	chr2:226679261:AT:A	1.86006e-10	-2.33768e-10	-1.17236	0.000208206	-2.33768e-10	-1.1762
226679281	chr2:226679281:A:T	6.8051e-11	-1.05296	-1.12493	5.06105e-05	-1.45934	-1.13123
226679347	chr2:226679347:G:A	2.36102e-10	-2.33768e-10	-0.933875	0.000269702	-2.33768e-10	-0.917408
226679783	chr2:226679783:A:C	2.3069e-10	-2.33768e-10	-0.957064	0.000256339	-2.33768e-10	-0.968224
226679955	chr2:226679955:G:A	3.83509e-11	-1.59077	-1.16059	4.50683e-05	-1.556	-1.15055
226680018	chr2:226680018:G:A	2.51201e-10	-2.33768e-10	-0.871887	0.000285338	-2.33768e-10	-0.861051
226680257	chr2:226680257:C:T	3.1776e-10	-2.33768e-10	-0.636845	0.000359754	-2.33768e-10	-0.629305
226680452	chr2:226680452:G:A	1.9417e-10	-2.33768e-10	-1.1294	0.000216914	-2.33768e-10	-1.13523
226680867	chr2:226680867:T:C	9.5234e-11	-0.797152	-1.04465	6.54326e-05	-1.27467	-1.05904
226681055	chr2:226681055:G:T	2.23079e-10	-2.33768e-10	-0.990614	0.000247027	-2.33768e-10	-1.00523
226681539	chr2:226681539:C:G	1.15019e-10	-1.65304	-2.40076e-10	0.00011532	-1.76702	-2.40076e-10
226681663	chr2:226681663:C:T	1.94329e-10	-2.33768e-10	-1.12859	0.000214619	-2.33768e-10	-1.14586
226682200	chr2:226682200:G:C	8.78131e-11	-1.92293	-2.40076e-10	0.0001058	-1.85317	-2.40076e-10
226682289	chr2:226682289:A:G	6.39726e-11	-1.22912	-1.01057	4.93227e-05	-1.59154	-1.0248
226682596	chr2:226682596:G:T	4.04003e-10	-2.33768e-10	-0.396718	0.000438975	-2.33768e-10	-0.430285
226682610	chr2:226682610:C:T	3.38724e-11	-1.69749	-1.17805	3.91737e-05	-1.66707	-1.17965
226682713	chr2:226682713:A:G	3.69315e-11	-1.65662	-1.13245	3.27532e-05	-1.88748	-1.13825
226682754	chr2:226682754:A:AG	9.88806e-11	-1.80423	-2.40076e-10	0.000114518	-1.774	-2.40076e-10
226682871	chr2:226682871:C:T	2.3974e-10	-2.33768e-10	-0.918584	0.000269768	-2.33768e-10	-0.917166
226683071	chr2:226683071:T:TG	3.33472e-11	-1.71336	-1.1778	3.83635e-05	-1.688	-1.17962
226683159	chr2:226683159:T:C	2.9892e-11	-1.85657	-1.14397	3.47628e-05	-1.83007	-1.13611
226683274	chr2:226683274:G:A	8.91574e-11	-1.90774	-2.40076e-10	0.000107301	-1.83909	-2.40076e-10
226683594	chr2:226683594:A:G	3.34505e-11	-1.70956	-1.17851	3.85048e-05	-1.68429	-1.17965
226683759	chr2:226683759:C:T	2.44917e-10	-2.33768e-10	-0.897222	0.000275612	-2.33768e-10	-0.895734
226683788	chr2:226683788:G:A	3.53345e-11	-1.72602	-1.10726	3.98584e-05	-1.70374	-1.12565
226683876	chr2:226683876:G:A	3.1418e-10	-2.33768e-10	-0.648174	0.000358384	-2.33768e-10	-0.633122
226683990	chr2:226683990:C:T	2.4516e-10	-2.33768e-10	-0.896228	0.000267559	-2.33768e-10	-0.925385
226684096	chr2:226684096:T:C	3.92832e-10	-2.33768e-10	-0.424759	0.000440326	-2.33768e-10	-0.427211
226684107	chr2:226684107:C:T	3.31948e-10	-2.33768e-10	-0.593162	0.000356878	-2.33768e-10	-0.637333
226684430	chr2:226684430:TG:T	3.93097e-10	-2.33768e-10	-0.424083	0.000428146	-2.33768e-10	-0.455263
226684477	chr2:226684477:C:A	1.85928e-10	-2.33768e-10	-1.17278	0.000208581	-2.33768e-10	-1.1744
226684566	chr2:226684566:C:G	6.48822e-11	-1.09873	-1.12684	4.82433e-05	-1.504	-1.13447
226685118	chr2:226685118:G:A	3.87158e-10	-2.33768e-10	-0.439307	0.000421749	-2.33768e-10	-0.470316
226685147	chr2:226685147:C:T	2.87537e-10	-2.33768e-10	-0.73679	0.00032812	-2.33768e-10	-0.721347
226685375	chr2:226685375:G:A	5.34787e-11	-1.34492	-1.07394	4.03505e-05	-1.68419	-1.13294
226685822	chr2:226685822:A:C	3.16871e-10	-2.33768e-10	-0.639645	0.000348266	-2.33768e-10	-0.661761
226685944	chr2:226685944:C:T	3.6851e-11	-1.62123	-1.17003	4.35287e-05	-1.57585	-1.16546
226685977	chr2:226685977:G:A	1.86049e-10	-2.33768e-10	-1.17213	0.000208337	-2.33768e-10	-1.17557
226685978	chr2:226685978:C:T	2.3959e-10	-2.33768e-10	-0.919212	0.000263075	-2.33768e-10	-0.942289
226686135	chr2:226686135:A:G	1.97802e-10	-2.33768e-10	-1.11087	0.000220272	-2.33768e-10	-1.11987
226686332	chr2:226686332:T:C	1.84963e-10	-2.33768e-10	-1.17799	0.000212191	-2.33768e-10	-1.15724
226686363	chr2:226686363:A:G	3.67045e-10	-2.33768e-10	-0.492657	0.000400262	-2.33768e-10	-0.522608
226686463	chr2:226686463:C:T	2.90652e-10	-2.33768e-10	-0.726015	0.00033186	-2.33768e-10	-0.710014
226686489	chr2:226686489:T:C	3.60104e-11	-1.64577	-1.16857	4.24537e-05	-1.60264	-1.16367
226686678	chr2:226686678:T:A	3.62917e-11	-1.64486	-1.16169	4.286e-05	-1.60121	-1.15558
226687405	chr2:226687405:A:G	1.28409e-10	-1.30686	-0.236061	8.61592e-05	-1.68973	-0.368797
226688033	chr2:226688033:C:T	3.87384e-10	-2.33768e-10	-0.438723	0.000421989	-2.33768e-10	-0.469748
226688374	chr2:226688374:G:C	4.62863e-10	-2.33768e-10	-0.260709	0.000490598	-2.33768e-10	-0.319102
226688522	chr2:226688522:C:T	6.78197e-11	-1.18542	-0.995871	4.71778e-05	-1.62321	-1.03759
226688710	chr2:226688710:C:T	1.15037e-09	-2.33768e-10	0.649695	0.00122532	-2.33768e-10	0.59623
226688813	chr2:226688813:ATTATCCTTTGTTCATAGTTAT:A	7.80765e-11	-0.945538	-1.09491	5.67181e-05	-1.35138	-1.12525
226689124	chr2:226689124:A:G	2.00173e-10	-2.33768e-10	-1.09896	0.000223309	-2.33768e-10	-1.10617
226689290	chr2:226689290:C:T	2.20172e-10	-2.33768e-10	-1.00373	0.000249893	-2.33768e-10	-0.993695
226689319	chr2:226689319:C:T	9.63899e-11	-1.81408	-0.0156609	0.000108996	-1.76509	-0.0583171
226689574	chr2:226689574:G:A	9.28556e-11	-1.79929	-0.0678072	0.000105331	-1.74817	-0.109448
226689763	chr2:226689763:C:G	1.43531e-10	-1.43159	-2.40076e-10	0.000133505	-1.62059	-2.40076e-10
226689893	chr2:226689893:C:G	1.89031e-10	-2.33768e-10	-1.15623	0.000213769	-2.33768e-10	-1.14983
226689964	chr2:226689964:C:T	9.60644e-11	-1.82388	-0.00924349	0.000108449	-1.77709	-0.0513524
226689989	chr2:226689989:C:T	2.26915e-10	-2.33768e-10	-0.973567	0.000246653	-2.33768e-10	-1.00674
226690351	chr2:226690351:C:T	5.70406e-11	-1.311	-1.04338	4.22671e-05	-1.69319	-1.07753
226690632	chr2:226690632:G:A	1.40109e-10	-1.05377	-0.401947	8.22573e-05	-1.60139	-0.503488
226690717	chr2:226690717:A:G	1.24674e-09	-2.33768e-10	0.730151	0.00132642	-2.33768e-10	0.675513
226690818	chr2:226690818:A:G	1.04491e-10	-1.4553	-0.293744	7.39305e-05	-1.85771	-0.353893
226690993	chr2:226690993:G:C	2.15413e-10	-0.999811	-0.0257712	0.000117348	-1.57378	-0.175804
226691159	chr2:226691159:A:G	1.90182e-10	-0.977192	-0.17297	0.000103366	-1.56218	-0.314273
226691555	chr2:226691555:G:T	5.08544e-11	-1.89753	-0.57164	5.80132e-05	-1.8676	-0.586458
226691666	chr2:226691666:C:G	9.8523e-11	-1.49927	-0.308579	7.17287e-05	-1.87384	-0.367997
226691787	chr2:226691787:G:T	5.3783e-11	-1.88713	-0.526054	6.16509e-05	-1.8534	-0.53984
226691915	chr2:226691915:C:T	3.79794e-11	-1.8188	-0.942294	4.86844e-05	-1.69908	-0.930288
226691959	chr2:226691959:T:A	6.9339e-11	-1.06292	-1.09621	4.72204e-05	-1.53748	-1.12242
226692068	chr2:226692068:C:T	1.88565e-10	-2.33768e-10	-1.1587	0.000213151	-2.33768e-10	-1.15273
226692343	chr2:226692343:C:G	3.19561e-11	-1.92642	-1.00736	3.72378e-05	-1.90009	-0.997309
226692422	chr2:226692422:G:A	7.81915e-11	-1.84011	-0.198867	8.80527e-05	-1.80037	-0.236417
226692471	chr2:226692471:G:A	6.57618e-11	-1.07866	-1.13344	4.46454e-05	-1.56134	-1.15464
226692480	chr2:226692480:G:A	2.75767e-11	-1.91391	-1.16726	3.3411e-05	-1.83845	-1.1674
226692779	chr2:226692779:T:C	7.31067e-11	-1.87767	-0.228547	8.17624e-05	-1.84512	-0.265787
226693208	chr2:226693208:G:T	3.95012e-11	-1.62558	-1.09623	3.60763e-05	-1.84492	-1.08417
226693476	chr2:226693476:T:G	8.18386e-11	-1.83646	-0.156927	9.23235e-05	-1.79365	-0.195779
226693550	chr2:226693550:G:A	8.41867e-11	-1.78865	-0.176456	9.55933e-05	-1.73812	-0.216504
226693668	chr2:226693668:C:T	2.00381e-10	-2.33768e-10	-1.09792	0.000227122	-2.33768e-10	-1.08924
226693858	chr2:226693858:G:A	2.50298e-10	-2.33768e-10	-0.875488	0.000278836	-2.33768e-10	-0.884104
226693910	chr2:226693910:G:A	1.13481e-10	-1.66651	-2.40076e-10	0.000112383	-1.79281	-2.40076e-10
226694343	chr2:226694343:C:T	1.84672e-10	-2.33768e-10	-1.17956	0.00020749	-2.33768e-10	-1.17965
226694506	chr2:226694506:T:C	1.3216e-09	-2.33768e-10	0.78846	0.00159463	-2.33768e-10	0.859672
226694511	chr2:226694511:CT:C	1.98299e-10	-2.33768e-10	-1.10836	0.000217373	-2.33768e-10	-1.13311
226694600	chr2:226694600:T:G	2.41413e-10	-2.33768e-10	-0.911631	0.000273974	-2.33768e-10	-0.901692
226694601	chr2:226694601:A:G	6.82258e-11	-1.74744	-0.427878	9.39654e-05	-1.61071	-0.361093
226694722	chr2:226694722:A:G	2.03518e-10	-2.33768e-10	-1.08239	0.000232854	-2.33768e-10	-1.06432
226694940	chr2:226694940:C:T	2.6121e-10	-2.33768e-10	-0.832815	0.00028762	-2.33768e-10	-0.853085
226694996	chr2:226694996:G:T	2.22344e-10	-0.993914	-2.40076e-10	0.000336465	-0.696234	-2.40076e-10
226695350	chr2:226695350:T:C	2.21462e-10	-2.33768e-10	-0.997891	0.000243488	-2.33768e-10	-1.01966
226695400	chr2:226695400:G:A	5.87532e-10	-0.0222095	-2.40076e-10	0.000457762	-0.388377	-2.40076e-10
226695843	chr2:226695843:G:A	1.852e-10	-2.33768e-10	-1.1767	0.000208363	-2.33768e-10	-1.17545
226696070	chr2:226696070:G:A	3.98399e-11	-1.85204	-0.861232	4.39509e-05	-1.88422	-0.847429
226696247	chr2:226696247:G:C	1.8466e-10	-2.33768e-10	-1.17962	0.000207563	-2.33768e-10	-1.17929
226696369	chr2:226696369:C:G	4.87566e-11	-1.7766	-0.734699	5.32495e-05	-1.84907	-0.690667
226696508	chr2:226696508:T:C	4.29894e-11	-1.65395	-0.983234	4.76159e-05	-1.65668	-0.994875
226696912	chr2:226696912:A:T	3.89771e-11	-1.92592	-0.809245	4.42101e-05	-1.91749	-0.808282
226696930	chr2:226696930:G:A	9.11969e-11	-1.88512	-2.40076e-10	9.83844e-05	-1.92584	-2.40076e-10
226697158	chr2:226697158:T:C	2.94369e-10	-2.33768e-10	-0.713307	0.000332417	-2.33768e-10	-0.708335
226697290	chr2:226697290:C:T	2.15909e-10	-2.33768e-10	-1.02328	0.00024407	-2.33768e-10	-1.01727
226697344	chr2:226697344:T:A	1.96315e-10	-2.33768e-10	-1.11842	0.000217154	-2.33768e-10	-1.13412
226697423	chr2:226697423:A:G	1.17502e-10	-1.92579	0.294104	0.000131208	-1.92277	0.284824
226697654	chr2:226697654:A:G	3.79522e-10	-2.33768e-10	-0.459229	0.000444635	-2.33768e-10	-0.417472
226697738	chr2:226697738:G:C	1.25117e-08	-2.33768e-10	3.03628	0.0153049	-2.33768e-10	3.1212
226698101	chr2:226698101:T:A	1.90301e-10	-2.33768e-10	-1.14953	0.000218777	-2.33768e-10	-1.12668
226698453	chr2:226698453:C:T	1.84732e-10	-1.17924	-2.40076e-10	0.000112573	-1.79112	-2.40076e-10
226698734	chr2:226698734:C:T	2.07238e-10	-2.33768e-10	-1.06427	0.0002308	-2.33768e-10	-1.07317
226699309	chr2:226699309:G:T	2.95265e-11	-1.91003	-1.10282	3.32022e-05	-1.89531	-1.1168
226699373	chr2:226699373:C:T	1.93473e-10	-2.33768e-10	-1.133	0.000217669	-2.33768e-10	-1.13175
226699811	chr2:226699811:C:T	3.60299e-11	-1.92152	-0.892273	3.98444e-05	-1.86069	-0.969054
226700315	chr2:226700315:T:C	2.556e-10	-2.33768e-10	-0.854525	0.000286727	-2.33768e-10	-0.856197
226700436	chr2:226700436:A:G	2.87271e-10	-2.33768e-10	-0.737716	0.000315007	-2.33768e-10	-0.762131
226700922	chr2:226700922:G:A	1.85813e-10	-2.33768e-10	-1.1734	0.000209194	-2.33768e-10	-1.17146
226701314	chr2:226701314:G:A	1.94568e-10	-2.33768e-10	-1.12736	0.00021957	-2.33768e-10	-1.12306
226701393	chr2:226701393:C:T	2.20107e-10	-2.33768e-10	-1.00402	0.000249977	-2.33768e-10	-0.993356
226701788	chr2:226701788:A:G	1.84879e-10	-2.33768e-10	-1.17844	0.000207521	-2.33768e-10	-1.17949
226702034	chr2:226702034:C:T	5.44291e-11	-1.78638	-0.614862	8.41314e-05	-1.48123	-0.601116
226702287	chr2:226702287:A:G	1.98292e-10	-2.33768e-10	-1.1084	0.000223938	-2.33768e-10	-1.10336
226702615	chr2:226702615:T:C	2.13233e-10	-2.33768e-10	-1.03575	0.000236862	-2.33768e-10	-1.04725
226702617	chr2:226702617:C:T	7.09181e-11	-0.993385	-1.14323	6.8644e-05	-1.14843	-1.13736
226702656	chr2:226702656:C:A	6.24705e-11	-1.77012	-0.493322	9.89126e-05	-1.4486	-0.471886
226702904	chr2:226702904:T:G	1.96551e-10	-2.33768e-10	-1.11722	0.000221901	-2.33768e-10	-1.11249
226703302	chr2:226703302:A:G	7.56672e-11	-1.82176	-0.250037	9.30805e-05	-1.73427	-0.246993
226704108	chr2:226704108:C:T	8.93859e-11	-1.90518	-2.40076e-10	9.91708e-05	-1.91788	-2.40076e-10
226704179	chr2:226704179:C:T	1.84722e-10	-2.33768e-10	-1.17929	0.000207498	-2.33768e-10	-1.1796
226704502	chr2:226704502:A:C	1.88837e-10	-2.33768e-10	-1.15725	0.00021121	-2.33768e-10	-1.16187
226704609	chr2:226704609:G:A	5.64491e-11	-1.80727	-0.557529	8.74472e-05	-1.5112	-0.532487
226704991	chr2:226704991:A:G	5.77488e-11	-1.87058	-0.471459	8.54102e-05	-1.62724	-0.440023
226705026	chr2:226705026:C:T	6.39021e-11	-1.79846	-0.442328	9.98158e-05	-1.49572	-0.415684
226705062	chr2:226705062:T:A	1.96921e-10	-2.33768e-10	-1.11534	0.000222322	-2.33768e-10	-1.1106
226705125	chr2:226705125:A:C	1.97234e-10	-2.33768e-10	-1.11375	0.000222687	-2.33768e-10	-1.10896
226705901	chr2:226705901:G:T	6.82518e-11	-1.62037	-0.554569	0.000111197	-1.27049	-0.532933
226706334	chr2:226706334:G:A	6.70245e-11	-1.56524	-0.627838	0.000111596	-1.19158	-0.608265
226706766	chr2:226706766:AC:A	4.43213e-11	-1.90051	-0.706168	5.38632e-05	-1.83941	-0.688866
226706767	chr2:226706767:C:A	1.1212e-10	-1.67857	-2.40076e-10	0.000168763	-1.38623	-2.40076e-10
226706770	chr2:226706770:TTTTATA:T	1.98199e-10	-2.33768e-10	-1.10887	0.000222731	-2.33768e-10	-1.10876
226706800	chr2:226706800:T:C	1.90281e-10	-2.33768e-10	-1.14964	0.00021266	-2.33768e-10	-1.15503
226706819	chr2:226706819:T:C	1.93675e-10	-2.33768e-10	-1.13196	0.000218516	-2.33768e-10	-1.12787
226706916	chr2:226706916:T:A	1.85003e-10	-2.33768e-10	-1.17777	0.00020822	-2.33768e-10	-1.17613
226707217	chr2:226707217:C:T	1.85715e-10	-2.33768e-10	-1.17393	0.000209058	-2.33768e-10	-1.17212
226707838	chr2:226707838:C:T	6.23528e-11	-1.1295	-1.13583	0.000117288	-0.610591	-1.1395
226708540	chr2:226708540:G:A	3.38586e-11	-1.92218	-0.953765	3.7655e-05	-1.88966	-0.996602
226708565	chr2:226708565:A:T	3.98515e-11	-1.5398	-1.17318	6.13845e-05	-1.22243	-1.17513
226708663	chr2:226708663:G:A	9.92579e-11	-1.80042	-2.40076e-10	0.000114342	-1.77554	-2.40076e-10
226708736	chr2:226708736:C:T	1.86006e-10	-2.33768e-10	-1.17236	0.000209358	-2.33768e-10	-1.17068
226709400	chr2:226709400:C:T	9.45047e-11	-1.00373	-0.845759	6.20321e-05	-1.63016	-0.756912
226709491	chr2:226709491:C:T	2.28751e-10	-0.965505	-2.40076e-10	0.000212987	-1.15349	-2.40076e-10
226709505	chr2:226709505:T:C	4.22944e-11	-1.50373	-1.14975	6.60968e-05	-1.16855	-1.15505
226709828	chr2:226709828:G:A	5.18315e-11	-1.64187	-0.808275	8.54244e-05	-1.28766	-0.779439
226710124	chr2:226710124:C:T	4.12943e-11	-1.5101	-1.16732	6.42367e-05	-1.18175	-1.1704
226710216	chr2:226710216:G:A	1.92393e-10	-2.33768e-10	-1.1386	0.000216993	-2.33768e-10	-1.13486
226710309	chr2:226710309:C:A	3.24973e-11	-1.73792	-1.17906	4.56801e-05	-1.51428	-1.17879
226710533	chr2:226710533:A:T	1.91775e-10	-2.33768e-10	-1.14182	0.000213958	-2.33768e-10	-1.14895
226710545	chr2:226710545:G:A	5.37213e-11	-1.60166	-0.812667	9.04374e-05	-1.22599	-0.78408
226710596	chr2:226710596:C:A	1.94916e-10	-2.33768e-10	-1.12557	0.000221081	-2.33768e-10	-1.1162
226710725	chr2:226710725:T:C	5.10229e-11	-1.64206	-0.823809	8.50698e-05	-1.27886	-0.792396
226711397	chr2:226711397:A:G	1.86006e-10	-2.33768e-10	-1.17236	0.000209358	-2.33768e-10	-1.17068
226711765	chr2:226711765:T:C	8.75429e-11	-1.92601	-2.40076e-10	0.000101618	-1.89351	-2.40076e-10
226712128	chr2:226712128:A:G	4.94781e-11	-1.61273	-0.883882	8.25263e-05	-1.24398	-0.857629
226712203	chr2:226712203:C:T	3.46849e-11	-1.67394	-1.1779	5.0313e-05	-1.41827	-1.1782
226712766	chr2:226712766:A:G	1.87394e-10	-2.33768e-10	-1.16493	0.000211634	-2.33768e-10	-1.15987
226712928	chr2:226712928:C:T	4.83125e-10	0.261731	-0.479597	0.000334866	-0.304234	-0.396763
226712945	chr2:226712945:G:A	2.17066e-10	-2.33768e-10	-1.01794	0.000240919	-2.33768e-10	-1.03026
226713230	chr2:226713230:GA:G	1.91925e-10	-2.33768e-10	-1.14104	0.000214333	-2.33768e-10	-1.1472
226713458	chr2:226713458:A:C	4.86687e-10	-2.33768e-10	-0.21052	0.000622949	-2.33768e-10	-0.0802618
226713856	chr2:226713856:A:C	3.23404e-11	-1.74808	-1.17374	4.52975e-05	-1.52737	-1.17411
226713981	chr2:226713981:A:G	1.95328e-10	-2.33768e-10	-1.12346	0.000222138	-2.33768e-10	-1.11143
226714402	chr2:226714402:A:G	1.89261e-10	-2.33768e-10	-1.15501	0.000211402	-2.33768e-10	-1.16097
226714491	chr2:226714491:A:G	5.02763e-11	-1.55229	-0.928316	8.70579e-05	-1.14727	-0.90088
226714772	chr2:226714772:A:T	2.69106e-11	-1.92619	-1.17943	3.10153e-05	-1.90059	-1.17965
226714954	chr2:226714954:T:C	1.84787e-10	-2.33768e-10	-1.17893	0.000207553	-2.33768e-10	-1.17934
226715115	chr2:226715115:C:T	5.76486e-11	-1.92152	-0.422253	6.9176e-05	-1.88263	-0.395448
226715930	chr2:226715930:T:C	2.01565e-10	-2.33768e-10	-1.09203	0.000227307	-2.33768e-10	-1.08843
226716596	chr2:226716596:T:C	2.17988e-10	-2.33768e-10	-1.0137	0.000242284	-2.33768e-10	-1.02462
226716864	chr2:226716864:T:C	4.06798e-11	-1.54146	-1.15094	6.46512e-05	-1.19953	-1.14619
226717336	chr2:226717336:A:G	2.60478e-10	-2.33768e-10	-0.835621	0.000296419	-2.33768e-10	-0.822952
226717871	chr2:226717871:T:C	1.95852e-10	-2.33768e-10	-1.12078	0.000215921	-2.33768e-10	-1.13981
226717916	chr2:226717916:G:T	2.05835e-10	-2.33768e-10	-1.07106	0.000231358	-2.33768e-10	-1.07076
226717961	chr2:226717961:C:T	1.91494e-10	-2.33768e-10	-1.14329	0.000213875	-2.33768e-10	-1.14933
226718312	chr2:226718312:A:C	2.47545e-10	-2.33768e-10	-0.886547	0.000281429	-2.33768e-10	-0.874848
226718873	chr2:226718873:A:T	4.08731e-11	-1.55673	-1.13093	6.44319e-05	-1.22487	-1.12425
226718944	chr2:226718944:T:C	2.42353e-09	1.39484	-2.40076e-10	0.00402481	1.78551	-2.40076e-10
226718960	chr2:226718960:G:A	2.59392e-10	-2.33768e-10	-0.839802	0.000295079	-2.33768e-10	-0.827485
226719000	chr2:226719000:A:G	2.23537e-10	-0.0148552	-0.973707	0.000101518	-0.973786	-0.9207
226719245	chr2:226719245:A:G	3.04601e-11	-1.83401	-1.14771	4.00563e-05	-1.6695	-1.15494
226719600	chr2:226719600:T:C	2.05454e-08	4.66326	-1.13101	0.00581177	3.26881	-1.1159
226719611	chr2:226719611:A:C	2.59558e-10	-2.33768e-10	-0.839162	0.000294949	-2.33768e-10	-0.827925
226719829	chr2:226719829:G:A	7.5279e-11	-1.23754	-0.839404	9.8544e-05	-1.08837	-0.835851
226720397	chr2:226720397:CA:C	9.99199e-11	-1.79377	-2.40076e-10	0.000113751	-1.78071	-2.40076e-10
226721244	chr2:226721244:T:A	2.60495e-10	-2.33768e-10	-0.835556	0.00029791	-2.33768e-10	-0.817937
226721890	chr2:226721890:G:A	5.95538e-11	-1.6895	-0.621757	5.97621e-05	-1.92323	-0.501126
226722314	chr2:226722314:C:T	1.03829e-09	0.547186	-2.40076e-10	0.000391187	-0.545542	-2.40076e-10
226722793	chr2:226722793:T:A	1.97843e-10	-2.33768e-10	-1.11067	0.000219408	-2.33768e-10	-1.12379
226722972	chr2:226722972:G:A	1.05229e-10	-1.08314	-0.658861	0.000220241	-0.418842	-0.701164
226723174	chr2:226723174:A:G	2.10062e-10	-2.33768e-10	-1.05074	0.000237644	-2.33768e-10	-1.04395
226723417	chr2:226723417:A:C	2.41398e-10	-2.33768e-10	-0.911692	0.000274719	-2.33768e-10	-0.898979
226723860	chr2:226723860:A:G	7.75965e-11	-0.953481	-1.09314	0.000181951	-0.199674	-1.11132
226724529	chr2:226724529:C:T	1.88235e-09	1.14214	-2.40076e-10	0.00278809	1.41839	-2.40076e-10
226725064	chr2:226725064:A:G	5.67251e-11	-1.1803	-1.17963	3.61312e-05	-1.75393	-1.17364
226725226	chr2:226725226:T:C	1.88284e-10	-2.33768e-10	-1.16019	0.000210265	-2.33768e-10	-1.16636
226725888	chr2:226725888:CTG:C	2.00871e-10	-2.33768e-10	-1.09548	0.000219939	-2.33768e-10	-1.12138
226726078	chr2:226726078:G:A	1.84759e-10	-2.33768e-10	-1.17909	0.000207488	-2.33768e-10	-1.17965
226726602	chr2:226726602:G:T	2.09051e-10	-2.33768e-10	-1.05556	0.00022934	-2.33768e-10	-1.07952
226726725	chr2:226726725:G:T	2.05397e-10	-2.33768e-10	-1.0732	0.000225753	-2.33768e-10	-1.09529
226727206	chr2:226727206:A:T	2.00079e-10	-2.33768e-10	-1.09943	0.00022158	-2.33768e-10	-1.11394
226727383	chr2:226727383:G:A	2.50782e-10	-2.33768e-10	-0.873557	0.000280872	-2.33768e-10	-0.876827
226727805	chr2:226727805:C:T	7.89603e-11	-0.936316	-1.09288	0.000186259	-0.176944	-1.11065
226729106	chr2:226729106:T:C	1.94657e-10	-2.33768e-10	-1.1269	0.000217207	-2.33768e-10	-1.13388
226729137	chr2:226729137:A:G	4.1601e-10	-2.33768e-10	-0.367432	0.000463883	-2.33768e-10	-0.375095
226729535	chr2:226729535:A:G	2.76719e-11	-1.92618	-1.15154	3.11422e-05	-1.92307	-1.15309
226729746	chr2:226729746:A:G	3.39842e-10	-2.33768e-10	-0.569659	0.000380494	-2.33768e-10	-0.573256
226729872	chr2:226729872:C:G	1.91042e-10	-2.33768e-10	-1.14565	0.000216482	-2.33768e-10	-1.13722
226730281	chr2:226730281:T:A	2.03371e-10	-2.33768e-10	-1.08311	0.000225922	-2.33768e-10	-1.09454
226730502	chr2:226730502:C:T	9.85925e-11	-0.675389	-1.13176	0.00024231	0.112158	-1.13667
226730517	chr2:226730517:A:G	9.95459e-11	-0.685016	-1.11251	0.000243463	0.0985857	-1.11835
226731002	chr2:226731002:G:T	2.20908e-10	-2.33768e-10	-1.00039	0.000245158	-2.33768e-10	-1.01282
226731796	chr2:226731796:T:C	8.42895e-11	-0.913438	-1.05044	0.00018855	-0.217622	-1.05774
226732023	chr2:226732023:A:T	1.01059e-10	-0.680404	-1.10203	0.000247278	0.104064	-1.10828
226732108	chr2:226732108:A:G	2.16853e-10	-2.33768e-10	-1.01892	0.000240815	-2.33768e-10	-1.0307
226732629	chr2:226732629:G:A	8.79078e-11	-0.935554	-0.986298	0.000195132	-0.245758	-0.995292
226732852	chr2:226732852:A:G	5.73692e-10	-2.33768e-10	-0.0460477	0.00061229	-2.33768e-10	-0.0975206
226732872	chr2:226732872:A:G	2.14688e-10	-0.976247	-0.0527073	0.000475142	-0.240985	-0.110128
226732981	chr2:226732981:G:T	2.93094e-11	-1.92639	-1.09384	3.36799e-05	-1.92238	-1.07544
226733090	chr2:226733090:AATAAAT:A	2.20605e-10	-2.33768e-10	-1.00177	0.00024484	-2.33768e-10	-1.01412
226733125	chr2:226733125:T:C	8.1333e-11	-0.951162	-1.04843	0.00018006	-0.265634	-1.05581
226733880	chr2:226733880:T:C	1.89496e-10	-2.33768e-10	-1.15378	0.000211921	-2.33768e-10	-1.15851
226733905	chr2:226733905:A:G	1.88571e-10	-2.33768e-10	-1.15866	0.000212735	-2.33768e-10	-1.15468
226734817	chr2:226734817:T:G	8.19267e-11	-0.938384	-1.05393	0.000180537	-0.257622	-1.06117
226734976	chr2:226734976:A:G	2.17072e-10	-2.33768e-10	-1.01791	0.000241052	-2.33768e-10	-1.02972
226736155	chr2:226736155:G:A	2.0302e-10	-2.33768e-10	-1.08484	0.000225605	-2.33768e-10	-1.09594
226736211	chr2:226736211:A:G	1.84672e-10	-2.33768e-10	-1.17956	0.000207533	-2.33768e-10	-1.17944
226736537	chr2:226736537:C:A	9.16117e-11	-0.865854	-1.01473	0.000206313	-0.161943	-1.02339
226736634	chr2:226736634:CCTT:C	1.02151e-10	-0.761845	-1.00985	0.000236713	-0.0293012	-1.01858
226736981	chr2:226736981:A:G	9.91528e-11	-1.01444	-0.787037	0.000224158	-0.277624	-0.824752
226737190	chr2:226737190:C:G	9.05245e-11	-0.810081	-1.08244	0.0002134	-0.0621008	-1.08946
226737420	chr2:226737420:C:T	1.9413e-10	-2.33768e-10	-1.12961	0.000216105	-2.33768e-10	-1.13896
226737855	chr2:226737855:G:A	1.8534e-10	-2.33768e-10	-1.17595	0.000208632	-2.33768e-10	-1.17415
226737964	chr2:226737964:G:A	2.11205e-10	-2.33768e-10	-1.04531	0.000234283	-2.33768e-10	-1.0582
226737972	chr2:226737972:G:T	1.89767e-10	-2.33768e-10	-1.15234	0.0002122	-2.33768e-10	-1.1572
226738131	chr2:226738131:T:C	1.91852e-10	-2.33768e-10	-1.14142	0.000214112	-2.33768e-10	-1.14823
226738239	chr2:226738239:C:T	6.80303e-11	-1.11184	-1.06635	0.00014201	-0.499731	-1.0591
226738390	chr2:226738390:A:C	2.24145e-10	-2.33768e-10	-0.985849	0.000248721	-2.33768e-10	-0.998393
226738693	chr2:226738693:C:A	1.89311e-10	-2.33768e-10	-1.15475	0.000213205	-2.33768e-10	-1.15247
226738784	chr2:226738784:G:C	1.89923e-10	-2.33768e-10	-1.15152	0.000212193	-2.33768e-10	-1.15723
226738849	chr2:226738849:G:A	1.94971e-10	-2.33768e-10	-1.12529	0.000216751	-2.33768e-10	-1.13598
226738976	chr2:226738976:C:T	1.90965e-10	-2.33768e-10	-1.14605	0.000213385	-2.33768e-10	-1.15163
226739580	chr2:226739580:G:A	1.93411e-10	-2.33768e-10	-1.13333	0.000215637	-2.33768e-10	-1.14113
226739891	chr2:226739891:A:G	2.27838e-10	-2.33768e-10	-0.969504	0.000261894	-2.33768e-10	-0.946786
226739948	chr2:226739948:G:A	1.01187e-10	-0.607452	-1.17372	0.000251504	0.1873	-1.17457
226740033	chr2:226740033:C:T	2.11285e-10	-0.794729	-0.250204	0.000155829	-1.30083	-0.16514
226740047	chr2:226740047:A:C	1.86114e-10	-2.33768e-10	-1.17178	0.000208858	-2.33768e-10	-1.17307
226741001	chr2:226741001:A:T	4.97402e-11	-1.32005	-1.17127	0.000101529	-0.71754	-1.17684
226741002	chr2:226741002:A:T	2.10128e-10	-2.33768e-10	-1.05043	0.000234374	-2.33768e-10	-1.05781
226741179	chr2:226741179:T:C	1.15537e-10	-0.534032	-1.11452	0.000293526	0.288857	-1.12162
226741583	chr2:226741583:T:A	2.039e-10	-2.33768e-10	-1.08051	0.000226623	-2.33768e-10	-1.09144
226741864	chr2:226741864:C:A	7.38319e-11	-0.994861	-1.10149	0.000161273	-0.332222	-1.09941
226741874	chr2:226741874:T:C	1.92501e-10	-2.33768e-10	-1.13804	0.00021508	-2.33768e-10	-1.14371
226742005	chr2:226742005:C:A	2.80004e-10	-2.33768e-10	-0.763336	0.00032022	-2.33768e-10	-0.745718
226742479	chr2:226742479:T:C	1.96048e-09	-2.33768e-10	1.1828	0.00247065	-2.33768e-10	1.29751
226743173	chr2:226743173:A:C	2.07675e-10	-2.33768e-10	-1.06216	0.000233333	-2.33768e-10	-1.06226
226743242	chr2:226743242:T:C	1.87006e-10	-2.33768e-10	-1.167	0.000209201	-2.33768e-10	-1.17143
226743375	chr2:226743375:G:A	2.05927e-10	-2.33768e-10	-1.07062	0.00022828	-2.33768e-10	-1.08415
226743661	chr2:226743661:T:C	8.762e-11	-1.92513	-2.40076e-10	9.83261e-05	-1.92644	-2.40076e-10
226743825	chr2:226743825:A:C	1.28293e-10	-0.538574	-1.00525	0.000334822	0.283375	-0.984504
226744095	chr2:226744095:A:G	3.52122e-11	-1.70681	-1.12994	6.62574e-05	-1.17802	-1.14316
226744281	chr2:226744281:G:T	5.88178e-10	-2.33768e-10	-0.0211105	0.000695557	-2.33768e-10	0.029986
226745217	chr2:226745217:T:C	2.46526e-10	-2.33768e-10	-0.890673	0.000285638	-2.33768e-10	-0.860002
226745322	chr2:226745322:A:G	1.86905e-10	-2.33768e-10	-1.16754	0.000209155	-2.33768e-10	-1.17165
226745525	chr2:226745525:G:A	3.67285e-11	-1.77311	-1.02148	6.42782e-05	-1.3073	-1.0442
226745657	chr2:226745657:T:C	1.8597e-10	-2.33768e-10	-1.17256	0.000208717	-2.33768e-10	-1.17375
226746487	chr2:226746487:T:A	1.92188e-10	-2.33768e-10	-1.13967	0.000218106	-2.33768e-10	-1.12974
226746946	chr2:226746946:T:C	1.98604e-10	-2.33768e-10	-1.10683	0.000225879	-2.33768e-10	-1.09473
226747199	chr2:226747199:C:T	6.90259e-11	-1.00121	-1.16245	0.000150154	-0.341731	-1.16134
226747277	chr2:226747277:T:G	2.22244e-10	-2.33768e-10	-0.994365	0.000256083	-2.33768e-10	-0.969227
226747461	chr2:226747461:C:T	2.48042e-10	-2.33768e-10	-0.884542	0.000274317	-2.33768e-10	-0.900443
226748317	chr2:226748317:A:T	7.95171e-11	-0.91182	-1.11035	0.000187253	-0.184914	-1.09735
226749187	chr2:226749187:T:A	8.37102e-11	-0.852821	-1.11796	0.000199577	-0.112686	-1.10584
226749289	chr2:226749289:C:T	8.98339e-11	-0.779389	-1.12079	0.000218918	-0.017036	-1.10899
226749521	chr2:226749521:A:T	7.80431e-11	-0.925441	-1.11544	0.000181927	-0.207986	-1.10314
226749901	chr2:226749901:T:C	8.27643e-11	-0.879752	-1.10239	0.000196168	-0.14676	-1.089
226750020	chr2:226750020:C:T	2.30707e-10	-2.33768e-10	-0.956994	0.000266481	-2.33768e-10	-0.929424
226750117	chr2:226750117:T:C	7.76457e-11	-0.921413	-1.12457	0.000181265	-0.20178	-1.11299
226750723	chr2:226750723:C:T	8.85638e-11	-1.91442	-2.40076e-10	9.95302e-05	-1.91427	-2.40076e-10
226751058	chr2:226751058:G:A	2.17566e-10	-2.33768e-10	-1.01564	0.000242735	-2.33768e-10	-1.02276
226751097	chr2:226751097:G:T	6.2867e-11	-1.18769	-1.06943	4.90954e-05	-1.54013	-1.08083
226751432	chr2:226751432:T:C	6.07011e-11	-1.28159	-1.01059	4.83355e-05	-1.60956	-1.027
226751561	chr2:226751561:G:C	1.66234e-10	-1.28475	-2.40076e-10	0.000209705	-1.16902	-2.40076e-10
226751746	chr2:226751746:C:T	2.28098e-10	-2.33768e-10	-0.968365	0.000263945	-2.33768e-10	-0.938984
226751977	chr2:226751977:CAAAT:C	1.85444e-10	-2.33768e-10	-1.17539	0.000208904	-2.33768e-10	-1.17285
226752032	chr2:226752032:A:C	9.86181e-11	-1.06104	-0.745841	7.34072e-05	-1.45064	-0.768062
226752312	chr2:226752312:T:C	2.14299e-10	-2.33768e-10	-1.03077	0.000239632	-2.33768e-10	-1.03562
226752972	chr2:226752972:C:T	8.19158e-11	-1.18347	-0.808983	6.3586e-05	-1.53309	-0.829245
226753019	chr2:226753019:C:T	8.34942e-11	-1.17229	-0.801073	6.45949e-05	-1.52498	-0.821611
226753049	chr2:226753049:A:C	8.00668e-11	-1.18141	-0.833869	6.21608e-05	-1.53146	-0.85354
226753378	chr2:226753378:A:G	9.21055e-11	-0.949613	-0.925593	6.79381e-05	-1.3571	-0.939026
226753459	chr2:226753459:G:A	8.78725e-11	-1.92225	-2.40076e-10	0.00010007	-1.90886	-2.40076e-10
226753578	chr2:226753578:T:C	2.07779e-10	-2.33768e-10	-1.06167	0.000234268	-2.33768e-10	-1.05826
226754853	chr2:226754853:A:C	1.86285e-10	-2.33768e-10	-1.17087	0.000208662	-2.33768e-10	-1.17401
226755230	chr2:226755230:G:A	9.02136e-11	-1.16501	-0.730955	6.98563e-05	-1.51335	-0.754937
226755241	chr2:226755241:C:T	2.36325e-10	-2.33768e-10	-0.932933	0.000263881	-2.33768e-10	-0.939228
226755289	chr2:226755289:C:T	4.0473e-10	-2.33768e-10	-0.394921	0.000432898	-2.33768e-10	-0.444225
226756168	chr2:226756168:G:T	3.14651e-10	-2.33768e-10	-0.646677	0.00034872	-2.33768e-10	-0.660458
226756580	chr2:226756580:G:A	5.96012e-11	-1.52677	-0.783693	5.57512e-05	-1.74193	-0.751902
226756956	chr2:226756956:G:A	4.638e-11	-1.68275	-0.87852	4.5194e-05	-1.85314	-0.85062
226757115	chr2:226757115:T:A	5.21845e-11	-1.37393	-1.06943	4.46883e-05	-1.65247	-1.06255
226758058	chr2:226758058:G:A	2.664e-10	-2.33768e-10	-0.813141	0.00029978	-2.33768e-10	-0.811678
226758578	chr2:226758578:A:G	9.47753e-11	-1.84663	-2.40076e-10	0.000105891	-1.85232	-2.40076e-10
226759297	chr2:226759297:G:A	7.73352e-11	-1.00223	-1.04776	5.88202e-05	-1.38037	-1.05987
226759327	chr2:226759327:G:A	1.93747e-10	-2.33768e-10	-1.13159	0.000215897	-2.33768e-10	-1.13993
226759829	chr2:226759829:T:C	7.581e-11	-1.18932	-0.880586	5.92979e-05	-1.53176	-0.900391
226759968	chr2:226759968:C:T	2.39746e-10	-2.33768e-10	-0.918559	0.000267848	-2.33768e-10	-0.924307
226760389	chr2:226760389:A:T	3.11381e-10	-2.33768e-10	-0.657123	0.000342748	-2.33768e-10	-0.677731
226760482	chr2:226760482:A:G	3.12241e-10	-2.33768e-10	-0.654365	0.000343677	-2.33768e-10	-0.675023
226760494	chr2:226760494:G:A	9.60043e-11	-1.83375	-2.40076e-10	0.000101276	-1.89687	-2.40076e-10
226761588	chr2:226761588:T:C	3.25324e-10	-2.33768e-10	-0.61332	0.000357203	-2.33768e-10	-0.636423
226761876	chr2:226761876:G:A	3.52563e-10	-0.532912	-2.40076e-10	0.000233919	-1.05975	-2.40076e-10
226762578	chr2:226762578:C:T	3.0692e-10	-2.33768e-10	-0.671552	0.00035213	-2.33768e-10	-0.650726
226762629	chr2:226762629:C:A	7.3964e-11	-1.07723	-1.01734	5.70423e-05	-1.44317	-1.02776
226762984	chr2:226762984:G:A	3.19778e-10	-2.33768e-10	-0.630515	0.000351806	-2.33768e-10	-0.651647
226763120	chr2:226763120:C:T	7.41317e-11	-1.09715	-0.995146	5.74214e-05	-1.45918	-1.00513
226763205	chr2:226763205:A:G	8.41265e-11	-1.22079	-0.745029	6.62037e-05	-1.55756	-0.764431
226763368	chr2:226763368:G:C	8.48267e-11	-1.21672	-0.740812	6.66199e-05	-1.55541	-0.760315
226763434	chr2:226763434:TCATG:T	8.40742e-11	-1.18197	-0.784469	6.5534e-05	-1.52919	-0.802967
226763485	chr2:226763485:G:A	7.54494e-11	-1.13598	-0.938695	5.90024e-05	-1.4854	-0.951752
226764070	chr2:226764070:TCAG:T	5.48656e-11	-1.35156	-1.0417	4.67961e-05	-1.63515	-1.03377
226764294	chr2:226764294:A:G	8.7256e-11	-0.968752	-0.960543	6.61094e-05	-1.35225	-0.971163
226764350	chr2:226764350:C:T	2.24042e-10	-2.33768e-10	-0.986308	0.000254614	-2.33768e-10	-0.974979
226764747	chr2:226764747:G:A	3.19434e-10	-2.33768e-10	-0.631591	0.000351661	-2.33768e-10	-0.65206
226765084	chr2:226765084:T:C	2.01719e-10	-2.33768e-10	-1.09127	0.000229626	-2.33768e-10	-1.07828
226765436	chr2:226765436:C:T	3.86197e-10	-2.33768e-10	-0.441792	0.000447176	-2.33768e-10	-0.411773
226765503	chr2:226765503:C:T	7.50833e-11	-1.21264	-0.866906	5.91232e-05	-1.5523	-0.882804
226765871	chr2:226765871:C:A	8.67537e-11	-0.939363	-0.995705	6.54538e-05	-1.32966	-1.00373
226766874	chr2:226766874:A:G	2.05348e-10	-2.33768e-10	-1.07343	0.000229973	-2.33768e-10	-1.07677
226767109	chr2:226767109:G:GA	1.87908e-10	-2.33768e-10	-1.16219	0.000210098	-2.33768e-10	-1.16715
226767356	chr2:226767356:G:A	2.38129e-10	-2.33768e-10	-0.92533	0.000266066	-2.33768e-10	-0.930983
226767936	chr2:226767936:A:G	5.7585e-11	-1.33026	-1.01462	4.76101e-05	-1.62779	-1.02389
226768323	chr2:226768323:T:A	1.91762e-10	-2.33768e-10	-1.14189	0.000214912	-2.33768e-10	-1.1445
226768732	chr2:226768732:G:A	2.68766e-10	-2.33768e-10	-0.804299	0.000296621	-2.33768e-10	-0.82227
226768798	chr2:226768798:G:A	4.28635e-11	-1.58893	-1.05119	3.98292e-05	-1.79631	-1.03382
226768801	chr2:226768801:T:A	8.92404e-11	-1.90681	-2.40076e-10	0.000100098	-1.90858	-2.40076e-10
226768873	chr2:226768873:G:A	8.7866e-11	-1.92233	-2.40076e-10	0.000102721	-1.88271	-2.40076e-10
226768968	chr2:226768968:G:A	2.62271e-10	-2.33768e-10	-0.828763	0.00029269	-2.33768e-10	-0.835612
226769592	chr2:226769592:A:T	6.85838e-11	-1.13955	-1.03053	5.42368e-05	-1.48239	-1.03898
226769962	chr2:226769962:T:C	1.84656e-10	-2.33768e-10	-1.17964	0.000207494	-2.33768e-10	-1.17962
226770026	chr2:226770026:G:T	7.954e-11	-1.14663	-0.875245	6.19693e-05	-1.49853	-0.889559
226770471	chr2:226770471:G:C	1.94983e-10	-2.33768e-10	-1.12523	0.000216671	-2.33768e-10	-1.13635
226770492	chr2:226770492:A:G	1.16554e-10	-1.51676	-0.123025	0.000207626	-1.05322	-0.125771
226771340	chr2:226771340:C:T	8.75192e-11	-1.07921	-0.847075	6.72063e-05	-1.44746	-0.859503
226771534	chr2:226771534:T:C	9.34913e-11	-1.86027	-2.40076e-10	0.000104488	-1.86565	-2.40076e-10
226771707	chr2:226771707:A:G	1.13542e-10	-1.66596	-2.40076e-10	0.000120945	-1.71939	-2.40076e-10
226772201	chr2:226772201:G:A	3.04506e-10	-2.33768e-10	-0.679451	0.000345527	-2.33768e-10	-0.669657
226772582	chr2:226772582:C:A	9.464e-11	-1.84806	-2.40076e-10	0.000109672	-1.81723	-2.40076e-10
226773047	chr2:226773047:A:T	2.71088e-11	-1.92626	-1.17202	3.5271e-05	-1.78528	-1.16639
226773856	chr2:226773856:C:T	7.0398e-11	-1.09321	-1.05077	5.50669e-05	-1.44906	-1.05712
226774167	chr2:226774167:C:T	8.78644e-11	-1.92235	-2.40076e-10	9.83476e-05	-1.92622	-2.40076e-10
226774349	chr2:226774349:G:T	1.84825e-10	-2.33768e-10	-1.17873	0.0002076	-2.33768e-10	-1.17911
226774373	chr2:226774373:T:G	7.24221e-11	-1.00226	-1.11337	5.42874e-05	-1.39994	-1.1205
226774856	chr2:226774856:T:C	7.68354e-11	-0.881491	-1.17498	5.71203e-05	-1.29358	-1.17598
226775557	chr2:226775557:C:T	1.8473e-10	-2.33768e-10	-1.17925	0.000207521	-2.33768e-10	-1.1795
226775869	chr2:226775869:C:T	3.1652e-10	-2.33768e-10	-0.640754	0.000363351	-2.33768e-10	-0.619358
226776197	chr2:226776197:C:T	8.37871e-11	-0.992531	-0.977331	6.39534e-05	-1.37148	-0.985095
226776209	chr2:226776209:A:C	7.53597e-11	-1.09729	-0.978578	5.89231e-05	-1.45208	-0.986413
226776680	chr2:226776680:G:GCAGATCA	2.11759e-10	-2.33768e-10	-1.04269	0.000236841	-2.33768e-10	-1.04734
226777164	chr2:226777164:C:T	6.76958e-11	-1.04912	-1.134	5.21316e-05	-1.42303	-1.13792
226777202	chr2:226777202:T:C	6.91894e-11	-1.0245	-1.13679	5.29129e-05	-1.40546	-1.14062
226777395	chr2:226777395:T:C	6.84433e-10	-2.33768e-10	0.13045	0.000791602	-2.33768e-10	0.159333
226777742	chr2:226777742:C:A	7.37132e-11	-1.07425	-1.02371	5.75291e-05	-1.43173	-1.0307
226778133	chr2:226778133:T:C	3.1845e-10	-2.33768e-10	-0.634674	0.000365949	-2.33768e-10	-0.612234
226779168	chr2:226779168:G:C	1.96366e-10	-2.33768e-10	-1.11816	0.000219934	-2.33768e-10	-1.1214
226779382	chr2:226779382:C:A	8.2521e-11	-0.9805	-1.00459	6.30071e-05	-1.35974	-1.01174
226779586	chr2:226779586:GA:G	2.22254e-10	-2.33768e-10	-0.994322	0.000247645	-2.33768e-10	-1.00273
226779696	chr2:226779696:T:C	3.80537e-10	-2.33768e-10	-0.456556	0.000424769	-2.33768e-10	-0.46318
226779803	chr2:226779803:C:A	6.82529e-11	-0.99709	-1.17783	5.05968e-05	-1.41226	-1.17858
226779806	chr2:226779806:T:C	5.94916e-11	-1.18081	-1.1315	4.55578e-05	-1.55714	-1.13861
226780748	chr2:226780748:T:TACAA	2.74723e-11	-1.92506	-1.1599	3.49147e-05	-1.79936	-1.16246
226780809	chr2:226780809:T:A	2.70991e-11	-1.9247	-1.17394	3.44045e-05	-1.80064	-1.1759
226781739	chr2:226781739:C:T	4.76685e-11	-1.35697	-1.1769	3.90578e-05	-1.67454	-1.17515
226782465	chr2:226782465:G:A	1.37677e-10	-1.47323	-2.40076e-10	0.000151969	-1.49105	-2.40076e-10
226782830	chr2:226782830:G:A	1.87181e-10	-2.33768e-10	-1.16606	0.000209566	-2.33768e-10	-1.16969
226783067	chr2:226783067:A:G	8.31757e-11	-1.13966	-0.837525	0.00017444	-0.524197	-0.828949
226783191	chr2:226783191:G:T	8.13402e-11	-1.1553	-0.844198	0.000169752	-0.544643	-0.835746
226783314	chr2:226783314:C:T	1.89221e-10	-2.33768e-10	-1.15522	0.00021155	-2.33768e-10	-1.16027
226783515	chr2:226783515:C:T	2.002e-10	-2.33768e-10	-1.09882	0.000222886	-2.33768e-10	-1.10806
226784124	chr2:226784124:C:G	9.03747e-11	-1.67931	-0.214871	8.92257e-05	-1.86265	-0.160911
226784147	chr2:226784147:T:C	1.8475e-10	-2.33768e-10	-1.17913	0.000207825	-2.33768e-10	-1.17803
226784837	chr2:226784837:C:T	3.12675e-11	-1.77592	-1.17964	5.56254e-05	-1.31663	-1.17945
226784843	chr2:226784843:A:G	1.26977e-10	-1.55413	-2.40076e-10	0.000135811	-1.60346	-2.40076e-10
226785471	chr2:226785471:C:T	4.1068e-11	-1.5415	-1.14141	3.25538e-05	-1.8655	-1.16633
226785942	chr2:226785942:G:A	2.07564e-10	-2.33768e-10	-1.0627	0.000231398	-2.33768e-10	-1.07059
226785993	chr2:226785993:G:A	1.90275e-10	-2.33768e-10	-1.14967	0.00021365	-2.33768e-10	-1.15039
226786021	chr2:226786021:G:A	3.55712e-11	-1.74948	-1.07712	6.46688e-05	-1.27708	-1.06837
226786078	chr2:226786078:CT:C	1.84897e-10	-2.33768e-10	-1.17834	0.000207678	-2.33768e-10	-1.17874
226786111	chr2:226786111:T:C	9.57679e-11	-1.62763	-0.208585	9.30761e-05	-1.83687	-0.144437
226786212	chr2:226786212:G:A	5.71713e-11	-1.40025	-0.951841	0.000108664	-0.875456	-0.951008
226786251	chr2:226786251:A:G	1.02711e-10	-1.67559	-0.090638	0.000101426	-1.8609	-0.0345004
226786331	chr2:226786331:G:A	6.67731e-11	-1.71474	-0.482103	6.61722e-05	-1.87908	-0.443387
226786407	chr2:226786407:T:C	8.35838e-11	-1.16787	-0.804421	0.000173388	-0.566697	-0.7925
226786420	chr2:226786420:A:G	6.56798e-11	-1.53684	-0.676508	5.9443e-05	-1.78615	-0.643558
226786559	chr2:226786559:A:T	9.44063e-11	-1.10439	-0.746142	0.000200736	-0.481319	-0.731415
226786566	chr2:226786566:C:A	9.43263e-11	-1.67772	-0.173659	9.31682e-05	-1.86181	-0.118511
226786658	chr2:226786658:C:A	8.88592e-11	-1.74373	-0.167357	9.09622e-05	-1.89349	-0.110794
226786677	chr2:226786677:C:A	3.45008e-11	-1.69857	-1.15859	5.68945e-05	-1.31525	-1.15828
226787075	chr2:226787075:G:C	3.86601e-11	-1.57392	-1.16941	8.08351e-05	-0.955688	-1.16663
226787251	chr2:226787251:A:T	8.53977e-11	-0.816655	-1.13417	0.000189828	-0.136513	-1.13209
226787384	chr2:226787384:T:C	1.86649e-10	-2.33768e-10	-1.16891	0.000209685	-2.33768e-10	-1.16912
226787473	chr2:226787473:T:C	8.19328e-11	-1.70213	-0.290108	8.17271e-05	-1.87361	-0.23773
226787711	chr2:226787711:AGATCTTCT:A	1.20359e-10	-1.60766	-2.40076e-10	0.000126081	-1.6778	-2.40076e-10
226788086	chr2:226788086:T:C	7.29073e-11	-1.10147	-1.00748	0.000155114	-0.472636	-0.997933
226788508	chr2:226788508:T:A	1.6808e-10	-1.2737	-2.40076e-10	0.000188299	-1.2767	-2.40076e-10
226788551	chr2:226788551:G:A	6.71122e-11	-1.25193	-0.939846	0.000135541	-0.673715	-0.931736
226789232	chr2:226789232:C:A	3.99222e-11	-1.5452	-1.166	8.52753e-05	-0.906127	-1.16272
226789268	chr2:226789268:A:G	2.0903e-10	-2.33768e-10	-1.05566	0.00023216	-2.33768e-10	-1.0673
226789795	chr2:226789795:G:A	1.91142e-10	-2.33768e-10	-1.14513	0.000215449	-2.33768e-10	-1.142
226790632	chr2:226790632:C:T	3.53246e-11	-1.66175	-1.17181	3.47421e-05	-1.78937	-1.1774
226790644	chr2:226790644:C:T	1.89477e-10	-2.33768e-10	-1.15387	0.000211851	-2.33768e-10	-1.15884
226790874	chr2:226790874:C:T	2.19091e-10	-2.33768e-10	-1.00865	0.000249353	-2.33768e-10	-0.995855
226790904	chr2:226790904:G:A	2.11313e-10	-2.33768e-10	-1.0448	0.000234994	-2.33768e-10	-1.05517
226791012	chr2:226791012:G:A	1.8519e-10	-2.33768e-10	-1.17676	0.000207824	-2.33768e-10	-1.17804
226791042	chr2:226791042:G:A	1.8552e-10	-2.33768e-10	-1.17498	0.000209111	-2.33768e-10	-1.17186
226791062	chr2:226791062:C:T	3.56119e-11	-1.85865	-0.966806	3.89541e-05	-1.89434	-0.958005
226791371	chr2:226791371:A:C	3.68848e-11	-1.81623	-0.974115	3.98202e-05	-1.86225	-0.968105
226791452	chr2:226791452:C:T	4.44234e-10	-2.33768e-10	-0.30179	0.000498243	-2.33768e-10	-0.303639
226791575	chr2:226791575:G:A	3.13183e-11	-1.77595	-1.17799	3.07289e-05	-1.91021	-1.17931
226791817	chr2:226791817:A:T	3.43962e-10	-2.33768e-10	-0.55761	0.000385668	-2.33768e-10	-0.55975
226792227	chr2:226792227:G:C	1.86733e-10	-2.33768e-10	-1.16846	0.000209141	-2.33768e-10	-1.17172
226792363	chr2:226792363:T:C	3.36782e-11	-1.87536	-1.00593	3.6693e-05	-1.90989	-1.00225
226793170	chr2:226793170:C:T	3.04055e-11	-1.92394	-1.05957	3.41412e-05	-1.92294	-1.06128
226793824	chr2:226793824:C:A	2.18447e-10	-2.33768e-10	-1.0116	0.000243077	-2.33768e-10	-1.02135
226793913	chr2:226793913:T:TA	9.19968e-11	-1.87639	-2.40076e-10	0.000101382	-1.89583	-2.40076e-10
226794037	chr2:226794037:T:G	2.82082e-11	-1.91245	-1.14608	3.1207e-05	-1.92646	-1.14762
226795828	chr2:226795828:C:T	1.23568e-10	-1.17503	-0.406314	0.00013306	-1.26623	-0.357693
226796327	chr2:226796327:T:C	7.04978e-11	-1.38014	-0.762423	0.000167356	-0.590682	-0.803919
226798037	chr2:226798037:C:T	1.11665e-10	-1.23886	-0.443777	0.000120343	-1.33006	-0.394324
226798469	chr2:226798469:G:A	3.24071e-11	-1.92543	-0.994337	3.64431e-05	-1.92177	-0.997201
226798828	chr2:226798828:A:G	1.84654e-10	-2.33768e-10	-1.17966	0.000208066	-2.33768e-10	-1.17687
226799185	chr2:226799185:C:T	3.28183e-11	-1.88288	-1.02427	3.47134e-05	-1.92175	-1.04585
226799258	chr2:226799258:G:T	1.85441e-10	-2.33768e-10	-1.17541	0.000208093	-2.33768e-10	-1.17674
226799475	chr2:226799475:A:C	4.33242e-11	-1.8477	-0.781729	4.5895e-05	-1.89627	-0.792097
226800135	chr2:226800135:C:G	2.70479e-11	-1.92604	-1.1745	3.23136e-05	-1.86255	-1.17669
226801583	chr2:226801583:T:C	1.03456e-10	-1.759	-2.40076e-10	0.000114491	-1.77423	-2.40076e-10
226801899	chr2:226801899:C:T	1.91077e-10	-2.33768e-10	-1.14546	0.000216681	-2.33768e-10	-1.1363
226801941	chr2:226801941:A:C	3.64525e-11	-1.66732	-1.13481	4.39895e-05	-1.59255	-1.13823
226801984	chr2:226801984:C:T	3.78765e-10	-2.33768e-10	-0.461224	0.000401606	-2.33768e-10	-0.519256
226802141	chr2:226802141:A:G	1.52257e-10	-1.63573	0.263158	0.000153167	-1.75094	0.267744
226802276	chr2:226802276:A:G	3.47584e-11	-1.80919	-1.04053	4.14786e-05	-1.73972	-1.04983
226802751	chr2:226802751:A:G	2.09351e-10	-2.33768e-10	-1.05413	0.000238259	-2.33768e-10	-1.04137
226803871	chr2:226803871:C:T	2.07524e-10	-2.33768e-10	-1.06289	0.000233854	-2.33768e-10	-1.06003
226803968	chr2:226803968:T:C	2.85885e-10	-2.33768e-10	-0.742549	0.000330321	-2.33768e-10	-0.714663
226804325	chr2:226804325:G:A	9.82976e-11	-1.81014	-2.40076e-10	0.0001108	-1.807	-2.40076e-10
226804340	chr2:226804340:C:T	1.09023e-10	-0.66411	-1.04247	9.17096e-05	-0.9842	-1.0119
226804356	chr2:226804356:T:C	2.01098e-10	-2.33768e-10	-1.09435	0.00022763	-2.33768e-10	-1.087
226804826	chr2:226804826:A:G	7.50344e-11	-0.95655	-1.12364	5.89896e-05	-1.28787	-1.1495
226805204	chr2:226805204:T:C	2.59678e-10	-2.33768e-10	-0.838698	0.000305329	-2.33768e-10	-0.793336
226805464	chr2:226805464:T:C	1.21957e-10	-1.5575	-0.0369768	0.000107369	-1.762	-0.0764493
226805496	chr2:226805496:T:A	5.0863e-11	-1.92626	-0.542747	5.66604e-05	-1.92452	-0.553134
226805859	chr2:226805859:C:T	1.4255e-10	-0.632616	-0.805831	0.000123277	-0.90833	-0.791961
226806161	chr2:226806161:A:G	2.36278e-10	-2.33768e-10	-0.93313	0.000271991	-2.33768e-10	-0.908957
226806170	chr2:226806170:A:G	2.12619e-10	-2.33768e-10	-1.03864	0.000239714	-2.33768e-10	-1.03528
226806347	chr2:226806347:A:ATCC	5.05024e-11	-1.92407	-0.552046	5.73255e-05	-1.92113	-0.544856
226806519	chr2:226806519:A:G	5.1918e-11	-1.92519	-0.523283	5.78792e-05	-1.92225	-0.534114
226806906	chr2:226806906:C:A	1.22976e-10	-1.58616	-2.40076e-10	0.00014162	-1.56158	-2.40076e-10
226807604	chr2:226807604:C:T	1.92724e-10	-2.33768e-10	-1.13688	0.000214768	-2.33768e-10	-1.14517
226807770	chr2:226807770:T:C	1.60039e-10	-0.588251	-0.734469	0.000138748	-0.863002	-0.719068
226808039	chr2:226808039:A:G	9.11217e-11	-1.88594	-2.40076e-10	0.000108439	-1.82854	-2.40076e-10
226808295	chr2:226808295:T:C	2.27939e-10	-2.33768e-10	-0.969064	0.000259978	-2.33768e-10	-0.954132
226808445	chr2:226808445:T:C	5.23397e-11	-1.92647	-0.513916	5.82292e-05	-1.92596	-0.524383
226809257	chr2:226809257:T:G	9.1081e-11	-1.88639	-2.40076e-10	0.000100991	-1.8997	-2.40076e-10
226809813	chr2:226809813:A:G	1.93255e-10	-2.33768e-10	-1.13413	0.000218461	-2.33768e-10	-1.12812
226809848	chr2:226809848:C:G	9.87545e-11	-1.78792	-0.0175847	0.000105946	-1.8238	-0.0279933
226810510	chr2:226810510:C:T	5.54044e-10	-0.0808966	-2.40076e-10	0.000432244	-0.445735	-2.40076e-10
226810704	chr2:226810704:C:G	2.08813e-10	-2.33768e-10	-1.0567	0.000234139	-2.33768e-10	-1.05881
226810797	chr2:226810797:C:T	1.89343e-10	-2.33768e-10	-1.15458	0.000213679	-2.33768e-10	-1.15025
226810951	chr2:226810951:A:C	1.98861e-10	-2.33768e-10	-1.10554	0.000224043	-2.33768e-10	-1.10289
226811039	chr2:226811039:T:C	1.24902e-10	-1.92616	0.355543	0.000142622	-1.92644	0.371916
226811066	chr2:226811066:C:G	1.22622e-10	-1.92582	0.336783	0.000139877	-1.9265	0.352537
226811258	chr2:226811258:C:G	2.17532e-10	-2.33768e-10	-1.0158	0.00025156	-2.33768e-10	-0.987046
226811310	chr2:226811310:C:T	8.93514e-11	-0.763865	-1.1417	7.57179e-05	-1.06796	-1.11975
226811440	chr2:226811440:T:C	1.08887e-10	-1.92609	0.218256	0.000124139	-1.92648	0.233154
226811599	chr2:226811599:A:G	1.22242e-10	-1.92625	0.334116	0.000139524	-1.92639	0.349896
226811914	chr2:226811914:G:A	9.55454e-11	-1.83854	-2.40076e-10	0.000106203	-1.84937	-2.40076e-10
226812027	chr2:226812027:T:C	1.18949e-10	-0.560684	-1.05876	0.000100725	-0.878932	-1.0234
226812877	chr2:226812877:A:G	7.07419e-11	-1.87155	-0.267553	7.50163e-05	-1.89606	-0.300962
226813721	chr2:226813721:CTTGTG:C	2.28453e-10	-2.33768e-10	-0.966809	0.000262642	-2.33768e-10	-0.943936
226813736	chr2:226813736:C:T	9.27992e-11	-1.8677	-2.40076e-10	0.000104831	-1.86238	-2.40076e-10
226813895	chr2:226813895:T:C	5.04468e-11	-1.92549	-0.551737	5.7231e-05	-1.92349	-0.544139
226813935	chr2:226813935:A:G	2.4055e-10	-2.33768e-10	-0.915212	0.000266156	-2.33768e-10	-0.930642
226814410	chr2:226814410:T:C	1.3809e-10	-0.426797	-1.04344	0.000116144	-0.725971	-1.03393
226814427	chr2:226814427:G:A	1.17882e-10	-0.744173	-0.884284	0.00010361	-1.00488	-0.869218
226814735	chr2:226814735:T:C	2.10418e-10	-1.37988	0.330832	0.000167817	-1.66634	0.274488
226814737	chr2:226814737:A:G	2.54863e-10	-2.33768e-10	-0.857414	0.000281563	-2.33768e-10	-0.87437
226814768	chr2:226814768:C:G	1.85736e-10	-2.33768e-10	-1.17382	0.00020893	-2.33768e-10	-1.17273
226814845	chr2:226814845:C:T	1.89201e-10	-2.33768e-10	-1.15533	0.000211794	-2.33768e-10	-1.15911
226815254	chr2:226815254:C:T	2.00025e-10	-2.33768e-10	-1.0997	0.000226874	-2.33768e-10	-1.09033
226815395	chr2:226815395:A:G	3.28532e-11	-1.92075	-0.985344	3.68185e-05	-1.91568	-0.993042
226815573	chr2:226815573:C:T	2.62542e-10	-2.33768e-10	-0.827728	0.000305235	-2.33768e-10	-0.793643
226815644	chr2:226815644:G:C	2.14007e-10	-2.33768e-10	-1.03213	0.000239266	-2.33768e-10	-1.03715
226815902	chr2:226815902:TTAAAG:T	1.84918e-10	-2.33768e-10	-1.17823	0.00020783	-2.33768e-10	-1.17801
226816213	chr2:226816213:G:T	2.13567e-10	-2.33768e-10	-1.03419	0.000238785	-2.33768e-10	-1.03916
226816308	chr2:226816308:A:G	2.05622e-10	-2.33768e-10	-1.0721	0.000231609	-2.33768e-10	-1.06968
226817060	chr2:226817060:G:A	1.97929e-10	-2.33768e-10	-1.11023	0.000222068	-2.33768e-10	-1.11174
226817142	chr2:226817142:T:C	2.02211e-10	-2.33768e-10	-1.08883	0.000229781	-2.33768e-10	-1.0776
226817155	chr2:226817155:A:G	6.45929e-11	-1.14383	-1.08621	6.03086e-05	-1.33962	-1.07563
226817162	chr2:226817162:G:A	1.23073e-10	-1.58536	-2.40076e-10	0.000141148	-1.56491	-2.40076e-10
226817504	chr2:226817504:T:C	4.78513e-10	-2.33768e-10	-0.227457	0.000579609	-2.33768e-10	-0.152373
226817981	chr2:226817981:A:G	1.33184e-10	-0.630435	-0.875978	0.000115933	-0.904419	-0.857297
226818033	chr2:226818033:A:G	5.86869e-10	-2.33768e-10	-0.0233384	0.00069845	-2.33768e-10	0.0341366
226818370	chr2:226818370:G:A	5.08351e-10	-2.33768e-10	-0.166968	0.000615338	-2.33768e-10	-0.0925552
226818388	chr2:226818388:C:G	5.87334e-10	0.142822	-0.165369	0.000465388	-0.302787	-0.0690683
226818700	chr2:226818700:G:A	2.45379e-10	-2.33768e-10	-0.895336	0.000275915	-2.33768e-10	-0.894633
226818788	chr2:226818788:G:A	4.00246e-10	-2.33768e-10	-0.406062	0.000472415	-2.33768e-10	-0.356869
226818888	chr2:226818888:A:G	2.16245e-10	-2.33768e-10	-1.02173	0.000241808	-2.33768e-10	-1.02658
226819017	chr2:226819017:A:C	1.90671e-10	-2.33768e-10	-1.14759	0.00021623	-2.33768e-10	-1.13838
226819112	chr2:226819112:A:G	5.87701e-10	0.182751	-0.204673	0.000463983	-0.265118	-0.109761
226819560	chr2:226819560:T:C	2.22847e-10	-2.33768e-10	-0.991656	0.000249082	-2.33768e-10	-0.996946
226819576	chr2:226819576:G:C	7.04706e-10	0.15964	-2.40076e-10	0.000367979	-0.6067	-2.40076e-10
226819723	chr2:226819723:A:G	1.07769e-10	-0.730666	-0.987486	9.46485e-05	-0.992033	-0.972524
226819811	chr2:226819811:T:C	8.80402e-11	-1.92035	-2.40076e-10	0.000101491	-1.89476	-2.40076e-10
226819862	chr2:226819862:A:C	2.22899e-10	-2.33768e-10	-0.99142	0.000249136	-2.33768e-10	-0.996727
226819911	chr2:226819911:CA:C	2.34805e-10	-2.33768e-10	-0.939387	0.00027077	-2.33768e-10	-0.913456
226820073	chr2:226820073:A:G	1.01754e-10	-0.645696	-1.12989	8.46378e-05	-0.970211	-1.10613
226820247	chr2:226820247:T:C	2.22774e-10	-2.33768e-10	-0.991982	0.000248999	-2.33768e-10	-0.997277
226820656	chr2:226820656:A:G	1.12724e-10	-0.754498	-0.918702	9.96571e-05	-1.01222	-0.900771
226820680	chr2:226820680:A:G	5.10403e-10	-2.33768e-10	-0.162941	0.00061867	-2.33768e-10	-0.0871552
226820993	chr2:226820993:A:G	9.52924e-11	-1.84119	-2.40076e-10	0.000111846	-1.79761	-2.40076e-10
226821052	chr2:226821052:C:T	2.2282e-10	-2.33768e-10	-0.991774	0.000249051	-2.33768e-10	-0.99707
226821053	chr2:226821053:C:A	1.07148e-10	-0.617976	-1.10596	9.21159e-05	-0.899578	-1.0921
226821389	chr2:226821389:T:C	1.08215e-10	-1.71402	-2.40076e-10	0.000162457	-1.42431	-2.40076e-10
226821772	chr2:226821772:T:G	5.38258e-10	-2.33768e-10	-0.109802	0.000653575	-2.33768e-10	-0.0322701
226822191	chr2:226822191:C:T	1.3181e-10	-0.357551	-1.15923	7.69867e-05	-0.998155	-1.17294
226822339	chr2:226822339:TAAGA:T	1.38484e-10	-0.684347	-0.783036	0.000122142	-0.952047	-0.757493
226822465	chr2:226822465:T:C	9.82846e-11	-0.657993	-1.15228	8.40916e-05	-0.939285	-1.14354
226822549	chr2:226822549:C:T	9.66563e-11	-1.82698	-2.40076e-10	0.000113745	-1.78076	-2.40076e-10
226822721	chr2:226822721:T:C	2.21093e-10	-2.33768e-10	-0.999559	0.00024073	-2.33768e-10	-1.03105
226823121	chr2:226823121:C:T	1.92339e-10	-2.33768e-10	-1.13888	0.000217793	-2.33768e-10	-1.13118
226823237	chr2:226823237:A:C	4.66798e-11	-1.92648	-0.628351	5.29002e-05	-1.926	-0.620316
226823660	chr2:226823660:T:G	4.89164e-10	-2.33768e-10	-0.205444	0.000591894	-2.33768e-10	-0.131399
226823936	chr2:226823936:G:A	1.18295e-10	-1.62496	-2.40076e-10	0.000136091	-1.6014	-2.40076e-10
226824511	chr2:226824511:C:A	1.13833e-10	-0.519958	-1.14345	9.3597e-05	-0.852401	-1.12333
226824835	chr2:226824835:A:G	4.84446e-10	-2.33768e-10	-0.215135	0.000533003	-2.33768e-10	-0.2362
226825309	chr2:226825309:A:T	1.93953e-10	-2.33768e-10	-1.13052	0.000220152	-2.33768e-10	-1.12041
226825524	chr2:226825524:C:T	4.3977e-11	-1.92566	-0.688811	4.97875e-05	-1.92649	-0.680469
226825918	chr2:226825918:AAC:A	1.03307e-10	-0.750461	-1.00997	6.80552e-05	-1.26774	-1.02667
226825985	chr2:226825985:C:T	3.60979e-10	-2.33768e-10	-0.509321	0.00040819	-2.33768e-10	-0.502995
226826363	chr2:226826363:A:C	4.5497e-10	-2.33768e-10	-0.277909	0.000500666	-2.33768e-10	-0.298787
226826743	chr2:226826743:A:G	2.07717e-10	-2.33768e-10	-1.06197	0.00023323	-2.33768e-10	-1.0627
226827803	chr2:226827803:T:C	4.38424e-11	-1.69653	-0.921005	4.93789e-05	-1.70368	-0.911524
226827907	chr2:226827907:A:G	3.079e-10	-0.668366	-2.40076e-10	0.000204325	-1.19502	-2.40076e-10
226827986	chr2:226827986:G:A	2.7001e-10	-0.47828	-0.321401	0.000234616	-0.832059	-0.224717
226828482	chr2:226828482:A:G	1.92309e-10	-2.33768e-10	-1.13904	0.000214754	-2.33768e-10	-1.14523
226828999	chr2:226828999:T:C	1.10908e-10	-0.565332	-1.12411	9.41651e-05	-0.858099	-1.11158
226829576	chr2:226829576:A:T	3.49528e-11	-1.71614	-1.128	3.40738e-05	-1.85262	-1.13357
226830009	chr2:226830009:T:C	1.94922e-10	-2.33768e-10	-1.12554	0.000221374	-2.33768e-10	-1.11487
226830299	chr2:226830299:A:T	1.07917e-10	-1.71678	-2.40076e-10	0.000111517	-1.80055	-2.40076e-10
226830520	chr2:226830520:G:T	2.49922e-10	-2.33768e-10	-0.87699	0.000274293	-2.33768e-10	-0.90053
226830730	chr2:226830730:G:A	1.72539e-10	-0.459951	-0.787567	0.000165948	-0.607133	-0.795921
226830944	chr2:226830944:C:T	2.08999e-10	-2.33768e-10	-1.05581	0.000234521	-2.33768e-10	-1.05718
226831601	chr2:226831601:G:A	1.05444e-10	-0.609937	-1.13002	8.9914e-05	-0.897534	-1.11834
226831614	chr2:226831614:G:A	8.76518e-11	-0.796942	-1.12783	7.72146e-05	-1.04979	-1.11834
226832746	chr2:226832746:G:A	4.37064e-11	-1.92543	-0.695217	4.85052e-05	-1.92647	-0.706582
226832877	chr2:226832877:G:A	2.37466e-10	-2.33768e-10	-0.928116	0.000274035	-2.33768e-10	-0.90147
226833062	chr2:226833062:T:C	4.31304e-10	-2.33768e-10	-0.331326	0.000471398	-2.33768e-10	-0.359023
226833792	chr2:226833792:GAT:G	1.93903e-10	-2.33768e-10	-1.13078	0.000220396	-2.33768e-10	-1.1193
226833795	chr2:226833795:T:G	1.93804e-10	-2.33768e-10	-1.13129	0.000220271	-2.33768e-10	-1.11987
226833949	chr2:226833949:T:C	5.75065e-10	-2.33768e-10	-0.0436569	0.000701155	-2.33768e-10	0.038003
226834080	chr2:226834080:T:G	2.83878e-10	-0.481641	-0.267956	0.000247858	-0.83558	-0.166293
226834440	chr2:226834440:G:A	4.44704e-11	-1.68268	-0.920639	5.00362e-05	-1.69083	-0.911146
226834445	chr2:226834445:A:G	5.16251e-10	0.286881	-0.43843	0.000396385	-0.177819	-0.354521
226835202	chr2:226835202:C:T	9.39948e-11	-0.711379	-1.14352	7.23407e-05	-1.06986	-1.16348
226836143	chr2:226836143:C:G	2.84207e-10	-2.33768e-10	-0.748437	0.000331875	-2.33768e-10	-0.709969
226836216	chr2:226836216:G:A	9.11412e-11	-1.88573	-2.40076e-10	0.00010085	-1.90109	-2.40076e-10
226836316	chr2:226836316:G:C	1.13748e-10	-1.66416	-2.40076e-10	0.000134275	-1.61484	-2.40076e-10
226836369	chr2:226836369:C:A	2.82516e-10	-2.33768e-10	-0.754406	0.000322138	-2.33768e-10	-0.739745
226836409	chr2:226836409:G:A	3.71475e-10	-2.33768e-10	-0.48066	0.000411745	-2.33768e-10	-0.494322
226836755	chr2:226836755:C:T	1.91345e-10	-2.33768e-10	-1.14406	0.00021604	-2.33768e-10	-1.13926
226837051	chr2:226837051:A:G	6.3913e-10	-2.33768e-10	0.061967	0.000807081	-2.33768e-10	0.178698
226837251	chr2:226837251:G:A	4.29134e-10	-2.33768e-10	-0.336372	0.000530325	-2.33768e-10	-0.241237
226837532	chr2:226837532:C:T	2.73935e-10	-2.33768e-10	-0.785251	0.000320191	-2.33768e-10	-0.74581
226837610	chr2:226837610:C:A	3.44511e-10	-2.33768e-10	-0.556014	0.000382197	-2.33768e-10	-0.568792
226838253	chr2:226838253:A:G	1.10394e-10	-0.592126	-1.10196	9.42226e-05	-0.881311	-1.08775
226838378	chr2:226838378:C:T	1.17351e-10	-0.506364	-1.1266	9.89776e-05	-0.805115	-1.11472
226838401	chr2:226838401:T:C	2.84537e-10	-0.547441	-0.199838	0.000255951	-0.891846	-0.0778925
226838409	chr2:226838409:T:C	1.10424e-10	-0.574365	-1.11945	9.39154e-05	-0.865508	-1.10682
226839430	chr2:226839430:T:A	1.06998e-10	-0.596852	-1.12847	9.11369e-05	-0.885551	-1.11681
226839562	chr2:226839562:CTG:C	4.85766e-10	-2.33768e-10	-0.212413	0.000534895	-2.33768e-10	-0.232656
226840300	chr2:226840300:A:C	2.71873e-10	-0.604816	-0.187991	0.000246239	-0.942821	-0.0656021
226840364	chr2:226840364:T:C	2.04883e-10	-2.33768e-10	-1.0757	0.000227852	-2.33768e-10	-1.08603
226840445	chr2:226840445:T:G	6.53366e-10	0.0425002	0.0414971	0.000540929	-0.38997	0.168532
226840883	chr2:226840883:G:C	8.5641e-10	-2.33768e-10	0.354609	0.00109534	-2.33768e-10	0.484098
226841066	chr2:226841066:G:A	1.15179e-10	-0.520163	-1.13149	9.71764e-05	-0.817986	-1.12021
226841902	chr2:226841902:T:C	5.19633e-10	0.212375	-0.357393	0.000411193	-0.240844	-0.254819
226842177	chr2:226842177:CTG:C	1.52556e-10	-0.634286	-0.736321	0.000133996	-0.908127	-0.708787
226842368	chr2:226842368:C:A	2.22179e-10	-2.33768e-10	-0.994658	0.000241765	-2.33768e-10	-1.02676
226842450	chr2:226842450:G:T	5.34336e-10	-2.33768e-10	-0.117116	0.000611322	-2.33768e-10	-0.0991032
226842679	chr2:226842679:G:A	1.93445e-10	0.0122333	-1.14538	0.000153205	-0.344193	-1.13876
226842815	chr2:226842815:T:C	9.0921e-10	-2.33768e-10	0.414435	0.00116537	-2.33768e-10	0.546071
226843000	chr2:226843000:C:T	9.50168e-11	-1.84409	-2.40076e-10	0.000110037	-1.81391	-2.40076e-10
226843074	chr2:226843074:G:C	4.33293e-11	-1.92642	-0.702895	4.80873e-05	-1.92616	-0.715552
226843094	chr2:226843094:A:G	1.0554e-10	-1.73905	-2.40076e-10	0.000109369	-1.82	-2.40076e-10
226843170	chr2:226843170:G:T	2.00428e-10	-2.33768e-10	-1.09769	0.000227147	-2.33768e-10	-1.08913
226843180	chr2:226843180:A:G	1.34629e-10	-0.556297	-0.93932	0.000115724	-0.841449	-0.92207
226843498	chr2:226843498:G:A	2.29914e-10	-2.33768e-10	-0.960434	0.000264921	-2.33768e-10	-0.935296
226843588	chr2:226843588:G:T	2.05192e-10	-2.33768e-10	-1.07419	0.000230542	-2.33768e-10	-1.07429
226843608	chr2:226843608:C:T	1.93897e-10	-2.33768e-10	-1.13081	0.000220425	-2.33768e-10	-1.11917
226845746	chr2:226845746:T:G	2.97329e-10	-2.33768e-10	-0.703303	0.00034707	-2.33768e-10	-0.665202
226845944	chr2:226845944:A:G	4.7426e-10	-2.33768e-10	-0.236386	0.000510941	-2.33768e-10	-0.278472
226846006	chr2:226846006:A:G	5.57809e-10	-2.33768e-10	-0.0741233	0.000627915	-2.33768e-10	-0.072322
226846163	chr2:226846163:G:A	3.54462e-11	-1.67247	-1.15766	3.40966e-05	-1.82401	-1.16152
226846732	chr2:226846732:A:G	1.93565e-10	-2.33768e-10	-1.13253	0.00021742	-2.33768e-10	-1.1329
226846941	chr2:226846941:G:A	1.90841e-10	-2.33768e-10	-1.1467	0.000215428	-2.33768e-10	-1.1421
226847024	chr2:226847024:A:G	3.73021e-10	-0.476506	-2.40076e-10	0.000661855	-0.0196795	-2.40076e-10
226847112	chr2:226847112:T:G	3.97108e-10	-2.33768e-10	-0.413932	0.000439798	-2.33768e-10	-0.428412
226847451	chr2:226847451:T:TTA	6.76705e-10	0.10939	0.00970438	0.00055535	-0.33057	0.135442
226847673	chr2:226847673:G:A	3.26309e-10	-0.610296	-2.40076e-10	0.00041388	-0.48915	-2.40076e-10
226848108	chr2:226848108:A:G	1.93939e-10	-2.33768e-10	-1.1306	0.000220144	-2.33768e-10	-1.12044
226848357	chr2:226848357:A:G	1.84665e-10	-2.33768e-10	-1.1796	0.000207496	-2.33768e-10	-1.17961
226848452	chr2:226848452:G:T	1.18783e-10	-0.511345	-1.10949	0.000100896	-0.804742	-1.0959
226849339	chr2:226849339:C:T	1.86671e-10	-2.33768e-10	-1.16879	0.000208396	-2.33768e-10	-1.17529
226849500	chr2:226849500:G:A	1.95001e-10	-2.33768e-10	-1.12513	0.000221467	-2.33768e-10	-1.11446
226849541	chr2:226849541:C:G	2.20175e-10	-2.33768e-10	-1.00372	0.000251881	-2.33768e-10	-0.985768
226850077	chr2:226850077:G:A	3.3445e-10	-2.33768e-10	-0.585652	0.000371153	-2.33768e-10	-0.598112
226850116	chr2:226850116:T:C	1.15882e-10	-0.559868	-1.0857	9.90774e-05	-0.848637	-1.07019
226850152	chr2:226850152:G:T	1.16193e-10	-1.64289	-2.40076e-10	0.000117221	-1.75066	-2.40076e-10
226850856	chr2:226850856:T:TC	2.34599e-10	-2.33768e-10	-0.940264	0.000270588	-2.33768e-10	-0.914129
226851174	chr2:226851174:C:T	2.33534e-10	-2.33768e-10	-0.944811	0.000256962	-2.33768e-10	-0.965799
226851301	chr2:226851301:C:G	2.35007e-10	-2.33768e-10	-0.938525	0.000271099	-2.33768e-10	-0.912243
226852692	chr2:226852692:G:A	2.17398e-10	-2.33768e-10	-1.01641	0.000244053	-2.33768e-10	-1.01734
226852783	chr2:226852783:T:A	1.98418e-10	-2.33768e-10	-1.10776	0.000226112	-2.33768e-10	-1.09369
226852922	chr2:226852922:A:G	7.21614e-10	-2.33768e-10	0.183349	0.000889855	-2.33768e-10	0.276332
226852975	chr2:226852975:T:C	8.41953e-10	0.195212	0.142373	0.000691138	-0.249082	0.272695
226853986	chr2:226853986:T:TGC	7.43199e-10	0.111316	0.101508	0.000611452	-0.329256	0.230367
226854465	chr2:226854465:G:A	6.65948e-10	-2.33768e-10	0.103071	0.000842548	-2.33768e-10	0.221704
226854812	chr2:226854812:T:C	5.29399e-10	0.225462	-0.351861	0.000418003	-0.230277	-0.248961
226854843	chr2:226854843:A:G	2.89282e-10	-2.33768e-10	-0.73074	0.000339472	-2.33768e-10	-0.687334
226855174	chr2:226855174:T:C	2.11039e-10	-2.33768e-10	-1.0461	0.000236993	-2.33768e-10	-1.0467
226855330	chr2:226855330:A:T	1.91651e-10	-2.33768e-10	-1.14246	0.000215252	-2.33768e-10	-1.14292
226855800	chr2:226855800:C:T	6.51262e-10	-2.33768e-10	0.0807712	0.000823188	-2.33768e-10	0.198458
226855822	chr2:226855822:A:G	3.49385e-10	-2.33768e-10	-0.541966	0.000387471	-2.33768e-10	-0.555085
226856744	chr2:226856744:A:G	8.28443e-11	-0.854385	-1.12679	7.34964e-05	-1.10092	-1.11657
226857577	chr2:226857577:A:G	2.86705e-10	-2.33768e-10	-0.739685	0.000319639	-2.33768e-10	-0.747535
226858057	chr2:226858057:A:T	1.31915e-10	-0.589566	-0.926416	0.000114229	-0.867617	-0.908907
226859290	chr2:226859290:A:C	1.31144e-10	-0.612611	-0.909234	0.000113806	-0.888857	-0.891375
226859330	chr2:226859330:A:G	1.46097e-10	-0.572969	-0.8409	0.00012712	-0.853348	-0.81625
226859333	chr2:226859333:A:G	3.27228e-11	-1.86044	-1.04963	3.75954e-05	-1.81388	-1.07396
226859528	chr2:226859528:G:T	1.86139e-10	-2.33768e-10	-1.17165	0.000210283	-2.33768e-10	-1.16627
226859622	chr2:226859622:A:G	1.8548e-10	-2.33768e-10	-1.17519	0.000207676	-2.33768e-10	-1.17875
226859718	chr2:226859718:G:A	2.79008e-10	-2.33768e-10	-0.766899	0.000312606	-2.33768e-10	-0.769782
226860152	chr2:226860152:T:G	1.12027e-10	-0.552205	-1.12719	9.49285e-05	-0.846171	-1.11543
226860551	chr2:226860551:C:T	3.77447e-11	-1.92039	-0.846902	4.35079e-05	-1.90279	-0.838995
226861025	chr2:226861025:A:G	1.88234e-10	-2.33768e-10	-1.16046	0.000210201	-2.33768e-10	-1.16666
226861136	chr2:226861136:C:T	1.94464e-10	-2.33768e-10	-1.12789	0.000219163	-2.33768e-10	-1.12491
226862668	chr2:226862668:G:A	9.63557e-10	0.107328	0.365163	0.000784189	-0.33798	0.487903
226862861	chr2:226862861:C:G	1.8945e-10	-2.33768e-10	-1.15401	0.000212791	-2.33768e-10	-1.15442
226863005	chr2:226863005:A:G	1.06647e-10	-0.596941	-1.13168	9.08535e-05	-0.885072	-1.12041
226863196	chr2:226863196:A:G	7.41965e-11	-0.939525	-1.1519	5.97651e-05	-1.25557	-1.16874
226863206	chr2:226863206:A:G	6.66789e-10	0.13848	-0.0341477	0.000544363	-0.303764	0.0886529
226863543	chr2:226863543:G:A	2.22227e-10	-2.33768e-10	-0.994441	0.000241813	-2.33768e-10	-1.02656
226863620	chr2:226863620:T:G	1.07766e-10	-0.587685	-1.13049	9.17543e-05	-0.876592	-1.11902
226863677	chr2:226863677:T:G	6.24986e-10	0.069677	-0.0300881	0.000514458	-0.365007	0.0933936
226864323	chr2:226864323:G:T	6.14631e-10	0.0266667	-0.00378457	0.000509197	-0.402883	0.120991
226864997	chr2:226864997:A:C	2.02803e-10	-2.33768e-10	-1.08591	0.000225653	-2.33768e-10	-1.09573
226865213	chr2:226865213:T:C	2.65502e-10	-2.33768e-10	-0.81652	0.000308991	-2.33768e-10	-0.781415
226865520	chr2:226865520:CAG:C	9.17332e-10	-2.33768e-10	0.423329	0.00117628	-2.33768e-10	0.555388
226866191	chr2:226866191:C:T	6.16246e-10	-2.33768e-10	0.0255054	0.000690634	-2.33768e-10	0.0228826
226866228	chr2:226866228:T:C	3.24913e-10	-2.33768e-10	-0.614583	0.000360646	-2.33768e-10	-0.626829
226866450	chr2:226866450:G:T	6.8564e-10	-2.33768e-10	0.132212	0.000868465	-2.33768e-10	0.252001
226867428	chr2:226867428:TTATC:T	3.46937e-10	-2.33768e-10	-0.548997	0.000384919	-2.33768e-10	-0.561695
226867550	chr2:226867550:C:T	6.61618e-10	-2.33768e-10	0.0965484	0.000815873	-2.33768e-10	0.189532
226867581	chr2:226867581:T:A	5.70159e-10	0.413442	-0.465667	0.000437853	-0.073579	-0.359265
226867725	chr2:226867725:T:C	3.23917e-10	-2.33768e-10	-0.617653	0.000352387	-2.33768e-10	-0.649996
226868414	chr2:226868414:T:C	1.74593e-10	-0.330075	-0.90561	0.000145269	-0.671238	-0.8649
226868556	chr2:226868556:A:G	1.27904e-10	-0.599783	-0.94708	0.000111745	-0.873604	-0.924901
226868714	chr2:226868714:C:G	5.53283e-11	-1.47222	-0.912639	6.47611e-05	-1.43231	-0.911711
226868769	chr2:226868769:C:T	6.03331e-10	0.315284	-0.310959	0.0004714	-0.153685	-0.205335
226868785	chr2:226868785:G:A	6.87127e-10	-2.33768e-10	0.134378	0.000869857	-2.33768e-10	0.253602
226868947	chr2:226868947:G:C	3.11757e-10	-2.33768e-10	-0.655917	0.000337641	-2.33768e-10	-0.692743
226869053	chr2:226869053:C:T	1.10362e-10	-0.550813	-1.14356	9.30381e-05	-0.848161	-1.13356
226869319	chr2:226869319:A:G	2.51539e-10	-2.33768e-10	-0.870544	0.000290291	-2.33768e-10	-0.843842
226869459	chr2:226869459:T:C	5.32886e-10	0.162636	-0.282469	0.00042386	-0.289912	-0.175411
226869516	chr2:226869516:G:A	2.97975e-09	1.60145	-2.40076e-10	0.00250656	1.31194	-2.40076e-10
226870912	chr2:226870912:A:G	9.9526e-11	-1.79772	-2.40076e-10	0.000110129	-1.81308	-2.40076e-10
226871205	chr2:226871205:A:T	4.52908e-10	-0.282453	-2.40076e-10	0.000276967	-0.890829	-2.40076e-10
226871410	chr2:226871410:A:G	9.36166e-10	-2.33768e-10	0.443652	0.00120132	-2.33768e-10	0.576453
226871539	chr2:226871539:T:C	2.05351e-10	-2.33768e-10	-1.07342	0.000228326	-2.33768e-10	-1.08395
226871576	chr2:226871576:C:T	1.08647e-10	-0.567001	-1.14304	9.18762e-05	-0.861396	-1.13289
226871596	chr2:226871596:G:A	6.56124e-10	0.111042	-0.0228332	0.0005362	-0.331899	0.101681
226871847	chr2:226871847:G:A	1.17103e-10	-0.49435	-1.14074	9.82917e-05	-0.796502	-1.13028
226871981	chr2:226871981:C:T	2.08104e-10	-2.33768e-10	-1.0601	0.000231235	-2.33768e-10	-1.07129
226872220	chr2:226872220:G:C	6.75305e-10	0.113128	0.00389547	0.00055224	-0.328257	0.127513
226872414	chr2:226872414:A:G	4.92316e-10	-2.33768e-10	-0.19902	0.000535713	-2.33768e-10	-0.231128
226872694	chr2:226872694:A:C	3.0162e-10	-2.33768e-10	-0.688972	0.000352384	-2.33768e-10	-0.650005
226873782	chr2:226873782:A:C	2.94321e-10	-2.33768e-10	-0.713469	0.000343189	-2.33768e-10	-0.676445
226873794	chr2:226873794:G:A	6.98177e-10	-2.33768e-10	0.150333	0.000760931	-2.33768e-10	0.119816
226874379	chr2:226874379:T:C	1.8845e-10	-2.33768e-10	-1.15931	0.000210842	-2.33768e-10	-1.16362
226874929	chr2:226874929:AATTCCTGGTT:A	9.23288e-11	-1.87278	-2.40076e-10	0.000104275	-1.86769	-2.40076e-10
226875107	chr2:226875107:A:G	9.70929e-11	-0.672247	-1.15023	8.43828e-05	-0.935454	-1.14391
226875495	chr2:226875495:A:G	3.34393e-10	-2.33768e-10	-0.585824	0.000370702	-2.33768e-10	-0.599327
226875654	chr2:226875654:A:T	8.14895e-10	-2.33768e-10	0.304919	0.00101187	-2.33768e-10	0.404825
226875883	chr2:226875883:G:A	1.14952e-10	-1.65362	-2.40076e-10	0.000113813	-1.78017	-2.40076e-10
226876011	chr2:226876011:A:G	2.01511e-10	-2.33768e-10	-1.0923	0.00022985	-2.33768e-10	-1.0773
226876461	chr2:226876461:G:A	7.44616e-10	-2.33768e-10	0.214729	0.000922128	-2.33768e-10	0.311958
226876740	chr2:226876740:A:G	2.20687e-10	-2.33768e-10	-1.0014	0.000244236	-2.33768e-10	-1.01659
226876881	chr2:226876881:A:G	1.65609e-10	-0.258105	-1.03041	0.000136786	-0.580494	-1.01581
226876882	chr2:226876882:AAATT:A	2.64919e-10	-2.33768e-10	-0.818716	0.000293149	-2.33768e-10	-0.834046
226877042	chr2:226877042:T:C	9.00229e-11	-1.89808	-2.40076e-10	9.94916e-05	-1.91465	-2.40076e-10
226877750	chr2:226877750:C:T	2.09569e-10	-2.33768e-10	-1.05309	0.000236759	-2.33768e-10	-1.04768
226877992	chr2:226877992:T:A	7.57111e-10	-2.33768e-10	0.231369	0.0009378	-2.33768e-10	0.32881
226878124	chr2:226878124:C:T	9.46816e-11	-1.84762	-2.40076e-10	0.000104906	-1.86167	-2.40076e-10
226878187	chr2:226878187:G:A	2.07103e-10	-2.33768e-10	-1.06493	0.000236719	-2.33768e-10	-1.04785
226878232	chr2:226878232:A:G	5.55434e-10	0.0717953	-0.150186	0.000452728	-0.369873	-0.0295616
226878380	chr2:226878380:T:G	7.82904e-10	-2.33768e-10	0.264869	0.000997057	-2.33768e-10	0.390081
226878402	chr2:226878402:G:A	4.59683e-10	-2.33768e-10	-0.267602	0.000504903	-2.33768e-10	-0.290361
226878449	chr2:226878449:G:A	8.87525e-11	-1.91229	-2.40076e-10	0.000107026	-1.84166	-2.40076e-10
226878973	chr2:226878973:C:T	5.46153e-10	-2.33768e-10	-0.0952412	0.00065249	-2.33768e-10	-0.0339314
226880511	chr2:226880511:G:A	3.38957e-10	0.435375	-1.00764	0.000309823	0.250662	-1.02939
226880581	chr2:226880581:C:G	2.48167e-10	-0.0988049	-0.785232	0.000205987	-0.464124	-0.722791
226880887	chr2:226880887:C:T	3.53895e-10	-2.33768e-10	-0.52914	0.000417959	-2.33768e-10	-0.479344
226880934	chr2:226880934:A:C	3.52226e-10	-0.533867	-2.40076e-10	0.000499799	-0.300521	-2.40076e-10
226881300	chr2:226881300:C:T	1.43042e-10	-0.260058	-1.17494	0.000115138	-0.597786	-1.17081
226882227	chr2:226882227:C:T	2.14018e-10	-2.33768e-10	-1.03208	0.000237458	-2.33768e-10	-1.04474
226882281	chr2:226882281:C:T	1.24374e-10	-0.401303	-1.17355	0.000101726	-0.723602	-1.16884
226882304	chr2:226882304:C:T	3.89942e-11	-1.8981	-0.836631	4.31986e-05	-1.92057	-0.828345
226882448	chr2:226882448:AAAAAAAG:A	1.90268e-10	-2.33768e-10	-1.14971	0.000212955	-2.33768e-10	-1.15365
226882495	chr2:226882495:T:G	1.86086e-10	-2.33768e-10	-1.17193	0.00021009	-2.33768e-10	-1.16719
226882665	chr2:226882665:A:G	5.01211e-10	-2.33768e-10	-0.181114	0.000549722	-2.33768e-10	-0.205314
226882993	chr2:226882993:A:G	2.09121e-10	-2.33768e-10	-1.05523	0.000232293	-2.33768e-10	-1.06673
226883607	chr2:226883607:G:A	2.22197e-10	-2.33768e-10	-0.994574	0.000245795	-2.33768e-10	-1.01023
226884186	chr2:226884186:A:C	1.91841e-10	-2.33768e-10	-1.14147	0.000215489	-2.33768e-10	-1.14182
226884188	chr2:226884188:T:C	1.91818e-10	-2.33768e-10	-1.1416	0.000215459	-2.33768e-10	-1.14196
226884492	chr2:226884492:C:T	2.94988e-10	-2.33768e-10	-0.711207	0.000340042	-2.33768e-10	-0.685657
226885247	chr2:226885247:A:G	8.7971e-11	-1.92113	-2.40076e-10	9.973e-05	-1.91226	-2.40076e-10
226886054	chr2:226886054:C:G	1.07276e-10	-0.570144	-1.15259	9.11425e-05	-0.857285	-1.14502
226886130	chr2:226886130:C:G	1.83667e-10	-0.310998	-0.874021	0.000153609	-0.629523	-0.850795
226886333	chr2:226886333:A:G	7.50808e-10	0.3896	-0.166591	0.000590244	-0.088524	-0.0456664
226886498	chr2:226886498:A:C	1.86154e-10	-0.301446	-0.870118	0.000155711	-0.620063	-0.846661
226887146	chr2:226887146:G:A	2.13678e-10	-2.33768e-10	-1.03367	0.000237095	-2.33768e-10	-1.04626
226888040	chr2:226888040:C:T	2.02064e-10	-2.33768e-10	-1.08956	0.000229242	-2.33768e-10	-1.07995
226888196	chr2:226888196:T:A	2.20367e-09	1.29974	-2.40076e-10	0.00186945	1.01867	-2.40076e-10
226888285	chr2:226888285:A:G	2.88953e-10	-0.731875	-2.40076e-10	0.000362296	-0.622265	-2.40076e-10
226888477	chr2:226888477:T:C	2.13556e-10	-2.33768e-10	-1.03424	0.000236969	-2.33768e-10	-1.0468
226888807	chr2:226888807:T:C	3.83587e-10	-2.33768e-10	-0.448575	0.000417776	-2.33768e-10	-0.47978
226889472	chr2:226889472:A:C	2.02438e-10	-2.33768e-10	-1.0877	0.000231065	-2.33768e-10	-1.07203
226889638	chr2:226889638:T:C	1.60433e-10	-0.239871	-1.0804	0.000132159	-0.562271	-1.06845
226889936	chr2:226889936:A:G	1.92201e-10	-2.33768e-10	-1.1396	0.000214738	-2.33768e-10	-1.14531
226890393	chr2:226890393:C:T	4.25069e-10	0.671919	-1.01781	0.000351673	0.381785	-1.03381
226890618	chr2:226890618:G:T	4.67449e-10	-0.25085	-2.40076e-10	0.000282464	-0.871177	-2.40076e-10
226890944	chr2:226890944:T:G	3.02474e-10	0.478615	-1.16476	0.000224785	0.0601143	-1.1597
226891487	chr2:226891487:T:C	2.02438e-10	-2.33768e-10	-1.0877	0.000231065	-2.33768e-10	-1.07203
226891559	chr2:226891559:G:A	1.86195e-10	-2.33768e-10	-1.17134	0.000210242	-2.33768e-10	-1.16647
226891960	chr2:226891960:A:G	2.95585e-10	0.282191	-0.991375	0.000223975	-0.13788	-0.965311
226892120	chr2:226892120:A:G	2.09352e-10	-2.33768e-10	-1.05412	0.000232541	-2.33768e-10	-1.06566
226892427	chr2:226892427:AT:A	1.51159e-10	-0.202157	-1.17765	0.000120727	-0.54193	-1.17926
226892689	chr2:226892689:G:T	2.99202e-10	-2.33768e-10	-0.697022	0.000351998	-2.33768e-10	-0.651102
226892692	chr2:226892692:T:C	3.95487e-10	-2.33768e-10	-0.418023	0.000430452	-2.33768e-10	-0.449892
226892776	chr2:226892776:C:A	1.65814e-10	-0.13626	-1.15101	0.000128789	-0.5286	-1.12795
226892876	chr2:226892876:A:G	2.35489e-10	-2.33768e-10	-0.936475	0.00026082	-2.33768e-10	-0.950897
226893421	chr2:226893421:T:C	1.49867e-10	-0.211798	-1.1766	0.000119627	-0.551617	-1.17873
226894296	chr2:226894296:G:A	5.80032e-10	-2.33768e-10	-0.035058	0.000693723	-2.33768e-10	0.0273455
226894313	chr2:226894313:G:A	5.29746e-10	0.524763	-0.650506	0.000396157	0.0324182	-0.565333
226894457	chr2:226894457:G:A	3.01169e-10	-2.33768e-10	-0.69047	0.000354521	-2.33768e-10	-0.64396
226894481	chr2:226894481:G:A	5.81464e-10	-2.33768e-10	-0.0325918	0.000695477	-2.33768e-10	0.0298707
226894739	chr2:226894739:A:C	8.47922e-11	-0.780673	-1.17726	7.4467e-05	-1.02891	-1.17546
226894762	chr2:226894762:G:A	4.96651e-10	-2.33768e-10	-0.190254	0.000544921	-2.33768e-10	-0.214085
226895004	chr2:226895004:G:C	1.98492e-10	-0.465691	-0.641702	0.000228943	-0.435439	-0.645814
226895176	chr2:226895176:C:T	3.23172e-10	-0.353616	-0.266339	0.000381398	-0.357648	-0.213236
226895805	chr2:226895805:C:T	1.20035e-10	-1.61036	-2.40076e-10	0.000139181	-1.57895	-2.40076e-10
226896729	chr2:226896729:A:C	1.90254e-10	-0.283598	-0.866182	0.000217347	-0.273344	-0.859887
226896775	chr2:226896775:GC:G	5.17349e-11	-1.55929	-0.892721	4.98447e-05	-1.6914	-0.914414
226896866	chr2:226896866:C:A	1.1982e-09	0.118136	0.572301	0.00142939	0.0735569	0.676721
226896949	chr2:226896949:C:T	7.12534e-10	-2.33768e-10	0.170687	0.000890911	-2.33768e-10	0.277518
226897742	chr2:226897742:C:T	2.96234e-10	-2.33768e-10	-0.706989	0.000341514	-2.33768e-10	-0.681337
226898099	chr2:226898099:G:C	1.99324e-10	-0.258161	-0.845047	0.000228706	-0.243196	-0.839094
226898226	chr2:226898226:C:A	3.86414e-10	-2.33768e-10	-0.441232	0.000467125	-2.33768e-10	-0.36813
226898264	chr2:226898264:A:G	2.85055e-10	-2.33768e-10	-0.745459	0.00031712	-2.33768e-10	-0.755445
226899277	chr2:226899277:C:A	1.73589e-10	-0.377334	-0.864113	0.000198609	-0.365591	-0.857797
226899341	chr2:226899341:A:G	1.98143e-10	-0.301794	-0.807359	0.000226849	-0.289013	-0.801429
226899481	chr2:226899481:A:G	1.86083e-10	-2.33768e-10	-1.17195	0.000210088	-2.33768e-10	-1.1672
226899983	chr2:226899983:A:G	1.9105e-10	-2.33768e-10	-1.14561	0.000216729	-2.33768e-10	-1.13608
226900003	chr2:226900003:T:G	2.05525e-10	-2.33768e-10	-1.07257	0.000231202	-2.33768e-10	-1.07143
226900233	chr2:226900233:G:T	6.7477e-10	0.116231	-2.40076e-10	0.000378961	-0.577292	-2.40076e-10
226901175	chr2:226901175:C:T	1.94182e-10	-0.289651	-0.839696	0.000222981	-0.27365	-0.833991
226901325	chr2:226901325:A:G	2.1629e-10	-2.33768e-10	-1.02152	0.000247286	-2.33768e-10	-1.00418
226901396	chr2:226901396:T:C	1.73889e-10	-0.364329	-0.875396	0.000199272	-0.350146	-0.869913
226901623	chr2:226901623:G:A	1.76169e-10	-0.37334	-0.853357	0.0002014	-0.362539	-0.846896
226901684	chr2:226901684:A:G	1.8929e-10	-2.33768e-10	-1.15486	0.000211591	-2.33768e-10	-1.16007
226902106	chr2:226902106:C:G	1.56837e-10	-0.451892	-0.891042	0.000178864	-0.443122	-0.88498
226902386	chr2:226902386:G:A	2.7073e-10	0.00748852	-0.804508	0.000196331	-0.416471	-0.818452
226902443	chr2:226902443:C:G	1.96699e-10	-1.11647	-2.40076e-10	0.00024328	-1.02051	-2.40076e-10
226902877	chr2:226902877:G:C	1.68307e-10	-0.420935	-0.851417	0.000192037	-0.412082	-0.844959
226903386	chr2:226903386:C:T	3.66768e-10	-2.33768e-10	-0.493411	0.000404608	-2.33768e-10	-0.511808
226903646	chr2:226903646:C:T	1.88131e-10	-0.287827	-0.873176	0.000214425	-0.279784	-0.866983
226904152	chr2:226904152:G:A	1.3097e-09	0.105154	0.674259	0.00156359	0.0597313	0.780279
226904284	chr2:226904284:A:G	2.95446e-10	0.102827	-0.812483	0.000331764	0.086459	-0.796763
226904393	chr2:226904393:C:A	7.42039e-10	-2.33768e-10	0.211261	0.000927476	-2.33768e-10	0.31774
226904560	chr2:226904560:C:T	4.91242e-10	-2.33768e-10	-0.201204	0.000587043	-2.33768e-10	-0.139629
226904777	chr2:226904777:A:C	1.03122e-09	0.0235612	0.516797	0.00122344	-0.0253074	0.620003
226905056	chr2:226905056:T:C	3.02159e-10	-2.33768e-10	-0.687189	0.000352803	-2.33768e-10	-0.648816
226905078	chr2:226905078:C:T	1.14669e-10	-1.5714	-0.0846868	0.000130809	-1.47631	-0.16468
226905623	chr2:226905623:G:A	2.30646e-10	-2.33768e-10	-0.957255	0.000257489	-2.33768e-10	-0.963751
226905835	chr2:226905835:G:A	5.32896e-10	-2.33768e-10	-0.119814	0.00065688	-2.33768e-10	-0.0272251
226905876	chr2:226905876:T:C	7.43658e-10	0.0944685	0.118973	0.000859879	0.035539	0.206526
226905991	chr2:226905991:A:AT	2.01213e-10	-0.0630499	-1.03073	0.000225646	-0.0671211	-1.02864
226906128	chr2:226906128:T:C	2.38382e-10	-0.220913	-0.703355	0.000232775	-0.417584	-0.64707
226906384	chr2:226906384:A:G	1.95733e-10	-2.33768e-10	-1.12139	0.000222843	-2.33768e-10	-1.10826
226906584	chr2:226906584:CAT:C	9.66543e-11	-1.827	-2.40076e-10	0.000103879	-1.8715	-2.40076e-10
226907272	chr2:226907272:T:C	2.61181e-10	-0.257675	-0.575254	0.000298702	-0.252021	-0.563261
226907322	chr2:226907322:G:A	2.3554e-10	-0.266078	-0.670184	0.000268971	-0.260291	-0.659834
226907532	chr2:226907532:T:C	2.39071e-10	-0.319101	-0.602279	0.000273176	-0.314091	-0.590518
226907764	chr2:226907764:T:C	2.42519e-10	-0.286768	-0.620291	0.000277085	-0.281618	-0.608783
226907786	chr2:226907786:A:G	2.51218e-10	-0.254415	-0.617403	0.000287308	-0.248356	-0.605815
226907787	chr2:226907787:C:T	2.07523e-10	-2.33768e-10	-1.0629	0.000233452	-2.33768e-10	-1.06175
226907817	chr2:226907817:G:A	1.95245e-10	-2.33768e-10	-1.12389	0.000219257	-2.33768e-10	-1.12448
226908096	chr2:226908096:T:A	3.46176e-10	0.559334	-1.11053	0.000317883	0.330441	-1.08349
226908368	chr2:226908368:T:G	6.59568e-10	-2.33768e-10	0.0934442	0.000706328	-2.33768e-10	0.0453531
226908750	chr2:226908750:T:C	2.32191e-10	-0.34509	-0.60549	0.000265472	-0.339397	-0.59382
226908921	chr2:226908921:A:G	6.44148e-10	-2.33768e-10	0.0697877	0.000739514	-2.33768e-10	0.0912667
226909208	chr2:226909208:A:G	8.9613e-10	0.158676	0.241269	0.00104881	0.10584	0.334847
226909323	chr2:226909323:T:C	2.09148e-10	-2.33768e-10	-1.0551	0.000236269	-2.33768e-10	-1.04976
226909424	chr2:226909424:T:A	5.07606e-11	-1.8901	-0.580923	5.70768e-05	-1.90143	-0.568897
226909601	chr2:226909601:A:T	4.99432e-10	-2.33768e-10	-0.18467	0.000553765	-2.33768e-10	-0.197986
226909787	chr2:226909787:C:G	9.58777e-10	0.0287874	0.43873	0.00113866	-0.0205403	0.543423
226909831	chr2:226909831:T:C	5.00047e-10	-2.33768e-10	-0.183438	0.000613778	-2.33768e-10	-0.095093
226910055	chr2:226910055:A:G	4.66253e-11	-1.64178	-0.914214	5.39673e-05	-1.61392	-0.912429
226910146	chr2:226910146:A:G	9.1561e-11	-0.730227	-1.15091	7.6201e-05	-1.01711	-1.16424
226910165	chr2:226910165:T:C	3.22307e-10	0.447668	-1.0703	0.00027188	0.174369	-1.08374
226910172	chr2:226910172:C:T	2.85265e-10	-0.184462	-0.560259	0.000322514	-0.190561	-0.548019
226910688	chr2:226910688:A:C	4.11248e-10	-2.33768e-10	-0.378945	0.000457671	-2.33768e-10	-0.388576
226911000	chr2:226911000:A:G	1.0352e-10	-1.75838	-2.40076e-10	0.000117158	-1.7512	-2.40076e-10
226911313	chr2:226911313:G:T	2.55766e-10	-0.319455	-0.534424	0.000292914	-0.312984	-0.521863
226912379	chr2:226912379:A:G	2.88637e-10	-0.0962615	-0.636711	0.000324729	-0.10558	-0.626156
226912488	chr2:226912488:G:A	1.87295e-10	-2.33768e-10	-1.16545	0.00021173	-2.33768e-10	-1.15942
226912777	chr2:226912777:A:T	3.18784e-10	-0.0852973	-0.54833	0.000359822	-0.0930308	-0.536086
226912934	chr2:226912934:A:G	3.74008e-10	0.278491	-0.752355	0.000413632	0.260754	-0.750503
226913041	chr2:226913041:A:G	2.97962e-10	-0.069893	-0.631283	0.000335187	-0.0795507	-0.620486
226913252	chr2:226913252:T:C	5.95973e-10	-2.33768e-10	-0.00794472	0.000737958	-2.33768e-10	0.0891597
226913457	chr2:226913457:G:A	4.56309e-10	-0.24981	-0.0251608	0.000519094	-0.248999	-0.0136425
226914406	chr2:226914406:G:T	1.1251e-10	-1.67509	-2.40076e-10	0.000128286	-1.66047	-2.40076e-10
226914496	chr2:226914496:A:T	4.42839e-10	-2.33768e-10	-0.304935	0.000524416	-2.33768e-10	-0.252441
226914960	chr2:226914960:G:A	7.76845e-11	-1.71428	-0.331208	8.85448e-05	-1.72181	-0.309409
226915550	chr2:226915550:G:C	5.60373e-11	-1.28134	-1.09078	6.22709e-05	-1.2841	-1.09913
226915583	chr2:226915583:T:C	2.22027e-10	-2.33768e-10	-0.995342	0.000246972	-2.33768e-10	-1.00545
226915726	chr2:226915726:C:A	3.12523e-10	-2.33768e-10	-0.653463	0.000347268	-2.33768e-10	-0.664631
226915845	chr2:226915845:C:T	4.58105e-10	-2.33768e-10	-0.271043	0.000542393	-2.33768e-10	-0.218737
226916231	chr2:226916231:C:G	4.15199e-10	-2.33768e-10	-0.369383	0.000458804	-2.33768e-10	-0.386103
226916434	chr2:226916434:A:G	1.50345e-10	-0.392735	-0.992475	0.000158629	-0.488618	-0.959539
226916447	chr2:226916447:A:G	3.04759e-10	-2.33768e-10	-0.678619	0.00033832	-2.33768e-10	-0.690733
226916884	chr2:226916884:T:C	2.9704e-10	-0.44675	-0.257523	0.000336638	-0.506548	-0.18917
226917147	chr2:226917147:G:A	2.1368e-10	-0.514238	-0.519421	0.000241107	-0.573099	-0.456388
226917484	chr2:226917484:T:A	2.67169e-10	-2.33768e-10	-0.810261	0.000301385	-2.33768e-10	-0.806337
226917556	chr2:226917556:CT:C	2.09147e-10	-2.33768e-10	-1.05511	0.000236287	-2.33768e-10	-1.04968
226917848	chr2:226917848:C:T	1.18911e-09	-2.33768e-10	0.682822	0.00131173	-2.33768e-10	0.664378
226919435	chr2:226919435:T:C	2.65285e-10	-2.33768e-10	-0.817334	0.000295439	-2.33768e-10	-0.826263
226919651	chr2:226919651:C:T	2.64728e-10	-2.33768e-10	-0.819438	0.000294828	-2.33768e-10	-0.828334
226920245	chr2:226920245:A:G	3.72299e-10	-0.437495	-0.0409479	0.000425061	-0.500422	0.0379288
226920819	chr2:226920819:G:A	3.32626e-10	-0.540968	-0.0501534	0.000380786	-0.598526	0.0260372
226921393	chr2:226921393:C:G	4.6933e-10	-2.33768e-10	-0.246834	0.000554606	-2.33768e-10	-0.196468
226921439	chr2:226921439:G:A	2.53333e-10	-2.33768e-10	-0.863436	0.000293391	-2.33768e-10	-0.83322
226921798	chr2:226921798:T:C	5.86472e-10	-0.921607	0.897592	0.0006745	-0.957124	0.956369
226922101	chr2:226922101:TG:T	2.39641e-10	-2.33768e-10	-0.918999	0.00026465	-2.33768e-10	-0.936319
226922623	chr2:226922623:T:C	2.07984e-10	-2.33768e-10	-1.06068	0.000237182	-2.33768e-10	-1.0459
226922705	chr2:226922705:T:G	4.01945e-10	-2.33768e-10	-0.401824	0.000456017	-2.33768e-10	-0.392197
226923110	chr2:226923110:C:G	1.52991e-09	0.934825	-2.40076e-10	0.00141917	0.743103	-2.40076e-10
226923482	chr2:226923482:A:G	1.64015e-10	-0.202001	-1.09618	0.000158753	-0.335403	-1.11198
226923748	chr2:226923748:C:T	2.15879e-10	-2.33768e-10	-1.02342	0.000247064	-2.33768e-10	-1.00508
226923820	chr2:226923820:C:T	3.37179e-10	-2.33768e-10	-0.577526	0.000374956	-2.33768e-10	-0.587918
226923961	chr2:226923961:G:C	1.56476e-10	-1.34523	-2.40076e-10	0.000180155	-1.32091	-2.40076e-10
226923996	chr2:226923996:C:T	1.85721e-10	-2.33768e-10	-1.17389	0.000208318	-2.33768e-10	-1.17566
226925497	chr2:226925497:A:G	2.47433e-10	-2.33768e-10	-0.886999	0.00027193	-2.33768e-10	-0.909183
226925546	chr2:226925546:C:T	1.64288e-09	-0.752991	1.75906	0.00197018	-0.788402	1.85955
```
