## Supplementary material for "Characterization of shared and ancestry-specific signals driving complex traits using multi-ancestry fine-mapping": susiex_nc2.cs80.summary

```
# chr2:225907124-226926698
CS_ID	CS_LENGTH	CS_PURITY	MAX_PIP_SNP	BP	REF_ALLELE	ALT_ALLELE	REF_FRQ	BETA	SE	-LOG10P	MAX_PIP	POST-HOC_PROB_POP1	POST-HOC_PROB_POP2
1	3	0.989497	chr2:226432279:C:T	226432279	T,T	C,C	1,1	-inf,-inf	inf,inf	10.8134,0.999289	0.413266	0.999999	0.373251
2	1885	0	chr2:226697738:G:C	226697738	NA,C	NA,G	NA,1	NA,inf	NA,inf	NA,2.70697	0.0153049	0.392034	0.366576
```
