## Supplementary material for "Characterization of shared and ancestry-specific signals driving complex traits using multi-ancestry fine-mapping": susiex_nc3.cs80.cs

```
CS_ID	SNP	BP	REF_ALLELE	ALT_ALLELE	REF_FRQ	BETA	SE	-LOG10P	CS_PIP	OVRL_PIP
1	chr2:226432279:C:T	226432279	T,T	C,C	1,1	-inf,-inf	inf,inf	10.8134,0.999289	0.413446	0.413469
1	chr2:226423002:G:A	226423002	A,A	G,G	1,1	-inf,-inf	inf,inf	10.6069,1.00788	0.266433	0.266461
1	chr2:226407124:G:A	226407124	A,A	G,G	1,1	-inf,inf	inf,inf	10.9557,0.036	0.16611	0.166142
2	chr2:226697738:G:C	226697738	NA,C	NA,G	NA,1	NA,inf	NA,inf	NA,2.70697	0.0141507	0.0141507
2	chr2:225984728:T:C	225984728	C,NA	T,NA	1,NA	-inf,NA	inf,NA	5.20774,NA	0.0115952	0.0115966
2	chr2:225962261:A:G	225962261	NA,G	NA,A	NA,1	NA,-inf	NA,inf	NA,2.59675	0.0106649	0.0106649
2	chr2:226031786:TG:T	226031786	NA,T	NA,TG	NA,1	NA,-inf	NA,inf	NA,2.38691	0.00757384	0.00757385
2	chr2:226719600:T:C	226719600	C,C	T,T	1,1	inf,-inf	inf,inf	3.65962,0.133509	0.00553144	0.00553146
2	chr2:226266744:CA:C	226266744	NA,C	NA,CA	NA,1	NA,inf	NA,inf	NA,2.04469	0.00451335	0.00451336
2	chr2:226595235:G:A	226595235	NA,A	NA,G	NA,1	NA,inf	NA,inf	NA,2.05763	0.00423479	0.00423479
2	chr2:226718944:T:C	226718944	C,NA	T,NA	1,NA	inf,NA	inf,NA	2.05754,NA	0.00397703	0.00397703
2	chr2:226588010:T:A	226588010	A,NA	T,NA	1,NA	inf,NA	inf,NA	2.64854,NA	0.00390672	0.00390673
2	chr2:226010493:A:G	226010493	NA,G	NA,A	NA,1	NA,-inf	NA,inf	NA,2.01775	0.00385552	0.00385552
2	chr2:226149198:T:G	226149198	G,NA	T,NA	1,NA	-inf,NA	inf,NA	4.15391,NA	0.00362688	0.00362704
2	chr2:226584243:G:T	226584243	T,NA	G,NA	1,NA	inf,NA	inf,NA	2.60887,NA	0.00362158	0.00362159
2	chr2:226359908:T:C	226359908	NA,C	NA,T	NA,1	NA,inf	NA,inf	NA,1.89882	0.00335857	0.00335857
2	chr2:226141674:C:T	226141674	NA,T	NA,C	NA,1	NA,-inf	NA,inf	NA,1.88244	0.00304942	0.00304942
2	chr2:225968242:A:G	225968242	G,NA	A,NA	1,NA	inf,NA	inf,NA	2.61404,NA	0.00283185	0.00283186
2	chr2:226724529:C:T	226724529	T,NA	C,NA	1,NA	inf,NA	inf,NA	1.92905,NA	0.0027713	0.0027713
2	chr2:226742479:T:C	226742479	NA,C	NA,T	NA,1	NA,-inf	NA,inf	NA,1.66396	0.00249399	0.00249399
2	chr2:225935333:T:C	225935333	C,NA	T,NA	1,NA	inf,NA	inf,NA	1.21146,NA	0.00246073	0.00246073
2	chr2:226869516:G:A	226869516	A,NA	G,NA	1,NA	inf,NA	inf,NA	2.1844,NA	0.002392	0.00239201
2	chr2:226153492:A:G	226153492	NA,G	NA,A	NA,1	NA,inf	NA,inf	NA,1.66753	0.00228518	0.00228518
2	chr2:226499406:C:G	226499406	NA,G	NA,C	NA,1	NA,inf	NA,inf	NA,1.69796	0.00221824	0.00221824
2	chr2:225996155:G:A	225996155	NA,A	NA,G	NA,1	NA,-inf	NA,inf	NA,1.68977	0.00214017	0.00214017
2	chr2:226349006:G:A	226349006	NA,A	NA,G	NA,1	NA,inf	NA,inf	NA,1.60917	0.00186975	0.00186975
2	chr2:226064306:T:C	226064306	NA,C	NA,T	NA,1	NA,-inf	NA,inf	NA,1.62173	0.00184208	0.00184208
2	chr2:226192862:G:A	226192862	A,NA	G,NA	1,NA	inf,NA	inf,NA	1.47394,NA	0.0018269	0.0018269
2	chr2:226888196:T:A	226888196	A,NA	T,NA	1,NA	inf,NA	inf,NA	2.03314,NA	0.00179049	0.00179049
2	chr2:226925546:C:T	226925546	T,T	C,C	1,1	inf,-inf	inf,inf	0.957386,2.00609	0.00178462	0.00178462
2	chr2:226160999:G:T	226160999	NA,T	NA,G	NA,1	NA,inf	NA,inf	NA,1.51163	0.00174756	0.00174757
2	chr2:226043371:C:A	226043371	NA,A	NA,C	NA,1	NA,-inf	NA,inf	NA,1.58659	0.00173284	0.00173284
2	chr2:226500411:A:G	226500411	NA,G	NA,A	NA,1	NA,inf	NA,inf	NA,1.55721	0.00173153	0.00173153
2	chr2:226694506:T:C	226694506	NA,C	NA,T	NA,1	NA,-inf	NA,inf	NA,1.43864	0.00162701	0.00162701
2	chr2:226176098:TA:T	226176098	NA,T	NA,TA	NA,1	NA,inf	NA,inf	NA,1.50966	0.0016212	0.0016212
2	chr2:226160897:C:T	226160897	NA,T	NA,C	NA,1	NA,-inf	NA,inf	NA,1.45422	0.00161963	0.00161963
2	chr2:226157451:T:C	226157451	NA,C	NA,T	NA,1	NA,-inf	NA,inf	NA,1.44952	0.00160727	0.00160727
2	chr2:226457752:T:C	226457752	C,C	T,T	1,1	inf,inf	inf,inf	0.329898,2.50116	0.00150432	0.00150432
2	chr2:226170523:A:G	226170523	NA,G	NA,A	NA,1	NA,-inf	NA,inf	NA,1.4131	0.0015027	0.0015027
2	chr2:226479131:GT:G	226479131	NA,G	NA,GT	NA,1	NA,inf	NA,inf	NA,1.55807	0.00145849	0.0014585
2	chr2:225934821:C:T	225934821	NA,T	NA,C	NA,1	NA,-inf	NA,inf	NA,1.38524	0.00142495	0.00142495
2	chr2:225931623:T:C	225931623	NA,C	NA,T	NA,1	NA,-inf	NA,inf	NA,1.3853	0.00142484	0.00142484
2	chr2:226165163:G:A	226165163	NA,A	NA,G	NA,1	NA,inf	NA,inf	NA,1.42182	0.00142124	0.00142124
2	chr2:226904152:G:A	226904152	A,A	G,G	1,1	inf,-inf	inf,inf	1.43452,1.41519	0.00136977	0.00136978
2	chr2:226923110:C:G	226923110	G,NA	C,NA	1,NA	inf,NA	inf,NA	1.84608,NA	0.00136922	0.00136922
2	chr2:226164156:G:A	226164156	NA,A	NA,G	NA,1	NA,inf	NA,inf	NA,1.39893	0.001367	0.001367
2	chr2:226690717:A:G	226690717	NA,G	NA,A	NA,1	NA,inf	NA,inf	NA,1.40077	0.00136509	0.00136509
2	chr2:226675176:A:G	226675176	NA,G	NA,A	NA,1	NA,inf	NA,inf	NA,1.39538	0.00135056	0.00135056
2	chr2:226161301:A:G	226161301	NA,G	NA,A	NA,1	NA,inf	NA,inf	NA,1.42732	0.00134302	0.00134303
2	chr2:226917848:C:T	226917848	NA,T	NA,C	NA,1	NA,inf	NA,inf	NA,1.38502	0.00132392	0.00132392
2	chr2:226093270:A:G	226093270	NA,G	NA,A	NA,1	NA,-inf	NA,inf	NA,1.39275	0.00128044	0.00128044
2	chr2:226466762:C:T	226466762	NA,T	NA,C	NA,1	NA,inf	NA,inf	NA,1.48286	0.00127864	0.00127864
2	chr2:226031674:A:G	226031674	NA,G	NA,A	NA,1	NA,-inf	NA,inf	NA,1.32038	0.00127808	0.00127809
2	chr2:226688710:C:T	226688710	NA,T	NA,C	NA,1	NA,inf	NA,inf	NA,1.35512	0.00126118	0.00126118
2	chr2:226896866:C:A	226896866	A,A	C,C	1,1	inf,-inf	inf,inf	1.44144,1.35622	0.00125421	0.00125421
2	chr2:226148334:G:A	226148334	A,NA	G,NA	1,NA	inf,NA	inf,NA	0.823367,NA	0.0012261	0.0012261
2	chr2:226469143:C:T	226469143	NA,T	NA,C	NA,1	NA,inf	NA,inf	NA,1.45375	0.00121852	0.00121852
2	chr2:226011735:T:C	226011735	NA,C	NA,T	NA,1	NA,-inf	NA,inf	NA,1.28585	0.00120462	0.00120462
2	chr2:226155038:G:A	226155038	NA,A	NA,G	NA,1	NA,-inf	NA,inf	NA,1.27245	0.00115925	0.00115925
2	chr2:225933056:G:A	225933056	NA,A	NA,G	NA,1	NA,-inf	NA,inf	NA,1.27151	0.00115573	0.00115573
2	chr2:226871410:A:G	226871410	NA,G	NA,A	NA,1	NA,-inf	NA,inf	NA,1.27911	0.00115422	0.00115422
2	chr2:226016360:C:T	226016360	T,NA	C,NA	1,NA	-inf,NA	inf,NA	2.50672,NA	0.00114494	0.00114495
2	chr2:225929485:A:G	225929485	NA,G	NA,A	NA,1	NA,inf	NA,inf	NA,1.28705	0.00113466	0.00113466
2	chr2:226144028:A:G	226144028	NA,G	NA,A	NA,1	NA,-inf	NA,inf	NA,1.25755	0.00113384	0.00113384
2	chr2:226350362:T:C	226350362	NA,C	NA,T	NA,1	NA,inf	NA,inf	NA,1.39441	0.00113307	0.00113307
2	chr2:226865520:CAG:C	226865520	NA,C	NA,CAG	NA,1	NA,-inf	NA,inf	NA,1.26707	0.00113085	0.00113085
2	chr2:226161716:CT:C	226161716	NA,C	NA,CT	NA,1	NA,inf	NA,inf	NA,1.32088	0.00112185	0.00112185
2	chr2:226842815:T:C	226842815	NA,C	NA,T	NA,1	NA,-inf	NA,inf	NA,1.26169	0.00112084	0.00112084
2	chr2:226454740:G:C	226454740	NA,C	NA,G	NA,1	NA,inf	NA,inf	NA,1.40199	0.00111972	0.00111972
2	chr2:225933814:A:T	225933814	NA,T	NA,A	NA,1	NA,-inf	NA,inf	NA,1.25367	0.00111883	0.00111884
2	chr2:226153495:G:A	226153495	NA,A	NA,G	NA,1	NA,inf	NA,inf	NA,1.21464	0.00108679	0.00108679
2	chr2:226904777:A:C	226904777	C,C	A,A	1,1	inf,-inf	inf,inf	1.39085,1.32389	0.00107716	0.00107716
2	chr2:226039743:G:A	226039743	NA,A	NA,G	NA,1	NA,inf	NA,inf	NA,1.28859	0.00106939	0.00106939
2	chr2:226021031:A:G	226021031	G,NA	A,NA	1,NA	-inf,NA	inf,NA	2.0891,NA	0.00106928	0.00106928
2	chr2:226488306:T:C	226488306	NA,C	NA,T	NA,1	NA,inf	NA,inf	NA,1.27164	0.00106812	0.00106812
2	chr2:226136214:CAT:C	226136214	NA,C	NA,CAT	NA,1	NA,inf	NA,inf	NA,1.27262	0.00106626	0.00106627
2	chr2:225927240:G:A	225927240	NA,A	NA,G	NA,1	NA,inf	NA,inf	NA,1.25023	0.00106335	0.00106335
2	chr2:226840883:G:C	226840883	NA,C	NA,G	NA,1	NA,-inf	NA,inf	NA,1.2262	0.00105518	0.00105519
2	chr2:226133903:C:T	226133903	NA,T	NA,C	NA,1	NA,inf	NA,inf	NA,1.24588	0.00104966	0.00104966
2	chr2:226658274:A:G	226658274	NA,G	NA,A	NA,1	NA,inf	NA,inf	NA,1.21692	0.0010411	0.0010411
2	chr2:226137854:G:C	226137854	C,C	G,G	1,1	-inf,inf	inf,inf	0.901268,1.47751	0.00103512	0.00103512
2	chr2:226909787:C:G	226909787	G,G	C,C	1,1	inf,-inf	inf,inf	1.39365,1.27418	0.00101041	0.00101041
2	chr2:226088042:A:G	226088042	NA,G	NA,A	NA,1	NA,-inf	NA,inf	NA,1.25346	0.00100612	0.00100612
2	chr2:226119161:A:G	226119161	NA,G	NA,A	NA,1	NA,-inf	NA,inf	NA,1.25057	0.00100111	0.00100111
2	chr2:226035321:T:A	226035321	A,A	T,T	1,1	-inf,inf	inf,inf	0.343802,2.24822	0.00099957	0.000999571
2	chr2:226100527:T:C	226100527	NA,C	NA,T	NA,1	NA,-inf	NA,inf	NA,1.24922	0.000997605	0.000997606
2	chr2:226429065:T:C	226429065	NA,C	NA,T	NA,1	NA,inf	NA,inf	NA,1.33279	0.000992751	0.000992752
2	chr2:226573681:A:G	226573681	NA,G	NA,A	NA,1	NA,-inf	NA,inf	NA,1.19564	0.000982898	0.000982899
2	chr2:226875654:A:T	226875654	NA,T	NA,A	NA,1	NA,-inf	NA,inf	NA,1.19549	0.000978971	0.000978971
2	chr2:226560977:T:C	226560977	NA,C	NA,T	NA,1	NA,inf	NA,inf	NA,1.27746	0.000973249	0.000973249
2	chr2:226878380:T:G	226878380	NA,G	NA,T	NA,1	NA,-inf	NA,inf	NA,1.17274	0.000962686	0.000962687
2	chr2:226109005:C:T	226109005	NA,T	NA,C	NA,1	NA,-inf	NA,inf	NA,1.22141	0.000953089	0.00095309
2	chr2:226123748:T:C	226123748	NA,C	NA,T	NA,1	NA,-inf	NA,inf	NA,1.20277	0.000950414	0.000950414
2	chr2:226109143:G:A	226109143	NA,A	NA,G	NA,1	NA,-inf	NA,inf	NA,1.21923	0.000949675	0.000949675
2	chr2:225940248:C:T	225940248	NA,T	NA,C	NA,1	NA,-inf	NA,inf	NA,1.13436	0.000944599	0.0009446
2	chr2:226111703:A:G	226111703	NA,G	NA,A	NA,1	NA,-inf	NA,inf	NA,1.21461	0.000942432	0.000942433
2	chr2:226069655:T:C	226069655	NA,C	NA,T	NA,1	NA,-inf	NA,inf	NA,1.21874	0.000941969	0.000941969
2	chr2:226168326:T:C	226168326	NA,C	NA,T	NA,1	NA,inf	NA,inf	NA,1.15576	0.000934898	0.000934898
2	chr2:226909208:A:G	226909208	G,G	A,A	1,1	inf,-inf	inf,inf	1.46305,1.15822	0.000930318	0.000930319
2	chr2:226041831:A:G	226041831	NA,G	NA,A	NA,1	NA,-inf	NA,inf	NA,1.20319	0.000918083	0.000918084
2	chr2:226236929:G:A	226236929	NA,A	NA,G	NA,1	NA,-inf	NA,inf	NA,1.11527	0.000914711	0.000914712
2	chr2:226194264:C:T	226194264	T,NA	C,NA	1,NA	inf,NA	inf,NA	1.46218,NA	0.000910782	0.000910783
2	chr2:226877992:T:A	226877992	NA,A	NA,T	NA,1	NA,-inf	NA,inf	NA,1.1516	0.000908801	0.000908802
2	chr2:226904393:C:A	226904393	NA,A	NA,C	NA,1	NA,-inf	NA,inf	NA,1.13386	0.000906542	0.000906542
2	chr2:226228907:G:A	226228907	A,NA	G,NA	1,NA	inf,NA	inf,NA	1.45676,NA	0.000904026	0.000904027
2	chr2:226177321:C:T	226177321	NA,T	NA,C	NA,1	NA,-inf	NA,inf	NA,1.10874	0.000899531	0.000899532
2	chr2:226876461:G:A	226876461	NA,A	NA,G	NA,1	NA,-inf	NA,inf	NA,1.1416	0.000893979	0.000893979
2	chr2:226174394:G:A	226174394	NA,A	NA,G	NA,1	NA,-inf	NA,inf	NA,1.10498	0.000893616	0.000893617
2	chr2:226075245:C:T	226075245	NA,T	NA,C	NA,1	NA,-inf	NA,inf	NA,1.182	0.000887048	0.000887048
2	chr2:225979014:G:A	225979014	NA,A	NA,G	NA,1	NA,-inf	NA,inf	NA,1.10844	0.000885489	0.00088549
2	chr2:226056372:G:A	226056372	NA,A	NA,G	NA,1	NA,-inf	NA,inf	NA,1.17977	0.000883003	0.000883003
2	chr2:226116520:T:C	226116520	NA,C	NA,T	NA,1	NA,-inf	NA,inf	NA,1.1798	0.000882569	0.00088257
2	chr2:226228905:G:A	226228905	A,NA	G,NA	1,NA	inf,NA	inf,NA	1.44025,NA	0.000875481	0.000875481
2	chr2:226490411:A:T	226490411	NA,T	NA,A	NA,1	NA,inf	NA,inf	NA,1.22385	0.000874651	0.000874652
2	chr2:226896949:C:T	226896949	NA,T	NA,C	NA,1	NA,-inf	NA,inf	NA,1.10871	0.000872545	0.000872546
2	chr2:226336796:T:C	226336796	NA,C	NA,T	NA,1	NA,-inf	NA,inf	NA,1.09173	0.000866936	0.000866937
2	chr2:226055916:A:G	226055916	NA,G	NA,A	NA,1	NA,-inf	NA,inf	NA,1.09658	0.000866156	0.000866157
2	chr2:226852922:A:G	226852922	NA,G	NA,A	NA,1	NA,-inf	NA,inf	NA,1.12379	0.00086185	0.000861851
2	chr2:226508618:A:G	226508618	G,G	A,A	1,1	inf,-inf	inf,inf	1.88804,1.11956	0.000849444	0.000849446
2	chr2:226317803:A:C	226317803	C,C	A,A	1,1	inf,-inf	inf,inf	1.08808,0.341551	0.000844616	0.000844616
2	chr2:226581862:T:C	226581862	NA,C	NA,T	NA,1	NA,-inf	NA,inf	NA,1.10427	0.000843403	0.000843404
2	chr2:226868785:G:A	226868785	NA,A	NA,G	NA,1	NA,-inf	NA,inf	NA,1.09447	0.000842201	0.000842202
2	chr2:226866450:G:T	226866450	NA,T	NA,G	NA,1	NA,-inf	NA,inf	NA,1.09314	0.000840921	0.000840922
2	chr2:226408863:G:A	226408863	NA,A	NA,G	NA,1	NA,inf	NA,inf	NA,1.14777	0.000835395	0.000835395
2	chr2:226071668:A:G	226071668	NA,G	NA,A	NA,1	NA,-inf	NA,inf	NA,1.14448	0.000834244	0.000834244
2	chr2:225995786:G:A	225995786	NA,A	NA,G	NA,1	NA,inf	NA,inf	NA,1.10493	0.00082914	0.00082914
2	chr2:226036949:C:G	226036949	G,G	C,C	1,1	-inf,inf	inf,inf	0.328064,2.14672	0.000829032	0.000829032
2	chr2:226121543:A:G	226121543	NA,G	NA,A	NA,1	NA,-inf	NA,inf	NA,1.14126	0.000828345	0.000828346
2	chr2:226256160:C:T	226256160	NA,T	NA,C	NA,1	NA,-inf	NA,inf	NA,1.1315	0.000818042	0.000818043
2	chr2:226854465:G:A	226854465	NA,A	NA,G	NA,1	NA,-inf	NA,inf	NA,1.07529	0.000816608	0.000816609
2	chr2:225914593:A:G	225914593	NA,G	NA,A	NA,1	NA,inf	NA,inf	NA,1.08953	0.000810544	0.000810544
2	chr2:226025670:T:C	226025670	NA,C	NA,T	NA,1	NA,inf	NA,inf	NA,1.08766	0.000809169	0.00080917
2	chr2:226777395:T:C	226777395	NA,C	NA,T	NA,1	NA,inf	NA,inf	NA,1.0588	0.000808421	0.000808422
2	chr2:226204509:C:T	226204509	NA,T	NA,C	NA,1	NA,inf	NA,inf	NA,1.09492	0.00080435	0.000804351
2	chr2:226247237:A:G	226247237	NA,G	NA,A	NA,1	NA,-inf	NA,inf	NA,1.11756	0.000803794	0.000803794
2	chr2:226044064:T:C	226044064	NA,C	NA,T	NA,1	NA,-inf	NA,inf	NA,1.12279	0.000803614	0.000803614
2	chr2:226207142:G:C	226207142	NA,C	NA,G	NA,1	NA,inf	NA,inf	NA,1.0937	0.000802705	0.000802706
2	chr2:226855800:C:T	226855800	NA,T	NA,C	NA,1	NA,-inf	NA,inf	NA,1.06166	0.000798354	0.000798355
2	chr2:226014859:C:T	226014859	NA,T	NA,C	NA,1	NA,inf	NA,inf	NA,1.07749	0.000797607	0.000797608
2	chr2:226483614:C:T	226483614	NA,T	NA,C	NA,1	NA,inf	NA,inf	NA,1.1307	0.00079472	0.000794721
2	chr2:226867550:C:T	226867550	NA,T	NA,C	NA,1	NA,-inf	NA,inf	NA,1.07036	0.000792966	0.000792967
2	chr2:226137434:A:C	226137434	NA,C	NA,A	NA,1	NA,inf	NA,inf	NA,1.08259	0.000786657	0.000786658
2	chr2:226022553:A:G	226022553	NA,G	NA,A	NA,1	NA,inf	NA,inf	NA,1.06923	0.000785435	0.000785436
2	chr2:226837051:A:G	226837051	NA,G	NA,A	NA,1	NA,-inf	NA,inf	NA,1.05024	0.000783021	0.000783022
2	chr2:226086294:A:G	226086294	NA,G	NA,A	NA,1	NA,-inf	NA,inf	NA,1.10623	0.000782404	0.000782404
2	chr2:226110727:A:G	226110727	NA,G	NA,A	NA,1	NA,-inf	NA,inf	NA,1.10539	0.000781072	0.000781073
2	chr2:226497111:T:C	226497111	NA,C	NA,T	NA,1	NA,inf	NA,inf	NA,1.1477	0.000777664	0.000777665
2	chr2:226873794:G:A	226873794	NA,A	NA,G	NA,1	NA,inf	NA,inf	NA,1.07237	0.000774581	0.000774582
2	chr2:226905876:T:C	226905876	C,C	T,T	1,1	inf,-inf	inf,inf	1.42874,1.08415	0.000766628	0.000766629
2	chr2:226908921:A:G	226908921	NA,G	NA,A	NA,1	NA,-inf	NA,inf	NA,1.01401	0.000765157	0.000765158
2	chr2:226577169:A:G	226577169	NA,G	NA,A	NA,1	NA,inf	NA,inf	NA,1.13092	0.000765003	0.000765004
2	chr2:226559305:T:A	226559305	NA,A	NA,T	NA,1	NA,-inf	NA,inf	NA,1.04073	0.00075933	0.00075933
2	chr2:226508088:A:G	226508088	G,G	A,A	1,1	inf,-inf	inf,inf	1.8118,1.11764	0.000755928	0.00075593
2	chr2:226011691:G:A	226011691	NA,A	NA,G	NA,1	NA,inf	NA,inf	NA,1.04399	0.00075124	0.00075124
2	chr2:226133320:A:G	226133320	NA,G	NA,A	NA,1	NA,inf	NA,inf	NA,1.05707	0.000739957	0.000739958
2	chr2:226107780:C:T	226107780	NA,T	NA,C	NA,1	NA,-inf	NA,inf	NA,0.996835	0.000737728	0.000737728
2	chr2:226060688:A:G	226060688	NA,G	NA,A	NA,1	NA,-inf	NA,inf	NA,0.987909	0.000726752	0.000726753
2	chr2:226351680:C:T	226351680	NA,T	NA,C	NA,1	NA,-inf	NA,inf	NA,0.981447	0.000726213	0.000726214
2	chr2:226913252:T:C	226913252	NA,C	NA,T	NA,1	NA,-inf	NA,inf	NA,1.0006	0.000724838	0.000724839
2	chr2:226132322:A:C	226132322	NA,C	NA,A	NA,1	NA,inf	NA,inf	NA,1.02908	0.000719709	0.000719709
2	chr2:226675726:A:G	226675726	NA,G	NA,A	NA,1	NA,-inf	NA,inf	NA,1.03883	0.000719466	0.000719467
2	chr2:226744281:G:T	226744281	NA,T	NA,G	NA,1	NA,-inf	NA,inf	NA,0.959056	0.000719323	0.000719323
2	chr2:226908368:T:G	226908368	NA,G	NA,T	NA,1	NA,-inf	NA,inf	NA,1.04115	0.000718002	0.000718003
2	chr2:226550907:C:T	226550907	NA,T	NA,C	NA,1	NA,-inf	NA,inf	NA,0.96793	0.00071455	0.00071455
2	chr2:226360105:C:T	226360105	NA,T	NA,C	NA,1	NA,-inf	NA,inf	NA,0.966597	0.000708618	0.000708619
2	chr2:226073057:C:T	226073057	NA,T	NA,C	NA,1	NA,inf	NA,inf	NA,1.03689	0.000707626	0.000707627
2	chr2:226476550:G:A	226476550	NA,A	NA,G	NA,1	NA,inf	NA,inf	NA,1.14454	0.000706885	0.000706886
2	chr2:226010142:C:T	226010142	NA,T	NA,C	NA,1	NA,inf	NA,inf	NA,1.00628	0.000705645	0.000705646
2	chr2:226014496:A:G	226014496	NA,G	NA,A	NA,1	NA,inf	NA,inf	NA,1.00628	0.000705645	0.000705646
2	chr2:226500873:A:C	226500873	NA,C	NA,A	NA,1	NA,inf	NA,inf	NA,1.08548	0.000704737	0.000704737
2	chr2:225995008:T:C	225995008	NA,C	NA,T	NA,1	NA,inf	NA,inf	NA,1.0053	0.00070463	0.00070463
2	chr2:226145296:G:A	226145296	NA,A	NA,G	NA,1	NA,inf	NA,inf	NA,0.967359	0.000702954	0.000702955
2	chr2:226134795:A:T	226134795	NA,T	NA,A	NA,1	NA,inf	NA,inf	NA,1.0249	0.000702283	0.000702283
2	chr2:226862668:G:A	226862668	A,A	G,G	1,1	inf,-inf	inf,inf	1.43848,1.22846	0.000701954	0.000701955
2	chr2:226866191:C:T	226866191	NA,T	NA,C	NA,1	NA,inf	NA,inf	NA,1.00005	0.000700135	0.000700136
2	chr2:226633310:C:T	226633310	NA,T	NA,C	NA,1	NA,inf	NA,inf	NA,1.05908	0.00069903	0.00069903
2	chr2:225997184:A:G	225997184	NA,G	NA,A	NA,1	NA,inf	NA,inf	NA,0.998838	0.000696918	0.000696919
2	chr2:226894481:G:A	226894481	NA,A	NA,G	NA,1	NA,-inf	NA,inf	NA,0.973786	0.000695939	0.00069594
2	chr2:226351880:T:A	226351880	NA,A	NA,T	NA,1	NA,-inf	NA,inf	NA,0.955152	0.000695075	0.000695076
2	chr2:226894296:G:A	226894296	NA,A	NA,G	NA,1	NA,-inf	NA,inf	NA,0.972271	0.000694208	0.000694209
2	chr2:226093414:T:A	226093414	NA,A	NA,T	NA,1	NA,-inf	NA,inf	NA,1.02547	0.000692555	0.000692556
2	chr2:226131013:G:GA	226131013	GA,GA	G,G	1,1	-inf,inf	inf,inf	0.82464,1.33614	0.000689512	0.000689512
2	chr2:225995294:A:T	225995294	NA,T	NA,A	NA,1	NA,inf	NA,inf	NA,0.986175	0.000686521	0.000686522
2	chr2:226515436:G:T	226515436	NA,T	NA,G	NA,1	NA,inf	NA,inf	NA,0.989155	0.000686269	0.00068627
2	chr2:226833949:T:C	226833949	NA,C	NA,T	NA,1	NA,-inf	NA,inf	NA,0.982909	0.000684858	0.000684858
2	chr2:226146718:C:T	226146718	NA,T	NA,C	NA,1	NA,inf	NA,inf	NA,0.95151	0.000684709	0.000684709
2	chr2:226425966:C:T	226425966	NA,T	NA,C	NA,1	NA,inf	NA,inf	NA,1.08303	0.000684607	0.000684608
2	chr2:226083805:C:T	226083805	NA,T	NA,C	NA,1	NA,-inf	NA,inf	NA,0.952786	0.000682685	0.000682685
2	chr2:225997195:C:T	225997195	NA,T	NA,C	NA,1	NA,-inf	NA,inf	NA,0.952041	0.000682579	0.00068258
2	chr2:226818033:A:G	226818033	NA,G	NA,A	NA,1	NA,-inf	NA,inf	NA,0.995453	0.000682574	0.000682574
2	chr2:226847024:A:G	226847024	G,NA	A,NA	1,NA	inf,NA	inf,NA	1.07131,NA	0.00068041	0.00068041
2	chr2:226132384:T:C	226132384	C,C	T,T	1,1	-inf,inf	inf,inf	0.868517,1.2699	0.000676414	0.000676415
2	chr2:226350053:G:T	226350053	NA,T	NA,G	NA,1	NA,-inf	NA,inf	NA,0.887594	0.000658568	0.000658569
2	chr2:226008250:T:G	226008250	NA,G	NA,T	NA,1	NA,-inf	NA,inf	NA,0.929508	0.000658051	0.000658052
2	chr2:226008587:G:GT	226008587	NA,GT	NA,G	NA,1	NA,-inf	NA,inf	NA,0.926572	0.000654885	0.000654885
2	chr2:225992855:G:A	225992855	NA,A	NA,G	NA,1	NA,-inf	NA,inf	NA,0.892037	0.000654201	0.000654201
2	chr2:226878973:C:T	226878973	NA,T	NA,C	NA,1	NA,-inf	NA,inf	NA,0.935123	0.000653531	0.000653531
2	chr2:226047624:C:T	226047624	NA,T	NA,C	NA,1	NA,-inf	NA,inf	NA,0.923554	0.000653118	0.000653118
2	chr2:226509571:C:T	226509571	NA,T	NA,C	NA,1	NA,inf	NA,inf	NA,0.832707	0.000651089	0.00065109
2	chr2:226131734:A:G	226131734	NA,G	NA,A	NA,1	NA,inf	NA,inf	NA,0.974038	0.000648606	0.000648607
2	chr2:226846006:A:G	226846006	NA,G	NA,A	NA,1	NA,-inf	NA,inf	NA,0.929338	0.000647851	0.000647852
2	chr2:226905835:G:A	226905835	NA,A	NA,G	NA,1	NA,-inf	NA,inf	NA,0.930533	0.000647512	0.000647512
2	chr2:226477322:G:C	226477322	C,C	G,G	1,1	inf,inf	inf,inf	0.363004,2.08584	0.000646317	0.000646317
2	chr2:226713458:A:C	226713458	NA,C	NA,A	NA,1	NA,inf	NA,inf	NA,0.843177	0.000644288	0.000644289
2	chr2:226821772:T:G	226821772	NA,G	NA,T	NA,1	NA,-inf	NA,inf	NA,0.941787	0.000639396	0.000639397
2	chr2:226541900:A:T	226541900	NA,T	NA,A	NA,1	NA,-inf	NA,inf	NA,0.883316	0.000637103	0.000637103
2	chr2:226842450:G:T	226842450	NA,T	NA,G	NA,1	NA,-inf	NA,inf	NA,0.900446	0.000632618	0.000632619
2	chr2:226572415:AT:A	226572415	A,A	AT,AT	1,1	inf,-inf	inf,inf	1.83317,0.948043	0.000628823	0.000628824
2	chr2:226139642:G:T	226139642	T,NA	G,NA	1,NA	inf,NA	inf,NA	0.919816,NA	0.000627653	0.000627653
2	chr2:226359995:C:T	226359995	NA,T	NA,C	NA,1	NA,-inf	NA,inf	NA,0.896826	0.000627473	0.000627473
2	chr2:226208541:A:G	226208541	NA,G	NA,A	NA,1	NA,inf	NA,inf	NA,0.956911	0.000625702	0.000625703
2	chr2:226732852:A:G	226732852	NA,G	NA,A	NA,1	NA,inf	NA,inf	NA,0.95409	0.000623744	0.000623745
2	chr2:226342290:A:G	226342290	NA,G	NA,A	NA,1	NA,-inf	NA,inf	NA,0.853184	0.000621536	0.000621536
2	chr2:226615699:C:G	226615699	NA,G	NA,C	NA,1	NA,inf	NA,inf	NA,0.905478	0.000619664	0.000619665
2	chr2:226137192:A:G	226137192	NA,G	NA,A	NA,1	NA,inf	NA,inf	NA,0.944387	0.000618553	0.000618553
2	chr2:226921798:T:C	226921798	C,C	T,T	1,1	inf,-inf	inf,inf	0.858507,1.53139	0.000617692	0.000617692
2	chr2:226852975:T:C	226852975	C,C	T,T	1,1	inf,-inf	inf,inf	1.48549,1.10145	0.000613524	0.000613524
2	chr2:226087846:G:C	226087846	NA,C	NA,G	NA,1	NA,-inf	NA,inf	NA,0.892084	0.000612331	0.000612331
2	chr2:226170649:C:T	226170649	NA,T	NA,C	NA,1	NA,inf	NA,inf	NA,0.929163	0.000608304	0.000608304
2	chr2:226366354:G:T	226366354	NA,T	NA,G	NA,1	NA,-inf	NA,inf	NA,0.877711	0.000606952	0.000606952
2	chr2:226909831:T:C	226909831	NA,C	NA,T	NA,1	NA,-inf	NA,inf	NA,0.890153	0.000606249	0.00060625
2	chr2:226090572:G:A	226090572	A,NA	G,NA	1,NA	inf,NA	inf,NA	0.918339,NA	0.000606105	0.000606105
2	chr2:226820680:A:G	226820680	NA,G	NA,A	NA,1	NA,-inf	NA,inf	NA,0.908447	0.000606012	0.000606013
2	chr2:226426664:A:C	226426664	NA,C	NA,A	NA,1	NA,inf	NA,inf	NA,1.04008	0.000605316	0.000605316
2	chr2:226577358:A:T	226577358	T,T	A,A	1,1	inf,-inf	inf,inf	1.88216,0.861288	0.000605088	0.000605089
2	chr2:226818370:G:A	226818370	NA,A	NA,G	NA,1	NA,-inf	NA,inf	NA,0.90577	0.000602947	0.000602948
2	chr2:226067878:T:A	226067878	NA,A	NA,T	NA,1	NA,-inf	NA,inf	NA,0.874533	0.000602099	0.000602099
2	chr2:226218960:A:G	226218960	NA,G	NA,A	NA,1	NA,-inf	NA,inf	NA,0.867434	0.000601101	0.000601101
2	chr2:226599653:G:A	226599653	NA,A	NA,G	NA,1	NA,-inf	NA,inf	NA,0.894133	0.000594342	0.000594342
2	chr2:226094308:C:T	226094308	NA,T	NA,C	NA,1	NA,-inf	NA,inf	NA,0.928293	0.000593421	0.000593422
2	chr2:226093338:G:A	226093338	NA,A	NA,G	NA,1	NA,-inf	NA,inf	NA,0.925198	0.000590545	0.000590545
2	chr2:226460225:C:G	226460225	NA,G	NA,C	NA,1	NA,inf	NA,inf	NA,0.920268	0.000590129	0.000590129
2	chr2:226904560:C:T	226904560	NA,T	NA,C	NA,1	NA,-inf	NA,inf	NA,0.867614	0.000590083	0.000590084
2	chr2:226366663:C:T	226366663	NA,T	NA,C	NA,1	NA,-inf	NA,inf	NA,0.857782	0.00058767	0.00058767
2	chr2:226127205:C:T	226127205	NA,T	NA,C	NA,1	NA,-inf	NA,inf	NA,0.850451	0.000586131	0.000586132
2	chr2:225978286:C:T	225978286	NA,T	NA,C	NA,1	NA,-inf	NA,inf	NA,0.825171	0.000585433	0.000585434
2	chr2:226823660:T:G	226823660	NA,G	NA,T	NA,1	NA,-inf	NA,inf	NA,0.88132	0.000580604	0.000580605
2	chr2:226522822:GAC:G	226522822	NA,G	NA,GAC	NA,1	NA,inf	NA,inf	NA,0.865947	0.000580108	0.000580108
2	chr2:226165415:A:G	226165415	NA,G	NA,A	NA,1	NA,-inf	NA,inf	NA,0.847907	0.000579648	0.000579648
2	chr2:226187835:G:A	226187835	NA,A	NA,G	NA,1	NA,inf	NA,inf	NA,0.835243	0.00057827	0.000578271
2	chr2:226490422:C:T	226490422	T,T	C,C	1,1	inf,inf	inf,inf	2.07772,0.967257	0.000578068	0.00057807
2	chr2:226061382:A:T	226061382	NA,T	NA,A	NA,1	NA,-inf	NA,inf	NA,0.919043	0.000577942	0.000577942
2	chr2:226119514:G:A	226119514	NA,A	NA,G	NA,1	NA,inf	NA,inf	NA,0.881647	0.000576744	0.000576745
2	chr2:226094001:A:T	226094001	NA,T	NA,A	NA,1	NA,-inf	NA,inf	NA,0.908773	0.000575502	0.000575503
2	chr2:226817504:T:C	226817504	NA,C	NA,T	NA,1	NA,-inf	NA,inf	NA,0.860108	0.000574957	0.000574957
2	chr2:226052118:A:C	226052118	NA,C	NA,A	NA,1	NA,-inf	NA,inf	NA,0.913844	0.000573301	0.000573301
2	chr2:226427246:G:A	226427246	NA,A	NA,G	NA,1	NA,inf	NA,inf	NA,1.00196	0.000571705	0.000571706
2	chr2:226045146:T:C	226045146	NA,C	NA,T	NA,1	NA,-inf	NA,inf	NA,0.90975	0.000569674	0.000569675
2	chr2:226051008:G:A	226051008	NA,A	NA,G	NA,1	NA,-inf	NA,inf	NA,0.909321	0.000569022	0.000569022
2	chr2:226168800:T:G	226168800	NA,G	NA,T	NA,1	NA,-inf	NA,inf	NA,0.833272	0.000566361	0.000566362
2	chr2:226195176:A:G	226195176	NA,G	NA,A	NA,1	NA,inf	NA,inf	NA,0.846841	0.000566361	0.000566362
2	chr2:226476446:C:T	226476446	NA,T	NA,C	NA,1	NA,inf	NA,inf	NA,0.89248	0.000565325	0.000565325
2	chr2:226441843:T:A	226441843	NA,A	NA,T	NA,1	NA,inf	NA,inf	NA,0.902544	0.000564997	0.000564998
2	chr2:226909601:A:T	226909601	NA,T	NA,A	NA,1	NA,inf	NA,inf	NA,0.86985	0.000563138	0.000563138
2	chr2:226135481:T:C	226135481	NA,C	NA,T	NA,1	NA,inf	NA,inf	NA,0.885209	0.000562811	0.000562811
2	chr2:226142955:G:T	226142955	NA,T	NA,G	NA,1	NA,inf	NA,inf	NA,0.873836	0.000560998	0.000560998
2	chr2:226253781:T:C	226253781	NA,C	NA,T	NA,1	NA,inf	NA,inf	NA,0.881788	0.000559984	0.000559985
2	chr2:226921393:C:G	226921393	NA,G	NA,C	NA,1	NA,-inf	NA,inf	NA,0.838238	0.000558305	0.000558306
2	chr2:226882665:A:G	226882665	NA,G	NA,A	NA,1	NA,inf	NA,inf	NA,0.874617	0.00055687	0.000556871
2	chr2:226496909:A:C	226496909	NA,C	NA,A	NA,1	NA,inf	NA,inf	NA,0.901726	0.000556705	0.000556705
2	chr2:226894762:G:A	226894762	NA,A	NA,G	NA,1	NA,inf	NA,inf	NA,0.868871	0.000552072	0.000552073
2	chr2:226474494:C:T	226474494	NA,T	NA,C	NA,1	NA,inf	NA,inf	NA,0.87328	0.000548799	0.000548799
2	chr2:226853986:T:TGC	226853986	TGC,TGC	T,T	1,1	inf,-inf	inf,inf	1.44079,1.07506	0.000546083	0.000546084
2	chr2:226459546:TAA:T	226459546	NA,T	NA,TAA	NA,1	NA,inf	NA,inf	NA,0.868224	0.000544762	0.000544763
2	chr2:226872414:A:G	226872414	NA,G	NA,A	NA,1	NA,inf	NA,inf	NA,0.862276	0.000543943	0.000543944
2	chr2:226915845:C:T	226915845	NA,T	NA,C	NA,1	NA,-inf	NA,inf	NA,0.827757	0.000542611	0.000542611
2	chr2:226560205:A:G	226560205	NA,G	NA,A	NA,1	NA,-inf	NA,inf	NA,0.835013	0.000542219	0.000542219
2	chr2:226152587:A:G	226152587	NA,G	NA,A	NA,1	NA,inf	NA,inf	NA,0.805996	0.000542144	0.000542145
2	chr2:226839562:CTG:C	226839562	NA,C	NA,CTG	NA,1	NA,inf	NA,inf	NA,0.854979	0.000542006	0.000542007
2	chr2:226256220:C:T	226256220	NA,T	NA,C	NA,1	NA,inf	NA,inf	NA,0.894647	0.000541233	0.000541234
2	chr2:226824835:A:G	226824835	NA,G	NA,A	NA,1	NA,inf	NA,inf	NA,0.853148	0.000540203	0.000540203
2	chr2:226644133:C:G	226644133	NA,G	NA,C	NA,1	NA,inf	NA,inf	NA,0.889447	0.000539329	0.000539329
2	chr2:226186240:G:A	226186240	NA,A	NA,G	NA,1	NA,-inf	NA,inf	NA,0.80495	0.000537543	0.000537544
2	chr2:226205290:T:G	226205290	NA,G	NA,T	NA,1	NA,inf	NA,inf	NA,0.819778	0.000536987	0.000536988
2	chr2:226590216:TA:T	226590216	NA,T	NA,TA	NA,1	NA,-inf	NA,inf	NA,0.763954	0.000534774	0.000534774
2	chr2:226501339:T:A	226501339	A,A	T,T	1,1	inf,-inf	inf,inf	1.48431,1.1575	0.00053374	0.000533741
2	chr2:226644051:G:A	226644051	NA,A	NA,G	NA,1	NA,inf	NA,inf	NA,0.883451	0.000533668	0.000533668
2	chr2:226436471:G:T	226436471	NA,T	NA,G	NA,1	NA,inf	NA,inf	NA,0.849711	0.000531114	0.000531114
2	chr2:226447128:T:A	226447128	NA,A	NA,T	NA,1	NA,inf	NA,inf	NA,0.849711	0.000531114	0.000531114
2	chr2:226586896:A:G	226586896	NA,G	NA,A	NA,1	NA,-inf	NA,inf	NA,0.759547	0.000529256	0.000529256
2	chr2:226450152:T:A	226450152	NA,A	NA,T	NA,1	NA,inf	NA,inf	NA,0.84683	0.000528752	0.000528752
2	chr2:226171477:CTTAT:C	226171477	NA,C	NA,CTTAT	NA,1	NA,inf	NA,inf	NA,0.813899	0.000528742	0.000528742
2	chr2:226886333:A:G	226886333	G,G	A,A	1,1	inf,-inf	inf,inf	1.58825,0.909074	0.000527088	0.000527089
2	chr2:226369152:ACAGGTGTAAAC:A	226369152	A,NA	ACAGGTGTAAAC,NA	1,NA	inf,NA	inf,NA	1.46947,NA	0.000526636	0.000526637
2	chr2:226123655:A:G	226123655	NA,G	NA,A	NA,1	NA,-inf	NA,inf	NA,0.783623	0.000526452	0.000526452
2	chr2:226914496:A:T	226914496	NA,T	NA,A	NA,1	NA,-inf	NA,inf	NA,0.805814	0.000524986	0.000524987
2	chr2:226880934:A:C	226880934	C,NA	A,NA	1,NA	-inf,NA	inf,NA	1.03116,NA	0.000522776	0.000522776
2	chr2:226837251:G:A	226837251	NA,A	NA,G	NA,1	NA,-inf	NA,inf	NA,0.798124	0.000520936	0.000520936
2	chr2:226845944:A:G	226845944	NA,G	NA,A	NA,1	NA,-inf	NA,inf	NA,0.838148	0.000520712	0.000520712
2	chr2:226413159:A:C	226413159	NA,C	NA,A	NA,1	NA,inf	NA,inf	NA,0.829684	0.000520309	0.00052031
2	chr2:226057027:A:G	226057027	NA,G	NA,A	NA,1	NA,-inf	NA,inf	NA,0.844423	0.00051919	0.000519191
2	chr2:226049498:A:T	226049498	NA,T	NA,A	NA,1	NA,-inf	NA,inf	NA,0.843476	0.000518482	0.000518483
2	chr2:226400330:C:T	226400330	NA,T	NA,C	NA,1	NA,inf	NA,inf	NA,0.897467	0.000516905	0.000516906
2	chr2:226587805:G:T	226587805	NA,T	NA,G	NA,1	NA,-inf	NA,inf	NA,0.742528	0.000516569	0.000516569
2	chr2:226058426:C:T	226058426	NA,T	NA,C	NA,1	NA,-inf	NA,inf	NA,0.841273	0.000516479	0.000516479
2	chr2:226165617:T:C	226165617	NA,C	NA,T	NA,1	NA,inf	NA,inf	NA,0.788009	0.000514689	0.00051469
2	chr2:226688374:G:C	226688374	NA,C	NA,G	NA,1	NA,inf	NA,inf	NA,0.802886	0.000514059	0.00051406
2	chr2:226076519:G:A	226076519	NA,A	NA,G	NA,1	NA,-inf	NA,inf	NA,0.766519	0.000513629	0.000513629
2	chr2:226457587:A:G	226457587	NA,G	NA,A	NA,1	NA,inf	NA,inf	NA,0.840456	0.000513323	0.000513323
2	chr2:226046330:A:G	226046330	NA,G	NA,A	NA,1	NA,-inf	NA,inf	NA,0.836742	0.000513196	0.000513196
2	chr2:226182969:C:T	226182969	NA,T	NA,C	NA,1	NA,inf	NA,inf	NA,0.755167	0.000512789	0.000512789
2	chr2:225938426:C:A	225938426	NA,A	NA,C	NA,1	NA,-inf	NA,inf	NA,0.774695	0.000512296	0.000512296
2	chr2:226878402:G:A	226878402	NA,A	NA,G	NA,1	NA,inf	NA,inf	NA,0.819968	0.000511988	0.000511989
2	chr2:226117649:A:T	226117649	T,NA	A,NA	1,NA	inf,NA	inf,NA	1.42317,NA	0.000511464	0.000511465
2	chr2:226791452:C:T	226791452	NA,T	NA,C	NA,1	NA,inf	NA,inf	NA,0.791963	0.000510792	0.000510793
2	chr2:226826363:A:C	226826363	NA,C	NA,A	NA,1	NA,inf	NA,inf	NA,0.813275	0.000507847	0.000507847
2	chr2:226115463:A:G	226115463	NA,G	NA,A	NA,1	NA,-inf	NA,inf	NA,0.759653	0.000503765	0.000503766
2	chr2:226592526:G:A	226592526	NA,A	NA,G	NA,1	NA,-inf	NA,inf	NA,0.728325	0.000503395	0.000503395
2	chr2:226185029:A:T	226185029	NA,T	NA,A	NA,1	NA,inf	NA,inf	NA,0.745327	0.000502991	0.000502992
2	chr2:225908641:A:G	225908641	NA,G	NA,A	NA,1	NA,inf	NA,inf	NA,0.787033	0.000501974	0.000501975
2	chr2:226393915:T:TA	226393915	NA,TA	NA,T	NA,1	NA,-inf	NA,inf	NA,0.73582	0.000501003	0.000501004
2	chr2:226430047:G:A	226430047	NA,A	NA,G	NA,1	NA,inf	NA,inf	NA,0.807389	0.000499815	0.000499816
2	chr2:226516112:G:A	226516112	NA,A	NA,G	NA,1	NA,inf	NA,inf	NA,0.80331	0.000499404	0.000499404
2	chr2:225983075:C:T	225983075	NA,T	NA,C	NA,1	NA,-inf	NA,inf	NA,0.726425	0.000498339	0.000498339
2	chr2:226847451:T:TTA	226847451	TTA,TTA	T,T	1,1	inf,-inf	inf,inf	1.43977,1.01909	0.000496893	0.000496894
2	chr2:226163526:C:T	226163526	T,NA	C,NA	1,NA	inf,NA	inf,NA	1.37953,NA	0.000496802	0.000496802
2	chr2:226165543:T:C	226165543	NA,C	NA,T	NA,1	NA,-inf	NA,inf	NA,0.754163	0.000496522	0.000496522
2	chr2:226180043:A:G	226180043	NA,G	NA,A	NA,1	NA,inf	NA,inf	NA,0.743156	0.000495535	0.000495535
2	chr2:226184579:TTAAAA:T	226184579	NA,T	NA,TTAAAA	NA,1	NA,inf	NA,inf	NA,0.735202	0.000495008	0.000495008
2	chr2:226591786:G:A	226591786	NA,A	NA,G	NA,1	NA,inf	NA,inf	NA,0.783712	0.000494809	0.000494809
2	chr2:226184661:A:C	226184661	NA,C	NA,A	NA,1	NA,inf	NA,inf	NA,0.734557	0.000494499	0.0004945
2	chr2:226872220:G:C	226872220	C,C	G,G	1,1	inf,-inf	inf,inf	1.44177,1.01558	0.000494117	0.000494117
2	chr2:226041852:A:G	226041852	NA,G	NA,A	NA,1	NA,-inf	NA,inf	NA,0.733611	0.000493447	0.000493448
2	chr2:225948434:A:C	225948434	NA,C	NA,A	NA,1	NA,-inf	NA,inf	NA,0.756393	0.000493087	0.000493087
2	chr2:226620452:A:C	226620452	NA,C	NA,A	NA,1	NA,inf	NA,inf	NA,0.834061	0.000492875	0.000492876
2	chr2:226165657:G:A	226165657	NA,A	NA,G	NA,1	NA,inf	NA,inf	NA,0.759992	0.000492693	0.000492693
2	chr2:226251404:T:A	226251404	A,NA	T,NA	1,NA	inf,NA	inf,NA	0.126701,NA	0.000492477	0.000492477
2	chr2:226131166:G:A	226131166	NA,A	NA,G	NA,1	NA,inf	NA,inf	NA,0.79203	0.000491692	0.000491693
2	chr2:226327253:G:A	226327253	NA,A	NA,G	NA,1	NA,inf	NA,inf	NA,0.731173	0.00049015	0.00049015
2	chr2:226334972:A:ACACACACACT	226334972	NA,ACACACACACT	NA,A	NA,1	NA,inf	NA,inf	NA,0.829646	0.000489653	0.000489653
2	chr2:226278682:A:G	226278682	NA,G	NA,A	NA,1	NA,inf	NA,inf	NA,0.825638	0.000488924	0.000488924
2	chr2:226913457:G:A	226913457	A,A	G,G	1,1	inf,-inf	inf,inf	1.23939,0.970962	0.000487892	0.000487892
2	chr2:226600627:T:C	226600627	NA,C	NA,T	NA,1	NA,inf	NA,inf	NA,0.735294	0.000487477	0.000487478
2	chr2:226863206:A:G	226863206	G,G	A,A	1,1	inf,-inf	inf,inf	1.45531,0.99199	0.000487252	0.000487253
2	chr2:226617490:C:T	226617490	NA,T	NA,C	NA,1	NA,inf	NA,inf	NA,0.824319	0.00048606	0.00048606
2	chr2:226200310:T:C	226200310	NA,C	NA,T	NA,1	NA,inf	NA,inf	NA,0.778246	0.00048557	0.00048557
2	chr2:226840445:T:G	226840445	G,G	T,T	1,1	inf,-inf	inf,inf	1.40395,1.0386	0.000484429	0.00048443
2	chr2:226184725:C:T	226184725	NA,T	NA,C	NA,1	NA,inf	NA,inf	NA,0.721363	0.000484325	0.000484325
2	chr2:226113535:G:A	226113535	NA,A	NA,G	NA,1	NA,-inf	NA,inf	NA,0.734605	0.00048423	0.00048423
2	chr2:226151488:C:T	226151488	T,NA	C,NA	1,NA	-inf,NA	inf,NA	1.72518,NA	0.000482599	0.000482601
2	chr2:226199679:GC:G	226199679	NA,G	NA,GC	NA,1	NA,-inf	NA,inf	NA,0.704904	0.000481047	0.000481048
2	chr2:226223718:C:T	226223718	NA,T	NA,C	NA,1	NA,inf	NA,inf	NA,0.776154	0.000480895	0.000480895
2	chr2:226871596:G:A	226871596	A,A	G,G	1,1	inf,-inf	inf,inf	1.44066,0.999006	0.000480156	0.000480157
2	chr2:226653444:A:G	226653444	NA,G	NA,A	NA,1	NA,-inf	NA,inf	NA,0.729195	0.000479683	0.000479683
2	chr2:226833062:T:C	226833062	NA,C	NA,T	NA,1	NA,inf	NA,inf	NA,0.778214	0.000479226	0.000479226
2	chr2:226653385:A:G	226653385	NA,G	NA,A	NA,1	NA,inf	NA,inf	NA,0.810811	0.000478314	0.000478314
2	chr2:226304325:T:C	226304325	NA,C	NA,T	NA,1	NA,-inf	NA,inf	NA,0.708121	0.000477162	0.000477163
2	chr2:226586725:G:A	226586725	NA,A	NA,G	NA,1	NA,inf	NA,inf	NA,0.771989	0.000477053	0.000477053
2	chr2:226695400:G:A	226695400	A,NA	G,NA	1,NA	inf,NA	inf,NA	1.30894,NA	0.000476893	0.000476894
2	chr2:226186443:A:C	226186443	NA,C	NA,A	NA,1	NA,inf	NA,inf	NA,0.711723	0.000475605	0.000475606
2	chr2:226729137:A:G	226729137	NA,G	NA,A	NA,1	NA,inf	NA,inf	NA,0.749625	0.000475457	0.000475458
2	chr2:226585087:C:T	226585087	NA,T	NA,C	NA,1	NA,inf	NA,inf	NA,0.756441	0.000474168	0.000474168
2	chr2:226732872:A:G	226732872	G,G	A,A	1,1	-inf,inf	inf,inf	0.798203,0.947402	0.000472986	0.000472986
2	chr2:225997581:C:T	225997581	NA,T	NA,C	NA,1	NA,inf	NA,inf	NA,0.753104	0.000472376	0.000472376
2	chr2:226202533:G:A	226202533	NA,A	NA,G	NA,1	NA,-inf	NA,inf	NA,0.720134	0.000471043	0.000471044
2	chr2:226639236:G:A	226639236	NA,A	NA,G	NA,1	NA,-inf	NA,inf	NA,0.715236	0.0004703	0.0004703
2	chr2:226472279:G:A	226472279	NA,A	NA,G	NA,1	NA,-inf	NA,inf	NA,0.703469	0.000469812	0.000469812
2	chr2:226183402:T:C	226183402	NA,C	NA,T	NA,1	NA,inf	NA,inf	NA,0.700929	0.000469235	0.000469235
2	chr2:226501419:A:G	226501419	NA,G	NA,A	NA,1	NA,-inf	NA,inf	NA,0.700605	0.000467851	0.000467851
2	chr2:226910688:A:C	226910688	NA,C	NA,A	NA,1	NA,inf	NA,inf	NA,0.745048	0.000467625	0.000467625
2	chr2:226818788:G:A	226818788	NA,A	NA,G	NA,1	NA,-inf	NA,inf	NA,0.749906	0.000467185	0.000467185
2	chr2:226916231:C:G	226916231	NA,G	NA,C	NA,1	NA,inf	NA,inf	NA,0.753469	0.000466465	0.000466465
2	chr2:226922705:T:G	226922705	NA,G	NA,T	NA,1	NA,inf	NA,inf	NA,0.729341	0.000465558	0.000465559
2	chr2:225940210:G:A	225940210	NA,A	NA,G	NA,1	NA,inf	NA,inf	NA,0.732734	0.000464025	0.000464026
2	chr2:226153576:G:A	226153576	A,A	G,G	1,1	inf,inf	inf,inf	0.363398,0.492417	0.000463923	0.000463924
2	chr2:226765436:C:T	226765436	NA,T	NA,C	NA,1	NA,inf	NA,inf	NA,0.694625	0.000463064	0.000463064
2	chr2:226863677:T:G	226863677	G,G	T,T	1,1	inf,-inf	inf,inf	1.41853,0.994524	0.000461185	0.000461186
2	chr2:226898226:C:A	226898226	NA,A	NA,C	NA,1	NA,-inf	NA,inf	NA,0.728518	0.000460819	0.000460819
2	chr2:226697654:A:G	226697654	NA,G	NA,A	NA,1	NA,-inf	NA,inf	NA,0.682602	0.000460641	0.000460642
2	chr2:226537110:C:T	226537110	NA,T	NA,C	NA,1	NA,inf	NA,inf	NA,0.792786	0.000459902	0.000459902
2	chr2:225969919:C:T	225969919	NA,T	NA,C	NA,1	NA,-inf	NA,inf	NA,0.685512	0.000459046	0.000459047
2	chr2:226632039:T:C	226632039	NA,C	NA,T	NA,1	NA,inf	NA,inf	NA,0.72584	0.000458078	0.000458078
2	chr2:226177631:T:C	226177631	NA,C	NA,T	NA,1	NA,inf	NA,inf	NA,0.706599	0.000457143	0.000457144
2	chr2:226426943:A:G	226426943	NA,G	NA,A	NA,1	NA,inf	NA,inf	NA,0.762384	0.000456889	0.00045689
2	chr2:226083921:C:G	226083921	NA,G	NA,C	NA,1	NA,-inf	NA,inf	NA,0.759151	0.000456884	0.000456884
2	chr2:226864323:G:T	226864323	T,T	G,G	1,1	inf,-inf	inf,inf	1.39546,1.01075	0.00045667	0.00045667
2	chr2:226329282:C:T	226329282	T,NA	C,NA	1,NA	-inf,NA	inf,NA	0.734347,NA	0.000454486	0.000454486
2	chr2:226172037:A:G	226172037	NA,G	NA,A	NA,1	NA,inf	NA,inf	NA,0.705729	0.00045431	0.00045431
2	chr2:226607071:A:G	226607071	NA,G	NA,A	NA,1	NA,inf	NA,inf	NA,0.720629	0.000453845	0.000453845
2	chr2:226453505:C:T	226453505	NA,T	NA,C	NA,1	NA,-inf	NA,inf	NA,0.681166	0.000453559	0.000453559
2	chr2:226755289:C:T	226755289	NA,T	NA,C	NA,1	NA,-inf	NA,inf	NA,0.71925	0.00045166	0.000451661
2	chr2:226346494:C:T	226346494	NA,T	NA,C	NA,1	NA,-inf	NA,inf	NA,0.651753	0.000451356	0.000451356
2	chr2:226682596:G:T	226682596	NA,T	NA,G	NA,1	NA,inf	NA,inf	NA,0.729579	0.000450631	0.000450632
2	chr2:226012294:G:A	226012294	NA,A	NA,G	NA,1	NA,-inf	NA,inf	NA,0.666623	0.000450229	0.000450229
2	chr2:226595375:C:G	226595375	NA,G	NA,C	NA,1	NA,-inf	NA,inf	NA,0.656415	0.000449051	0.000449052
2	chr2:226847112:T:G	226847112	NA,G	NA,T	NA,1	NA,inf	NA,inf	NA,0.724768	0.000447781	0.000447781
2	chr2:226684096:T:C	226684096	NA,C	NA,T	NA,1	NA,inf	NA,inf	NA,0.719755	0.000446692	0.000446692
2	chr2:226180985:A:T	226180985	NA,T	NA,A	NA,1	NA,inf	NA,inf	NA,0.672936	0.00044501	0.00044501
2	chr2:226109533:G:A	226109533	NA,A	NA,G	NA,1	NA,-inf	NA,inf	NA,0.741117	0.000444579	0.000444579
2	chr2:226212926:G:C	226212926	NA,C	NA,G	NA,1	NA,-inf	NA,inf	NA,0.651954	0.000442605	0.000442606
2	chr2:225958383:G:T	225958383	NA,T	NA,G	NA,1	NA,inf	NA,inf	NA,0.678654	0.000442354	0.000442355
2	chr2:226076926:A:T	226076926	NA,T	NA,A	NA,1	NA,-inf	NA,inf	NA,0.661468	0.000441271	0.000441271
2	chr2:226559605:C:T	226559605	NA,T	NA,C	NA,1	NA,inf	NA,inf	NA,0.720013	0.000441141	0.000441141
2	chr2:226684430:TG:T	226684430	NA,T	NA,TG	NA,1	NA,inf	NA,inf	NA,0.711686	0.000439579	0.000439579
2	chr2:226242906:T:C	226242906	NA,C	NA,T	NA,1	NA,inf	NA,inf	NA,0.753678	0.000439362	0.000439363
2	chr2:226779696:T:C	226779696	NA,C	NA,T	NA,1	NA,-inf	NA,inf	NA,0.685746	0.000439161	0.000439161
2	chr2:226668711:C:G	226668711	NA,G	NA,C	NA,1	NA,-inf	NA,inf	NA,0.670057	0.000438802	0.000438802
2	chr2:226892692:T:C	226892692	NA,C	NA,T	NA,1	NA,inf	NA,inf	NA,0.721614	0.000438108	0.000438108
2	chr2:225951678:C:T	225951678	NA,T	NA,C	NA,1	NA,inf	NA,inf	NA,0.669197	0.000436077	0.000436078
2	chr2:226344192:A:C	226344192	NA,C	NA,A	NA,1	NA,-inf	NA,inf	NA,0.673805	0.000434777	0.000434778
2	chr2:225963882:T:A	225963882	NA,A	NA,T	NA,1	NA,-inf	NA,inf	NA,0.655036	0.000434027	0.000434027
2	chr2:226847673:G:A	226847673	A,NA	G,NA	1,NA	inf,NA	inf,NA	0.987808,NA	0.000433432	0.000433432
2	chr2:225955356:A:G	225955356	NA,G	NA,A	NA,1	NA,inf	NA,inf	NA,0.664279	0.000433426	0.000433426
2	chr2:226688033:C:T	226688033	NA,T	NA,C	NA,1	NA,inf	NA,inf	NA,0.702031	0.000433304	0.000433304
2	chr2:226685118:G:A	226685118	NA,A	NA,G	NA,1	NA,inf	NA,inf	NA,0.701645	0.00043306	0.00043306
2	chr2:226432080:C:A	226432080	NA,A	NA,C	NA,1	NA,inf	NA,inf	NA,0.708575	0.00043087	0.00043087
2	chr2:225917606:T:G	225917606	NA,G	NA,T	NA,1	NA,-inf	NA,inf	NA,0.708697	0.000430816	0.000430816
2	chr2:226205814:T:A	226205814	NA,A	NA,T	NA,1	NA,-inf	NA,inf	NA,0.634124	0.000430757	0.000430758
2	chr2:226459824:T:TCAATGATAGACTGGATAAAGAAAATGTGG	226459824	NA,TCAATGATAGACTGGATAAAGAAAATGTGG	NA,T	NA,1	NA,-inf	NA,inf	NA,0.645066	0.000429163	0.000429164
2	chr2:226210770:G:A	226210770	NA,A	NA,G	NA,1	NA,-inf	NA,inf	NA,0.631204	0.000428786	0.000428787
2	chr2:226510001:C:A	226510001	NA,A	NA,C	NA,1	NA,-inf	NA,inf	NA,0.616582	0.000427215	0.000427216
2	chr2:226136434:C:A	226136434	A,NA	C,NA	1,NA	-inf,NA	inf,NA	0.854827,NA	0.000427009	0.00042701
2	chr2:226062642:A:G	226062642	NA,G	NA,A	NA,1	NA,inf	NA,inf	NA,0.688535	0.000426867	0.000426867
2	chr2:226172482:G:T	226172482	NA,T	NA,G	NA,1	NA,inf	NA,inf	NA,0.699815	0.000426749	0.000426749
2	chr2:226504617:G:A	226504617	NA,A	NA,G	NA,1	NA,inf	NA,inf	NA,0.712564	0.000426191	0.000426191
2	chr2:226888807:T:C	226888807	NA,C	NA,T	NA,1	NA,inf	NA,inf	NA,0.70143	0.000425349	0.000425349
2	chr2:226079451:C:T	226079451	NA,T	NA,C	NA,1	NA,-inf	NA,inf	NA,0.710192	0.000425342	0.000425343
2	chr2:226868769:C:T	226868769	T,T	C,C	1,1	inf,-inf	inf,inf	1.54901,0.813884	0.000425088	0.000425088
2	chr2:226667994:TC:T	226667994	NA,T	NA,TC	NA,1	NA,inf	NA,inf	NA,0.683531	0.000424758	0.000424759
2	chr2:226025927:T:C	226025927	C,NA	T,NA	1,NA	inf,NA	inf,NA	0.561068,NA	0.000424504	0.000424504
2	chr2:226266777:T:C	226266777	C,NA	T,NA	1,NA	inf,NA	inf,NA	0.743344,NA	0.000424479	0.000424479
2	chr2:226107431:C:G	226107431	NA,G	NA,C	NA,1	NA,-inf	NA,inf	NA,0.709391	0.000424456	0.000424456
2	chr2:226263029:G:T	226263029	NA,T	NA,G	NA,1	NA,inf	NA,inf	NA,0.728618	0.0004243	0.000424301
2	chr2:226825985:C:T	226825985	NA,T	NA,C	NA,1	NA,inf	NA,inf	NA,0.648092	0.000423526	0.000423527
2	chr2:225950537:C:T	225950537	NA,T	NA,C	NA,1	NA,inf	NA,inf	NA,0.648758	0.000423406	0.000423406
2	chr2:226077562:T:C	226077562	NA,C	NA,T	NA,1	NA,inf	NA,inf	NA,0.680075	0.000422049	0.00042205
2	chr2:226505868:G:C	226505868	NA,C	NA,G	NA,1	NA,-inf	NA,inf	NA,0.60806	0.000421647	0.000421647
2	chr2:226179800:G:C	226179800	NA,C	NA,G	NA,1	NA,inf	NA,inf	NA,0.643935	0.00042144	0.00042144
2	chr2:226446387:C:T	226446387	NA,T	NA,C	NA,1	NA,-inf	NA,inf	NA,0.632761	0.000421095	0.000421095
2	chr2:226188857:C:A	226188857	NA,A	NA,C	NA,1	NA,inf	NA,inf	NA,0.651569	0.000421071	0.000421071
2	chr2:226157947:C:T	226157947	NA,T	NA,C	NA,1	NA,inf	NA,inf	NA,0.657722	0.000420994	0.000420995
2	chr2:226242721:A:G	226242721	NA,G	NA,A	NA,1	NA,-inf	NA,inf	NA,0.626472	0.000420894	0.000420894
2	chr2:226147444:A:T	226147444	T,T	A,A	1,1	inf,inf	inf,inf	0.0360049,0.917121	0.000420452	0.000420452
2	chr2:226880887:C:T	226880887	NA,T	NA,C	NA,1	NA,-inf	NA,inf	NA,0.656886	0.000420422	0.000420423
2	chr2:226836409:G:A	226836409	NA,A	NA,G	NA,1	NA,inf	NA,inf	NA,0.680611	0.000419461	0.000419462
2	chr2:226818388:C:G	226818388	G,G	C,C	1,1	inf,-inf	inf,inf	1.45732,0.908743	0.000418998	0.000418998
2	chr2:226819112:A:G	226819112	G,G	A,A	1,1	inf,-inf	inf,inf	1.47853,0.883891	0.00041771	0.00041771
2	chr2:226512723:GC:G	226512723	NA,G	NA,GC	NA,1	NA,-inf	NA,inf	NA,0.600281	0.000416756	0.000416756
2	chr2:226432303:C:T	226432303	NA,T	NA,C	NA,1	NA,-inf	NA,inf	NA,0.608054	0.000416519	0.000416519
2	chr2:226193218:C:T	226193218	NA,T	NA,C	NA,1	NA,inf	NA,inf	NA,0.64399	0.000416487	0.000416488
2	chr2:226127614:A:T	226127614	NA,T	NA,A	NA,1	NA,-inf	NA,inf	NA,0.695688	0.000416174	0.000416174
2	chr2:226669438:TA:T	226669438	NA,T	NA,TA	NA,1	NA,inf	NA,inf	NA,0.675515	0.00041603	0.000416031
2	chr2:226372622:C:T	226372622	NA,T	NA,C	NA,1	NA,-inf	NA,inf	NA,0.5967	0.000415049	0.00041505
2	chr2:226195214:T:C	226195214	NA,C	NA,T	NA,1	NA,inf	NA,inf	NA,0.638801	0.000413984	0.000413984
2	chr2:226328545:G:C	226328545	NA,C	NA,G	NA,1	NA,-inf	NA,inf	NA,0.616451	0.000413655	0.000413656
2	chr2:226903386:C:T	226903386	NA,T	NA,C	NA,1	NA,inf	NA,inf	NA,0.668995	0.000413618	0.000413618
2	chr2:226801984:C:T	226801984	NA,T	NA,C	NA,1	NA,-inf	NA,inf	NA,0.68581	0.000413603	0.000413604
2	chr2:226669437:T:A	226669437	NA,A	NA,T	NA,1	NA,inf	NA,inf	NA,0.670975	0.000413286	0.000413286
2	chr2:226193261:T:C	226193261	NA,C	NA,T	NA,1	NA,inf	NA,inf	NA,0.637925	0.000412749	0.000412749
2	chr2:226100006:A:G	226100006	NA,G	NA,A	NA,1	NA,inf	NA,inf	NA,0.665906	0.000412403	0.000412404
2	chr2:225938187:C:T	225938187	T,T	C,C	1,1	inf,inf	inf,inf	0.608058,1.3398	0.000412222	0.000412222
2	chr2:226137061:G:A	226137061	NA,A	NA,G	NA,1	NA,inf	NA,inf	NA,0.687974	0.000412183	0.000412183
2	chr2:226255543:T:C	226255543	NA,C	NA,T	NA,1	NA,inf	NA,inf	NA,0.708722	0.000411997	0.000411997
2	chr2:226810510:C:T	226810510	T,NA	C,NA	1,NA	inf,NA	inf,NA	1.33767,NA	0.000411964	0.000411965
2	chr2:226189223:G:A	226189223	NA,A	NA,G	NA,1	NA,-inf	NA,inf	NA,0.604902	0.000411873	0.000411873
2	chr2:226124255:A:G	226124255	NA,G	NA,A	NA,1	NA,inf	NA,inf	NA,0.704016	0.00041167	0.000411671
2	chr2:226686363:A:G	226686363	NA,G	NA,A	NA,1	NA,inf	NA,inf	NA,0.666239	0.000411093	0.000411093
2	chr2:225910910:G:A	225910910	NA,A	NA,G	NA,1	NA,inf	NA,inf	NA,0.641019	0.000410516	0.000410516
2	chr2:226456516:C:T	226456516	NA,T	NA,C	NA,1	NA,inf	NA,inf	NA,0.663987	0.000410507	0.000410507
2	chr2:226185016:C:T	226185016	NA,T	NA,C	NA,1	NA,inf	NA,inf	NA,0.644767	0.000409635	0.000409635
2	chr2:225975245:C:T	225975245	NA,T	NA,C	NA,1	NA,-inf	NA,inf	NA,0.604287	0.000409166	0.000409167
2	chr2:225910942:G:A	225910942	NA,A	NA,G	NA,1	NA,inf	NA,inf	NA,0.636523	0.000407605	0.000407605
2	chr2:226878232:A:G	226878232	G,G	A,A	1,1	inf,-inf	inf,inf	1.41963,0.919493	0.000407119	0.000407119
2	chr2:226247955:C:T	226247955	NA,T	NA,C	NA,1	NA,-inf	NA,inf	NA,0.622002	0.000406653	0.000406653
2	chr2:226189536:C:T	226189536	NA,T	NA,C	NA,1	NA,inf	NA,inf	NA,0.627813	0.000406588	0.000406588
2	chr2:226127178:CTT:C	226127178	NA,C	NA,CTT	NA,1	NA,-inf	NA,inf	NA,0.679363	0.000406526	0.000406527
2	chr2:225988950:C:T	225988950	NA,T	NA,C	NA,1	NA,-inf	NA,inf	NA,0.628151	0.000406388	0.000406388
2	chr2:226199028:G:T	226199028	NA,T	NA,G	NA,1	NA,inf	NA,inf	NA,0.626001	0.00040621	0.00040621
2	chr2:226246796:T:C	226246796	NA,C	NA,T	NA,1	NA,-inf	NA,inf	NA,0.62077	0.000405911	0.000405912
2	chr2:226191872:A:G	226191872	NA,G	NA,A	NA,1	NA,inf	NA,inf	NA,0.626302	0.000405645	0.000405645
2	chr2:226255748:C:T	226255748	NA,T	NA,C	NA,1	NA,inf	NA,inf	NA,0.666561	0.000404897	0.000404897
2	chr2:226202268:A:T	226202268	NA,T	NA,A	NA,1	NA,inf	NA,inf	NA,0.623124	0.000404501	0.000404501
2	chr2:226537711:C:T	226537711	NA,T	NA,C	NA,1	NA,-inf	NA,inf	NA,0.603222	0.000404257	0.000404258
2	chr2:226192016:A:G	226192016	NA,G	NA,A	NA,1	NA,inf	NA,inf	NA,0.623715	0.000404106	0.000404106
2	chr2:226189880:T:C	226189880	C,NA	T,NA	1,NA	inf,NA	inf,NA	0.352516,NA	0.000403968	0.000403968
2	chr2:226194401:G:C	226194401	NA,C	NA,G	NA,1	NA,inf	NA,inf	NA,0.620469	0.000402902	0.000402903
2	chr2:226195205:T:C	226195205	NA,C	NA,T	NA,1	NA,inf	NA,inf	NA,0.619919	0.000402592	0.000402592
2	chr2:226031465:C:A	226031465	NA,A	NA,C	NA,1	NA,-inf	NA,inf	NA,0.608938	0.000401883	0.000401884
2	chr2:225946058:T:C	225946058	C,C	T,T	1,1	inf,inf	inf,inf	0.333732,1.52846	0.000401854	0.000401854
2	chr2:226188653:A:G	226188653	NA,G	NA,A	NA,1	NA,inf	NA,inf	NA,0.618989	0.00040135	0.00040135
2	chr2:226673851:G:A	226673851	NA,A	NA,G	NA,1	NA,inf	NA,inf	NA,0.650514	0.000401081	0.000401082
2	chr2:226227750:A:G	226227750	NA,G	NA,A	NA,1	NA,inf	NA,inf	NA,0.634601	0.000400814	0.000400814
2	chr2:226677246:G:A	226677246	NA,A	NA,G	NA,1	NA,inf	NA,inf	NA,0.649811	0.000400683	0.000400684
2	chr2:226676934:A:G	226676934	NA,G	NA,A	NA,1	NA,inf	NA,inf	NA,0.629858	0.000400423	0.000400424
2	chr2:226372461:A:G	226372461	NA,G	NA,A	NA,1	NA,-inf	NA,inf	NA,0.594405	0.000399999	0.000399999
2	chr2:226198310:T:C	226198310	NA,C	NA,T	NA,1	NA,inf	NA,inf	NA,0.61431	0.000399262	0.000399262
2	chr2:226195476:C:A	226195476	NA,A	NA,C	NA,1	NA,inf	NA,inf	NA,0.614252	0.000399227	0.000399227
2	chr2:226197835:G:A	226197835	NA,A	NA,G	NA,1	NA,inf	NA,inf	NA,0.613908	0.000399	0.000399001
2	chr2:226196150:T:C	226196150	NA,C	NA,T	NA,1	NA,inf	NA,inf	NA,0.613652	0.000398897	0.000398897
2	chr2:226099893:G:A	226099893	NA,A	NA,G	NA,1	NA,-inf	NA,inf	NA,0.664965	0.000398383	0.000398383
2	chr2:226197441:C:A	226197441	NA,A	NA,C	NA,1	NA,inf	NA,inf	NA,0.612584	0.000398221	0.000398221
2	chr2:226195923:CTTATT:C	226195923	NA,C	NA,CTTATT	NA,1	NA,inf	NA,inf	NA,0.612018	0.000397926	0.000397926
2	chr2:226722314:C:T	226722314	T,NA	C,NA	1,NA	-inf,NA	inf,NA	1.62318,NA	0.000397403	0.000397404
2	chr2:226867581:T:A	226867581	A,A	T,T	1,1	inf,-inf	inf,inf	1.60045,0.708622	0.000397377	0.000397377
2	chr2:226587785:A:G	226587785	NA,G	NA,A	NA,1	NA,-inf	NA,inf	NA,0.589025	0.000395934	0.000395935
2	chr2:226547927:G:A	226547927	NA,A	NA,G	NA,1	NA,inf	NA,inf	NA,0.514651	0.000395606	0.000395606
2	chr2:226166624:G:T	226166624	NA,T	NA,G	NA,1	NA,inf	NA,inf	NA,0.606664	0.000395317	0.000395317
2	chr2:226855822:A:G	226855822	NA,G	NA,A	NA,1	NA,inf	NA,inf	NA,0.638976	0.000395098	0.000395099
2	chr2:226147459:T:C	226147459	NA,C	NA,T	NA,1	NA,-inf	NA,inf	NA,0.596774	0.000395013	0.000395014
2	chr2:226791817:A:T	226791817	NA,T	NA,A	NA,1	NA,inf	NA,inf	NA,0.624841	0.000394868	0.000394869
2	chr2:226199132:A:C	226199132	NA,C	NA,A	NA,1	NA,inf	NA,inf	NA,0.606325	0.000394593	0.000394594
2	chr2:226199313:G:A	226199313	NA,A	NA,G	NA,1	NA,inf	NA,inf	NA,0.605889	0.000394366	0.000394366
2	chr2:226195575:T:C	226195575	NA,C	NA,T	NA,1	NA,inf	NA,inf	NA,0.605831	0.000394354	0.000394354
2	chr2:226196067:AC:A	226196067	NA,A	NA,AC	NA,1	NA,inf	NA,inf	NA,0.605703	0.000394227	0.000394227
2	chr2:226259093:T:C	226259093	NA,C	NA,T	NA,1	NA,-inf	NA,inf	NA,0.591496	0.000393359	0.000393359
2	chr2:226598947:T:C	226598947	NA,C	NA,T	NA,1	NA,inf	NA,inf	NA,0.560646	0.000393353	0.000393354
2	chr2:226197736:C:T	226197736	NA,T	NA,C	NA,1	NA,inf	NA,inf	NA,0.604201	0.000393338	0.000393339
2	chr2:226195519:A:T	226195519	NA,T	NA,A	NA,1	NA,inf	NA,inf	NA,0.603468	0.000392974	0.000392974
2	chr2:226867428:TTATC:T	226867428	NA,T	NA,TTATC	NA,1	NA,inf	NA,inf	NA,0.634433	0.000392402	0.000392403
2	chr2:226243738:T:C	226243738	NA,C	NA,T	NA,1	NA,-inf	NA,inf	NA,0.597262	0.000392059	0.000392059
2	chr2:226199096:A:G	226199096	NA,G	NA,A	NA,1	NA,inf	NA,inf	NA,0.601698	0.000391988	0.000391988
2	chr2:226328283:A:G	226328283	NA,G	NA,A	NA,1	NA,inf	NA,inf	NA,0.627512	0.000391535	0.000391536
2	chr2:226444299:T:C	226444299	NA,C	NA,T	NA,1	NA,-inf	NA,inf	NA,0.576635	0.000390772	0.000390773
2	chr2:226201366:T:C	226201366	NA,C	NA,T	NA,1	NA,inf	NA,inf	NA,0.599612	0.000390634	0.000390635
2	chr2:226008694:A:G	226008694	G,NA	A,NA	1,NA	inf,NA	inf,NA	1.42031,NA	0.000390033	0.000390033
2	chr2:226198878:A:G	226198878	NA,G	NA,A	NA,1	NA,inf	NA,inf	NA,0.597844	0.000389844	0.000389844
2	chr2:226837610:C:A	226837610	NA,A	NA,C	NA,1	NA,inf	NA,inf	NA,0.629523	0.000389706	0.000389706
2	chr2:226194741:C:G	226194741	NA,G	NA,C	NA,1	NA,inf	NA,inf	NA,0.597412	0.000389511	0.000389511
2	chr2:226371487:A:G	226371487	NA,G	NA,A	NA,1	NA,-inf	NA,inf	NA,0.575932	0.00038943	0.000389431
2	chr2:226196494:T:C	226196494	NA,C	NA,T	NA,1	NA,inf	NA,inf	NA,0.597013	0.000389259	0.000389259
2	chr2:226368497:T:C	226368497	NA,C	NA,T	NA,1	NA,-inf	NA,inf	NA,0.578342	0.000389189	0.000389189
2	chr2:226729746:A:G	226729746	NA,G	NA,A	NA,1	NA,inf	NA,inf	NA,0.617819	0.000388916	0.000388916
2	chr2:226920245:A:G	226920245	G,G	A,A	1,1	inf,-inf	inf,inf	1.13714,0.983123	0.000388163	0.000388164
2	chr2:226328777:T:A	226328777	NA,A	NA,T	NA,1	NA,-inf	NA,inf	NA,0.595409	0.000388079	0.000388079
2	chr2:226194425:A:G	226194425	NA,G	NA,A	NA,1	NA,inf	NA,inf	NA,0.59399	0.000387524	0.000387524
2	chr2:226526073:T:C	226526073	NA,C	NA,T	NA,1	NA,-inf	NA,inf	NA,0.574209	0.00038727	0.00038727
2	chr2:226194520:T:G	226194520	NA,G	NA,T	NA,1	NA,inf	NA,inf	NA,0.59217	0.000386351	0.000386351
2	chr2:226912934:A:G	226912934	G,G	A,A	1,1	inf,-inf	inf,inf	1.52561,0.489448	0.000386127	0.000386127
2	chr2:226182565:A:T	226182565	NA,T	NA,A	NA,1	NA,-inf	NA,inf	NA,0.561795	0.000385743	0.000385743
2	chr2:226147974:G:A	226147974	A,A	G,G	1,1	inf,inf	inf,inf	0.34292,0.418457	0.000384656	0.000384656
2	chr2:226435534:A:C	226435534	NA,C	NA,A	NA,1	NA,-inf	NA,inf	NA,0.56535	0.000384304	0.000384304
2	chr2:226875495:A:G	226875495	NA,G	NA,A	NA,1	NA,inf	NA,inf	NA,0.596941	0.000384009	0.000384009
2	chr2:226019045:CAAACTT:C	226019045	NA,C	NA,CAAACTT	NA,1	NA,-inf	NA,inf	NA,0.559854	0.000383407	0.000383408
2	chr2:226440435:T:A	226440435	NA,A	NA,T	NA,1	NA,-inf	NA,inf	NA,0.570123	0.000383395	0.000383396
2	chr2:226869459:T:C	226869459	C,C	T,T	1,1	inf,-inf	inf,inf	1.46811,0.832335	0.00038329	0.000383291
2	chr2:226900233:G:T	226900233	T,NA	G,NA	1,NA	-inf,NA	inf,NA	1.40279,NA	0.000383088	0.000383089
2	chr2:226923820:C:T	226923820	NA,T	NA,C	NA,1	NA,inf	NA,inf	NA,0.613714	0.000382534	0.000382534
2	chr2:225969243:A:G	225969243	NA,G	NA,A	NA,1	NA,inf	NA,inf	NA,0.579444	0.000382467	0.000382467
2	chr2:226208806:T:C	226208806	NA,C	NA,T	NA,1	NA,inf	NA,inf	NA,0.584726	0.00038241	0.00038241
2	chr2:226616697:T:G	226616697	NA,G	NA,T	NA,1	NA,-inf	NA,inf	NA,0.652011	0.000382318	0.000382319
2	chr2:226678368:C:T	226678368	NA,T	NA,C	NA,1	NA,-inf	NA,inf	NA,0.579	0.000382268	0.000382269
2	chr2:226194300:C:T	226194300	NA,T	NA,C	NA,1	NA,inf	NA,inf	NA,0.583599	0.000381864	0.000381865
2	chr2:226059910:C:T	226059910	NA,T	NA,C	NA,1	NA,inf	NA,inf	NA,0.60828	0.000380494	0.000380494
2	chr2:226610374:G:A	226610374	NA,A	NA,G	NA,1	NA,inf	NA,inf	NA,0.594248	0.000380209	0.000380209
2	chr2:226888285:A:G	226888285	G,NA	A,NA	1,NA	inf,NA	inf,NA	0.919838,NA	0.000379197	0.000379198
2	chr2:226147907:T:C	226147907	C,C	T,T	1,1	inf,inf	inf,inf	0.0247605,0.886214	0.000378941	0.000378941
2	chr2:226850077:G:A	226850077	NA,A	NA,G	NA,1	NA,inf	NA,inf	NA,0.609084	0.000378583	0.000378583
2	chr2:226854812:T:C	226854812	C,C	T,T	1,1	inf,-inf	inf,inf	1.50148,0.787137	0.000378127	0.000378128
2	chr2:226185194:C:T	226185194	NA,T	NA,C	NA,1	NA,-inf	NA,inf	NA,0.548215	0.000378038	0.000378039
2	chr2:226179832:A:G	226179832	NA,G	NA,A	NA,1	NA,inf	NA,inf	NA,0.528618	0.000377415	0.000377415
2	chr2:226778133:T:C	226778133	NA,C	NA,T	NA,1	NA,-inf	NA,inf	NA,0.567183	0.000377117	0.000377117
2	chr2:226539062:C:A	226539062	NA,A	NA,C	NA,1	NA,-inf	NA,inf	NA,0.556402	0.000377072	0.000377073
2	chr2:226601148:C:T	226601148	NA,T	NA,C	NA,1	NA,inf	NA,inf	NA,0.582401	0.000376776	0.000376777
2	chr2:226202969:A:C	226202969	NA,C	NA,A	NA,1	NA,inf	NA,inf	NA,0.573692	0.000376288	0.000376288
2	chr2:226160617:C:A	226160617	NA,A	NA,C	NA,1	NA,inf	NA,inf	NA,0.571896	0.000376109	0.000376109
2	chr2:226513749:G:A	226513749	NA,A	NA,G	NA,1	NA,-inf	NA,inf	NA,0.531211	0.000375823	0.000375823
2	chr2:226040917:A:G	226040917	NA,G	NA,A	NA,1	NA,inf	NA,inf	NA,0.599797	0.000375674	0.000375675
2	chr2:226246153:T:C	226246153	NA,C	NA,T	NA,1	NA,-inf	NA,inf	NA,0.563756	0.000375488	0.000375488
2	chr2:226498079:T:C	226498079	NA,C	NA,T	NA,1	NA,inf	NA,inf	NA,0.602734	0.000374626	0.000374626
2	chr2:226187432:G:A	226187432	NA,A	NA,G	NA,1	NA,-inf	NA,inf	NA,0.541544	0.000374558	0.000374558
2	chr2:226775869:C:T	226775869	NA,T	NA,C	NA,1	NA,-inf	NA,inf	NA,0.562735	0.000374532	0.000374532
2	chr2:226130007:T:C	226130007	NA,C	NA,T	NA,1	NA,-inf	NA,inf	NA,0.580015	0.00037391	0.00037391
2	chr2:226379987:G:C	226379987	NA,C	NA,G	NA,1	NA,-inf	NA,inf	NA,0.54776	0.000373501	0.000373501
2	chr2:226819576:G:C	226819576	C,NA	G,NA	1,NA	-inf,NA	inf,NA	1.42293,NA	0.00037347	0.00037347
2	chr2:226111904:T:C	226111904	C,NA	T,NA	1,NA	-inf,NA	inf,NA	1.42207,NA	0.000372614	0.000372615
2	chr2:226841902:T:C	226841902	C,C	T,T	1,1	inf,-inf	inf,inf	1.49452,0.783544	0.000372113	0.000372114
2	chr2:226180696:A:G	226180696	NA,G	NA,A	NA,1	NA,inf	NA,inf	NA,0.518488	0.000371745	0.000371745
2	chr2:226115054:T:G	226115054	NA,G	NA,T	NA,1	NA,inf	NA,inf	NA,0.634117	0.000371367	0.000371367
2	chr2:226345523:G:A	226345523	NA,A	NA,G	NA,1	NA,-inf	NA,inf	NA,0.54663	0.000371009	0.000371009
2	chr2:226224147:G:T	226224147	NA,T	NA,G	NA,1	NA,inf	NA,inf	NA,0.530174	0.000370223	0.000370224
2	chr2:226347279:G:A	226347279	NA,A	NA,G	NA,1	NA,-inf	NA,inf	NA,0.545156	0.000370027	0.000370027
2	chr2:226495935:C:T	226495935	NA,T	NA,C	NA,1	NA,inf	NA,inf	NA,0.617754	0.000369592	0.000369593
2	chr2:226506323:GTCTA:G	226506323	NA,G	NA,GTCTA	NA,1	NA,-inf	NA,inf	NA,0.573707	0.000369546	0.000369546
2	chr2:226118540:A:G	226118540	NA,G	NA,A	NA,1	NA,-inf	NA,inf	NA,0.551319	0.000369088	0.000369088
2	chr2:226193943:C:T	226193943	NA,T	NA,C	NA,1	NA,inf	NA,inf	NA,0.560031	0.000368891	0.000368892
2	chr2:225991156:G:A	225991156	NA,A	NA,G	NA,1	NA,-inf	NA,inf	NA,0.532654	0.000368122	0.000368122
2	chr2:226866228:T:C	226866228	NA,C	NA,T	NA,1	NA,inf	NA,inf	NA,0.588909	0.000368005	0.000368006
2	chr2:226684107:C:T	226684107	NA,T	NA,C	NA,1	NA,-inf	NA,inf	NA,0.596189	0.00036772	0.000367721
2	chr2:226683876:G:A	226683876	NA,A	NA,G	NA,1	NA,-inf	NA,inf	NA,0.561891	0.000367479	0.000367479
2	chr2:226867725:T:C	226867725	NA,C	NA,T	NA,1	NA,-inf	NA,inf	NA,0.570692	0.000367053	0.000367053
2	chr2:226228585:A:G	226228585	NA,G	NA,A	NA,1	NA,inf	NA,inf	NA,0.584705	0.00036703	0.000367031
2	chr2:226166232:T:G	226166232	NA,G	NA,T	NA,1	NA,inf	NA,inf	NA,0.555805	0.000366918	0.000366919
2	chr2:226761588:T:C	226761588	NA,C	NA,T	NA,1	NA,inf	NA,inf	NA,0.584406	0.00036681	0.000366811
2	chr2:226680257:C:T	226680257	NA,T	NA,C	NA,1	NA,-inf	NA,inf	NA,0.57502	0.000366494	0.000366494
2	chr2:226284863:A:G	226284863	NA,G	NA,A	NA,1	NA,inf	NA,inf	NA,0.625918	0.000366393	0.000366393
2	chr2:226566819:C:T	226566819	NA,T	NA,C	NA,1	NA,-inf	NA,inf	NA,0.532815	0.000364278	0.000364278
2	chr2:226756168:G:T	226756168	NA,T	NA,G	NA,1	NA,inf	NA,inf	NA,0.548747	0.000364088	0.000364088
2	chr2:226434337:GATTAA:G	226434337	NA,G	NA,GATTAA	NA,1	NA,-inf	NA,inf	NA,0.52653	0.000363373	0.000363373
2	chr2:226762578:C:T	226762578	NA,T	NA,C	NA,1	NA,-inf	NA,inf	NA,0.540722	0.000363085	0.000363085
2	chr2:226409449:T:TA	226409449	NA,TA	NA,T	NA,1	NA,inf	NA,inf	NA,0.587964	0.00036237	0.00036237
2	chr2:226511445:C:T	226511445	NA,T	NA,C	NA,1	NA,-inf	NA,inf	NA,0.527701	0.000361376	0.000361376
2	chr2:226762984:G:A	226762984	NA,A	NA,G	NA,1	NA,inf	NA,inf	NA,0.572413	0.000361291	0.000361291
2	chr2:226764747:G:A	226764747	NA,A	NA,G	NA,1	NA,inf	NA,inf	NA,0.571699	0.000361123	0.000361123
2	chr2:226049517:T:G	226049517	NA,G	NA,T	NA,1	NA,inf	NA,inf	NA,0.571002	0.000361047	0.000361047
2	chr2:226082059:C:T	226082059	NA,T	NA,C	NA,1	NA,inf	NA,inf	NA,0.568685	0.000360471	0.000360472
2	chr2:225969749:TAAC:T	225969749	NA,T	NA,TAAC	NA,1	NA,inf	NA,inf	NA,0.537862	0.000360247	0.000360247
2	chr2:226059675:C:T	226059675	NA,T	NA,C	NA,1	NA,-inf	NA,inf	NA,0.530793	0.00036024	0.00036024
2	chr2:226198740:A:G	226198740	NA,G	NA,A	NA,1	NA,inf	NA,inf	NA,0.54403	0.000360199	0.000360199
2	chr2:226335617:C:T	226335617	NA,T	NA,C	NA,1	NA,inf	NA,inf	NA,0.581294	0.000359993	0.000359994
2	chr2:226834445:A:G	226834445	G,G	A,A	1,1	inf,-inf	inf,inf	1.53372,0.729371	0.00035939	0.000359391
2	chr2:226647890:G:A	226647890	NA,A	NA,G	NA,1	NA,-inf	NA,inf	NA,0.531201	0.000359228	0.000359229
2	chr2:226894313:G:A	226894313	A,A	G,G	1,1	inf,-inf	inf,inf	1.65897,0.582805	0.000359147	0.000359147
2	chr2:226379603:T:C	226379603	NA,C	NA,T	NA,1	NA,-inf	NA,inf	NA,0.519596	0.000358626	0.000358626
2	chr2:226587679:G:A	226587679	A,A	G,G	1,1	inf,-inf	inf,inf	1.64037,0.733635	0.000358434	0.000358435
2	chr2:226915726:C:A	226915726	NA,A	NA,C	NA,1	NA,inf	NA,inf	NA,0.553832	0.000357901	0.000357902
2	chr2:226905056:T:C	226905056	NA,C	NA,T	NA,1	NA,-inf	NA,inf	NA,0.541943	0.00035776	0.00035776
2	chr2:226076614:T:C	226076614	NA,C	NA,T	NA,1	NA,inf	NA,inf	NA,0.578407	0.000357594	0.000357595
2	chr2:226894457:G:A	226894457	NA,A	NA,G	NA,1	NA,-inf	NA,inf	NA,0.543965	0.000357546	0.000357546
2	chr2:226079129:A:G	226079129	NA,G	NA,A	NA,1	NA,-inf	NA,inf	NA,0.525146	0.000357384	0.000357384
2	chr2:226872694:A:C	226872694	NA,C	NA,A	NA,1	NA,-inf	NA,inf	NA,0.540696	0.000357314	0.000357315
2	chr2:226188269:T:C	226188269	NA,C	NA,T	NA,1	NA,-inf	NA,inf	NA,0.526241	0.000356521	0.000356522
2	chr2:226352377:T:A	226352377	NA,A	NA,T	NA,1	NA,-inf	NA,inf	NA,0.519953	0.000356503	0.000356504
2	chr2:226772201:G:A	226772201	NA,A	NA,G	NA,1	NA,-inf	NA,inf	NA,0.535519	0.000356075	0.000356076
2	chr2:226454570:C:G	226454570	NA,G	NA,C	NA,1	NA,-inf	NA,inf	NA,0.502065	0.000355824	0.000355825
2	chr2:226352045:A:C	226352045	NA,C	NA,A	NA,1	NA,-inf	NA,inf	NA,0.517524	0.000355788	0.000355789
2	chr2:226868947:G:C	226868947	NA,C	NA,G	NA,1	NA,inf	NA,inf	NA,0.535315	0.000355632	0.000355633
2	chr2:226892689:G:T	226892689	NA,T	NA,G	NA,1	NA,-inf	NA,inf	NA,0.539078	0.000355107	0.000355107
2	chr2:226677274:T:C	226677274	NA,C	NA,T	NA,1	NA,inf	NA,inf	NA,0.564355	0.000354992	0.000354993
2	chr2:226555227:A:C	226555227	NA,C	NA,A	NA,1	NA,-inf	NA,inf	NA,0.495419	0.000354889	0.000354889
2	chr2:226897742:C:T	226897742	NA,T	NA,C	NA,1	NA,-inf	NA,inf	NA,0.509278	0.000354687	0.000354687
2	chr2:226143316:C:T	226143316	NA,T	NA,C	NA,1	NA,-inf	NA,inf	NA,0.54394	0.000354151	0.000354151
2	chr2:226394218:G:A	226394218	NA,A	NA,G	NA,1	NA,-inf	NA,inf	NA,0.51366	0.000353555	0.000353555
2	chr2:226884492:C:T	226884492	NA,T	NA,C	NA,1	NA,-inf	NA,inf	NA,0.506231	0.000353152	0.000353152
2	chr2:226760482:A:G	226760482	NA,G	NA,A	NA,1	NA,inf	NA,inf	NA,0.55558	0.000353	0.000353
2	chr2:226188068:T:C	226188068	NA,C	NA,T	NA,1	NA,inf	NA,inf	NA,0.530039	0.000352936	0.000352937
2	chr2:226895176:C:T	226895176	T,T	C,C	1,1	inf,-inf	inf,inf	1.18404,0.833676	0.000352449	0.00035245
2	chr2:226555392:C:T	226555392	NA,T	NA,C	NA,1	NA,-inf	NA,inf	NA,0.490163	0.000352205	0.000352205
2	chr2:226760389:A:T	226760389	NA,T	NA,A	NA,1	NA,inf	NA,inf	NA,0.553623	0.000352052	0.000352052
2	chr2:226845746:T:G	226845746	NA,G	NA,T	NA,1	NA,-inf	NA,inf	NA,0.530221	0.000352049	0.00035205
2	chr2:226593222:C:T	226593222	NA,T	NA,C	NA,1	NA,inf	NA,inf	NA,0.504983	0.000351913	0.000351913
2	chr2:226685822:A:C	226685822	NA,C	NA,A	NA,1	NA,inf	NA,inf	NA,0.579176	0.000351801	0.000351801
2	chr2:226193484:C:T	226193484	NA,T	NA,C	NA,1	NA,inf	NA,inf	NA,0.527256	0.00035157	0.00035157
2	chr2:226445502:A:G	226445502	G,NA	A,NA	1,NA	-inf,NA	inf,NA	0.528189,NA	0.000351412	0.000351412
2	chr2:226037567:G:A	226037567	NA,A	NA,G	NA,1	NA,-inf	NA,inf	NA,0.520862	0.00035129	0.00035129
2	chr2:226107318:A:G	226107318	NA,G	NA,A	NA,1	NA,inf	NA,inf	NA,0.588265	0.00035112	0.00035112
2	chr2:226586086:T:C	226586086	NA,C	NA,T	NA,1	NA,inf	NA,inf	NA,0.468993	0.00035085	0.00035085
2	chr2:226334973:C:G	226334973	G,NA	C,NA	1,NA	-inf,NA	inf,NA	0.626426,NA	0.000350341	0.000350341
2	chr2:226591873:G:A	226591873	NA,A	NA,G	NA,1	NA,inf	NA,inf	NA,0.494254	0.000349695	0.000349695
2	chr2:226464760:A:C	226464760	NA,C	NA,A	NA,1	NA,-inf	NA,inf	NA,0.489717	0.000349615	0.000349615
2	chr2:226211875:T:C	226211875	NA,C	NA,T	NA,1	NA,-inf	NA,inf	NA,0.503097	0.00034956	0.00034956
2	chr2:226196397:T:C	226196397	NA,C	NA,T	NA,1	NA,inf	NA,inf	NA,0.521728	0.00034936	0.00034936
2	chr2:226593170:C:T	226593170	NA,T	NA,C	NA,1	NA,inf	NA,inf	NA,0.534244	0.000349209	0.00034921
2	chr2:225914191:T:C	225914191	NA,C	NA,T	NA,1	NA,inf	NA,inf	NA,0.514393	0.00034904	0.000349041
2	chr2:226566476:T:A	226566476	NA,A	NA,T	NA,1	NA,inf	NA,inf	NA,0.547509	0.000348689	0.000348689
2	chr2:226920819:G:A	226920819	A,A	G,G	1,1	inf,-inf	inf,inf	1.07917,0.977576	0.000348636	0.000348636
2	chr2:226461907:G:C	226461907	NA,C	NA,G	NA,1	NA,-inf	NA,inf	NA,0.487658	0.0003486	0.0003486
2	chr2:226330448:T:C	226330448	NA,C	NA,T	NA,1	NA,-inf	NA,inf	NA,0.501126	0.000348569	0.00034857
2	chr2:226044862:TA:T	226044862	T,NA	TA,NA	1,NA	inf,NA	inf,NA	0.739607,NA	0.000348487	0.000348488
2	chr2:226873782:A:C	226873782	NA,C	NA,A	NA,1	NA,-inf	NA,inf	NA,0.522679	0.000348223	0.000348223
2	chr2:226097709:A:T	226097709	T,NA	A,NA	1,NA	-inf,NA	inf,NA	0.680622,NA	0.000348154	0.000348154
2	chr2:226591158:C:T	226591158	NA,T	NA,C	NA,1	NA,inf	NA,inf	NA,0.490073	0.000347914	0.000347915
2	chr2:226196197:T:A	226196197	NA,A	NA,T	NA,1	NA,inf	NA,inf	NA,0.51711	0.000347153	0.000347154
2	chr2:226694996:G:T	226694996	T,NA	G,NA	1,NA	-inf,NA	inf,NA	0.778031,NA	0.000346679	0.000346679
2	chr2:226333531:A:G	226333531	NA,G	NA,A	NA,1	NA,-inf	NA,inf	NA,0.487706	0.000346235	0.000346235
2	chr2:226401526:T:G	226401526	NA,G	NA,T	NA,1	NA,-inf	NA,inf	NA,0.499035	0.000346196	0.000346196
2	chr2:226916447:A:G	226916447	NA,G	NA,A	NA,1	NA,inf	NA,inf	NA,0.543295	0.000345141	0.000345141
2	chr2:226539334:G:A	226539334	A,A	G,G	1,1	inf,-inf	inf,inf	1.7964,0.582163	0.000344897	0.000344897
2	chr2:226108829:G:A	226108829	NA,A	NA,G	NA,1	NA,inf	NA,inf	NA,0.574708	0.000344835	0.000344835
2	chr2:226593799:C:T	226593799	NA,T	NA,C	NA,1	NA,inf	NA,inf	NA,0.483848	0.00034454	0.000344541
2	chr2:226676107:C:A	226676107	NA,A	NA,C	NA,1	NA,inf	NA,inf	NA,0.542086	0.000344357	0.000344357
2	chr2:226188436:A:G	226188436	NA,G	NA,A	NA,1	NA,inf	NA,inf	NA,0.511754	0.000344074	0.000344074
2	chr2:226244375:T:C	226244375	NA,C	NA,T	NA,1	NA,-inf	NA,inf	NA,0.498486	0.000344018	0.000344018
2	chr2:226338126:G:A	226338126	NA,A	NA,G	NA,1	NA,-inf	NA,inf	NA,0.495164	0.000343512	0.000343512
2	chr2:226109044:C:T	226109044	NA,T	NA,C	NA,1	NA,inf	NA,inf	NA,0.571276	0.000343277	0.000343278
2	chr2:226378647:CAGA:C	226378647	NA,C	NA,CAGA	NA,1	NA,-inf	NA,inf	NA,0.488809	0.000343051	0.000343052
2	chr2:226584008:T:C	226584008	C,C	T,T	1,1	inf,-inf	inf,inf	1.62981,0.717098	0.000342986	0.000342987
2	chr2:226854843:A:G	226854843	NA,G	NA,A	NA,1	NA,-inf	NA,inf	NA,0.513908	0.000342911	0.000342911
2	chr2:226467946:G:A	226467946	NA,A	NA,G	NA,1	NA,-inf	NA,inf	NA,0.486303	0.000342531	0.000342531
2	chr2:226047650:A:G	226047650	G,NA	A,NA	1,NA	-inf,NA	inf,NA	0.673511,NA	0.000342378	0.000342378
2	chr2:226803968:T:C	226803968	NA,C	NA,T	NA,1	NA,-inf	NA,inf	NA,0.485029	0.00034226	0.00034226
2	chr2:226556356:A:C	226556356	NA,C	NA,A	NA,1	NA,inf	NA,inf	NA,0.531874	0.000342139	0.000342139
2	chr2:226193306:A:G	226193306	NA,G	NA,A	NA,1	NA,inf	NA,inf	NA,0.540473	0.000342074	0.000342075
2	chr2:226507620:A:C	226507620	NA,C	NA,A	NA,1	NA,-inf	NA,inf	NA,0.48351	0.000342052	0.000342052
2	chr2:226392563:ACC:A	226392563	NA,A	NA,ACC	NA,1	NA,inf	NA,inf	NA,0.628672	0.000341338	0.000341338
2	chr2:226342173:C:A	226342173	NA,A	NA,C	NA,1	NA,-inf	NA,inf	NA,0.490027	0.000341056	0.000341056
2	chr2:226697158:T:C	226697158	NA,C	NA,T	NA,1	NA,-inf	NA,inf	NA,0.514816	0.000341013	0.000341013
2	chr2:226195432:T:C	226195432	NA,C	NA,T	NA,1	NA,inf	NA,inf	NA,0.503375	0.000340607	0.000340608
2	chr2:226552160:C:T	226552160	NA,T	NA,C	NA,1	NA,inf	NA,inf	NA,0.528007	0.000340593	0.000340593
2	chr2:226686463:C:T	226686463	NA,T	NA,C	NA,1	NA,-inf	NA,inf	NA,0.505728	0.000340519	0.000340519
2	chr2:226330199:AT:A	226330199	NA,A	NA,AT	NA,1	NA,-inf	NA,inf	NA,0.54911	0.000340363	0.000340363
2	chr2:226890393:C:T	226890393	T,T	C,C	1,1	inf,inf	inf,inf	1.71425,0.25659	0.000340319	0.000340319
2	chr2:226586922:G:A	226586922	NA,A	NA,G	NA,1	NA,inf	NA,inf	NA,0.527947	0.000339687	0.000339688
2	chr2:226142884:C:T	226142884	NA,T	NA,C	NA,1	NA,-inf	NA,inf	NA,0.512	0.000339612	0.000339612
2	chr2:226479771:G:A	226479771	NA,A	NA,G	NA,1	NA,-inf	NA,inf	NA,0.478866	0.000338794	0.000338794
2	chr2:226486508:A:G	226486508	NA,G	NA,A	NA,1	NA,-inf	NA,inf	NA,0.510254	0.000338677	0.000338677
2	chr2:226912777:A:T	226912777	T,T	A,A	1,1	inf,-inf	inf,inf	1.33095,0.633281	0.000338609	0.000338609
2	chr2:226193091:C:T	226193091	NA,T	NA,C	NA,1	NA,-inf	NA,inf	NA,0.488936	0.00033835	0.00033835
2	chr2:226141530:G:A	226141530	NA,A	NA,G	NA,1	NA,inf	NA,inf	NA,0.544911	0.000337848	0.000337848
2	chr2:226187702:C:A	226187702	NA,A	NA,C	NA,1	NA,inf	NA,inf	NA,0.48391	0.0003378	0.0003378
2	chr2:225935336:G:A	225935336	NA,A	NA,G	NA,1	NA,-inf	NA,inf	NA,0.472603	0.000337774	0.000337775
2	chr2:226566785:A:C	226566785	NA,C	NA,A	NA,1	NA,-inf	NA,inf	NA,0.478594	0.000337564	0.000337565
2	chr2:226070835:A:G	226070835	NA,G	NA,A	NA,1	NA,inf	NA,inf	NA,0.521004	0.000337377	0.000337378
2	chr2:226398995:C:A	226398995	NA,A	NA,C	NA,1	NA,-inf	NA,inf	NA,0.480232	0.000337323	0.000337324
2	chr2:226836143:C:G	226836143	NA,G	NA,C	NA,1	NA,-inf	NA,inf	NA,0.496041	0.000337281	0.000337281
2	chr2:226402613:A:AT	226402613	NA,AT	NA,A	NA,1	NA,-inf	NA,inf	NA,1.15278	0.000337246	0.000337247
2	chr2:226387280:A:C	226387280	NA,C	NA,A	NA,1	NA,inf	NA,inf	NA,0.525574	0.000337005	0.000337005
2	chr2:226685147:C:T	226685147	NA,T	NA,C	NA,1	NA,-inf	NA,inf	NA,0.497731	0.000336736	0.000336737
2	chr2:226406788:G:C	226406788	NA,C	NA,G	NA,1	NA,-inf	NA,inf	NA,0.459735	0.00033573	0.00033573
2	chr2:226593564:C:G	226593564	NA,G	NA,C	NA,1	NA,inf	NA,inf	NA,0.465085	0.000335575	0.000335575
2	chr2:226043816:G:A	226043816	NA,A	NA,G	NA,1	NA,inf	NA,inf	NA,0.516495	0.000335197	0.000335198
2	chr2:226569328:C:A	226569328	NA,A	NA,C	NA,1	NA,-inf	NA,inf	NA,0.47337	0.000335133	0.000335133
2	chr2:226374021:T:C	226374021	NA,C	NA,T	NA,1	NA,-inf	NA,inf	NA,0.466162	0.000334358	0.000334358
2	chr2:226611279:C:T	226611279	NA,T	NA,C	NA,1	NA,-inf	NA,inf	NA,0.493117	0.000334334	0.000334334
2	chr2:226743825:A:C	226743825	C,C	A,A	1,1	-inf,-inf	inf,inf	1.04933,0.275353	0.000333948	0.000333948
2	chr2:226136622:C:T	226136622	NA,T	NA,C	NA,1	NA,inf	NA,inf	NA,0.521054	0.000333621	0.000333621
2	chr2:226276965:T:A	226276965	NA,A	NA,T	NA,1	NA,inf	NA,inf	NA,0.520858	0.000333262	0.000333262
2	chr2:226363705:A:G	226363705	NA,G	NA,A	NA,1	NA,-inf	NA,inf	NA,0.470361	0.000333135	0.000333135
2	chr2:226072845:T:A	226072845	NA,A	NA,T	NA,1	NA,inf	NA,inf	NA,0.547481	0.000332354	0.000332354
2	chr2:226082969:G:A	226082969	NA,A	NA,G	NA,1	NA,-inf	NA,inf	NA,0.473881	0.000332296	0.000332296
2	chr2:226501933:T:C	226501933	NA,C	NA,T	NA,1	NA,inf	NA,inf	NA,0.542417	0.000332058	0.000332058
2	chr2:226712928:C:T	226712928	T,T	C,C	1,1	-inf,inf	inf,inf	1.48242,0.678013	0.00033203	0.000332031
2	chr2:226124773:C:T	226124773	T,NA	C,NA	1,NA	inf,NA	inf,NA	0.174495,NA	0.000331983	0.000331983
2	chr2:226622184:A:T	226622184	NA,T	NA,A	NA,1	NA,-inf	NA,inf	NA,0.487437	0.000331842	0.000331843
2	chr2:226070030:C:A	226070030	NA,A	NA,C	NA,1	NA,inf	NA,inf	NA,0.545253	0.00033136	0.00033136
2	chr2:226361196:C:T	226361196	NA,T	NA,C	NA,1	NA,-inf	NA,inf	NA,0.466806	0.00033126	0.00033126
2	chr2:226566939:T:C	226566939	NA,C	NA,T	NA,1	NA,-inf	NA,inf	NA,0.463735	0.000330703	0.000330703
2	chr2:226068041:G:A	226068041	NA,A	NA,G	NA,1	NA,inf	NA,inf	NA,0.505794	0.000330508	0.000330508
2	chr2:226327778:C:T	226327778	NA,T	NA,C	NA,1	NA,-inf	NA,inf	NA,0.454236	0.000330466	0.000330466
2	chr2:226007254:C:T	226007254	NA,T	NA,C	NA,1	NA,inf	NA,inf	NA,0.50785	0.000330423	0.000330423
2	chr2:226742005:C:A	226742005	NA,A	NA,C	NA,1	NA,-inf	NA,inf	NA,0.474946	0.000329802	0.000329803
2	chr2:226138699:T:A	226138699	NA,A	NA,T	NA,1	NA,-inf	NA,inf	NA,0.489121	0.000329215	0.000329216
2	chr2:225954407:C:T	225954407	NA,T	NA,C	NA,1	NA,inf	NA,inf	NA,0.435968	0.000328936	0.000328936
2	chr2:226035258:A:T	226035258	NA,T	NA,A	NA,1	NA,inf	NA,inf	NA,0.521584	0.000328745	0.000328745
2	chr2:226082968:C:T	226082968	NA,T	NA,C	NA,1	NA,-inf	NA,inf	NA,0.468577	0.000328664	0.000328664
2	chr2:226402019:C:T	226402019	NA,T	NA,C	NA,1	NA,-inf	NA,inf	NA,1.12455	0.000328449	0.00032845
2	chr2:226101996:C:T	226101996	NA,T	NA,C	NA,1	NA,-inf	NA,inf	NA,0.472965	0.000328177	0.000328178
2	chr2:226483497:C:T	226483497	T,T	C,C	1,1	inf,-inf	inf,inf	1.60133,0.816988	0.000327553	0.000327554
2	chr2:226327024:T:G	226327024	NA,G	NA,T	NA,1	NA,-inf	NA,inf	NA,0.45674	0.000327441	0.000327441
2	chr2:226857577:A:G	226857577	NA,G	NA,A	NA,1	NA,inf	NA,inf	NA,0.497536	0.000327242	0.000327242
2	chr2:226522872:T:C	226522872	NA,C	NA,T	NA,1	NA,-inf	NA,inf	NA,0.444873	0.000327208	0.000327209
2	chr2:226548355:TAAGAG:T	226548355	NA,T	NA,TAAGAG	NA,1	NA,inf	NA,inf	NA,0.50241	0.000326842	0.000326842
2	chr2:226836369:C:A	226836369	NA,A	NA,C	NA,1	NA,-inf	NA,inf	NA,0.493625	0.0003268	0.000326801
2	chr2:226395898:A:G	226395898	NA,G	NA,A	NA,1	NA,-inf	NA,inf	NA,1.11521	0.000326368	0.000326369
2	chr2:226096822:C:T	226096822	NA,T	NA,C	NA,1	NA,-inf	NA,inf	NA,0.459668	0.000326222	0.000326223
2	chr2:226445021:A:G	226445021	G,NA	A,NA	1,NA	-inf,NA	inf,NA	0.56139,NA	0.000326122	0.000326122
2	chr2:226425728:T:C	226425728	NA,C	NA,T	NA,1	NA,-inf	NA,inf	NA,0.449683	0.00032575	0.00032575
2	chr2:226557347:G:C	226557347	NA,C	NA,G	NA,1	NA,-inf	NA,inf	NA,0.45237	0.000325693	0.000325693
2	chr2:226349488:G:A	226349488	NA,A	NA,G	NA,1	NA,-inf	NA,inf	NA,0.454506	0.000325656	0.000325656
2	chr2:226149697:A:G	226149697	NA,G	NA,A	NA,1	NA,inf	NA,inf	NA,0.492013	0.00032553	0.000325531
2	chr2:226837532:C:T	226837532	NA,T	NA,C	NA,1	NA,-inf	NA,inf	NA,0.469059	0.000325295	0.000325295
2	chr2:226481534:T:G	226481534	NA,G	NA,T	NA,1	NA,-inf	NA,inf	NA,0.448796	0.000325221	0.000325221
2	chr2:225923082:G:A	225923082	NA,A	NA,G	NA,1	NA,-inf	NA,inf	NA,0.46724	0.000325094	0.000325094
2	chr2:226352334:G:A	226352334	NA,A	NA,G	NA,1	NA,-inf	NA,inf	NA,0.4523	0.000324691	0.000324691
2	chr2:226075465:T:A	226075465	NA,A	NA,T	NA,1	NA,inf	NA,inf	NA,0.528007	0.000324295	0.000324296
2	chr2:226898264:A:G	226898264	NA,G	NA,A	NA,1	NA,inf	NA,inf	NA,0.494471	0.00032417	0.00032417
2	chr2:226330281:T:A	226330281	NA,A	NA,T	NA,1	NA,-inf	NA,inf	NA,0.49011	0.000324117	0.000324117
2	chr2:226314006:G:A	226314006	A,A	G,G	1,1	-inf,inf	inf,inf	0.405925,0.633998	0.000323327	0.000323328
2	chr2:226700436:A:G	226700436	NA,G	NA,A	NA,1	NA,inf	NA,inf	NA,0.497183	0.000323068	0.000323069
2	chr2:226556015:G:C	226556015	NA,C	NA,G	NA,1	NA,-inf	NA,inf	NA,0.445173	0.000322687	0.000322687
2	chr2:226548947:G:T	226548947	NA,T	NA,G	NA,1	NA,-inf	NA,inf	NA,0.432268	0.000322654	0.000322654
2	chr2:226330968:T:C	226330968	NA,C	NA,T	NA,1	NA,inf	NA,inf	NA,0.511507	0.000322303	0.000322303
2	chr2:226345847:A:G	226345847	NA,G	NA,A	NA,1	NA,inf	NA,inf	NA,0.509602	0.000321766	0.000321766
2	chr2:226663702:A:G	226663702	NA,G	NA,A	NA,1	NA,-inf	NA,inf	NA,0.444711	0.000321271	0.000321271
2	chr2:226859718:G:A	226859718	NA,A	NA,G	NA,1	NA,inf	NA,inf	NA,0.474572	0.000321138	0.000321139
2	chr2:226055376:T:C	226055376	NA,C	NA,T	NA,1	NA,inf	NA,inf	NA,0.519697	0.000321091	0.000321091
2	chr2:226612556:T:C	226612556	NA,C	NA,T	NA,1	NA,-inf	NA,inf	NA,0.522595	0.000320866	0.000320866
2	chr2:226376133:C:T	226376133	NA,T	NA,C	NA,1	NA,inf	NA,inf	NA,0.490823	0.000320757	0.000320757
2	chr2:226678497:G:C	226678497	NA,C	NA,G	NA,1	NA,inf	NA,inf	NA,0.363217	0.000320474	0.000320475
2	chr2:226596612:A:AAAAATAATT	226596612	NA,AAAAATAATT	NA,A	NA,1	NA,-inf	NA,inf	NA,0.446365	0.000320351	0.000320351
2	chr2:226214094:A:T	226214094	NA,T	NA,A	NA,1	NA,-inf	NA,inf	NA,0.463238	0.000319297	0.000319297
2	chr2:226347677:A:T	226347677	NA,T	NA,A	NA,1	NA,-inf	NA,inf	NA,0.436057	0.000318996	0.000318997
2	chr2:226536111:C:T	226536111	NA,T	NA,C	NA,1	NA,-inf	NA,inf	NA,0.438003	0.000318729	0.000318729
2	chr2:226020015:A:C	226020015	NA,C	NA,A	NA,1	NA,-inf	NA,inf	NA,0.440539	0.000318643	0.000318644
2	chr2:226086692:G:A	226086692	NA,A	NA,G	NA,1	NA,-inf	NA,inf	NA,0.441852	0.000318595	0.000318596
2	chr2:226484818:GCT:G	226484818	NA,G	NA,GCT	NA,1	NA,-inf	NA,inf	NA,0.463806	0.000318256	0.000318256
2	chr2:226106817:T:G	226106817	NA,G	NA,T	NA,1	NA,-inf	NA,inf	NA,0.444162	0.000318216	0.000318216
2	chr2:226224606:C:T	226224606	NA,T	NA,C	NA,1	NA,inf	NA,inf	NA,0.41967	0.000318192	0.000318192
2	chr2:226596564:GAGTTCAAGAGC:G	226596564	NA,G	NA,GAGTTCAAGAGC	NA,1	NA,-inf	NA,inf	NA,0.440897	0.00031802	0.00031802
2	chr2:226357247:G:A	226357247	NA,A	NA,G	NA,1	NA,-inf	NA,inf	NA,0.436033	0.000317974	0.000317974
2	chr2:226568299:C:T	226568299	NA,T	NA,C	NA,1	NA,-inf	NA,inf	NA,0.421557	0.000317917	0.000317917
2	chr2:226599719:C:T	226599719	NA,T	NA,C	NA,1	NA,inf	NA,inf	NA,0.484037	0.000317737	0.000317737
2	chr2:226660690:C:A	226660690	NA,A	NA,C	NA,1	NA,-inf	NA,inf	NA,0.458375	0.000317702	0.000317702
2	chr2:226386146:C:T	226386146	NA,T	NA,C	NA,1	NA,-inf	NA,inf	NA,0.4281	0.000317035	0.000317035
2	chr2:226281001:G:T	226281001	T,NA	G,NA	1,NA	-inf,NA	inf,NA	0.621406,NA	0.000316592	0.000316592
2	chr2:226339730:T:G	226339730	NA,G	NA,T	NA,1	NA,inf	NA,inf	NA,0.496468	0.000316404	0.000316404
2	chr2:226559061:T:C	226559061	C,NA	T,NA	1,NA	inf,NA	inf,NA	1.22154,NA	0.000316352	0.000316352
2	chr2:226296241:A:T	226296241	NA,T	NA,A	NA,1	NA,-inf	NA,inf	NA,0.433371	0.000316309	0.000316309
2	chr2:225918768:C:T	225918768	NA,T	NA,C	NA,1	NA,-inf	NA,inf	NA,0.497871	0.000316248	0.000316248
2	chr2:226583161:T:A	226583161	NA,A	NA,T	NA,1	NA,inf	NA,inf	NA,0.422382	0.000316142	0.000316142
2	chr2:226531391:A:G	226531391	NA,G	NA,A	NA,1	NA,-inf	NA,inf	NA,0.413255	0.000316077	0.000316077
2	chr2:226281002:A:T	226281002	T,NA	A,NA	1,NA	-inf,NA	inf,NA	0.620547,NA	0.000316042	0.000316042
2	chr2:226600701:T:C	226600701	NA,C	NA,T	NA,1	NA,inf	NA,inf	NA,0.481382	0.000315923	0.000315923
2	chr2:226913041:A:G	226913041	G,G	A,A	1,1	inf,-inf	inf,inf	1.33928,0.575643	0.000315599	0.000315599
2	chr2:226537808:C:T	226537808	NA,T	NA,C	NA,1	NA,inf	NA,inf	NA,0.418656	0.000315202	0.000315202
2	chr2:226508379:T:G	226508379	NA,G	NA,T	NA,1	NA,-inf	NA,inf	NA,0.41387	0.000315005	0.000315005
2	chr2:226367164:G:T	226367164	NA,T	NA,G	NA,1	NA,-inf	NA,inf	NA,0.429445	0.000314998	0.000314998
2	chr2:226564042:T:C	226564042	NA,C	NA,T	NA,1	NA,-inf	NA,inf	NA,0.428925	0.000314987	0.000314987
2	chr2:226377539:T:TGATCGA	226377539	NA,TGATCGA	NA,T	NA,1	NA,inf	NA,inf	NA,0.470521	0.000314592	0.000314592
2	chr2:226865213:T:C	226865213	NA,C	NA,T	NA,1	NA,-inf	NA,inf	NA,0.443961	0.000314501	0.000314502
2	chr2:226507364:C:T	226507364	T,T	C,C	1,1	inf,-inf	inf,inf	1.56802,0.81785	0.000314453	0.000314454
2	chr2:226379557:T:A	226379557	NA,A	NA,T	NA,1	NA,-inf	NA,inf	NA,0.428446	0.000313419	0.000313419
2	chr2:226222993:A:T	226222993	NA,T	NA,A	NA,1	NA,-inf	NA,inf	NA,0.435259	0.000312733	0.000312733
2	chr2:226217028:A:G	226217028	NA,G	NA,A	NA,1	NA,inf	NA,inf	NA,0.457031	0.000312149	0.000312149
2	chr2:226505305:G:T	226505305	T,T	G,G	1,1	inf,-inf	inf,inf	1.55683,0.82375	0.000312035	0.000312036
2	chr2:226354817:G:C	226354817	NA,C	NA,G	NA,1	NA,-inf	NA,inf	NA,0.415861	0.000311753	0.000311754
2	chr2:226346222:A:C	226346222	NA,C	NA,A	NA,1	NA,inf	NA,inf	NA,0.484693	0.00031155	0.000311551
2	chr2:226491882:C:A	226491882	A,A	C,C	1,1	inf,-inf	inf,inf	1.57639,0.807465	0.000311488	0.000311489
2	chr2:226101982:G:A	226101982	NA,A	NA,G	NA,1	NA,inf	NA,inf	NA,0.460361	0.000311288	0.000311288
2	chr2:226182544:A:G	226182544	NA,G	NA,A	NA,1	NA,inf	NA,inf	NA,0.394539	0.000311226	0.000311227
2	chr2:226880511:G:A	226880511	A,A	G,G	1,1	-inf,-inf	inf,inf	1.5725,0.264805	0.00031079	0.00031079
2	chr2:226917484:T:A	226917484	NA,A	NA,T	NA,1	NA,inf	NA,inf	NA,0.439394	0.000310302	0.000310302
2	chr2:226805204:T:C	226805204	NA,C	NA,T	NA,1	NA,-inf	NA,inf	NA,0.429027	0.00031002	0.00031002
2	chr2:226815573:C:T	226815573	NA,T	NA,C	NA,1	NA,-inf	NA,inf	NA,0.437526	0.000309974	0.000309974
2	chr2:226550874:C:T	226550874	NA,T	NA,C	NA,1	NA,-inf	NA,inf	NA,0.415605	0.000309762	0.000309763
2	chr2:226445093:G:A	226445093	NA,A	NA,G	NA,1	NA,-inf	NA,inf	NA,0.403988	0.000309456	0.000309456
2	chr2:226109777:C:T	226109777	NA,T	NA,C	NA,1	NA,-inf	NA,inf	NA,0.422635	0.000309269	0.000309269
2	chr2:226758058:G:A	226758058	NA,A	NA,G	NA,1	NA,inf	NA,inf	NA,0.43604	0.000309187	0.000309187
2	chr2:226916884:T:C	226916884	C,C	T,T	1,1	inf,-inf	inf,inf	1.132,0.846575	0.000309108	0.000309108
2	chr2:226297158:A:G	226297158	NA,G	NA,A	NA,1	NA,-inf	NA,inf	NA,0.414677	0.000308571	0.000308571
2	chr2:226904284:A:G	226904284	G,G	A,A	1,1	inf,-inf	inf,inf	1.43271,0.450249	0.000308489	0.000308489
2	chr2:226328945:C:A	226328945	NA,A	NA,C	NA,1	NA,inf	NA,inf	NA,0.457555	0.000308362	0.000308362
2	chr2:226242956:G:C	226242956	NA,C	NA,G	NA,1	NA,inf	NA,inf	NA,0.489906	0.000308288	0.000308288
2	chr2:226524371:C:T	226524371	NA,T	NA,C	NA,1	NA,-inf	NA,inf	NA,0.393391	0.000307796	0.000307796
2	chr2:226169799:A:G	226169799	NA,G	NA,A	NA,1	NA,inf	NA,inf	NA,0.45267	0.000307737	0.000307737
2	chr2:226061094:A:G	226061094	G,NA	A,NA	1,NA	-inf,NA	inf,NA	0.641321,NA	0.000307688	0.000307688
2	chr2:226721244:T:A	226721244	NA,A	NA,T	NA,1	NA,-inf	NA,inf	NA,0.417822	0.000307513	0.000307514
2	chr2:226530328:T:C	226530328	NA,C	NA,T	NA,1	NA,-inf	NA,inf	NA,0.390979	0.00030674	0.00030674
2	chr2:226717336:A:G	226717336	NA,G	NA,A	NA,1	NA,-inf	NA,inf	NA,0.417307	0.000306373	0.000306373
2	chr2:226288803:T:C	226288803	NA,C	NA,T	NA,1	NA,inf	NA,inf	NA,0.443179	0.000306115	0.000306116
2	chr2:226912379:A:G	226912379	G,G	A,A	1,1	inf,-inf	inf,inf	1.32503,0.571858	0.000305932	0.000305932
2	chr2:226228860:T:C	226228860	NA,C	NA,T	NA,1	NA,-inf	NA,inf	NA,0.421016	0.000305484	0.000305484
2	chr2:226531741:T:C	226531741	NA,C	NA,T	NA,1	NA,-inf	NA,inf	NA,0.382198	0.000305101	0.000305101
2	chr2:226768732:G:A	226768732	NA,A	NA,G	NA,1	NA,inf	NA,inf	NA,0.445097	0.000305027	0.000305027
2	chr2:226718960:G:A	226718960	NA,A	NA,G	NA,1	NA,-inf	NA,inf	NA,0.41414	0.000304952	0.000304952
2	chr2:226178324:G:A	226178324	A,NA	G,NA	1,NA	-inf,NA	inf,NA	0.484381,NA	0.000304823	0.000304824
2	chr2:226768968:G:A	226768968	NA,A	NA,G	NA,1	NA,inf	NA,inf	NA,0.41591	0.000304794	0.000304795
2	chr2:226719611:A:C	226719611	NA,C	NA,A	NA,1	NA,-inf	NA,inf	NA,0.415018	0.000304674	0.000304675
2	chr2:225965089:CT:C	225965089	NA,C	NA,CT	NA,1	NA,-inf	NA,inf	NA,0.406763	0.00030456	0.000304561
2	chr2:225955909:C:A	225955909	NA,A	NA,C	NA,1	NA,-inf	NA,inf	NA,0.40678	0.00030454	0.000304541
2	chr2:226214757:C:A	226214757	NA,A	NA,C	NA,1	NA,-inf	NA,inf	NA,0.426302	0.00030436	0.000304361
2	chr2:226910172:C:T	226910172	T,T	C,C	1,1	inf,-inf	inf,inf	1.27715,0.625099	0.000304227	0.000304227
2	chr2:226586489:G:A	226586489	NA,A	NA,G	NA,1	NA,inf	NA,inf	NA,0.439297	0.000304223	0.000304223
2	chr2:226336801:TTATAA:T	226336801	NA,T	NA,TTATAA	NA,1	NA,inf	NA,inf	NA,0.447663	0.00030381	0.00030381
2	chr2:226034063:T:C	226034063	NA,C	NA,T	NA,1	NA,inf	NA,inf	NA,0.426551	0.000303692	0.000303692
2	chr2:226143456:G:A	226143456	NA,A	NA,G	NA,1	NA,inf	NA,inf	NA,0.429761	0.00030367	0.00030367
2	chr2:226372326:G:A	226372326	NA,A	NA,G	NA,1	NA,inf	NA,inf	NA,0.463605	0.00030365	0.000303651
2	chr2:226222492:A:G	226222492	NA,G	NA,A	NA,1	NA,-inf	NA,inf	NA,0.464047	0.000303594	0.000303595
2	chr2:226263650:C:T	226263650	NA,T	NA,C	NA,1	NA,-inf	NA,inf	NA,0.404701	0.000303434	0.000303435
2	chr2:226374358:A:G	226374358	NA,G	NA,A	NA,1	NA,inf	NA,inf	NA,0.462142	0.000303105	0.000303105
2	chr2:226600950:A:G	226600950	NA,G	NA,A	NA,1	NA,inf	NA,inf	NA,0.440431	0.000302987	0.000302988
2	chr2:226136703:G:T	226136703	NA,T	NA,G	NA,1	NA,inf	NA,inf	NA,0.438676	0.000302969	0.000302969
2	chr2:226163589:A:G	226163589	NA,G	NA,A	NA,1	NA,-inf	NA,inf	NA,0.406646	0.000302757	0.000302757
2	chr2:226876882:AAATT:A	226876882	NA,A	NA,AAATT	NA,1	NA,inf	NA,inf	NA,0.430602	0.000302698	0.000302698
2	chr2:225924268:T:A	225924268	NA,A	NA,T	NA,1	NA,inf	NA,inf	NA,0.409736	0.000302667	0.000302667
2	chr2:226908096:T:A	226908096	A,A	T,T	1,1	inf,-inf	inf,inf	1.66187,0.166673	0.00030262	0.00030262
2	chr2:226919435:T:C	226919435	NA,C	NA,T	NA,1	NA,inf	NA,inf	NA,0.439186	0.000302516	0.000302516
2	chr2:226208178:A:T	226208178	NA,T	NA,A	NA,1	NA,inf	NA,inf	NA,0.361027	0.000302397	0.000302397
2	chr2:226919651:C:T	226919651	NA,T	NA,C	NA,1	NA,inf	NA,inf	NA,0.437546	0.000301899	0.000301899
2	chr2:226629736:G:A	226629736	NA,A	NA,G	NA,1	NA,-inf	NA,inf	NA,0.472391	0.000301692	0.000301692
2	chr2:226678917:C:T	226678917	NA,T	NA,C	NA,1	NA,inf	NA,inf	NA,0.319746	0.000301438	0.000301438
2	chr2:226023140:T:C	226023140	C,NA	T,NA	1,NA	inf,NA	inf,NA	0.379335,NA	0.000301243	0.000301244
2	chr2:226553432:G:T	226553432	NA,T	NA,G	NA,1	NA,-inf	NA,inf	NA,0.386838	0.000301219	0.000301219
2	chr2:226519209:T:C	226519209	NA,C	NA,T	NA,1	NA,inf	NA,inf	NA,0.405704	0.000300444	0.000300444
2	chr2:226501457:G:A	226501457	A,A	G,G	1,1	inf,-inf	inf,inf	1.4802,0.86676	0.000300385	0.000300386
2	chr2:226545148:T:C	226545148	NA,C	NA,T	NA,1	NA,-inf	NA,inf	NA,0.388547	0.000300326	0.000300327
2	chr2:226550322:G:A	226550322	NA,A	NA,G	NA,1	NA,-inf	NA,inf	NA,0.376538	0.000300255	0.000300255
2	chr2:226133837:C:T	226133837	NA,T	NA,C	NA,1	NA,inf	NA,inf	NA,0.432629	0.000299993	0.000299993
2	chr2:225907769:T:C	225907769	NA,C	NA,T	NA,1	NA,-inf	NA,inf	NA,0.406007	0.000299805	0.000299805
2	chr2:226182797:GC:G	226182797	NA,G	NA,GC	NA,1	NA,inf	NA,inf	NA,0.410743	0.000299653	0.000299653
2	chr2:226224877:G:A	226224877	NA,A	NA,G	NA,1	NA,-inf	NA,inf	NA,0.397243	0.000299503	0.000299503
2	chr2:226658254:A:G	226658254	NA,G	NA,A	NA,1	NA,-inf	NA,inf	NA,0.397558	0.000299501	0.000299501
2	chr2:226538325:G:A	226538325	NA,A	NA,G	NA,1	NA,-inf	NA,inf	NA,0.372805	0.000299396	0.000299397
2	chr2:226316747:G:A	226316747	NA,A	NA,G	NA,1	NA,-inf	NA,inf	NA,0.400032	0.000299374	0.000299374
2	chr2:226162684:C:T	226162684	NA,T	NA,C	NA,1	NA,inf	NA,inf	NA,0.430497	0.000299103	0.000299104
2	chr2:226921439:G:A	226921439	NA,A	NA,G	NA,1	NA,-inf	NA,inf	NA,0.406912	0.000298866	0.000298867
2	chr2:226223092:T:C	226223092	NA,C	NA,T	NA,1	NA,-inf	NA,inf	NA,0.433749	0.000298833	0.000298833
2	chr2:226200250:G:A	226200250	NA,A	NA,G	NA,1	NA,inf	NA,inf	NA,0.351415	0.000298591	0.000298592
2	chr2:225956285:T:C	225956285	NA,C	NA,T	NA,1	NA,-inf	NA,inf	NA,0.392156	0.000298086	0.000298086
2	chr2:226124945:C:T	226124945	NA,T	NA,C	NA,1	NA,inf	NA,inf	NA,0.437815	0.00029795	0.00029795
2	chr2:226330287:T:C	226330287	NA,C	NA,T	NA,1	NA,inf	NA,inf	NA,0.453576	0.000297899	0.000297899
2	chr2:226869319:A:G	226869319	NA,G	NA,A	NA,1	NA,-inf	NA,inf	NA,0.395582	0.000297798	0.000297798
2	chr2:226164059:G:A	226164059	NA,A	NA,G	NA,1	NA,inf	NA,inf	NA,0.347238	0.000297727	0.000297728
2	chr2:226247313:C:T	226247313	NA,T	NA,C	NA,1	NA,-inf	NA,inf	NA,0.38283	0.000297611	0.000297611
2	chr2:226109223:A:C	226109223	NA,C	NA,A	NA,1	NA,inf	NA,inf	NA,0.457599	0.000297211	0.000297211
2	chr2:226109220:C:T	226109220	NA,T	NA,C	NA,1	NA,inf	NA,inf	NA,0.45758	0.000297208	0.000297208
2	chr2:226255574:A:G	226255574	NA,G	NA,A	NA,1	NA,-inf	NA,inf	NA,0.380173	0.000296829	0.000296829
2	chr2:226623942:AC:A	226623942	NA,A	NA,AC	NA,1	NA,inf	NA,inf	NA,0.428348	0.000296712	0.000296713
2	chr2:226143997:C:T	226143997	NA,T	NA,C	NA,1	NA,inf	NA,inf	NA,0.426371	0.000296668	0.000296668
2	chr2:226627043:G:A	226627043	NA,A	NA,G	NA,1	NA,inf	NA,inf	NA,0.411529	0.000296441	0.000296441
2	chr2:225931427:A:T	225931427	NA,T	NA,A	NA,1	NA,-inf	NA,inf	NA,0.375428	0.000296423	0.000296423
2	chr2:226533974:A:G	226533974	NA,G	NA,A	NA,1	NA,-inf	NA,inf	NA,0.380553	0.000296302	0.000296302
2	chr2:226694940:C:T	226694940	NA,T	NA,C	NA,1	NA,inf	NA,inf	NA,0.422182	0.000296197	0.000296197
2	chr2:226366556:C:T	226366556	NA,T	NA,C	NA,1	NA,-inf	NA,inf	NA,0.367368	0.000295998	0.000295998
2	chr2:226503423:A:C	226503423	C,C	A,A	1,1	inf,-inf	inf,inf	1.5476,0.798544	0.000295669	0.00029567
2	chr2:225932238:T:G	225932238	NA,G	NA,T	NA,1	NA,inf	NA,inf	NA,0.389411	0.000295599	0.000295599
2	chr2:226646082:T:C	226646082	C,C	T,T	1,1	inf,inf	inf,inf	0.813599,1.38922	0.000295465	0.000295466
2	chr2:226700315:T:C	226700315	NA,C	NA,T	NA,1	NA,-inf	NA,inf	NA,0.404998	0.000295318	0.000295318
2	chr2:226115782:G:A	226115782	NA,A	NA,G	NA,1	NA,inf	NA,inf	NA,0.417682	0.000295187	0.000295187
2	chr2:226521040:G:A	226521040	NA,A	NA,G	NA,1	NA,-inf	NA,inf	NA,0.383504	0.000295002	0.000295002
2	chr2:225932491:A:G	225932491	NA,G	NA,A	NA,1	NA,-inf	NA,inf	NA,0.384339	0.000294951	0.000294952
2	chr2:226557268:C:T	226557268	NA,T	NA,C	NA,1	NA,inf	NA,inf	NA,0.367702	0.000294877	0.000294877
2	chr2:226255099:C:T	226255099	NA,T	NA,C	NA,1	NA,-inf	NA,inf	NA,0.374418	0.000294738	0.000294738
2	chr2:226745217:T:C	226745217	NA,C	NA,T	NA,1	NA,-inf	NA,inf	NA,0.376045	0.000294155	0.000294156
2	chr2:226741179:T:C	226741179	C,C	T,T	1,1	-inf,inf	inf,inf	1.05246,0.150994	0.000293679	0.000293679
2	chr2:225926982:A:C	225926982	NA,C	NA,A	NA,1	NA,inf	NA,inf	NA,0.385685	0.000293586	0.000293586
2	chr2:226243317:G:A	226243317	NA,A	NA,G	NA,1	NA,inf	NA,inf	NA,0.40219	0.000292878	0.000292879
2	chr2:226613337:T:C	226613337	NA,C	NA,T	NA,1	NA,-inf	NA,inf	NA,0.383157	0.000292741	0.000292742
2	chr2:226294646:C:G	226294646	NA,G	NA,C	NA,1	NA,-inf	NA,inf	NA,0.373422	0.000292701	0.000292701
2	chr2:226601041:G:A	226601041	A,A	G,G	1,1	inf,inf	inf,inf	1.83059,0.166291	0.000292617	0.000292617
2	chr2:226191276:G:A	226191276	NA,A	NA,G	NA,1	NA,inf	NA,inf	NA,0.336641	0.000292608	0.000292608
2	chr2:225910122:G:A	225910122	NA,A	NA,G	NA,1	NA,inf	NA,inf	NA,0.390652	0.000292265	0.000292266
2	chr2:226072150:T:C	226072150	NA,C	NA,T	NA,1	NA,-inf	NA,inf	NA,0.375115	0.000292197	0.000292197
2	chr2:226275417:A:G	226275417	NA,G	NA,A	NA,1	NA,-inf	NA,inf	NA,0.388265	0.000292185	0.000292185
2	chr2:225947962:C:T	225947962	T,NA	C,NA	1,NA	inf,NA	inf,NA	0.771923,NA	0.000292009	0.000292009
2	chr2:226426725:A:G	226426725	NA,G	NA,A	NA,1	NA,inf	NA,inf	NA,0.418638	0.000291942	0.000291943
2	chr2:226430663:GTTTAA:G	226430663	NA,G	NA,GTTTAA	NA,1	NA,inf	NA,inf	NA,0.41863	0.00029194	0.00029194
2	chr2:226680018:G:A	226680018	NA,A	NA,G	NA,1	NA,-inf	NA,inf	NA,0.397389	0.000291938	0.000291939
2	chr2:226230038:A:T	226230038	NA,T	NA,A	NA,1	NA,inf	NA,inf	NA,0.403025	0.000291727	0.000291727
2	chr2:226428054:C:T	226428054	NA,T	NA,C	NA,1	NA,inf	NA,inf	NA,0.417974	0.000291709	0.00029171
2	chr2:226669311:G:T	226669311	NA,T	NA,G	NA,1	NA,inf	NA,inf	NA,0.411958	0.000291612	0.000291612
2	chr2:226211430:A:G	226211430	NA,G	NA,A	NA,1	NA,-inf	NA,inf	NA,0.379027	0.000291283	0.000291283
2	chr2:226231343:T:A	226231343	NA,A	NA,T	NA,1	NA,inf	NA,inf	NA,0.401021	0.000291013	0.000291013
2	chr2:226325237:T:G	226325237	NA,G	NA,T	NA,1	NA,inf	NA,inf	NA,0.433928	0.000290967	0.000290968
2	chr2:226718312:A:C	226718312	NA,C	NA,A	NA,1	NA,-inf	NA,inf	NA,0.376579	0.00029089	0.000290891
2	chr2:226503134:A:C	226503134	C,C	A,A	1,1	inf,-inf	inf,inf	1.54089,0.794135	0.000290746	0.000290747
2	chr2:226571024:T:C	226571024	C,NA	T,NA	1,NA	-inf,NA	inf,NA	3.4002,NA	0.000290708	0.000290745
2	chr2:226175940:C:T	226175940	NA,T	NA,C	NA,1	NA,inf	NA,inf	NA,0.324595	0.000290523	0.000290524
2	chr2:226522711:C:T	226522711	NA,T	NA,C	NA,1	NA,-inf	NA,inf	NA,0.36912	0.00029039	0.00029039
2	chr2:226022189:G:T	226022189	NA,T	NA,G	NA,1	NA,-inf	NA,inf	NA,0.366984	0.000290211	0.000290211
2	chr2:226814737:A:G	226814737	NA,G	NA,A	NA,1	NA,inf	NA,inf	NA,0.401914	0.000290125	0.000290125
2	chr2:226567036:A:G	226567036	G,G	A,A	1,1	inf,inf	inf,inf	0.00749071,1.66757	0.000290115	0.000290115
2	chr2:225979616:A:G	225979616	G,NA	A,NA	1,NA	inf,NA	inf,NA	0.455826,NA	0.000289737	0.000289737
2	chr2:226129564:T:C	226129564	NA,C	NA,T	NA,1	NA,inf	NA,inf	NA,0.409803	0.000288936	0.000288937
2	chr2:226547120:G:A	226547120	NA,A	NA,G	NA,1	NA,-inf	NA,inf	NA,0.358736	0.000288732	0.000288732
2	chr2:226727383:G:A	226727383	NA,A	NA,G	NA,1	NA,inf	NA,inf	NA,0.391975	0.000288457	0.000288457
2	chr2:226520701:C:T	226520701	NA,T	NA,C	NA,1	NA,inf	NA,inf	NA,0.350668	0.000288423	0.000288423
2	chr2:226347915:T:C	226347915	NA,C	NA,T	NA,1	NA,inf	NA,inf	NA,0.403533	0.000288082	0.000288082
2	chr2:226544449:G:C	226544449	NA,C	NA,G	NA,1	NA,-inf	NA,inf	NA,0.498154	0.000287982	0.000287982
2	chr2:225922227:T:C	225922227	NA,C	NA,T	NA,1	NA,inf	NA,inf	NA,0.369843	0.000287866	0.000287866
2	chr2:226577778:G:A	226577778	NA,A	NA,G	NA,1	NA,inf	NA,inf	NA,0.292728	0.000287321	0.000287321
2	chr2:225922171:CT:C	225922171	NA,C	NA,CT	NA,1	NA,inf	NA,inf	NA,0.367579	0.00028708	0.00028708
2	chr2:226579310:T:A	226579310	NA,A	NA,T	NA,1	NA,-inf	NA,inf	NA,0.330259	0.000286758	0.000286758
2	chr2:226487054:C:A	226487054	NA,A	NA,C	NA,1	NA,-inf	NA,inf	NA,0.420452	0.000286752	0.000286753
2	chr2:226017416:G:C	226017416	NA,C	NA,G	NA,1	NA,-inf	NA,inf	NA,0.356356	0.00028646	0.00028646
2	chr2:226035864:G:A	226035864	NA,A	NA,G	NA,1	NA,inf	NA,inf	NA,0.369778	0.000286449	0.000286449
2	chr2:226890618:G:T	226890618	T,NA	G,NA	1,NA	-inf,NA	inf,NA	1.20687,NA	0.000286381	0.000286381
2	chr2:225919810:A:G	225919810	NA,G	NA,A	NA,1	NA,inf	NA,inf	NA,0.364176	0.00028638	0.00028638
2	chr2:226529345:A:C	226529345	NA,C	NA,A	NA,1	NA,-inf	NA,inf	NA,0.354349	0.000286331	0.000286331
2	chr2:226517423:G:A	226517423	NA,A	NA,G	NA,1	NA,-inf	NA,inf	NA,0.332789	0.000286231	0.000286231
2	chr2:226683759:C:T	226683759	NA,T	NA,C	NA,1	NA,-inf	NA,inf	NA,0.363549	0.000286134	0.000286134
2	chr2:226579217:C:T	226579217	NA,T	NA,C	NA,1	NA,-inf	NA,inf	NA,0.32795	0.000285916	0.000285916
2	chr2:226233474:T:C	226233474	NA,C	NA,T	NA,1	NA,inf	NA,inf	NA,0.42481	0.000285839	0.000285839
2	chr2:225917665:G:A	225917665	NA,A	NA,G	NA,1	NA,inf	NA,inf	NA,0.363591	0.000285679	0.000285679
2	chr2:226522152:T:G	226522152	NA,G	NA,T	NA,1	NA,-inf	NA,inf	NA,0.331367	0.000285583	0.000285583
2	chr2:226548638:T:C	226548638	C,C	T,T	1,1	inf,-inf	inf,inf	1.90643,0.301669	0.000285578	0.000285578
2	chr2:226693858:G:A	226693858	NA,A	NA,G	NA,1	NA,-inf	NA,inf	NA,0.393786	0.000285471	0.000285471
2	chr2:225950511:C:T	225950511	NA,T	NA,C	NA,1	NA,-inf	NA,inf	NA,0.426045	0.000285332	0.000285332
2	chr2:226494793:AC:A	226494793	A,A	AC,AC	1,1	inf,-inf	inf,inf	1.51496,0.807465	0.000284813	0.000284813
2	chr2:226568240:TA:T	226568240	NA,T	NA,TA	NA,1	NA,-inf	NA,inf	NA,0.324699	0.000284651	0.000284652
2	chr2:226694600:T:G	226694600	NA,G	NA,T	NA,1	NA,-inf	NA,inf	NA,0.351332	0.000284523	0.000284523
2	chr2:226452949:G:A	226452949	NA,A	NA,G	NA,1	NA,-inf	NA,inf	NA,0.346709	0.00028437	0.000284371
2	chr2:226818700:G:A	226818700	NA,A	NA,G	NA,1	NA,inf	NA,inf	NA,0.371375	0.000284332	0.000284332
2	chr2:226830520:G:T	226830520	NA,T	NA,G	NA,1	NA,inf	NA,inf	NA,0.381505	0.000284323	0.000284323
2	chr2:226414927:A:C	226414927	NA,C	NA,A	NA,1	NA,inf	NA,inf	NA,0.394204	0.000284221	0.000284221
2	chr2:225916331:C:T	225916331	NA,T	NA,C	NA,1	NA,inf	NA,inf	NA,0.357356	0.000283484	0.000283485
2	chr2:226543994:T:A	226543994	NA,A	NA,T	NA,1	NA,-inf	NA,inf	NA,0.349469	0.000283423	0.000283423
2	chr2:226252105:T:G	226252105	NA,G	NA,T	NA,1	NA,-inf	NA,inf	NA,0.343944	0.000283421	0.000283421
2	chr2:226012137:T:C	226012137	NA,C	NA,T	NA,1	NA,-inf	NA,inf	NA,0.347049	0.000283197	0.000283197
2	chr2:226308088:C:T	226308088	NA,T	NA,C	NA,1	NA,-inf	NA,inf	NA,0.363164	0.000283151	0.000283151
2	chr2:226016505:G:C	226016505	NA,C	NA,G	NA,1	NA,-inf	NA,inf	NA,0.34658	0.000283037	0.000283037
2	chr2:226245006:A:G	226245006	NA,G	NA,A	NA,1	NA,-inf	NA,inf	NA,0.342557	0.000282899	0.000282899
2	chr2:225926247:G:A	225926247	NA,A	NA,G	NA,1	NA,-inf	NA,inf	NA,0.357959	0.000282878	0.000282878
2	chr2:226925497:A:G	226925497	NA,G	NA,A	NA,1	NA,-inf	NA,inf	NA,0.370623	0.000282647	0.000282647
2	chr2:226223642:C:A	226223642	NA,A	NA,C	NA,1	NA,inf	NA,inf	NA,0.329547	0.000282447	0.000282447
2	chr2:226000000:T:C	226000000	NA,C	NA,T	NA,1	NA,-inf	NA,inf	NA,0.35285	0.000282357	0.000282357
2	chr2:226214028:C:T	226214028	NA,T	NA,C	NA,1	NA,inf	NA,inf	NA,0.403484	0.000282313	0.000282313
2	chr2:226747461:C:T	226747461	NA,T	NA,C	NA,1	NA,inf	NA,inf	NA,0.38144	0.000282306	0.000282306
2	chr2:226327630:A:G	226327630	NA,G	NA,A	NA,1	NA,inf	NA,inf	NA,0.407851	0.000282284	0.000282284
2	chr2:226907272:T:C	226907272	C,C	T,T	1,1	inf,-inf	inf,inf	1.23717,0.614765	0.000282215	0.000282215
2	chr2:225994670:AAAAT:A	225994670	NA,A	NA,AAAAT	NA,1	NA,inf	NA,inf	NA,0.373903	0.000282099	0.000282099
2	chr2:226518658:G:A	226518658	NA,A	NA,G	NA,1	NA,-inf	NA,inf	NA,0.320589	0.000281709	0.000281709
2	chr2:226494999:A:G	226494999	G,G	A,A	1,1	inf,-inf	inf,inf	1.50721,0.807465	0.000281524	0.000281524
2	chr2:226723417:A:C	226723417	NA,C	NA,A	NA,1	NA,-inf	NA,inf	NA,0.363207	0.000281493	0.000281493
2	chr2:226346031:A:G	226346031	NA,G	NA,A	NA,1	NA,-inf	NA,inf	NA,0.327078	0.00028145	0.00028145
2	chr2:225969313:T:C	225969313	NA,C	NA,T	NA,1	NA,-inf	NA,inf	NA,0.345758	0.000281283	0.000281283
2	chr2:226550054:C:T	226550054	NA,T	NA,C	NA,1	NA,-inf	NA,inf	NA,0.342934	0.000281242	0.000281242
2	chr2:226318525:C:T	226318525	NA,T	NA,C	NA,1	NA,-inf	NA,inf	NA,0.330217	0.000281202	0.000281202
2	chr2:226527219:T:C	226527219	NA,C	NA,T	NA,1	NA,inf	NA,inf	NA,0.329846	0.000281152	0.000281152
2	chr2:226427463:G:A	226427463	NA,A	NA,G	NA,1	NA,inf	NA,inf	NA,0.38664	0.000281088	0.000281089
2	chr2:226550245:T:C	226550245	C,C	T,T	1,1	inf,-inf	inf,inf	1.81247,0.415393	0.000280886	0.000280887
2	chr2:226871205:A:T	226871205	T,NA	A,NA	1,NA	-inf,NA	inf,NA	1.18976,NA	0.000280861	0.000280862
2	chr2:225995334:G:A	225995334	NA,A	NA,G	NA,1	NA,inf	NA,inf	NA,0.348084	0.000280362	0.000280362
2	chr2:226489318:C:T	226489318	NA,T	NA,C	NA,1	NA,-inf	NA,inf	NA,0.334882	0.000280226	0.000280227
2	chr2:226209044:G:A	226209044	NA,A	NA,G	NA,1	NA,inf	NA,inf	NA,0.299332	0.000280127	0.000280127
2	chr2:226682871:C:T	226682871	NA,T	NA,C	NA,1	NA,-inf	NA,inf	NA,0.345779	0.000280027	0.000280028
2	chr2:226324156:A:G	226324156	NA,G	NA,A	NA,1	NA,-inf	NA,inf	NA,0.336446	0.000279792	0.000279793
2	chr2:226567322:T:A	226567322	NA,A	NA,T	NA,1	NA,-inf	NA,inf	NA,0.309998	0.000279488	0.000279488
2	chr2:226392436:C:G	226392436	NA,G	NA,C	NA,1	NA,inf	NA,inf	NA,0.414846	0.000279437	0.000279438
2	chr2:226832877:G:A	226832877	NA,A	NA,G	NA,1	NA,-inf	NA,inf	NA,0.354689	0.000279124	0.000279124
2	chr2:226327280:C:G	226327280	NA,G	NA,C	NA,1	NA,inf	NA,inf	NA,0.383474	0.000278735	0.000278735
2	chr2:226759968:C:T	226759968	NA,T	NA,C	NA,1	NA,inf	NA,inf	NA,0.343975	0.000278569	0.000278569
2	chr2:226452930:A:G	226452930	NA,G	NA,A	NA,1	NA,-inf	NA,inf	NA,0.329755	0.000278566	0.000278566
2	chr2:226169033:G:A	226169033	NA,A	NA,G	NA,1	NA,inf	NA,inf	NA,0.319751	0.000278322	0.000278322
2	chr2:226524218:G:A	226524218	NA,A	NA,G	NA,1	NA,-inf	NA,inf	NA,0.334066	0.00027815	0.00027815
2	chr2:226806161:A:G	226806161	NA,G	NA,A	NA,1	NA,-inf	NA,inf	NA,0.346835	0.000278089	0.000278089
2	chr2:225920859:A:G	225920859	NA,G	NA,A	NA,1	NA,inf	NA,inf	NA,0.339401	0.00027747	0.00027747
2	chr2:226037925:T:C	226037925	NA,C	NA,T	NA,1	NA,inf	NA,inf	NA,0.351644	0.000277389	0.00027739
2	chr2:226631010:C:A	226631010	NA,A	NA,C	NA,1	NA,-inf	NA,inf	NA,0.328935	0.000277337	0.000277337
2	chr2:226911313:G:T	226911313	T,T	G,G	1,1	inf,-inf	inf,inf	1.20322,0.642757	0.00027705	0.00027705
2	chr2:226580385:G:A	226580385	NA,A	NA,G	NA,1	NA,-inf	NA,inf	NA,0.302611	0.000277043	0.000277043
2	chr2:226565089:C:G	226565089	G,G	C,C	1,1	inf,-inf	inf,inf	1.87665,0.318057	0.000276994	0.000276995
2	chr2:226532163:G:A	226532163	NA,A	NA,G	NA,1	NA,-inf	NA,inf	NA,0.319707	0.000276827	0.000276827
2	chr2:226767356:G:A	226767356	NA,A	NA,G	NA,1	NA,inf	NA,inf	NA,0.338005	0.000276774	0.000276774
2	chr2:226518146:A:G	226518146	NA,G	NA,A	NA,1	NA,-inf	NA,inf	NA,0.306062	0.000276694	0.000276694
2	chr2:226529406:C:G	226529406	NA,G	NA,C	NA,1	NA,-inf	NA,inf	NA,0.329471	0.000276657	0.000276658
2	chr2:226651228:G:A	226651228	NA,A	NA,G	NA,1	NA,inf	NA,inf	NA,0.312671	0.000276628	0.000276628
2	chr2:226525691:A:G	226525691	NA,G	NA,A	NA,1	NA,-inf	NA,inf	NA,0.461117	0.000276597	0.000276597
2	chr2:226059417:T:C	226059417	NA,C	NA,T	NA,1	NA,inf	NA,inf	NA,0.369217	0.000276472	0.000276472
2	chr2:226023534:G:C	226023534	NA,C	NA,G	NA,1	NA,-inf	NA,inf	NA,0.326935	0.000276345	0.000276345
2	chr2:226097885:A:G	226097885	NA,G	NA,A	NA,1	NA,inf	NA,inf	NA,0.394243	0.000276216	0.000276216
2	chr2:226851301:C:G	226851301	NA,G	NA,C	NA,1	NA,-inf	NA,inf	NA,0.3457	0.0002762	0.0002762
2	chr2:226679347:G:A	226679347	NA,A	NA,G	NA,1	NA,-inf	NA,inf	NA,0.345607	0.000276151	0.000276151
2	chr2:226813935:A:G	226813935	NA,G	NA,A	NA,1	NA,inf	NA,inf	NA,0.34852	0.000276132	0.000276132
2	chr2:226099455:A:G	226099455	NA,G	NA,A	NA,1	NA,-inf	NA,inf	NA,0.353733	0.000276085	0.000276085
2	chr2:226521877:A:G	226521877	NA,G	NA,A	NA,1	NA,-inf	NA,inf	NA,0.304101	0.000276068	0.000276068
2	chr2:226521317:A:G	226521317	NA,G	NA,A	NA,1	NA,-inf	NA,inf	NA,0.303872	0.000275968	0.000275968
2	chr2:226819911:CA:C	226819911	NA,C	NA,CA	NA,1	NA,-inf	NA,inf	NA,0.344905	0.000275885	0.000275885
2	chr2:225908606:C:T	225908606	NA,T	NA,C	NA,1	NA,-inf	NA,inf	NA,0.301651	0.000275882	0.000275882
2	chr2:226495555:G:A	226495555	NA,A	NA,G	NA,1	NA,-inf	NA,inf	NA,0.289921	0.000275742	0.000275742
2	chr2:226850856:T:TC	226850856	NA,TC	NA,T	NA,1	NA,-inf	NA,inf	NA,0.344178	0.000275694	0.000275694
2	chr2:226667637:T:C	226667637	NA,C	NA,T	NA,1	NA,-inf	NA,inf	NA,0.348745	0.000275623	0.000275623
2	chr2:226551543:G:A	226551543	NA,A	NA,G	NA,1	NA,-inf	NA,inf	NA,0.323214	0.000275524	0.000275524
2	chr2:226541392:C:T	226541392	NA,T	NA,C	NA,1	NA,-inf	NA,inf	NA,0.301008	0.000275436	0.000275437
2	chr2:226174399:T:C	226174399	NA,C	NA,T	NA,1	NA,-inf	NA,inf	NA,0.316737	0.000275173	0.000275173
2	chr2:226046021:G:C	226046021	NA,C	NA,G	NA,1	NA,inf	NA,inf	NA,0.364151	0.000274961	0.000274961
2	chr2:226922101:TG:T	226922101	NA,T	NA,TG	NA,1	NA,inf	NA,inf	NA,0.344643	0.000274915	0.000274915
2	chr2:226683990:C:T	226683990	NA,T	NA,C	NA,1	NA,inf	NA,inf	NA,0.374122	0.000274729	0.00027473
2	chr2:226653576:A:T	226653576	NA,T	NA,A	NA,1	NA,-inf	NA,inf	NA,0.303574	0.000274722	0.000274722
2	chr2:226755241:C:T	226755241	NA,T	NA,C	NA,1	NA,inf	NA,inf	NA,0.331292	0.000274556	0.000274556
2	chr2:226750020:C:T	226750020	NA,T	NA,C	NA,1	NA,-inf	NA,inf	NA,0.319551	0.000274551	0.000274552
2	chr2:226605841:TG:T	226605841	NA,T	NA,TG	NA,1	NA,-inf	NA,inf	NA,0.322611	0.000274548	0.000274548
2	chr2:226493528:A:T	226493528	NA,T	NA,A	NA,1	NA,inf	NA,inf	NA,0.367796	0.000274131	0.000274131
2	chr2:226164466:C:T	226164466	T,NA	C,NA	1,NA	-inf,NA	inf,NA	0.57981,NA	0.000274074	0.000274074
2	chr2:226042554:G:T	226042554	NA,T	NA,G	NA,1	NA,-inf	NA,inf	NA,0.347618	0.000273996	0.000273997
2	chr2:226751746:C:T	226751746	NA,T	NA,C	NA,1	NA,-inf	NA,inf	NA,0.305134	0.000273292	0.000273293
2	chr2:226559678:C:T	226559678	T,NA	C,NA	1,NA	inf,NA	inf,NA	0.525412,NA	0.000273111	0.000273111
2	chr2:226478196:G:A	226478196	NA,A	NA,G	NA,1	NA,inf	NA,inf	NA,0.353044	0.000272996	0.000272996
2	chr2:226516306:A:G	226516306	NA,G	NA,A	NA,1	NA,-inf	NA,inf	NA,0.468217	0.000272716	0.000272716
2	chr2:226073700:C:T	226073700	NA,T	NA,C	NA,1	NA,inf	NA,inf	NA,0.345808	0.00027265	0.00027265
2	chr2:226292358:G:T	226292358	NA,T	NA,G	NA,1	NA,-inf	NA,inf	NA,0.35338	0.000272578	0.000272579
2	chr2:225976585:A:G	225976585	NA,G	NA,A	NA,1	NA,-inf	NA,inf	NA,0.317376	0.000272431	0.000272431
2	chr2:226523691:A:C	226523691	NA,C	NA,A	NA,1	NA,-inf	NA,inf	NA,0.316197	0.000272316	0.000272316
2	chr2:226525912:G:A	226525912	NA,A	NA,G	NA,1	NA,-inf	NA,inf	NA,0.313413	0.000272001	0.000272002
2	chr2:226326053:A:G	226326053	NA,G	NA,A	NA,1	NA,-inf	NA,inf	NA,0.314879	0.000271833	0.000271833
2	chr2:225914434:A:G	225914434	NA,G	NA,A	NA,1	NA,-inf	NA,inf	NA,0.3137	0.000271573	0.000271573
2	chr2:226013260:GC:G	226013260	NA,G	NA,GC	NA,1	NA,inf	NA,inf	NA,0.32051	0.000271565	0.000271565
2	chr2:226907786:A:G	226907786	G,G	A,A	1,1	inf,-inf	inf,inf	1.23894,0.585474	0.000271532	0.000271532
2	chr2:226560702:C:T	226560702	NA,T	NA,C	NA,1	NA,-inf	NA,inf	NA,0.303322	0.000271345	0.000271345
2	chr2:226497431:C:T	226497431	NA,T	NA,C	NA,1	NA,-inf	NA,inf	NA,0.275969	0.000271015	0.000271015
2	chr2:225976870:C:T	225976870	NA,T	NA,C	NA,1	NA,-inf	NA,inf	NA,0.314028	0.000270893	0.000270894
2	chr2:226739891:A:G	226739891	NA,G	NA,A	NA,1	NA,-inf	NA,inf	NA,0.305417	0.000270768	0.000270768
2	chr2:226685978:C:T	226685978	NA,T	NA,C	NA,1	NA,inf	NA,inf	NA,0.353411	0.000270641	0.000270641
2	chr2:226169337:T:C	226169337	NA,C	NA,T	NA,1	NA,inf	NA,inf	NA,0.296476	0.000270611	0.000270611
2	chr2:226577512:T:C	226577512	C,C	T,T	1,1	inf,inf	inf,inf	0.0373632,1.6427	0.000270528	0.000270528
2	chr2:226521703:C:T	226521703	NA,T	NA,C	NA,1	NA,-inf	NA,inf	NA,0.286254	0.000270198	0.000270198
2	chr2:226287991:G:A	226287991	NA,A	NA,G	NA,1	NA,inf	NA,inf	NA,0.32008	0.000270191	0.000270192
2	chr2:226570499:T:C	226570499	NA,C	NA,T	NA,1	NA,-inf	NA,inf	NA,0.28529	0.000270132	0.000270132
2	chr2:226477129:C:T	226477129	NA,T	NA,C	NA,1	NA,-inf	NA,inf	NA,0.498366	0.00027013	0.00027013
2	chr2:226843498:G:A	226843498	NA,A	NA,G	NA,1	NA,-inf	NA,inf	NA,0.326186	0.000270109	0.000270109
2	chr2:225924263:G:A	225924263	NA,A	NA,G	NA,1	NA,-inf	NA,inf	NA,0.320623	0.00026946	0.000269461
2	chr2:225916218:G:T	225916218	NA,T	NA,G	NA,1	NA,inf	NA,inf	NA,0.340197	0.000269107	0.000269107
2	chr2:226486234:T:C	226486234	NA,C	NA,T	NA,1	NA,inf	NA,inf	NA,0.350244	0.000268827	0.000268827
2	chr2:226813721:CTTGTG:C	226813721	NA,C	NA,CTTGTG	NA,1	NA,-inf	NA,inf	NA,0.317054	0.000268736	0.000268736
2	chr2:226013547:C:G	226013547	NA,G	NA,C	NA,1	NA,inf	NA,inf	NA,0.310684	0.000268733	0.000268734
2	chr2:226149725:A:G	226149725	G,G	A,A	1,1	inf,inf	inf,inf	0.0217531,0.684803	0.000268727	0.000268727
2	chr2:226892876:A:G	226892876	NA,G	NA,A	NA,1	NA,-inf	NA,inf	NA,0.338072	0.000268682	0.000268683
2	chr2:226564212:T:A	226564212	NA,A	NA,T	NA,1	NA,-inf	NA,inf	NA,0.303463	0.000268376	0.000268377
2	chr2:226575892:G:T	226575892	NA,T	NA,G	NA,1	NA,-inf	NA,inf	NA,0.302865	0.000268223	0.000268224
2	chr2:226567076:G:C	226567076	NA,C	NA,G	NA,1	NA,-inf	NA,inf	NA,0.30259	0.000268108	0.000268108
2	chr2:226594552:A:G	226594552	NA,G	NA,A	NA,1	NA,inf	NA,inf	NA,0.349639	0.000268039	0.000268039
2	chr2:225922764:G:A	225922764	NA,A	NA,G	NA,1	NA,-inf	NA,inf	NA,0.315952	0.000268032	0.000268032
2	chr2:226201665:G:A	226201665	NA,A	NA,G	NA,1	NA,inf	NA,inf	NA,0.357285	0.000267953	0.000267953
2	chr2:226172709:A:C	226172709	NA,C	NA,A	NA,1	NA,inf	NA,inf	NA,0.288037	0.000267949	0.000267949
2	chr2:226510982:C:T	226510982	NA,T	NA,C	NA,1	NA,inf	NA,inf	NA,0.413883	0.000267448	0.000267448
2	chr2:226288553:T:C	226288553	NA,C	NA,T	NA,1	NA,-inf	NA,inf	NA,0.336381	0.000267417	0.000267417
2	chr2:226633304:G:A	226633304	NA,A	NA,G	NA,1	NA,-inf	NA,inf	NA,0.297074	0.000267222	0.000267222
2	chr2:226339792:AT:A	226339792	NA,A	NA,AT	NA,1	NA,inf	NA,inf	NA,0.392476	0.000267128	0.000267128
2	chr2:226514167:A:G	226514167	NA,G	NA,A	NA,1	NA,-inf	NA,inf	NA,0.430298	0.000266931	0.000266931
2	chr2:226010774:G:C	226010774	NA,C	NA,G	NA,1	NA,-inf	NA,inf	NA,0.297156	0.000266903	0.000266904
2	chr2:226525509:A:G	226525509	NA,G	NA,A	NA,1	NA,-inf	NA,inf	NA,0.293595	0.000266803	0.000266803
2	chr2:226209882:C:T	226209882	NA,T	NA,C	NA,1	NA,inf	NA,inf	NA,0.354326	0.00026662	0.000266621
2	chr2:225934407:G:A	225934407	NA,A	NA,G	NA,1	NA,-inf	NA,inf	NA,0.311195	0.00026655	0.00026655
2	chr2:226519019:C:G	226519019	NA,G	NA,C	NA,1	NA,-inf	NA,inf	NA,0.274541	0.000266448	0.000266448
2	chr2:226525531:A:G	226525531	NA,G	NA,A	NA,1	NA,-inf	NA,inf	NA,0.292359	0.000266424	0.000266424
2	chr2:226025235:C:G	226025235	NA,G	NA,C	NA,1	NA,-inf	NA,inf	NA,0.445767	0.000266411	0.000266411
2	chr2:226339933:T:C	226339933	C,C	T,T	1,1	-inf,inf	inf,inf	0.0325324,0.976963	0.000266328	0.000266328
2	chr2:226851174:C:T	226851174	NA,T	NA,C	NA,1	NA,inf	NA,inf	NA,0.324771	0.000266287	0.000266287
2	chr2:226199645:G:A	226199645	NA,A	NA,G	NA,1	NA,inf	NA,inf	NA,0.351148	0.00026618	0.000266181
2	chr2:226034696:G:T	226034696	NA,T	NA,G	NA,1	NA,inf	NA,inf	NA,0.343919	0.00026613	0.00026613
2	chr2:226808295:T:C	226808295	NA,C	NA,T	NA,1	NA,-inf	NA,inf	NA,0.315605	0.000265997	0.000265997
2	chr2:226031022:T:G	226031022	G,NA	T,NA	1,NA	inf,NA	inf,NA	0.175512,NA	0.000265662	0.000265663
2	chr2:226331387:T:C	226331387	NA,C	NA,T	NA,1	NA,inf	NA,inf	NA,0.350406	0.000265554	0.000265554
2	chr2:226648163:G:A	226648163	NA,A	NA,G	NA,1	NA,-inf	NA,inf	NA,0.297788	0.000265544	0.000265544
2	chr2:226525306:A:G	226525306	NA,G	NA,A	NA,1	NA,inf	NA,inf	NA,0.281521	0.000265472	0.000265472
2	chr2:226138571:T:C	226138571	NA,C	NA,T	NA,1	NA,-inf	NA,inf	NA,0.299922	0.000265437	0.000265437
2	chr2:226164783:G:A	226164783	A,NA	G,NA	1,NA	-inf,NA	inf,NA	0.584751,NA	0.000265297	0.000265297
2	chr2:226204763:T:G	226204763	NA,G	NA,T	NA,1	NA,inf	NA,inf	NA,0.315018	0.000265085	0.000265085
2	chr2:226005797:C:T	226005797	NA,T	NA,C	NA,1	NA,inf	NA,inf	NA,0.317164	0.000265071	0.000265071
2	chr2:226624208:G:A	226624208	NA,A	NA,G	NA,1	NA,inf	NA,inf	NA,0.329888	0.00026499	0.00026499
2	chr2:226396748:C:T	226396748	NA,T	NA,C	NA,1	NA,-inf	NA,inf	NA,0.280272	0.000264889	0.000264889
2	chr2:226905623:G:A	226905623	NA,A	NA,G	NA,1	NA,-inf	NA,inf	NA,0.322013	0.000264789	0.00026479
2	chr2:226139869:T:C	226139869	NA,C	NA,T	NA,1	NA,-inf	NA,inf	NA,0.312191	0.000264672	0.000264673
2	chr2:226335352:T:C	226335352	NA,C	NA,T	NA,1	NA,-inf	NA,inf	NA,0.279356	0.000264619	0.00026462
2	chr2:226331059:T:C	226331059	NA,C	NA,T	NA,1	NA,inf	NA,inf	NA,0.34703	0.000264527	0.000264527
2	chr2:226287477:C:A	226287477	NA,A	NA,C	NA,1	NA,inf	NA,inf	NA,0.284028	0.000264317	0.000264317
2	chr2:226489837:G:A	226489837	NA,A	NA,G	NA,1	NA,inf	NA,inf	NA,0.35983	0.000264252	0.000264252
2	chr2:226673683:T:C	226673683	NA,C	NA,T	NA,1	NA,inf	NA,inf	NA,0.335371	0.000264222	0.000264222
2	chr2:226334235:T:C	226334235	NA,C	NA,T	NA,1	NA,-inf	NA,inf	NA,0.319162	0.000264121	0.000264121
2	chr2:226679783:A:C	226679783	NA,C	NA,A	NA,1	NA,inf	NA,inf	NA,0.3197	0.000264087	0.000264088
2	chr2:226001942:A:G	226001942	NA,G	NA,A	NA,1	NA,-inf	NA,inf	NA,0.288443	0.000263957	0.000263957
2	chr2:226747277:T:G	226747277	NA,G	NA,T	NA,1	NA,-inf	NA,inf	NA,0.285579	0.00026391	0.00026391
2	chr2:226910165:T:C	226910165	C,C	T,T	1,1	inf,inf	inf,inf	1.59791,0.202521	0.000263899	0.000263899
2	chr2:226406280:A:G	226406280	NA,G	NA,A	NA,1	NA,-inf	NA,inf	NA,0.283809	0.00026386	0.00026386
2	chr2:226175228:G:A	226175228	NA,A	NA,G	NA,1	NA,inf	NA,inf	NA,0.268644	0.000263797	0.000263798
2	chr2:225926486:A:G	225926486	NA,G	NA,A	NA,1	NA,inf	NA,inf	NA,0.321603	0.00026379	0.00026379
2	chr2:226075275:C:T	226075275	NA,T	NA,C	NA,1	NA,inf	NA,inf	NA,0.32649	0.000263723	0.000263723
2	chr2:226167850:C:T	226167850	NA,T	NA,C	NA,1	NA,inf	NA,inf	NA,0.267978	0.000263656	0.000263656
2	chr2:225916695:T:C	225916695	NA,C	NA,T	NA,1	NA,-inf	NA,inf	NA,0.301584	0.000263617	0.000263617
2	chr2:226404977:G:C	226404977	NA,C	NA,G	NA,1	NA,inf	NA,inf	NA,0.360388	0.000263591	0.000263591
2	chr2:226006973:A:T	226006973	NA,T	NA,A	NA,1	NA,-inf	NA,inf	NA,0.296855	0.000263562	0.000263562
2	chr2:226085656:G:A	226085656	NA,A	NA,G	NA,1	NA,-inf	NA,inf	NA,0.283174	0.000263555	0.000263555
2	chr2:226524564:T:C	226524564	NA,C	NA,T	NA,1	NA,-inf	NA,inf	NA,0.283945	0.000263532	0.000263532
2	chr2:226764350:C:T	226764350	NA,T	NA,C	NA,1	NA,inf	NA,inf	NA,0.288693	0.000263517	0.000263517
2	chr2:226567042:ATTT:A	226567042	A,A	ATTT,ATTT	1,1	inf,-inf	inf,inf	1.85068,0.312181	0.00026339	0.00026339
2	chr2:226159219:A:G	226159219	NA,G	NA,A	NA,1	NA,inf	NA,inf	NA,0.316453	0.000263386	0.000263386
2	chr2:226085663:A:AACACTTT	226085663	NA,AACACTTT	NA,A	NA,1	NA,-inf	NA,inf	NA,0.282512	0.000263362	0.000263362
2	chr2:226523869:A:C	226523869	NA,C	NA,A	NA,1	NA,-inf	NA,inf	NA,0.283073	0.000263275	0.000263275
2	chr2:225922032:T:C	225922032	NA,C	NA,T	NA,1	NA,-inf	NA,inf	NA,0.299987	0.000263249	0.000263249
2	chr2:226085661:G:GC	226085661	NA,GC	NA,G	NA,1	NA,-inf	NA,inf	NA,0.281917	0.000263185	0.000263185
2	chr2:226286472:A:G	226286472	NA,G	NA,A	NA,1	NA,-inf	NA,inf	NA,0.321252	0.000263005	0.000263005
2	chr2:226639457:TATACAC:T	226639457	NA,T	NA,TATACAC	NA,1	NA,-inf	NA,inf	NA,0.289048	0.000262936	0.000262936
2	chr2:225923855:A:C	225923855	NA,C	NA,A	NA,1	NA,-inf	NA,inf	NA,0.298435	0.000262792	0.000262792
2	chr2:226660449:T:C	226660449	NA,C	NA,T	NA,1	NA,-inf	NA,inf	NA,0.288128	0.000262666	0.000262666
2	chr2:226505830:C:T	226505830	T,T	C,C	1,1	inf,-inf	inf,inf	1.46714,0.749111	0.000262507	0.000262508
2	chr2:226100274:T:C	226100274	NA,C	NA,T	NA,1	NA,-inf	NA,inf	NA,0.358361	0.000262234	0.000262234
2	chr2:226134013:C:T	226134013	NA,T	NA,C	NA,1	NA,-inf	NA,inf	NA,0.288583	0.000262129	0.00026213
2	chr2:226324262:A:G	226324262	NA,G	NA,A	NA,1	NA,-inf	NA,inf	NA,0.279349	0.000262091	0.000262091
2	chr2:226188126:A:C	226188126	NA,C	NA,A	NA,1	NA,inf	NA,inf	NA,0.304636	0.000262091	0.000262091
2	chr2:226518920:C:T	226518920	NA,T	NA,C	NA,1	NA,-inf	NA,inf	NA,0.260193	0.000262088	0.000262089
2	chr2:226907764:T:C	226907764	C,C	T,T	1,1	inf,-inf	inf,inf	1.2212,0.583459	0.000262084	0.000262084
2	chr2:226140148:G:C	226140148	NA,C	NA,G	NA,1	NA,-inf	NA,inf	NA,0.301531	0.000262006	0.000262006
2	chr2:225926130:T:TA	225926130	NA,TA	NA,T	NA,1	NA,inf	NA,inf	NA,0.297092	0.000261927	0.000261927
2	chr2:226142495:A:G	226142495	NA,G	NA,A	NA,1	NA,-inf	NA,inf	NA,0.287581	0.000261819	0.000261819
2	chr2:226046105:A:G	226046105	NA,G	NA,A	NA,1	NA,inf	NA,inf	NA,0.343234	0.000261678	0.000261679
2	chr2:226169983:T:C	226169983	NA,C	NA,T	NA,1	NA,inf	NA,inf	NA,0.309632	0.000261511	0.000261511
2	chr2:226185021:C:T	226185021	NA,T	NA,C	NA,1	NA,inf	NA,inf	NA,0.325932	0.000261307	0.000261307
2	chr2:226034175:G:A	226034175	NA,A	NA,G	NA,1	NA,-inf	NA,inf	NA,0.288267	0.000261233	0.000261234
2	chr2:226564240:G:T	226564240	NA,T	NA,G	NA,1	NA,-inf	NA,inf	NA,0.256553	0.000261231	0.000261232
2	chr2:226075490:A:C	226075490	NA,C	NA,A	NA,1	NA,-inf	NA,inf	NA,0.304142	0.000261184	0.000261185
2	chr2:226099581:A:T	226099581	NA,T	NA,A	NA,1	NA,-inf	NA,inf	NA,0.303399	0.000260975	0.000260975
2	chr2:226109188:T:C	226109188	NA,C	NA,T	NA,1	NA,-inf	NA,inf	NA,0.303399	0.000260975	0.000260975
2	chr2:226401420:T:A	226401420	NA,A	NA,T	NA,1	NA,inf	NA,inf	NA,0.350373	0.000260887	0.000260887
2	chr2:226167899:T:C	226167899	NA,C	NA,T	NA,1	NA,inf	NA,inf	NA,0.258178	0.000260732	0.000260732
2	chr2:226550249:C:G	226550249	G,G	C,C	1,1	inf,-inf	inf,inf	1.76969,0.410409	0.000260719	0.000260719
2	chr2:226401265:C:T	226401265	NA,T	NA,C	NA,1	NA,inf	NA,inf	NA,0.349107	0.000260554	0.000260554
2	chr2:226674712:G:A	226674712	NA,A	NA,G	NA,1	NA,inf	NA,inf	NA,0.322026	0.000260521	0.000260521
2	chr2:226652774:C:G	226652774	NA,G	NA,C	NA,1	NA,inf	NA,inf	NA,0.261246	0.000260329	0.000260329
2	chr2:226328936:T:C	226328936	NA,C	NA,T	NA,1	NA,inf	NA,inf	NA,0.331501	0.00026028	0.00026028
2	chr2:226188348:G:A	226188348	NA,A	NA,G	NA,1	NA,inf	NA,inf	NA,0.298898	0.000260037	0.000260037
2	chr2:226195762:T:C	226195762	NA,C	NA,T	NA,1	NA,inf	NA,inf	NA,0.298898	0.000260037	0.000260037
2	chr2:226033251:T:G	226033251	NA,G	NA,T	NA,1	NA,-inf	NA,inf	NA,0.283789	0.000260035	0.000260036
2	chr2:226295731:A:G	226295731	NA,G	NA,A	NA,1	NA,-inf	NA,inf	NA,0.271783	0.000259807	0.000259807
2	chr2:226175013:G:A	226175013	NA,A	NA,G	NA,1	NA,inf	NA,inf	NA,0.25498	0.000259735	0.000259735
2	chr2:226849541:C:G	226849541	NA,G	NA,C	NA,1	NA,-inf	NA,inf	NA,0.27665	0.000259666	0.000259666
2	chr2:226129729:T:G	226129729	NA,G	NA,T	NA,1	NA,inf	NA,inf	NA,0.317811	0.00025963	0.00025963
2	chr2:226218404:A:C	226218404	NA,C	NA,A	NA,1	NA,-inf	NA,inf	NA,0.309327	0.000259609	0.00025961
2	chr2:226669624:C:G	226669624	NA,G	NA,C	NA,1	NA,inf	NA,inf	NA,0.31239	0.000259558	0.000259558
2	chr2:225945633:G:A	225945633	NA,A	NA,G	NA,1	NA,-inf	NA,inf	NA,0.273793	0.00025945	0.000259451
2	chr2:226689290:C:T	226689290	NA,T	NA,C	NA,1	NA,inf	NA,inf	NA,0.269559	0.000259418	0.000259419
2	chr2:226421754:C:T	226421754	NA,T	NA,C	NA,1	NA,-inf	NA,inf	NA,0.265151	0.000259384	0.000259385
2	chr2:226542643:G:GTTTT	226542643	NA,GTTTT	NA,G	NA,1	NA,-inf	NA,inf	NA,0.396586	0.000259221	0.000259221
2	chr2:226218371:C:T	226218371	T,NA	C,NA	1,NA	inf,NA	inf,NA	1.00605,NA	0.0002591	0.0002591
2	chr2:226539515:C:T	226539515	NA,T	NA,C	NA,1	NA,-inf	NA,inf	NA,0.395802	0.000259026	0.000259026
2	chr2:226511763:T:G	226511763	NA,G	NA,T	NA,1	NA,inf	NA,inf	NA,0.305421	0.000258939	0.000258939
2	chr2:225911466:T:C	225911466	NA,C	NA,T	NA,1	NA,inf	NA,inf	NA,0.291374	0.00025889	0.00025889
2	chr2:226173733:T:C	226173733	NA,C	NA,T	NA,1	NA,-inf	NA,inf	NA,0.272903	0.000258712	0.000258712
2	chr2:226255872:C:T	226255872	T,T	C,C	1,1	inf,inf	inf,inf	1.89527,0.722002	0.000258697	0.000258698
2	chr2:226519309:T:C	226519309	NA,C	NA,T	NA,1	NA,-inf	NA,inf	NA,0.271487	0.000258678	0.000258678
2	chr2:226907532:T:C	226907532	C,C	T,T	1,1	inf,-inf	inf,inf	1.2034,0.596029	0.000258559	0.000258559
2	chr2:226466783:T:C	226466783	NA,C	NA,T	NA,1	NA,-inf	NA,inf	NA,0.253457	0.000258533	0.000258533
2	chr2:226278760:C:A	226278760	NA,A	NA,C	NA,1	NA,-inf	NA,inf	NA,0.266257	0.000258238	0.000258239
2	chr2:226078375:G:A	226078375	NA,A	NA,G	NA,1	NA,inf	NA,inf	NA,0.223768	0.000258203	0.000258204
2	chr2:226738390:A:C	226738390	NA,C	NA,A	NA,1	NA,-inf	NA,inf	NA,0.286689	0.000258072	0.000258072
2	chr2:226262474:T:A	226262474	A,A	T,T	1,1	-inf,inf	inf,inf	0.380237,0.837141	0.000258015	0.000258015
2	chr2:226790874:C:T	226790874	NA,T	NA,C	NA,1	NA,inf	NA,inf	NA,0.267873	0.000258002	0.000258002
2	chr2:226701393:C:T	226701393	NA,T	NA,C	NA,1	NA,-inf	NA,inf	NA,0.275166	0.000257977	0.000257977
2	chr2:226085122:G:T	226085122	NA,T	NA,G	NA,1	NA,inf	NA,inf	NA,0.30562	0.000257886	0.000257886
2	chr2:226177615:T:C	226177615	NA,C	NA,T	NA,1	NA,-inf	NA,inf	NA,0.269436	0.000257764	0.000257764
2	chr2:226538481:T:C	226538481	NA,C	NA,T	NA,1	NA,-inf	NA,inf	NA,0.39041	0.000257693	0.000257693
2	chr2:226537406:T:G	226537406	NA,G	NA,T	NA,1	NA,-inf	NA,inf	NA,0.248278	0.000257613	0.000257613
2	chr2:226646153:G:A	226646153	NA,A	NA,G	NA,1	NA,inf	NA,inf	NA,0.301204	0.000257294	0.000257294
2	chr2:226819862:A:C	226819862	NA,C	NA,A	NA,1	NA,inf	NA,inf	NA,0.286446	0.000257219	0.000257219
2	chr2:225940600:C:T	225940600	NA,T	NA,C	NA,1	NA,-inf	NA,inf	NA,0.294764	0.000257173	0.000257174
2	chr2:226819560:T:C	226819560	NA,C	NA,T	NA,1	NA,inf	NA,inf	NA,0.286227	0.000257163	0.000257163
2	chr2:226821052:C:T	226821052	NA,T	NA,C	NA,1	NA,inf	NA,inf	NA,0.286117	0.000257131	0.000257131
2	chr2:226643295:A:G	226643295	NA,G	NA,A	NA,1	NA,-inf	NA,inf	NA,0.240263	0.000257123	0.000257124
2	chr2:225940140:C:T	225940140	NA,T	NA,C	NA,1	NA,-inf	NA,inf	NA,0.26556	0.000257079	0.00025708
2	chr2:226820247:T:C	226820247	NA,C	NA,T	NA,1	NA,inf	NA,inf	NA,0.285925	0.000257078	0.000257078
2	chr2:226009611:T:C	226009611	NA,C	NA,T	NA,1	NA,-inf	NA,inf	NA,0.273134	0.000256881	0.000256881
2	chr2:226035606:T:C	226035606	C,C	T,T	1,1	inf,inf	inf,inf	0.00291625,0.901508	0.000256856	0.000256856
2	chr2:225941386:G:A	225941386	NA,A	NA,G	NA,1	NA,inf	NA,inf	NA,0.273575	0.000256789	0.00025679
2	chr2:226811258:C:G	226811258	NA,G	NA,C	NA,1	NA,-inf	NA,inf	NA,0.274894	0.000256747	0.000256747
2	chr2:226591479:T:C	226591479	NA,C	NA,T	NA,1	NA,inf	NA,inf	NA,0.203307	0.00025674	0.00025674
2	chr2:226425293:C:A	226425293	NA,A	NA,C	NA,1	NA,-inf	NA,inf	NA,0.256162	0.000256645	0.000256645
2	chr2:226901325:A:G	226901325	NA,G	NA,A	NA,1	NA,inf	NA,inf	NA,0.252426	0.000256638	0.000256639
2	chr2:225946524:T:G	225946524	NA,G	NA,T	NA,1	NA,inf	NA,inf	NA,0.270302	0.000256617	0.000256618
2	chr2:226201811:C:T	226201811	NA,T	NA,C	NA,1	NA,-inf	NA,inf	NA,0.265252	0.000256608	0.000256608
2	chr2:226412310:A:T	226412310	NA,T	NA,A	NA,1	NA,-inf	NA,inf	NA,0.255171	0.000256498	0.000256498
2	chr2:226055791:T:C	226055791	NA,C	NA,T	NA,1	NA,inf	NA,inf	NA,0.300028	0.000256413	0.000256414
2	chr2:226648414:G:A	226648414	NA,A	NA,G	NA,1	NA,inf	NA,inf	NA,0.246942	0.00025632	0.00025632
2	chr2:226335924:G:T	226335924	NA,T	NA,G	NA,1	NA,-inf	NA,inf	NA,0.24621	0.000256198	0.000256198
2	chr2:226923748:C:T	226923748	NA,T	NA,C	NA,1	NA,inf	NA,inf	NA,0.251552	0.000256163	0.000256163
2	chr2:226689989:C:T	226689989	NA,T	NA,C	NA,1	NA,inf	NA,inf	NA,0.297308	0.000255967	0.000255967
2	chr2:225983323:G:T	225983323	T,T	G,G	1,1	-inf,-inf	inf,inf	0.895469,0.236738	0.000255908	0.000255908
2	chr2:226206668:T:C	226206668	NA,C	NA,T	NA,1	NA,-inf	NA,inf	NA,0.262177	0.000255779	0.000255779
2	chr2:226341061:G:A	226341061	NA,A	NA,G	NA,1	NA,-inf	NA,inf	NA,0.244676	0.000255769	0.000255769
2	chr2:226336368:A:G	226336368	NA,G	NA,A	NA,1	NA,-inf	NA,inf	NA,0.244515	0.000255728	0.000255728
2	chr2:226779586:GA:G	226779586	NA,G	NA,GA	NA,1	NA,inf	NA,inf	NA,0.28362	0.000255692	0.000255692
2	chr2:226339964:T:C	226339964	NA,C	NA,T	NA,1	NA,-inf	NA,inf	NA,0.244326	0.000255674	0.000255674
2	chr2:226670811:A:G	226670811	NA,G	NA,A	NA,1	NA,inf	NA,inf	NA,0.302169	0.000255187	0.000255187
2	chr2:226190007:G:C	226190007	NA,C	NA,G	NA,1	NA,-inf	NA,inf	NA,0.259965	0.000255177	0.000255177
2	chr2:226582976:A:G	226582976	G,G	A,A	1,1	inf,-inf	inf,inf	1.62801,0.523773	0.000255076	0.000255077
2	chr2:226395653:G:A	226395653	A,NA	G,NA	1,NA	-inf,NA	inf,NA	0.181331,NA	0.000254958	0.000254958
2	chr2:226386683:G:T	226386683	NA,T	NA,G	NA,1	NA,-inf	NA,inf	NA,0.23066	0.00025494	0.00025494
2	chr2:226151595:C:CT	226151595	CT,CT	C,C	1,1	-inf,inf	inf,inf	0.0220985,0.767483	0.000254923	0.000254923
2	chr2:226386201:A:G	226386201	NA,G	NA,A	NA,1	NA,inf	NA,inf	NA,0.291115	0.000254909	0.000254909
2	chr2:226438511:A:C	226438511	NA,C	NA,A	NA,1	NA,-inf	NA,inf	NA,0.250123	0.000254888	0.000254888
2	chr2:226087049:A:G	226087049	G,NA	A,NA	1,NA	inf,NA	inf,NA	0.0995618,NA	0.000254822	0.000254822
2	chr2:226398601:A:T	226398601	NA,T	NA,A	NA,1	NA,inf	NA,inf	NA,0.29932	0.000254761	0.000254761
2	chr2:226324939:C:T	226324939	NA,T	NA,C	NA,1	NA,-inf	NA,inf	NA,0.253482	0.000254717	0.000254717
2	chr2:226376871:C:T	226376871	NA,T	NA,C	NA,1	NA,-inf	NA,inf	NA,0.242336	0.000254695	0.000254695
2	chr2:226097361:AAAGCAAAAGGAAATTGGAGAAGACTTAAAGT:A	226097361	NA,A	NA,AAAGCAAAAGGAAATTGGAGAAGACTTAAAGT	NA,1	NA,-inf	NA,inf	NA,0.265867	0.000254676	0.000254677
2	chr2:226624842:C:G	226624842	NA,G	NA,C	NA,1	NA,-inf	NA,inf	NA,0.257991	0.000254439	0.00025444
2	chr2:226907322:G:A	226907322	A,A	G,G	1,1	inf,-inf	inf,inf	1.23256,0.548024	0.000254416	0.000254416
2	chr2:226731002:G:T	226731002	NA,T	NA,G	NA,1	NA,-inf	NA,inf	NA,0.273223	0.000254336	0.000254336
2	chr2:226296541:G:A	226296541	NA,A	NA,G	NA,1	NA,inf	NA,inf	NA,0.28504	0.00025433	0.000254331
2	chr2:226432990:C:T	226432990	NA,T	NA,C	NA,1	NA,inf	NA,inf	NA,0.286763	0.000254305	0.000254305
2	chr2:226681055:G:T	226681055	NA,T	NA,G	NA,1	NA,inf	NA,inf	NA,0.290205	0.000254263	0.000254264
2	chr2:226561658:G:C	226561658	NA,C	NA,G	NA,1	NA,inf	NA,inf	NA,0.247986	0.000254196	0.000254196
2	chr2:226546643:A:C	226546643	NA,C	NA,A	NA,1	NA,inf	NA,inf	NA,0.262766	0.000254128	0.000254128
2	chr2:226538565:G:T	226538565	NA,T	NA,G	NA,1	NA,-inf	NA,inf	NA,0.375601	0.000254125	0.000254126
2	chr2:225984409:C:T	225984409	NA,T	NA,C	NA,1	NA,-inf	NA,inf	NA,0.254821	0.000254085	0.000254086
2	chr2:225996807:C:A	225996807	NA,A	NA,C	NA,1	NA,-inf	NA,inf	NA,0.26305	0.000254072	0.000254072
2	chr2:226733090:AATAAAT:A	226733090	NA,A	NA,AATAAAT	NA,1	NA,-inf	NA,inf	NA,0.271881	0.000254016	0.000254016
2	chr2:226044899:C:T	226044899	NA,T	NA,C	NA,1	NA,inf	NA,inf	NA,0.290703	0.000253964	0.000253964
2	chr2:226915583:T:C	226915583	NA,C	NA,T	NA,1	NA,inf	NA,inf	NA,0.286751	0.000253956	0.000253956
2	chr2:226618107:T:C	226618107	NA,C	NA,T	NA,1	NA,-inf	NA,inf	NA,0.3824	0.000253921	0.000253921
2	chr2:225939392:G:A	225939392	NA,A	NA,G	NA,1	NA,-inf	NA,inf	NA,0.252766	0.000253614	0.000253614
2	chr2:226581514:A:G	226581514	G,NA	A,NA	1,NA	-inf,NA	inf,NA	3.19672,NA	0.000253417	0.000253441
2	chr2:226883607:G:A	226883607	NA,A	NA,G	NA,1	NA,-inf	NA,inf	NA,0.285862	0.000253352	0.000253352
2	chr2:226852692:G:A	226852692	NA,A	NA,G	NA,1	NA,-inf	NA,inf	NA,0.257317	0.000253322	0.000253323
2	chr2:226218574:G:A	226218574	NA,A	NA,G	NA,1	NA,inf	NA,inf	NA,0.216382	0.000253265	0.000253266
2	chr2:226467501:C:T	226467501	NA,T	NA,C	NA,1	NA,-inf	NA,inf	NA,0.234325	0.000253191	0.000253191
2	chr2:226522896:T:C	226522896	NA,C	NA,T	NA,1	NA,-inf	NA,inf	NA,0.244198	0.00025312	0.00025312
2	chr2:226280754:G:A	226280754	NA,A	NA,G	NA,1	NA,inf	NA,inf	NA,0.243579	0.00025284	0.00025284
2	chr2:226697290:C:T	226697290	NA,T	NA,C	NA,1	NA,-inf	NA,inf	NA,0.253097	0.000252757	0.000252757
2	chr2:226533614:GA:G	226533614	NA,G	NA,GA	NA,1	NA,-inf	NA,inf	NA,0.369763	0.000252736	0.000252736
2	chr2:226633858:G:C	226633858	NA,C	NA,G	NA,1	NA,-inf	NA,inf	NA,0.244135	0.000252692	0.000252692
2	chr2:225946809:A:G	225946809	NA,G	NA,A	NA,1	NA,inf	NA,inf	NA,0.254376	0.000252537	0.000252537
2	chr2:226337536:G:A	226337536	A,A	G,G	1,1	-inf,inf	inf,inf	0.0154769,0.979668	0.000252414	0.000252414
2	chr2:226495381:T:G	226495381	NA,G	NA,T	NA,1	NA,inf	NA,inf	NA,0.280934	0.000252247	0.000252247
2	chr2:226369762:A:G	226369762	NA,G	NA,A	NA,1	NA,-inf	NA,inf	NA,0.568952	0.000252177	0.000252177
2	chr2:226325918:A:G	226325918	NA,G	NA,A	NA,1	NA,-inf	NA,inf	NA,0.238988	0.000252144	0.000252144
2	chr2:226161490:G:A	226161490	NA,A	NA,G	NA,1	NA,inf	NA,inf	NA,0.227084	0.000252038	0.000252039
2	chr2:225938850:T:C	225938850	NA,C	NA,T	NA,1	NA,-inf	NA,inf	NA,0.246752	0.000252032	0.000252032
2	chr2:226434828:G:A	226434828	NA,A	NA,G	NA,1	NA,-inf	NA,inf	NA,0.239694	0.000251971	0.000251972
2	chr2:226638353:G:A	226638353	NA,A	NA,G	NA,1	NA,inf	NA,inf	NA,0.267352	0.000251811	0.000251811
2	chr2:226876740:A:G	226876740	NA,G	NA,A	NA,1	NA,-inf	NA,inf	NA,0.279477	0.000251751	0.000251751
2	chr2:226408860:T:C	226408860	NA,C	NA,T	NA,1	NA,inf	NA,inf	NA,0.303011	0.0002517	0.0002517
2	chr2:226751058:G:A	226751058	NA,A	NA,G	NA,1	NA,inf	NA,inf	NA,0.259267	0.000251649	0.000251649
2	chr2:226392561:C:T	226392561	NA,T	NA,C	NA,1	NA,-inf	NA,inf	NA,0.230014	0.000251547	0.000251547
2	chr2:226739948:G:A	226739948	A,A	G,G	1,1	-inf,inf	inf,inf	1.0116,0.042428	0.000251542	0.000251542
2	chr2:226908750:T:C	226908750	C,C	T,T	1,1	inf,-inf	inf,inf	1.18905,0.593817	0.000251427	0.000251427
2	chr2:226716596:T:C	226716596	NA,C	NA,T	NA,1	NA,inf	NA,inf	NA,0.260672	0.000251308	0.000251308
2	chr2:226695350:T:C	226695350	NA,C	NA,T	NA,1	NA,inf	NA,inf	NA,0.281068	0.000251192	0.000251192
2	chr2:225908072:T:C	225908072	NA,C	NA,T	NA,1	NA,inf	NA,inf	NA,0.257158	0.000250962	0.000250962
2	chr2:225948202:G:A	225948202	NA,A	NA,G	NA,1	NA,-inf	NA,inf	NA,0.303414	0.000250955	0.000250956
2	chr2:226158784:T:C	226158784	NA,C	NA,T	NA,1	NA,inf	NA,inf	NA,0.222777	0.000250817	0.000250817
2	chr2:226563817:T:C	226563817	NA,C	NA,T	NA,1	NA,inf	NA,inf	NA,0.23407	0.000250511	0.000250511
2	chr2:226647016:G:A	226647016	NA,A	NA,G	NA,1	NA,inf	NA,inf	NA,0.274782	0.000250496	0.000250497
2	chr2:226270241:T:C	226270241	NA,C	NA,T	NA,1	NA,-inf	NA,inf	NA,0.238069	0.000250455	0.000250455
2	chr2:226793824:C:A	226793824	NA,A	NA,C	NA,1	NA,inf	NA,inf	NA,0.269595	0.000250431	0.000250431
2	chr2:226863543:G:A	226863543	NA,A	NA,G	NA,1	NA,-inf	NA,inf	NA,0.280698	0.000250349	0.000250349
2	chr2:226534851:T:A	226534851	NA,A	NA,T	NA,1	NA,-inf	NA,inf	NA,0.239765	0.000250333	0.000250333
2	chr2:226842368:C:A	226842368	NA,A	NA,C	NA,1	NA,-inf	NA,inf	NA,0.280496	0.0002503	0.0002503
2	chr2:226734976:A:G	226734976	NA,G	NA,A	NA,1	NA,-inf	NA,inf	NA,0.256491	0.00025004	0.00025004
2	chr2:226142730:A:G	226142730	NA,G	NA,A	NA,1	NA,-inf	NA,inf	NA,0.406677	0.00024995	0.00024995
2	chr2:226498058:G:A	226498058	NA,A	NA,G	NA,1	NA,inf	NA,inf	NA,0.265596	0.00024985	0.000249851
2	chr2:226732108:A:G	226732108	NA,G	NA,A	NA,1	NA,-inf	NA,inf	NA,0.255513	0.000249791	0.000249791
2	chr2:226338924:A:G	226338924	NA,G	NA,A	NA,1	NA,-inf	NA,inf	NA,0.224271	0.000249747	0.000249748
2	chr2:226475728:C:A	226475728	NA,A	NA,C	NA,1	NA,-inf	NA,inf	NA,0.221289	0.000249735	0.000249736
2	chr2:226818888:A:G	226818888	NA,G	NA,A	NA,1	NA,inf	NA,inf	NA,0.257488	0.000249692	0.000249692
2	chr2:226026708:T:C	226026708	C,C	T,T	1,1	inf,inf	inf,inf	0.103719,1.2471	0.000249645	0.000249645
2	chr2:226323101:AT:A	226323101	NA,A	NA,AT	NA,1	NA,-inf	NA,inf	NA,0.233988	0.00024955	0.00024955
2	chr2:226902443:C:G	226902443	G,NA	C,NA	1,NA	-inf,NA	inf,NA	0.707852,NA	0.000249542	0.000249543
2	chr2:226067776:T:C	226067776	NA,C	NA,T	NA,1	NA,-inf	NA,inf	NA,0.241047	0.000249516	0.000249517
2	chr2:226225266:T:G	226225266	NA,G	NA,T	NA,1	NA,inf	NA,inf	NA,0.20257	0.000249397	0.000249397
2	chr2:226499333:C:T	226499333	NA,T	NA,C	NA,1	NA,inf	NA,inf	NA,0.263543	0.000249277	0.000249277
2	chr2:226822721:T:C	226822721	NA,C	NA,T	NA,1	NA,-inf	NA,inf	NA,0.275948	0.000249215	0.000249215
2	chr2:225917508:T:C	225917508	NA,C	NA,T	NA,1	NA,-inf	NA,inf	NA,0.213885	0.000249183	0.000249183
2	chr2:226327865:T:A	226327865	NA,A	NA,T	NA,1	NA,-inf	NA,inf	NA,0.227108	0.000249056	0.000249057
2	chr2:226752312:T:C	226752312	NA,C	NA,T	NA,1	NA,inf	NA,inf	NA,0.241849	0.000249002	0.000249002
2	chr2:226068140:T:C	226068140	NA,C	NA,T	NA,1	NA,inf	NA,inf	NA,0.190921	0.000248929	0.000248929
2	chr2:226712945:G:A	226712945	NA,A	NA,G	NA,1	NA,inf	NA,inf	NA,0.260663	0.000248862	0.000248862
2	chr2:226394309:G:T	226394309	NA,T	NA,G	NA,1	NA,inf	NA,inf	NA,0.288487	0.000248315	0.000248315
2	chr2:225940518:A:G	225940518	NA,G	NA,A	NA,1	NA,-inf	NA,inf	NA,0.259719	0.000248311	0.000248312
2	chr2:226576982:C:T	226576982	NA,T	NA,C	NA,1	NA,-inf	NA,inf	NA,0.231238	0.000248222	0.000248223
2	chr2:226063265:C:T	226063265	NA,T	NA,C	NA,1	NA,inf	NA,inf	NA,0.259828	0.00024821	0.00024821
2	chr2:226033420:C:T	226033420	NA,T	NA,C	NA,1	NA,inf	NA,inf	NA,0.274822	0.000247972	0.000247972
2	chr2:226375763:A:T	226375763	NA,T	NA,A	NA,1	NA,-inf	NA,inf	NA,0.243543	0.000247736	0.000247736
2	chr2:225915465:T:C	225915465	NA,C	NA,T	NA,1	NA,-inf	NA,inf	NA,0.242337	0.000247698	0.000247698
2	chr2:226161983:G:C	226161983	NA,C	NA,G	NA,1	NA,inf	NA,inf	NA,0.227439	0.000247692	0.000247693
2	chr2:226732023:A:T	226732023	T,T	A,A	1,1	-inf,inf	inf,inf	0.97046,0.167745	0.000247652	0.000247652
2	chr2:226006207:G:A	226006207	NA,A	NA,G	NA,1	NA,inf	NA,inf	NA,0.23348	0.000247575	0.000247575
2	chr2:226059694:A:G	226059694	NA,G	NA,A	NA,1	NA,-inf	NA,inf	NA,0.23298	0.000247501	0.000247501
2	chr2:226422424:C:T	226422424	NA,T	NA,C	NA,1	NA,inf	NA,inf	NA,0.266941	0.000247429	0.000247429
2	chr2:226802751:A:G	226802751	NA,G	NA,A	NA,1	NA,inf	NA,inf	NA,0.2194	0.000247182	0.000247182
2	chr2:226188264:C:G	226188264	NA,G	NA,C	NA,1	NA,inf	NA,inf	NA,0.276888	0.000247104	0.000247105
2	chr2:226167268:G:A	226167268	NA,A	NA,G	NA,1	NA,inf	NA,inf	NA,0.206734	0.000247031	0.000247031
2	chr2:225929962:G:A	225929962	NA,A	NA,G	NA,1	NA,-inf	NA,inf	NA,0.22373	0.000246958	0.000246958
2	chr2:226077410:A:AC	226077410	NA,AC	NA,A	NA,1	NA,-inf	NA,inf	NA,0.230278	0.000246853	0.000246853
2	chr2:226129674:A:G	226129674	NA,G	NA,A	NA,1	NA,-inf	NA,inf	NA,0.231278	0.000246852	0.000246852
2	chr2:226444408:G:A	226444408	NA,A	NA,G	NA,1	NA,-inf	NA,inf	NA,0.460224	0.000246745	0.000246745
2	chr2:226340297:G:A	226340297	A,A	G,G	1,1	-inf,inf	inf,inf	0.0291015,0.941202	0.000246619	0.000246619
2	chr2:226637815:A:G	226637815	NA,G	NA,A	NA,1	NA,inf	NA,inf	NA,0.258036	0.000246605	0.000246605
2	chr2:226253977:T:C	226253977	NA,C	NA,T	NA,1	NA,inf	NA,inf	NA,0.259485	0.000246497	0.000246497
2	chr2:226381206:C:T	226381206	T,NA	C,NA	1,NA	-inf,NA	inf,NA	0.493239,NA	0.000246455	0.000246455
2	chr2:225912962:A:G	225912962	NA,G	NA,A	NA,1	NA,inf	NA,inf	NA,0.224644	0.000246444	0.000246444
2	chr2:226248149:T:C	226248149	NA,C	NA,T	NA,1	NA,-inf	NA,inf	NA,0.220482	0.000246434	0.000246434
2	chr2:226815644:G:C	226815644	NA,C	NA,G	NA,1	NA,inf	NA,inf	NA,0.250546	0.00024629	0.000246291
2	chr2:226256057:G:T	226256057	NA,T	NA,G	NA,1	NA,inf	NA,inf	NA,0.206215	0.000246269	0.000246269
2	chr2:226569830:T:C	226569830	NA,C	NA,T	NA,1	NA,-inf	NA,inf	NA,0.205395	0.000246211	0.000246212
2	chr2:226181919:T:G	226181919	NA,G	NA,T	NA,1	NA,inf	NA,inf	NA,0.204995	0.000246206	0.000246206
2	chr2:226628812:T:C	226628812	NA,C	NA,T	NA,1	NA,inf	NA,inf	NA,0.252961	0.000246129	0.000246129
2	chr2:226702615:T:C	226702615	NA,C	NA,T	NA,1	NA,inf	NA,inf	NA,0.236756	0.000246129	0.000246129
2	chr2:226642127:A:C	226642127	NA,C	NA,A	NA,1	NA,-inf	NA,inf	NA,0.245313	0.000246127	0.000246127
2	chr2:226776680:G:GCAGATCA	226776680	NA,GCAGATCA	NA,G	NA,1	NA,inf	NA,inf	NA,0.229557	0.000246125	0.000246125
2	chr2:226552377:A:G	226552377	NA,G	NA,A	NA,1	NA,-inf	NA,inf	NA,0.223352	0.000246031	0.000246032
2	chr2:226806170:A:G	226806170	NA,G	NA,A	NA,1	NA,-inf	NA,inf	NA,0.247832	0.000246026	0.000246026
2	chr2:226855174:T:C	226855174	NA,C	NA,T	NA,1	NA,-inf	NA,inf	NA,0.227746	0.000245905	0.000245905
2	chr2:226816213:G:T	226816213	NA,T	NA,G	NA,1	NA,inf	NA,inf	NA,0.248468	0.000245803	0.000245803
2	chr2:226503922:A:G	226503922	NA,G	NA,A	NA,1	NA,-inf	NA,inf	NA,0.215259	0.000245782	0.000245782
2	chr2:226524830:C:T	226524830	NA,T	NA,C	NA,1	NA,-inf	NA,inf	NA,0.21547	0.000245688	0.000245688
2	chr2:226516614:ACTAT:A	226516614	NA,A	NA,ACTAT	NA,1	NA,-inf	NA,inf	NA,0.222287	0.000245348	0.000245348
2	chr2:226528208:T:A	226528208	NA,A	NA,T	NA,1	NA,-inf	NA,inf	NA,0.202342	0.000245334	0.000245335
2	chr2:226158410:C:T	226158410	NA,T	NA,C	NA,1	NA,inf	NA,inf	NA,0.272154	0.000245325	0.000245325
2	chr2:225920250:A:T	225920250	NA,T	NA,A	NA,1	NA,-inf	NA,inf	NA,0.219683	0.000245101	0.000245102
2	chr2:226877750:C:T	226877750	NA,T	NA,C	NA,1	NA,inf	NA,inf	NA,0.223459	0.000244951	0.000244952
2	chr2:226266662:A:C	226266662	NA,C	NA,A	NA,1	NA,-inf	NA,inf	NA,0.215809	0.0002449	0.000244901
2	chr2:226882227:C:T	226882227	NA,T	NA,C	NA,1	NA,-inf	NA,inf	NA,0.249364	0.000244866	0.000244866
2	chr2:226516404:C:T	226516404	NA,T	NA,C	NA,1	NA,-inf	NA,inf	NA,0.195343	0.000244815	0.000244815
2	chr2:226637972:G:A	226637972	NA,A	NA,G	NA,1	NA,-inf	NA,inf	NA,0.28514	0.000244761	0.000244761
2	chr2:226223350:G:A	226223350	NA,A	NA,G	NA,1	NA,inf	NA,inf	NA,0.184027	0.000244664	0.000244664
2	chr2:226526199:G:T	226526199	NA,T	NA,G	NA,1	NA,-inf	NA,inf	NA,0.212249	0.000244646	0.000244646
2	chr2:226662717:C:T	226662717	NA,T	NA,C	NA,1	NA,inf	NA,inf	NA,0.202143	0.00024459	0.00024459
2	chr2:226887146:G:A	226887146	NA,A	NA,G	NA,1	NA,-inf	NA,inf	NA,0.247757	0.000244497	0.000244497
2	chr2:226909323:T:C	226909323	NA,C	NA,T	NA,1	NA,inf	NA,inf	NA,0.22135	0.000244441	0.000244441
2	chr2:226888477:T:C	226888477	NA,C	NA,T	NA,1	NA,-inf	NA,inf	NA,0.247182	0.000244368	0.000244368
2	chr2:226723174:A:G	226723174	NA,G	NA,A	NA,1	NA,-inf	NA,inf	NA,0.233472	0.000244267	0.000244267
2	chr2:226917556:CT:C	226917556	NA,C	NA,CT	NA,1	NA,-inf	NA,inf	NA,0.223663	0.000244073	0.000244074
2	chr2:226730517:A:G	226730517	G,G	A,A	1,1	-inf,inf	inf,inf	0.967841,0.154322	0.000243843	0.000243843
2	chr2:226664473:C:T	226664473	NA,T	NA,C	NA,1	NA,inf	NA,inf	NA,0.246652	0.000243695	0.000243695
2	chr2:226014422:A:C	226014422	NA,C	NA,A	NA,1	NA,-inf	NA,inf	NA,0.205806	0.000243677	0.000243677
2	chr2:226830944:C:T	226830944	NA,T	NA,C	NA,1	NA,-inf	NA,inf	NA,0.216972	0.000243457	0.000243458
2	chr2:226477026:T:C	226477026	NA,C	NA,T	NA,1	NA,-inf	NA,inf	NA,0.196385	0.000243442	0.000243443
2	chr2:226645006:C:A	226645006	NA,A	NA,C	NA,1	NA,inf	NA,inf	NA,0.24477	0.000243435	0.000243435
2	chr2:226035605:T:C	226035605	NA,C	NA,T	NA,1	NA,-inf	NA,inf	NA,0.204432	0.0002434	0.0002434
2	chr2:226737964:G:A	226737964	NA,A	NA,G	NA,1	NA,inf	NA,inf	NA,0.227343	0.00024334	0.00024334
2	chr2:226385157:G:A	226385157	NA,A	NA,G	NA,1	NA,inf	NA,inf	NA,0.240148	0.000243325	0.000243325
2	chr2:226644050:C:T	226644050	NA,T	NA,C	NA,1	NA,inf	NA,inf	NA,0.244242	0.000243317	0.000243318
2	chr2:225955946:G:A	225955946	NA,A	NA,G	NA,1	NA,-inf	NA,inf	NA,0.21093	0.000243216	0.000243216
2	chr2:226164249:T:G	226164249	NA,G	NA,T	NA,1	NA,inf	NA,inf	NA,0.196406	0.000243193	0.000243193
2	chr2:226922623:T:C	226922623	NA,C	NA,T	NA,1	NA,-inf	NA,inf	NA,0.22596	0.000243134	0.000243134
2	chr2:226741002:A:T	226741002	NA,T	NA,A	NA,1	NA,-inf	NA,inf	NA,0.224364	0.000242947	0.000242947
2	chr2:226345213:G:A	226345213	NA,A	NA,G	NA,1	NA,inf	NA,inf	NA,0.192344	0.000242936	0.000242936
2	chr2:226168615:A:G	226168615	NA,G	NA,A	NA,1	NA,inf	NA,inf	NA,0.194875	0.000242816	0.000242816
2	chr2:225919293:C:T	225919293	NA,T	NA,C	NA,1	NA,-inf	NA,inf	NA,0.210086	0.000242815	0.000242815
2	chr2:226018971:C:A	226018971	NA,A	NA,C	NA,1	NA,inf	NA,inf	NA,0.214871	0.0002428	0.0002428
2	chr2:226161811:A:T	226161811	NA,T	NA,A	NA,1	NA,inf	NA,inf	NA,0.204496	0.000242726	0.000242726
2	chr2:226753578:T:C	226753578	NA,C	NA,T	NA,1	NA,inf	NA,inf	NA,0.212912	0.000242714	0.000242714
2	chr2:226730502:C:T	226730502	T,T	C,C	1,1	-inf,inf	inf,inf	0.973281,0.12739	0.00024265	0.00024265
2	chr2:226571183:T:C	226571183	NA,C	NA,T	NA,1	NA,inf	NA,inf	NA,0.242175	0.000242625	0.000242625
2	chr2:226761876:G:A	226761876	A,NA	G,NA	1,NA	-inf,NA	inf,NA	1.03636,NA	0.00024255	0.00024255
2	chr2:226079859:A:G	226079859	G,NA	A,NA	1,NA	-inf,NA	inf,NA	0.684546,NA	0.000242546	0.000242547
2	chr2:226637672:G:A	226637672	NA,A	NA,G	NA,1	NA,-inf	NA,inf	NA,0.197527	0.000242507	0.000242507
2	chr2:226878187:G:A	226878187	NA,A	NA,G	NA,1	NA,-inf	NA,inf	NA,0.22279	0.000242372	0.000242372
2	chr2:226027061:C:T	226027061	NA,T	NA,C	NA,1	NA,inf	NA,inf	NA,0.228806	0.000242325	0.000242325
2	chr2:226024314:T:C	226024314	NA,C	NA,T	NA,1	NA,inf	NA,inf	NA,0.212154	0.000242318	0.000242318
2	chr2:225998318:G:A	225998318	NA,A	NA,G	NA,1	NA,inf	NA,inf	NA,0.216257	0.000242286	0.000242287
2	chr2:226790904:G:A	226790904	NA,A	NA,G	NA,1	NA,inf	NA,inf	NA,0.236604	0.000242176	0.000242177
2	chr2:226551336:A:G	226551336	NA,G	NA,A	NA,1	NA,-inf	NA,inf	NA,0.200903	0.00024214	0.00024214
2	chr2:226647732:T:C	226647732	NA,C	NA,T	NA,1	NA,inf	NA,inf	NA,0.192064	0.000242091	0.000242091
2	chr2:226266891:A:C	226266891	C,NA	A,NA	1,NA	-inf,NA	inf,NA	1.14407,NA	0.000242064	0.000242065
2	chr2:226024529:G:A	226024529	NA,A	NA,G	NA,1	NA,inf	NA,inf	NA,0.227545	0.000242053	0.000242054
2	chr2:226003730:T:G	226003730	NA,G	NA,T	NA,1	NA,-inf	NA,inf	NA,0.204228	0.000242029	0.000242029
2	chr2:226522913:A:C	226522913	NA,C	NA,A	NA,1	NA,-inf	NA,inf	NA,0.200519	0.000241968	0.000241968
2	chr2:226635998:C:A	226635998	A,A	C,C	1,1	-inf,-inf	inf,inf	1.22076,0.11291	0.000241886	0.000241886
2	chr2:226037875:CTT:C	226037875	NA,C	NA,CTT	NA,1	NA,inf	NA,inf	NA,0.24369	0.000241585	0.000241585
2	chr2:225930443:T:A	225930443	NA,A	NA,T	NA,1	NA,-inf	NA,inf	NA,0.2042	0.000241495	0.000241495
2	chr2:226203252:A:T	226203252	NA,T	NA,A	NA,1	NA,inf	NA,inf	NA,0.229883	0.000241487	0.000241488
2	chr2:226810704:C:G	226810704	NA,G	NA,C	NA,1	NA,inf	NA,inf	NA,0.223192	0.000241463	0.000241463
2	chr2:226504908:A:T	226504908	NA,T	NA,A	NA,1	NA,-inf	NA,inf	NA,0.191505	0.000241422	0.000241422
2	chr2:225920627:T:C	225920627	C,NA	T,NA	1,NA	inf,NA	inf,NA	0.819721,NA	0.000241385	0.000241386
2	chr2:226743173:A:C	226743173	NA,C	NA,A	NA,1	NA,-inf	NA,inf	NA,0.214188	0.000241373	0.000241373
2	chr2:226406205:G:A	226406205	NA,A	NA,G	NA,1	NA,inf	NA,inf	NA,0.235962	0.000241325	0.000241325
2	chr2:226171899:T:G	226171899	NA,G	NA,T	NA,1	NA,inf	NA,inf	NA,0.187727	0.000241108	0.000241109
2	chr2:226412965:G:A	226412965	NA,A	NA,G	NA,1	NA,inf	NA,inf	NA,0.235912	0.000241036	0.000241036
2	chr2:226021262:C:A	226021262	NA,A	NA,C	NA,1	NA,-inf	NA,inf	NA,0.209267	0.000240974	0.000240975
2	chr2:226040601:C:T	226040601	NA,T	NA,C	NA,1	NA,inf	NA,inf	NA,0.225318	0.000240917	0.000240918
2	chr2:226025543:T:A	226025543	NA,A	NA,T	NA,1	NA,inf	NA,inf	NA,0.206368	0.00024088	0.000240881
2	chr2:226907787:C:T	226907787	NA,T	NA,C	NA,1	NA,inf	NA,inf	NA,0.216152	0.000240864	0.000240864
2	chr2:225993252:C:A	225993252	NA,A	NA,C	NA,1	NA,-inf	NA,inf	NA,0.200503	0.000240697	0.000240697
2	chr2:226826743:A:G	226826743	NA,G	NA,A	NA,1	NA,inf	NA,inf	NA,0.216882	0.000240686	0.000240686
2	chr2:226031419:G:A	226031419	NA,A	NA,G	NA,1	NA,-inf	NA,inf	NA,0.213847	0.000240589	0.00024059
2	chr2:226694722:A:G	226694722	NA,G	NA,A	NA,1	NA,-inf	NA,inf	NA,0.19301	0.000240497	0.000240498
2	chr2:226182584:T:C	226182584	NA,C	NA,T	NA,1	NA,inf	NA,inf	NA,0.195764	0.000240429	0.00024043
2	chr2:226020931:AC:A	226020931	NA,A	NA,AC	NA,1	NA,inf	NA,inf	NA,0.203473	0.000240219	0.000240219
2	chr2:226325491:G:A	226325491	NA,A	NA,G	NA,1	NA,-inf	NA,inf	NA,0.238429	0.000240189	0.000240189
2	chr2:226803871:C:T	226803871	NA,T	NA,C	NA,1	NA,-inf	NA,inf	NA,0.222144	0.000240176	0.000240176
2	chr2:226026884:GAGTCAAT:G	226026884	NA,G	NA,GAGTCAAT	NA,1	NA,inf	NA,inf	NA,0.218561	0.000240073	0.000240073
2	chr2:226003181:C:T	226003181	NA,T	NA,C	NA,1	NA,-inf	NA,inf	NA,0.195076	0.000239961	0.000239961
2	chr2:226067465:A:T	226067465	NA,T	NA,A	NA,1	NA,inf	NA,inf	NA,0.223295	0.000239865	0.000239865
2	chr2:226892120:A:G	226892120	NA,G	NA,A	NA,1	NA,-inf	NA,inf	NA,0.226613	0.000239851	0.000239852
2	chr2:226008312:A:G	226008312	NA,G	NA,A	NA,1	NA,inf	NA,inf	NA,0.201553	0.000239752	0.000239752
2	chr2:226717916:G:T	226717916	NA,T	NA,G	NA,1	NA,-inf	NA,inf	NA,0.202356	0.000239722	0.000239722
2	chr2:226026859:G:A	226026859	NA,A	NA,G	NA,1	NA,inf	NA,inf	NA,0.216442	0.0002396	0.000239601
2	chr2:226882993:A:G	226882993	NA,G	NA,A	NA,1	NA,-inf	NA,inf	NA,0.225439	0.000239599	0.000239599
2	chr2:226174145:T:C	226174145	NA,C	NA,T	NA,1	NA,inf	NA,inf	NA,0.180932	0.000239572	0.000239572
2	chr2:226242592:C:T	226242592	NA,T	NA,C	NA,1	NA,inf	NA,inf	NA,0.22316	0.000239537	0.000239537
2	chr2:226160126:G:A	226160126	NA,A	NA,G	NA,1	NA,inf	NA,inf	NA,0.244806	0.000239501	0.000239501
2	chr2:226442530:A:G	226442530	NA,G	NA,A	NA,1	NA,-inf	NA,inf	NA,0.179853	0.000239415	0.000239415
2	chr2:226789268:A:G	226789268	NA,G	NA,A	NA,1	NA,inf	NA,inf	NA,0.224699	0.000239381	0.000239382
2	chr2:226614291:A:G	226614291	NA,G	NA,A	NA,1	NA,-inf	NA,inf	NA,0.238493	0.000239324	0.000239324
2	chr2:226612759:A:G	226612759	NA,G	NA,A	NA,1	NA,-inf	NA,inf	NA,0.186444	0.000239251	0.000239251
2	chr2:226024729:C:T	226024729	T,T	C,C	1,1	inf,inf	inf,inf	0.105263,1.22101	0.000239239	0.000239239
2	chr2:225934362:T:C	225934362	NA,C	NA,T	NA,1	NA,-inf	NA,inf	NA,0.193676	0.000239178	0.000239178
2	chr2:226027161:CT:C	226027161	NA,C	NA,CT	NA,1	NA,inf	NA,inf	NA,0.214395	0.000239174	0.000239174
2	chr2:226018794:C:T	226018794	NA,T	NA,C	NA,1	NA,inf	NA,inf	NA,0.198531	0.000239157	0.000239158
2	chr2:226005647:G:A	226005647	NA,A	NA,G	NA,1	NA,-inf	NA,inf	NA,0.195449	0.000239157	0.000239157
2	chr2:226495924:G:A	226495924	NA,A	NA,G	NA,1	NA,-inf	NA,inf	NA,0.164074	0.000239033	0.000239033
2	chr2:226678748:C:A	226678748	NA,A	NA,C	NA,1	NA,inf	NA,inf	NA,0.188192	0.000238818	0.000238818
2	chr2:226678739:G:GA	226678739	NA,GA	NA,G	NA,1	NA,inf	NA,inf	NA,0.188192	0.000238818	0.000238818
2	chr2:226678744:T:A	226678744	NA,A	NA,T	NA,1	NA,inf	NA,inf	NA,0.188192	0.000238818	0.000238818
2	chr2:226766874:A:G	226766874	NA,G	NA,A	NA,1	NA,inf	NA,inf	NA,0.197231	0.000238781	0.000238782
2	chr2:226018288:G:C	226018288	NA,C	NA,G	NA,1	NA,inf	NA,inf	NA,0.196734	0.000238776	0.000238776
2	chr2:226183243:CTT:C	226183243	NA,C	NA,CTT	NA,1	NA,-inf	NA,inf	NA,0.178271	0.000238769	0.000238769
2	chr2:226785942:G:A	226785942	NA,A	NA,G	NA,1	NA,inf	NA,inf	NA,0.217204	0.000238602	0.000238602
2	chr2:226900003:T:G	226900003	NA,G	NA,T	NA,1	NA,inf	NA,inf	NA,0.20548	0.000238569	0.000238569
2	chr2:226871981:C:T	226871981	NA,T	NA,C	NA,1	NA,-inf	NA,inf	NA,0.220236	0.000238517	0.000238517
2	chr2:226547322:T:C	226547322	NA,C	NA,T	NA,1	NA,-inf	NA,inf	NA,0.16343	0.000238506	0.000238506
2	chr2:226698734:C:T	226698734	NA,T	NA,C	NA,1	NA,inf	NA,inf	NA,0.213493	0.000238431	0.000238431
2	chr2:226445116:T:A	226445116	NA,A	NA,T	NA,1	NA,inf	NA,inf	NA,0.238231	0.000238229	0.000238229
2	chr2:226153505:A:T	226153505	T,T	A,A	1,1	inf,-inf	inf,inf	0.287076,0.230046	0.000238182	0.000238182
2	chr2:226888040:C:T	226888040	NA,T	NA,C	NA,1	NA,-inf	NA,inf	NA,0.179568	0.000237939	0.000237939
2	chr2:226843588:G:T	226843588	NA,T	NA,G	NA,1	NA,inf	NA,inf	NA,0.203452	0.000237927	0.000237927
2	chr2:226816308:A:G	226816308	NA,G	NA,A	NA,1	NA,-inf	NA,inf	NA,0.212107	0.000237901	0.000237901
2	chr2:226726602:G:T	226726602	NA,T	NA,G	NA,1	NA,inf	NA,inf	NA,0.21801	0.000237778	0.000237779
2	chr2:226266535:T:C	226266535	NA,C	NA,T	NA,1	NA,-inf	NA,inf	NA,0.190973	0.000237603	0.000237604
2	chr2:226765084:T:C	226765084	NA,C	NA,T	NA,1	NA,-inf	NA,inf	NA,0.181092	0.000237546	0.000237547
2	chr2:226548417:C:T	226548417	NA,T	NA,C	NA,1	NA,-inf	NA,inf	NA,0.180043	0.0002375	0.0002375
2	chr2:226677462:T:C	226677462	NA,C	NA,T	NA,1	NA,-inf	NA,inf	NA,0.197586	0.000237327	0.000237327
2	chr2:226596547:C:T	226596547	NA,T	NA,C	NA,1	NA,-inf	NA,inf	NA,0.166017	0.000237175	0.000237175
2	chr2:226558574:A:G	226558574	NA,G	NA,A	NA,1	NA,-inf	NA,inf	NA,0.166768	0.00023707	0.00023707
2	chr2:226180739:C:T	226180739	NA,T	NA,C	NA,1	NA,inf	NA,inf	NA,0.232466	0.00023701	0.000237011
2	chr2:226020452:A:T	226020452	NA,T	NA,A	NA,1	NA,inf	NA,inf	NA,0.204292	0.000236989	0.000236989
2	chr2:226736634:CCTT:C	226736634	C,C	CCTT,CCTT	1,1	-inf,inf	inf,inf	0.924398,0.268296	0.000236928	0.000236928
2	chr2:226891487:T:C	226891487	NA,C	NA,T	NA,1	NA,-inf	NA,inf	NA,0.196642	0.000236823	0.000236823
2	chr2:226889472:A:C	226889472	NA,C	NA,A	NA,1	NA,-inf	NA,inf	NA,0.196642	0.000236823	0.000236823
2	chr2:226144851:G:T	226144851	NA,T	NA,G	NA,1	NA,-inf	NA,inf	NA,0.172821	0.00023682	0.00023682
2	chr2:226270387:A:T	226270387	NA,T	NA,A	NA,1	NA,-inf	NA,inf	NA,0.178421	0.00023661	0.000236611
2	chr2:226539823:C:T	226539823	NA,T	NA,C	NA,1	NA,-inf	NA,inf	NA,0.164043	0.000236562	0.000236563
2	chr2:226327683:G:T	226327683	NA,T	NA,G	NA,1	NA,inf	NA,inf	NA,0.212704	0.000236555	0.000236555
2	chr2:226743375:G:A	226743375	NA,A	NA,G	NA,1	NA,inf	NA,inf	NA,0.203362	0.000236415	0.000236416
2	chr2:226817142:T:C	226817142	NA,C	NA,T	NA,1	NA,-inf	NA,inf	NA,0.192266	0.00023615	0.000236151
2	chr2:226422215:T:A	226422215	NA,A	NA,T	NA,1	NA,-inf	NA,inf	NA,0.172154	0.000236068	0.000236068
2	chr2:226543779:AAAT:A	226543779	NA,A	NA,AAAT	NA,1	NA,-inf	NA,inf	NA,0.173946	0.000236004	0.000236004
2	chr2:226444081:C:T	226444081	NA,T	NA,C	NA,1	NA,-inf	NA,inf	NA,0.163845	0.000235959	0.000235959
2	chr2:225923943:T:C	225923943	NA,C	NA,T	NA,1	NA,-inf	NA,inf	NA,0.157882	0.000235954	0.000235954
2	chr2:226018962:T:C	226018962	NA,C	NA,T	NA,1	NA,-inf	NA,inf	NA,0.185796	0.000235947	0.000235947
2	chr2:226804356:T:C	226804356	NA,C	NA,T	NA,1	NA,-inf	NA,inf	NA,0.176564	0.000235669	0.000235669
2	chr2:226382638:T:C	226382638	NA,C	NA,T	NA,1	NA,-inf	NA,inf	NA,0.153758	0.000235665	0.000235666
2	chr2:226299331:T:C	226299331	NA,C	NA,T	NA,1	NA,-inf	NA,inf	NA,0.213925	0.000235652	0.000235652
2	chr2:226876011:A:G	226876011	NA,G	NA,A	NA,1	NA,-inf	NA,inf	NA,0.191123	0.000235629	0.000235629
2	chr2:226871539:T:C	226871539	NA,C	NA,T	NA,1	NA,-inf	NA,inf	NA,0.205584	0.000235555	0.000235555
2	chr2:226346194:T:G	226346194	NA,G	NA,T	NA,1	NA,-inf	NA,inf	NA,0.11352	0.000235488	0.000235488
2	chr2:226197544:A:G	226197544	G,NA	A,NA	1,NA	inf,NA	inf,NA	0.910548,NA	0.000235414	0.000235415
2	chr2:226238685:C:T	226238685	NA,T	NA,C	NA,1	NA,inf	NA,inf	NA,0.201601	0.000235399	0.000235399
2	chr2:226843170:G:T	226843170	NA,T	NA,G	NA,1	NA,inf	NA,inf	NA,0.17111	0.000235356	0.000235356
2	chr2:226173973:A:G	226173973	NA,G	NA,A	NA,1	NA,inf	NA,inf	NA,0.161331	0.000235339	0.000235339
2	chr2:226600329:C:T	226600329	NA,T	NA,C	NA,1	NA,-inf	NA,inf	NA,0.1647	0.000235298	0.000235298
2	chr2:226022902:G:A	226022902	NA,A	NA,G	NA,1	NA,-inf	NA,inf	NA,0.182436	0.000235254	0.000235254
2	chr2:226741583:T:A	226741583	NA,A	NA,T	NA,1	NA,inf	NA,inf	NA,0.189528	0.000235212	0.000235212
2	chr2:226693668:C:T	226693668	NA,T	NA,C	NA,1	NA,-inf	NA,inf	NA,0.171928	0.000235211	0.000235211
2	chr2:226348687:T:C	226348687	NA,C	NA,T	NA,1	NA,-inf	NA,inf	NA,0.114246	0.000235202	0.000235203
2	chr2:226160793:T:A	226160793	NA,A	NA,T	NA,1	NA,-inf	NA,inf	NA,0.163649	0.000235187	0.000235188
2	chr2:226715930:T:C	226715930	NA,C	NA,T	NA,1	NA,-inf	NA,inf	NA,0.179983	0.000235164	0.000235164
2	chr2:226668550:G:A	226668550	A,NA	G,NA	1,NA	inf,NA	inf,NA	0.878172,NA	0.000235113	0.000235113
2	chr2:226840364:T:C	226840364	NA,C	NA,T	NA,1	NA,-inf	NA,inf	NA,0.203001	0.000235073	0.000235074
2	chr2:226838401:T:C	226838401	C,C	T,T	1,1	inf,-inf	inf,inf	1.07965,0.885374	0.000234966	0.000234966
2	chr2:226323740:A:G	226323740	NA,G	NA,A	NA,1	NA,-inf	NA,inf	NA,0.204816	0.000234862	0.000234862
2	chr2:226546269:T:C	226546269	NA,C	NA,T	NA,1	NA,-inf	NA,inf	NA,0.146315	0.000234783	0.000234783
2	chr2:226015572:AACATATACATATGTCTACATAT:A	226015572	NA,A	NA,AACATATACATATGTCTACATAT	NA,1	NA,inf	NA,inf	NA,0.177237	0.000234782	0.000234782
2	chr2:226519899:G:A	226519899	NA,A	NA,G	NA,1	NA,-inf	NA,inf	NA,0.168962	0.000234761	0.000234761
2	chr2:226244564:A:G	226244564	NA,G	NA,A	NA,1	NA,inf	NA,inf	NA,0.204705	0.0002347	0.0002347
2	chr2:226815254:C:T	226815254	NA,T	NA,C	NA,1	NA,-inf	NA,inf	NA,0.171334	0.000234647	0.000234647
2	chr2:226429257:A:G	226429257	NA,G	NA,A	NA,1	NA,inf	NA,inf	NA,0.194861	0.000234552	0.000234552
2	chr2:225918093:C:T	225918093	NA,T	NA,C	NA,1	NA,-inf	NA,inf	NA,0.17159	0.00023452	0.00023452
2	chr2:226730281:T:A	226730281	NA,A	NA,T	NA,1	NA,inf	NA,inf	NA,0.186483	0.000234482	0.000234482
2	chr2:226852783:T:A	226852783	NA,A	NA,T	NA,1	NA,inf	NA,inf	NA,0.157693	0.000234435	0.000234435
2	chr2:226336818:T:C	226336818	C,C	T,T	1,1	-inf,inf	inf,inf	0.014049,0.941682	0.000234307	0.000234307
2	chr2:226145274:A:C	226145274	NA,C	NA,A	NA,1	NA,-inf	NA,inf	NA,0.160375	0.000234231	0.000234231
2	chr2:226736155:G:A	226736155	NA,A	NA,G	NA,1	NA,inf	NA,inf	NA,0.184427	0.000234158	0.000234158
2	chr2:226189417:C:T	226189417	NA,T	NA,C	NA,1	NA,-inf	NA,inf	NA,0.156327	0.000234145	0.000234145
2	chr2:226029328:A:G	226029328	NA,G	NA,A	NA,1	NA,-inf	NA,inf	NA,0.176496	0.00023408	0.00023408
2	chr2:226726725:G:T	226726725	NA,T	NA,G	NA,1	NA,inf	NA,inf	NA,0.198898	0.000234015	0.000234015
2	chr2:226554146:T:C	226554146	NA,C	NA,T	NA,1	NA,-inf	NA,inf	NA,0.16273	0.000233832	0.000233832
2	chr2:226667779:G:A	226667779	NA,A	NA,G	NA,1	NA,inf	NA,inf	NA,0.205154	0.000233822	0.000233823
2	chr2:226569366:A:G	226569366	NA,G	NA,A	NA,1	NA,inf	NA,inf	NA,0.198373	0.000233668	0.000233668
2	chr2:226371255:G:A	226371255	NA,A	NA,G	NA,1	NA,-inf	NA,inf	NA,0.144028	0.000233647	0.000233647
2	chr2:225916953:A:G	225916953	NA,G	NA,A	NA,1	NA,-inf	NA,inf	NA,0.146466	0.000233602	0.000233602
2	chr2:225914548:G:A	225914548	NA,A	NA,G	NA,1	NA,-inf	NA,inf	NA,0.14222	0.000233533	0.000233533
2	chr2:226402412:A:C	226402412	NA,C	NA,A	NA,1	NA,-inf	NA,inf	NA,0.162145	0.000233524	0.000233524
2	chr2:226419233:T:A	226419233	NA,A	NA,T	NA,1	NA,inf	NA,inf	NA,0.217622	0.000233476	0.000233476
2	chr2:226485130:G:A	226485130	A,A	G,G	1,1	inf,-inf	inf,inf	1.5354,0.666459	0.000233467	0.000233468
2	chr2:226243009:T:C	226243009	NA,C	NA,T	NA,1	NA,inf	NA,inf	NA,0.198059	0.000233445	0.000233445
2	chr2:226746946:T:C	226746946	NA,C	NA,T	NA,1	NA,-inf	NA,inf	NA,0.163848	0.00023334	0.00023334
2	chr2:226418851:T:C	226418851	NA,C	NA,T	NA,1	NA,-inf	NA,inf	NA,0.161408	0.000233306	0.000233306
2	chr2:226555037:T:C	226555037	NA,C	NA,T	NA,1	NA,-inf	NA,inf	NA,0.148645	0.000233219	0.00023322
2	chr2:226624164:GTGCA:G	226624164	NA,G	NA,GTGCA	NA,1	NA,inf	NA,inf	NA,0.196835	0.000233212	0.000233212
2	chr2:226346066:A:G	226346066	NA,G	NA,A	NA,1	NA,-inf	NA,inf	NA,0.104846	0.000233195	0.000233195
2	chr2:225916903:T:G	225916903	NA,G	NA,T	NA,1	NA,-inf	NA,inf	NA,0.144242	0.00023314	0.00023314
2	chr2:226577250:A:G	226577250	NA,G	NA,A	NA,1	NA,-inf	NA,inf	NA,0.146841	0.000233009	0.000233009
2	chr2:226546469:G:T	226546469	NA,T	NA,G	NA,1	NA,-inf	NA,inf	NA,0.157786	0.000232878	0.000232878
2	chr2:226864997:A:C	226864997	NA,C	NA,A	NA,1	NA,-inf	NA,inf	NA,0.191267	0.000232833	0.000232833
2	chr2:226488277:T:G	226488277	NA,G	NA,T	NA,1	NA,-inf	NA,inf	NA,0.134719	0.000232751	0.000232751
2	chr2:226247305:A:C	226247305	NA,C	NA,A	NA,1	NA,inf	NA,inf	NA,0.175034	0.000232619	0.00023262
2	chr2:226346741:A:G	226346741	NA,G	NA,A	NA,1	NA,-inf	NA,inf	NA,0.101505	0.00023249	0.00023249
2	chr2:226007345:T:C	226007345	NA,C	NA,T	NA,1	NA,inf	NA,inf	NA,0.19107	0.000232456	0.000232456
2	chr2:226134540:C:T	226134540	NA,T	NA,C	NA,1	NA,inf	NA,inf	NA,0.180722	0.000232331	0.000232331
2	chr2:226179179:G:A	226179179	NA,A	NA,G	NA,1	NA,inf	NA,inf	NA,0.207469	0.000232295	0.000232295
2	chr2:226019582:T:A	226019582	NA,A	NA,T	NA,1	NA,-inf	NA,inf	NA,0.218512	0.000232281	0.000232281
2	chr2:226136808:A:C	226136808	NA,C	NA,A	NA,1	NA,-inf	NA,inf	NA,0.161073	0.00023228	0.000232281
2	chr2:226661394:C:T	226661394	NA,T	NA,C	NA,1	NA,inf	NA,inf	NA,0.118421	0.000232235	0.000232235
2	chr2:226446013:T:A	226446013	NA,A	NA,T	NA,1	NA,inf	NA,inf	NA,0.204852	0.000231924	0.000231925
2	chr2:226664124:T:C	226664124	NA,C	NA,T	NA,1	NA,-inf	NA,inf	NA,0.175212	0.000231861	0.000231861
2	chr2:226251009:T:C	226251009	NA,C	NA,T	NA,1	NA,inf	NA,inf	NA,0.189466	0.000231691	0.000231691
2	chr2:226702287:A:G	226702287	NA,G	NA,A	NA,1	NA,-inf	NA,inf	NA,0.160408	0.00023156	0.00023156
2	chr2:226324091:G:C	226324091	NA,C	NA,G	NA,1	NA,-inf	NA,inf	NA,0.187051	0.000231558	0.000231558
2	chr2:226241968:G:C	226241968	NA,C	NA,G	NA,1	NA,inf	NA,inf	NA,0.188136	0.000231452	0.000231453
2	chr2:226416129:C:T	226416129	NA,T	NA,C	NA,1	NA,inf	NA,inf	NA,0.205989	0.000231419	0.000231419
2	chr2:226689124:A:G	226689124	NA,G	NA,A	NA,1	NA,inf	NA,inf	NA,0.1704	0.000231231	0.000231231
2	chr2:226521231:TC:T	226521231	T,T	TC,TC	1,1	inf,-inf	inf,inf	1.89945,0.081753	0.000231156	0.000231157
2	chr2:226159041:A:G	226159041	NA,G	NA,A	NA,1	NA,-inf	NA,inf	NA,0.151628	0.000231153	0.000231153
2	chr2:225915382:T:G	225915382	NA,G	NA,T	NA,1	NA,-inf	NA,inf	NA,0.129414	0.000231021	0.000231021
2	chr2:226511412:C:A	226511412	A,A	C,C	1,1	inf,inf	inf,inf	0.478023,1.54246	0.000231	0.000231
2	chr2:226374706:G:A	226374706	NA,A	NA,G	NA,1	NA,-inf	NA,inf	NA,0.13055	0.000230994	0.000230994
2	chr2:226783515:C:T	226783515	NA,T	NA,C	NA,1	NA,inf	NA,inf	NA,0.169326	0.000230974	0.000230974
2	chr2:226146352:C:T	226146352	T,T	C,C	1,1	inf,inf	inf,inf	0.295016,0.235958	0.00023097	0.00023097
2	chr2:226346965:A:T	226346965	NA,T	NA,A	NA,1	NA,-inf	NA,inf	NA,0.0939078	0.00023094	0.00023094
2	chr2:226291519:G:A	226291519	NA,A	NA,G	NA,1	NA,-inf	NA,inf	NA,0.1461	0.000230933	0.000230934
2	chr2:225976326:T:C	225976326	C,C	T,T	1,1	inf,-inf	inf,inf	0.556235,1.11386	0.000230697	0.000230697
2	chr2:226191967:T:C	226191967	NA,C	NA,T	NA,1	NA,inf	NA,inf	NA,0.137415	0.000230687	0.000230688
2	chr2:225997567:C:T	225997567	NA,T	NA,C	NA,1	NA,inf	NA,inf	NA,0.157307	0.000230674	0.000230674
2	chr2:226346373:G:A	226346373	NA,A	NA,G	NA,1	NA,-inf	NA,inf	NA,0.0911101	0.000230514	0.000230514
2	chr2:226556221:T:C	226556221	NA,C	NA,T	NA,1	NA,-inf	NA,inf	NA,0.148386	0.000230479	0.000230479
2	chr2:226372713:T:C	226372713	NA,C	NA,T	NA,1	NA,-inf	NA,inf	NA,0.437262	0.000230473	0.000230474
2	chr2:226810951:A:C	226810951	NA,C	NA,A	NA,1	NA,-inf	NA,inf	NA,0.171983	0.000230411	0.000230411
2	chr2:226705125:A:C	226705125	NA,C	NA,A	NA,1	NA,-inf	NA,inf	NA,0.153424	0.000230267	0.000230267
2	chr2:226667199:G:A	226667199	NA,A	NA,G	NA,1	NA,inf	NA,inf	NA,0.172166	0.00023019	0.00023019
2	chr2:226112514:G:A	226112514	NA,A	NA,G	NA,1	NA,-inf	NA,inf	NA,0.153915	0.000230027	0.000230027
2	chr2:226705062:T:A	226705062	NA,A	NA,T	NA,1	NA,-inf	NA,inf	NA,0.1513	0.000229892	0.000229892
2	chr2:226344508:T:C	226344508	NA,C	NA,T	NA,1	NA,-inf	NA,inf	NA,0.0886699	0.000229839	0.000229839
2	chr2:226315285:A:G	226315285	NA,G	NA,A	NA,1	NA,inf	NA,inf	NA,0.183183	0.000229758	0.000229758
2	chr2:226322163:C:G	226322163	NA,G	NA,C	NA,1	NA,-inf	NA,inf	NA,0.176661	0.000229684	0.000229684
2	chr2:226369382:G:A	226369382	NA,A	NA,G	NA,1	NA,inf	NA,inf	NA,0.174852	0.000229676	0.000229677
2	chr2:226706770:TTTTATA:T	226706770	NA,T	NA,TTTTATA	NA,1	NA,-inf	NA,inf	NA,0.164349	0.00022963	0.00022963
2	chr2:226564320:C:T	226564320	NA,T	NA,C	NA,1	NA,-inf	NA,inf	NA,0.129262	0.000229614	0.000229615
2	chr2:226849500:G:A	226849500	NA,A	NA,G	NA,1	NA,inf	NA,inf	NA,0.134465	0.000229533	0.000229533
2	chr2:226702904:T:G	226702904	NA,G	NA,T	NA,1	NA,-inf	NA,inf	NA,0.148761	0.000229458	0.000229458
2	chr2:226830009:T:C	226830009	NA,C	NA,T	NA,1	NA,inf	NA,inf	NA,0.133888	0.000229436	0.000229436
2	chr2:226713981:A:G	226713981	NA,G	NA,A	NA,1	NA,-inf	NA,inf	NA,0.142641	0.000229328	0.000229328
2	chr2:226140854:G:A	226140854	NA,A	NA,G	NA,1	NA,-inf	NA,inf	NA,0.145094	0.000229314	0.000229314
2	chr2:226139990:T:C	226139990	NA,C	NA,T	NA,1	NA,-inf	NA,inf	NA,0.145094	0.000229314	0.000229314
2	chr2:226054822:C:T	226054822	NA,T	NA,C	NA,1	NA,-inf	NA,inf	NA,0.137845	0.000229298	0.000229298
2	chr2:226178430:T:C	226178430	NA,C	NA,T	NA,1	NA,inf	NA,inf	NA,0.189823	0.000229274	0.000229274
2	chr2:226817060:G:A	226817060	NA,A	NA,G	NA,1	NA,inf	NA,inf	NA,0.160452	0.000229199	0.000229199
2	chr2:226140601:A:G	226140601	NA,G	NA,A	NA,1	NA,-inf	NA,inf	NA,0.144357	0.000229186	0.000229186
2	chr2:226325200:G:A	226325200	NA,A	NA,G	NA,1	NA,-inf	NA,inf	NA,0.121244	0.00022916	0.00022916
2	chr2:226624698:A:G	226624698	NA,G	NA,A	NA,1	NA,-inf	NA,inf	NA,0.153915	0.000229068	0.000229068
2	chr2:226727206:A:T	226727206	NA,T	NA,A	NA,1	NA,inf	NA,inf	NA,0.171931	0.000229059	0.000229059
2	chr2:226052593:G:A	226052593	NA,A	NA,G	NA,1	NA,-inf	NA,inf	NA,0.135863	0.00022895	0.00022895
2	chr2:226906384:A:G	226906384	NA,G	NA,A	NA,1	NA,-inf	NA,inf	NA,0.152354	0.000228936	0.000228936
2	chr2:226617577:G:A	226617577	NA,A	NA,G	NA,1	NA,-inf	NA,inf	NA,0.252448	0.000228737	0.000228737
2	chr2:226146493:G:A	226146493	NA,A	NA,G	NA,1	NA,inf	NA,inf	NA,0.167937	0.000228561	0.000228561
2	chr2:226178376:C:T	226178376	NA,T	NA,C	NA,1	NA,inf	NA,inf	NA,0.184781	0.000228466	0.000228466
2	chr2:226843608:C:T	226843608	NA,T	NA,C	NA,1	NA,inf	NA,inf	NA,0.126143	0.000228449	0.000228449
2	chr2:226833792:GAT:G	226833792	NA,G	NA,GAT	NA,1	NA,inf	NA,inf	NA,0.126187	0.000228419	0.000228419
2	chr2:226616045:C:T	226616045	NA,T	NA,C	NA,1	NA,-inf	NA,inf	NA,0.178917	0.000228324	0.000228324
2	chr2:226710596:C:A	226710596	NA,A	NA,C	NA,1	NA,-inf	NA,inf	NA,0.139005	0.000228316	0.000228316
2	chr2:226833795:T:G	226833795	NA,G	NA,T	NA,1	NA,inf	NA,inf	NA,0.125436	0.000228287	0.000228287
2	chr2:226517897:A:T	226517897	NA,T	NA,A	NA,1	NA,inf	NA,inf	NA,0.153198	0.000228253	0.000228253
2	chr2:226590817:C:T	226590817	NA,T	NA,C	NA,1	NA,inf	NA,inf	NA,0.147865	0.000228242	0.000228242
2	chr2:226779168:G:C	226779168	NA,C	NA,G	NA,1	NA,inf	NA,inf	NA,0.142358	0.000228226	0.000228226
2	chr2:226272782:A:G	226272782	NA,G	NA,A	NA,1	NA,-inf	NA,inf	NA,0.208822	0.000228212	0.000228212
2	chr2:226266182:T:G	226266182	NA,G	NA,T	NA,1	NA,-inf	NA,inf	NA,0.122098	0.000228208	0.000228208
2	chr2:226825309:A:T	226825309	NA,T	NA,A	NA,1	NA,inf	NA,inf	NA,0.126689	0.000228147	0.000228148
2	chr2:226151276:G:A	226151276	NA,A	NA,G	NA,1	NA,inf	NA,inf	NA,0.107419	0.000228146	0.000228146
2	chr2:226848108:A:G	226848108	NA,G	NA,A	NA,1	NA,inf	NA,inf	NA,0.126562	0.000228141	0.000228141
2	chr2:226055188:A:G	226055188	NA,G	NA,A	NA,1	NA,-inf	NA,inf	NA,0.188631	0.000228034	0.000228034
2	chr2:226345129:T:G	226345129	NA,G	NA,T	NA,1	NA,-inf	NA,inf	NA,0.0781592	0.000227865	0.000227865
2	chr2:226158580:C:G	226158580	NA,G	NA,C	NA,1	NA,-inf	NA,inf	NA,0.132728	0.000227808	0.000227808
2	chr2:226410945:G:A	226410945	NA,A	NA,G	NA,1	NA,-inf	NA,inf	NA,0.130286	0.000227798	0.000227798
2	chr2:225937750:T:C	225937750	NA,C	NA,T	NA,1	NA,-inf	NA,inf	NA,0.119825	0.000227792	0.000227792
2	chr2:226341946:G:A	226341946	NA,A	NA,G	NA,1	NA,inf	NA,inf	NA,0.160668	0.000227786	0.000227786
2	chr2:226834080:T:G	226834080	G,G	T,T	1,1	inf,-inf	inf,inf	1.11646,0.841396	0.000227782	0.000227783
2	chr2:225909752:A:G	225909752	NA,G	NA,A	NA,1	NA,-inf	NA,inf	NA,0.136181	0.000227771	0.000227772
2	chr2:226544698:G:A	226544698	NA,A	NA,G	NA,1	NA,-inf	NA,inf	NA,0.128639	0.000227697	0.000227697
2	chr2:225911501:C:G	225911501	NA,G	NA,C	NA,1	NA,-inf	NA,inf	NA,0.135076	0.000227586	0.000227586
2	chr2:226529825:A:G	226529825	G,G	A,A	1,1	inf,-inf	inf,inf	1.89358,0.066848	0.00022754	0.00022754
2	chr2:226402566:A:G	226402566	NA,G	NA,A	NA,1	NA,inf	NA,inf	NA,0.185725	0.000227445	0.000227445
2	chr2:226383175:T:C	226383175	NA,C	NA,T	NA,1	NA,-inf	NA,inf	NA,0.259066	0.000227437	0.000227438
2	chr2:226181795:A:G	226181795	NA,G	NA,A	NA,1	NA,-inf	NA,inf	NA,0.120918	0.000227379	0.00022738
2	chr2:226686135:A:G	226686135	NA,G	NA,A	NA,1	NA,-inf	NA,inf	NA,0.160098	0.000227372	0.000227372
2	chr2:226051149:A:G	226051149	NA,G	NA,A	NA,1	NA,-inf	NA,inf	NA,0.137722	0.000227261	0.000227262
2	chr2:226725888:CTG:C	226725888	NA,C	NA,CTG	NA,1	NA,-inf	NA,inf	NA,0.178351	0.000227222	0.000227222
2	chr2:226646524:C:T	226646524	NA,T	NA,C	NA,1	NA,inf	NA,inf	NA,0.158838	0.000227166	0.000227166
2	chr2:226701314:G:A	226701314	NA,A	NA,G	NA,1	NA,-inf	NA,inf	NA,0.134573	0.000227052	0.000227052
2	chr2:225978209:A:G	225978209	NA,G	NA,A	NA,1	NA,-inf	NA,inf	NA,0.124661	0.000227022	0.000227022
2	chr2:226646883:G:A	226646883	NA,A	NA,G	NA,1	NA,inf	NA,inf	NA,0.157734	0.00022701	0.00022701
2	chr2:226613428:T:C	226613428	NA,C	NA,T	NA,1	NA,-inf	NA,inf	NA,0.169886	0.000226906	0.000226907
2	chr2:226861136:C:T	226861136	NA,T	NA,C	NA,1	NA,inf	NA,inf	NA,0.131997	0.000226862	0.000226862
2	chr2:226382836:T:C	226382836	NA,C	NA,T	NA,1	NA,-inf	NA,inf	NA,0.254947	0.000226843	0.000226844
2	chr2:226722793:T:A	226722793	NA,A	NA,T	NA,1	NA,inf	NA,inf	NA,0.157722	0.000226817	0.000226817
2	chr2:226247719:T:C	226247719	NA,C	NA,T	NA,1	NA,-inf	NA,inf	NA,0.175572	0.000226573	0.000226573
2	chr2:226736981:A:G	226736981	G,G	A,A	1,1	-inf,inf	inf,inf	0.7747,0.45184	0.000226473	0.000226473
2	chr2:226213768:G:A	226213768	NA,A	NA,G	NA,1	NA,inf	NA,inf	NA,0.122618	0.000226467	0.000226467
2	chr2:226570566:G:A	226570566	NA,A	NA,G	NA,1	NA,-inf	NA,inf	NA,0.11014	0.000226449	0.00022645
2	chr2:226532970:G:T	226532970	T,T	G,G	1,1	-inf,inf	inf,inf	0.0967468,1.36167	0.000226381	0.000226381
2	chr2:226840300:A:C	226840300	C,C	A,A	1,1	inf,-inf	inf,inf	1.04711,0.892909	0.00022637	0.000226371
2	chr2:226145494:C:T	226145494	NA,T	NA,C	NA,1	NA,inf	NA,inf	NA,0.154108	0.000226364	0.000226364
2	chr2:226058086:A:G	226058086	NA,G	NA,A	NA,1	NA,-inf	NA,inf	NA,0.120102	0.000226318	0.000226318
2	chr2:226907817:G:A	226907817	NA,A	NA,G	NA,1	NA,inf	NA,inf	NA,0.142123	0.000226312	0.000226312
2	chr2:226296031:G:T	226296031	NA,T	NA,G	NA,1	NA,inf	NA,inf	NA,0.122485	0.000226233	0.000226233
2	chr2:226698101:T:A	226698101	NA,A	NA,T	NA,1	NA,inf	NA,inf	NA,0.0997461	0.000226138	0.000226138
2	chr2:226298326:G:A	226298326	NA,A	NA,G	NA,1	NA,-inf	NA,inf	NA,0.194288	0.000226105	0.000226105
2	chr2:226381030:T:C	226381030	NA,C	NA,T	NA,1	NA,inf	NA,inf	NA,0.154537	0.000226019	0.000226019
2	chr2:226706819:T:C	226706819	NA,C	NA,T	NA,1	NA,-inf	NA,inf	NA,0.127758	0.00022597	0.00022597
2	chr2:226236362:T:C	226236362	NA,C	NA,T	NA,1	NA,-inf	NA,inf	NA,0.123343	0.00022595	0.00022595
2	chr2:226320253:G:T	226320253	NA,T	NA,G	NA,1	NA,-inf	NA,inf	NA,0.158676	0.000225877	0.000225877
2	chr2:226694511:CT:C	226694511	NA,C	NA,CT	NA,1	NA,inf	NA,inf	NA,0.153258	0.000225794	0.000225794
2	chr2:226225846:G:A	226225846	NA,A	NA,G	NA,1	NA,-inf	NA,inf	NA,0.122139	0.000225785	0.000225785
2	chr2:226242500:A:G	226242500	NA,G	NA,A	NA,1	NA,-inf	NA,inf	NA,0.139434	0.000225743	0.000225743
2	chr2:226176324:C:T	226176324	NA,T	NA,C	NA,1	NA,-inf	NA,inf	NA,0.124647	0.000225741	0.000225741
2	chr2:226607024:G:T	226607024	NA,T	NA,G	NA,1	NA,-inf	NA,inf	NA,0.231035	0.000225601	0.000225601
2	chr2:226053181:C:T	226053181	NA,T	NA,C	NA,1	NA,-inf	NA,inf	NA,0.121873	0.000225562	0.000225562
2	chr2:226823121:C:T	226823121	NA,T	NA,C	NA,1	NA,-inf	NA,inf	NA,0.114717	0.000225529	0.000225529
2	chr2:226667989:C:T	226667989	NA,T	NA,C	NA,1	NA,inf	NA,inf	NA,0.144341	0.000225483	0.000225483
2	chr2:226328518:C:A	226328518	NA,A	NA,C	NA,1	NA,-inf	NA,inf	NA,0.1098	0.000225378	0.000225378
2	chr2:226746487:T:A	226746487	NA,A	NA,T	NA,1	NA,-inf	NA,inf	NA,0.117658	0.000225306	0.000225306
2	chr2:226729106:T:C	226729106	NA,C	NA,T	NA,1	NA,inf	NA,inf	NA,0.130383	0.0002253	0.0002253
2	chr2:226699373:C:T	226699373	NA,T	NA,C	NA,1	NA,-inf	NA,inf	NA,0.125041	0.000225282	0.000225283
2	chr2:226609001:A:G	226609001	NA,G	NA,A	NA,1	NA,-inf	NA,inf	NA,0.202015	0.000225275	0.000225276
2	chr2:226186477:A:G	226186477	NA,G	NA,A	NA,1	NA,inf	NA,inf	NA,0.129225	0.000225164	0.000225164
2	chr2:226167326:G:A	226167326	NA,A	NA,G	NA,1	NA,-inf	NA,inf	NA,0.120814	0.000225146	0.000225146
2	chr2:226262355:A:T	226262355	NA,T	NA,A	NA,1	NA,inf	NA,inf	NA,0.152109	0.000225125	0.000225125
2	chr2:226574293:A:T	226574293	NA,T	NA,A	NA,1	NA,-inf	NA,inf	NA,0.101622	0.000225108	0.000225108
2	chr2:226169616:G:A	226169616	NA,A	NA,G	NA,1	NA,-inf	NA,inf	NA,0.119939	0.000225014	0.000225014
2	chr2:226228013:A:C	226228013	C,NA	A,NA	1,NA	-inf,NA	inf,NA	0.466126,NA	0.000224939	0.000224939
2	chr2:226495730:T:C	226495730	NA,C	NA,T	NA,1	NA,-inf	NA,inf	NA,0.0823373	0.00022492	0.000224921
2	chr2:226809813:A:G	226809813	NA,G	NA,A	NA,1	NA,-inf	NA,inf	NA,0.132048	0.000224871	0.000224871
2	chr2:226308237:T:C	226308237	NA,C	NA,T	NA,1	NA,-inf	NA,inf	NA,0.174726	0.000224716	0.000224716
2	chr2:226432976:T:A	226432976	NA,A	NA,T	NA,1	NA,-inf	NA,inf	NA,0.0988633	0.0002247	0.0002247
2	chr2:226738849:G:A	226738849	NA,A	NA,G	NA,1	NA,inf	NA,inf	NA,0.134283	0.000224596	0.000224596
2	chr2:226770471:G:C	226770471	NA,C	NA,G	NA,1	NA,inf	NA,inf	NA,0.133675	0.000224593	0.000224593
2	chr2:226680452:G:A	226680452	NA,A	NA,G	NA,1	NA,inf	NA,inf	NA,0.129891	0.000224542	0.000224542
2	chr2:226899983:A:G	226899983	NA,G	NA,A	NA,1	NA,inf	NA,inf	NA,0.102949	0.000224525	0.000224525
2	chr2:226341999:G:A	226341999	NA,A	NA,G	NA,1	NA,-inf	NA,inf	NA,0.0546394	0.000224507	0.000224507
2	chr2:226619600:CAACA:C	226619600	NA,C	NA,CAACA	NA,1	NA,-inf	NA,inf	NA,0.26484	0.000224482	0.000224482
2	chr2:226298212:C:T	226298212	NA,T	NA,C	NA,1	NA,inf	NA,inf	NA,0.149174	0.000224469	0.00022447
2	chr2:226846732:A:G	226846732	NA,G	NA,A	NA,1	NA,inf	NA,inf	NA,0.129459	0.000224453	0.000224453
2	chr2:226661276:G:T	226661276	NA,T	NA,G	NA,1	NA,inf	NA,inf	NA,0.141037	0.000224442	0.000224442
2	chr2:226162967:T:C	226162967	NA,C	NA,T	NA,1	NA,-inf	NA,inf	NA,0.116051	0.000224439	0.000224439
2	chr2:226300018:C:T	226300018	NA,T	NA,C	NA,1	NA,inf	NA,inf	NA,0.148655	0.000224424	0.000224424
2	chr2:226710216:G:A	226710216	NA,A	NA,G	NA,1	NA,-inf	NA,inf	NA,0.117341	0.000224421	0.000224422
2	chr2:226444990:A:G	226444990	NA,G	NA,A	NA,1	NA,inf	NA,inf	NA,0.157036	0.000224409	0.00022441
2	chr2:226583980:T:C	226583980	NA,C	NA,T	NA,1	NA,inf	NA,inf	NA,0.123419	0.000224373	0.000224373
2	chr2:226697344:T:A	226697344	NA,A	NA,T	NA,1	NA,-inf	NA,inf	NA,0.148764	0.000224363	0.000224363
2	chr2:226801899:C:T	226801899	NA,T	NA,C	NA,1	NA,inf	NA,inf	NA,0.10422	0.000224349	0.000224349
2	chr2:226179484:A:G	226179484	NA,G	NA,A	NA,1	NA,-inf	NA,inf	NA,0.114299	0.00022419	0.00022419
2	chr2:226383477:TTA:T	226383477	NA,T	NA,TTA	NA,1	NA,inf	NA,inf	NA,0.141772	0.000224128	0.000224128
2	chr2:226917147:G:A	226917147	A,A	G,G	1,1	inf,-inf	inf,inf	1.0942,0.670646	0.000224103	0.000224103
2	chr2:225920777:G:T	225920777	NA,T	NA,G	NA,1	NA,-inf	NA,inf	NA,0.0888789	0.000224099	0.000224099
2	chr2:226819017:A:C	226819017	NA,C	NA,A	NA,1	NA,inf	NA,inf	NA,0.0993285	0.000224022	0.000224023
2	chr2:226836755:C:T	226836755	NA,T	NA,C	NA,1	NA,-inf	NA,inf	NA,0.104858	0.000223966	0.000223966
2	chr2:226650562:G:A	226650562	NA,A	NA,G	NA,1	NA,inf	NA,inf	NA,0.136518	0.000223843	0.000223843
2	chr2:226633620:T:C	226633620	NA,C	NA,T	NA,1	NA,inf	NA,inf	NA,0.129139	0.000223805	0.000223805
2	chr2:225962123:G:T	225962123	NA,T	NA,G	NA,1	NA,-inf	NA,inf	NA,0.108731	0.000223791	0.000223791
2	chr2:226737420:C:T	226737420	NA,T	NA,C	NA,1	NA,inf	NA,inf	NA,0.129397	0.00022372	0.00022372
2	chr2:226242044:T:C	226242044	NA,C	NA,T	NA,1	NA,-inf	NA,inf	NA,0.124927	0.000223647	0.000223647
2	chr2:226521385:C:T	226521385	NA,T	NA,C	NA,1	NA,-inf	NA,inf	NA,0.103981	0.000223585	0.000223585
2	chr2:226300451:A:G	226300451	NA,G	NA,A	NA,1	NA,inf	NA,inf	NA,0.147029	0.000223557	0.000223558
2	chr2:226237175:A:G	226237175	NA,G	NA,A	NA,1	NA,inf	NA,inf	NA,0.0758577	0.000223524	0.000223524
2	chr2:226759327:G:A	226759327	NA,A	NA,G	NA,1	NA,inf	NA,inf	NA,0.12634	0.000223521	0.000223521
2	chr2:225997748:T:G	225997748	NA,G	NA,T	NA,1	NA,inf	NA,inf	NA,0.13692	0.00022349	0.00022349
2	chr2:226148820:G:A	226148820	NA,A	NA,G	NA,1	NA,-inf	NA,inf	NA,0.0968107	0.000223444	0.000223444
2	chr2:226621582:C:T	226621582	T,NA	C,NA	1,NA	inf,NA	inf,NA	0.67819,NA	0.000223405	0.000223406
2	chr2:226270837:G:A	226270837	NA,A	NA,G	NA,1	NA,inf	NA,inf	NA,0.139136	0.000223357	0.000223357
2	chr2:226846941:G:A	226846941	NA,A	NA,G	NA,1	NA,-inf	NA,inf	NA,0.100389	0.000223311	0.000223311
2	chr2:226729872:C:G	226729872	NA,G	NA,C	NA,1	NA,-inf	NA,inf	NA,0.111208	0.00022319	0.00022319
2	chr2:226051653:T:C	226051653	NA,C	NA,T	NA,1	NA,-inf	NA,inf	NA,0.0998234	0.000223158	0.000223158
2	chr2:226717871:T:C	226717871	NA,C	NA,T	NA,1	NA,-inf	NA,inf	NA,0.145633	0.000223111	0.000223112
2	chr2:226180703:A:G	226180703	NA,G	NA,A	NA,1	NA,-inf	NA,inf	NA,0.106238	0.000223051	0.000223051
2	chr2:226156441:A:T	226156441	NA,T	NA,A	NA,1	NA,-inf	NA,inf	NA,0.106045	0.000223037	0.000223037
2	chr2:226741874:T:C	226741874	NA,C	NA,T	NA,1	NA,inf	NA,inf	NA,0.113806	0.000223013	0.000223013
2	chr2:226739580:G:A	226739580	NA,A	NA,G	NA,1	NA,inf	NA,inf	NA,0.125553	0.000223006	0.000223006
2	chr2:226200178:T:C	226200178	NA,C	NA,T	NA,1	NA,-inf	NA,inf	NA,0.105518	0.000222951	0.000222951
2	chr2:226479451:G:A	226479451	NA,A	NA,G	NA,1	NA,inf	NA,inf	NA,0.12726	0.000222914	0.000222914
2	chr2:226599001:G:A	226599001	NA,A	NA,G	NA,1	NA,inf	NA,inf	NA,0.11182	0.000222897	0.000222897
2	chr2:226477561:T:A	226477561	NA,A	NA,T	NA,1	NA,inf	NA,inf	NA,0.140592	0.00022278	0.00022278
2	chr2:226137265:G:C	226137265	NA,C	NA,G	NA,1	NA,inf	NA,inf	NA,0.133692	0.000222765	0.000222766
2	chr2:225935208:T:C	225935208	NA,C	NA,T	NA,1	NA,-inf	NA,inf	NA,0.0943226	0.000222701	0.000222701
2	chr2:226789795:G:A	226789795	NA,A	NA,G	NA,1	NA,-inf	NA,inf	NA,0.107702	0.000222695	0.000222695
2	chr2:226598542:A:G	226598542	NA,G	NA,A	NA,1	NA,-inf	NA,inf	NA,0.0976557	0.00022268	0.00022268
2	chr2:226442975:T:C	226442975	C,NA	T,NA	1,NA	inf,NA	inf,NA	0.911959,NA	0.000222628	0.000222629
2	chr2:226313795:T:C	226313795	NA,C	NA,T	NA,1	NA,-inf	NA,inf	NA,0.159585	0.000222627	0.000222628
2	chr2:226599832:A:C	226599832	NA,C	NA,A	NA,1	NA,-inf	NA,inf	NA,0.0971109	0.0002226	0.0002226
2	chr2:226516946:G:A	226516946	NA,A	NA,G	NA,1	NA,-inf	NA,inf	NA,0.0858916	0.000222524	0.000222524
2	chr2:226681663:C:T	226681663	NA,T	NA,C	NA,1	NA,inf	NA,inf	NA,0.127752	0.00022251	0.00022251
2	chr2:226884186:A:C	226884186	NA,C	NA,A	NA,1	NA,inf	NA,inf	NA,0.11549	0.000222489	0.000222489
2	chr2:226807604:C:T	226807604	NA,T	NA,C	NA,1	NA,inf	NA,inf	NA,0.117284	0.000222458	0.000222458
2	chr2:226884188:T:C	226884188	NA,C	NA,T	NA,1	NA,inf	NA,inf	NA,0.115299	0.000222457	0.000222457
2	chr2:226254651:C:T	226254651	NA,T	NA,C	NA,1	NA,inf	NA,inf	NA,0.122209	0.000222437	0.000222437
2	chr2:226571254:A:G	226571254	NA,G	NA,A	NA,1	NA,-inf	NA,inf	NA,0.104715	0.000222422	0.000222423
2	chr2:226768323:T:A	226768323	NA,A	NA,T	NA,1	NA,inf	NA,inf	NA,0.110849	0.000222422	0.000222422
2	chr2:226594582:G:A	226594582	NA,A	NA,G	NA,1	NA,inf	NA,inf	NA,0.117896	0.000222417	0.000222417
2	chr2:225972803:T:C	225972803	NA,C	NA,T	NA,1	NA,-inf	NA,inf	NA,0.100467	0.00022234	0.00022234
2	chr2:226855330:A:T	226855330	NA,T	NA,A	NA,1	NA,inf	NA,inf	NA,0.113659	0.000222274	0.000222274
2	chr2:225990557:C:CA	225990557	NA,CA	NA,C	NA,1	NA,-inf	NA,inf	NA,0.0846792	0.000222264	0.000222265
2	chr2:225934305:A:T	225934305	NA,T	NA,A	NA,1	NA,inf	NA,inf	NA,0.109379	0.000222239	0.000222239
2	chr2:226713230:GA:G	226713230	NA,G	NA,GA	NA,1	NA,inf	NA,inf	NA,0.108934	0.000222221	0.000222221
2	chr2:226181718:C:T	226181718	NA,T	NA,C	NA,1	NA,-inf	NA,inf	NA,0.0995695	0.000222145	0.000222145
2	chr2:226598605:A:G	226598605	G,NA	A,NA	1,NA	inf,NA	inf,NA	0.874811,NA	0.000222059	0.000222059
2	chr2:226573659:G:A	226573659	NA,A	NA,G	NA,1	NA,-inf	NA,inf	NA,0.0211796	0.000221955	0.000221955
2	chr2:226673061:T:C	226673061	NA,C	NA,T	NA,1	NA,inf	NA,inf	NA,0.121381	0.000221951	0.000221951
2	chr2:225935546:A:G	225935546	NA,G	NA,A	NA,1	NA,-inf	NA,inf	NA,0.0993749	0.000221948	0.000221948
2	chr2:226738131:T:C	226738131	NA,C	NA,T	NA,1	NA,inf	NA,inf	NA,0.108707	0.000221937	0.000221937
2	chr2:226889936:A:G	226889936	NA,G	NA,A	NA,1	NA,-inf	NA,inf	NA,0.11743	0.000221903	0.000221904
2	chr2:225940509:A:C	225940509	NA,C	NA,A	NA,1	NA,-inf	NA,inf	NA,0.0962519	0.000221865	0.000221865
2	chr2:225909885:T:C	225909885	NA,C	NA,T	NA,1	NA,inf	NA,inf	NA,0.114203	0.000221818	0.000221818
2	chr2:226828482:A:G	226828482	NA,G	NA,A	NA,1	NA,-inf	NA,inf	NA,0.119529	0.000221816	0.000221816
2	chr2:226605474:G:A	226605474	NA,A	NA,G	NA,1	NA,-inf	NA,inf	NA,0.0169413	0.000221799	0.000221799
2	chr2:226242074:C:T	226242074	NA,T	NA,C	NA,1	NA,-inf	NA,inf	NA,0.110772	0.000221759	0.000221759
2	chr2:226717961:C:T	226717961	NA,T	NA,C	NA,1	NA,inf	NA,inf	NA,0.105247	0.00022173	0.00022173
2	chr2:225944558:T:C	225944558	NA,C	NA,T	NA,1	NA,-inf	NA,inf	NA,0.0947338	0.000221669	0.000221669
2	chr2:226514655:G:C	226514655	NA,C	NA,G	NA,1	NA,inf	NA,inf	NA,0.148232	0.000221643	0.000221643
2	chr2:226655681:T:C	226655681	NA,C	NA,T	NA,1	NA,inf	NA,inf	NA,0.10697	0.000221556	0.000221556
2	chr2:226689893:C:G	226689893	NA,G	NA,C	NA,1	NA,-inf	NA,inf	NA,0.0828099	0.00022152	0.00022152
2	chr2:226710533:A:T	226710533	NA,T	NA,A	NA,1	NA,inf	NA,inf	NA,0.110271	0.000221497	0.000221497
2	chr2:226275994:G:A	226275994	NA,A	NA,G	NA,1	NA,-inf	NA,inf	NA,0.0778386	0.00022149	0.00022149
2	chr2:226429218:T:C	226429218	NA,C	NA,T	NA,1	NA,inf	NA,inf	NA,0.134076	0.000221485	0.000221485
2	chr2:226529177:A:G	226529177	G,G	A,A	1,1	inf,-inf	inf,inf	1.60122,0.485381	0.000221465	0.000221465
2	chr2:225919064:T:C	225919064	NA,C	NA,T	NA,1	NA,-inf	NA,inf	NA,0.0703159	0.000221459	0.000221459
2	chr2:226264234:A:C	226264234	NA,C	NA,A	NA,1	NA,-inf	NA,inf	NA,0.0819568	0.000221438	0.000221438
2	chr2:225933338:C:T	225933338	NA,T	NA,C	NA,1	NA,inf	NA,inf	NA,0.103132	0.000221379	0.000221379
2	chr2:225932689:G:A	225932689	NA,A	NA,G	NA,1	NA,inf	NA,inf	NA,0.103093	0.000221375	0.000221375
2	chr2:226019468:T:C	226019468	NA,C	NA,T	NA,1	NA,inf	NA,inf	NA,0.120299	0.000221357	0.000221357
2	chr2:226595536:C:T	226595536	NA,T	NA,C	NA,1	NA,inf	NA,inf	NA,0.100374	0.0002213	0.000221301
2	chr2:226610270:G:A	226610270	NA,A	NA,G	NA,1	NA,-inf	NA,inf	NA,0.0582806	0.000221298	0.000221298
2	chr2:226545998:G:A	226545998	NA,A	NA,G	NA,1	NA,-inf	NA,inf	NA,0.0869815	0.000221268	0.000221269
2	chr2:226223535:G:T	226223535	NA,T	NA,G	NA,1	NA,-inf	NA,inf	NA,0.0916086	0.000221259	0.000221259
2	chr2:226785993:G:A	226785993	NA,A	NA,G	NA,1	NA,inf	NA,inf	NA,0.0964003	0.000221227	0.000221227
2	chr2:226467957:A:G	226467957	NA,G	NA,A	NA,1	NA,inf	NA,inf	NA,0.134141	0.000221219	0.000221219
2	chr2:226575932:A:T	226575932	NA,T	NA,A	NA,1	NA,-inf	NA,inf	NA,0.086457	0.000221208	0.000221208
2	chr2:226738976:C:T	226738976	NA,T	NA,C	NA,1	NA,inf	NA,inf	NA,0.100618	0.000221198	0.000221198
2	chr2:226259065:C:T	226259065	NA,T	NA,C	NA,1	NA,inf	NA,inf	NA,0.0769822	0.000221184	0.000221184
2	chr2:226621894:T:C	226621894	NA,C	NA,T	NA,1	NA,-inf	NA,inf	NA,0.0780029	0.000221173	0.000221173
2	chr2:226602156:C:G	226602156	NA,G	NA,C	NA,1	NA,-inf	NA,inf	NA,0.12717	0.000220956	0.000220956
2	chr2:226033295:C:A	226033295	NA,A	NA,C	NA,1	NA,-inf	NA,inf	NA,0.0841945	0.000220878	0.000220878
2	chr2:226692068:C:T	226692068	NA,T	NA,C	NA,1	NA,-inf	NA,inf	NA,0.0777879	0.000220861	0.000220861
2	chr2:226722972:G:A	226722972	A,A	G,G	1,1	-inf,inf	inf,inf	0.73399,0.5515	0.00022082	0.00022082
2	chr2:226738693:C:A	226738693	NA,A	NA,C	NA,1	NA,inf	NA,inf	NA,0.0868156	0.000220786	0.000220786
2	chr2:226330630:C:T	226330630	NA,T	NA,C	NA,1	NA,-inf	NA,inf	NA,0.147373	0.000220724	0.000220724
2	chr2:226150214:T:C	226150214	NA,C	NA,T	NA,1	NA,-inf	NA,inf	NA,0.0780801	0.000220707	0.000220707
2	chr2:226596630:G:T	226596630	NA,T	NA,G	NA,1	NA,-inf	NA,inf	NA,0.0813619	0.000220635	0.000220635
2	chr2:226241106:A:C	226241106	NA,C	NA,A	NA,1	NA,-inf	NA,inf	NA,0.111545	0.000220589	0.00022059
2	chr2:225919663:G:A	225919663	NA,A	NA,G	NA,1	NA,-inf	NA,inf	NA,0.0628981	0.000220508	0.000220508
2	chr2:226882448:AAAAAAAG:A	226882448	NA,A	NA,AAAAAAAG	NA,1	NA,inf	NA,inf	NA,0.0962346	0.000220505	0.000220506
2	chr2:226282068:G:A	226282068	NA,A	NA,G	NA,1	NA,inf	NA,inf	NA,0.119357	0.000220456	0.000220457
2	chr2:226706800:T:C	226706800	NA,C	NA,T	NA,1	NA,inf	NA,inf	NA,0.0942437	0.000220429	0.000220429
2	chr2:226612818:A:G	226612818	NA,G	NA,A	NA,1	NA,-inf	NA,inf	NA,0.051284	0.000220394	0.000220395
2	chr2:226608339:G:A	226608339	NA,A	NA,G	NA,1	NA,-inf	NA,inf	NA,0.125219	0.000220385	0.000220385
2	chr2:226596503:G:A	226596503	NA,A	NA,G	NA,1	NA,-inf	NA,inf	NA,0.0796529	0.000220383	0.000220384
2	chr2:226643724:G:A	226643724	NA,A	NA,G	NA,1	NA,inf	NA,inf	NA,0.0944266	0.000220371	0.000220371
2	chr2:225919872:A:T	225919872	NA,T	NA,A	NA,1	NA,-inf	NA,inf	NA,0.0616134	0.000220346	0.000220346
2	chr2:226612480:T:C	226612480	NA,C	NA,T	NA,1	NA,inf	NA,inf	NA,0.0951557	0.000220326	0.000220326
2	chr2:226291649:G:C	226291649	NA,C	NA,G	NA,1	NA,-inf	NA,inf	NA,0.10843	0.000220288	0.000220288
2	chr2:226288296:C:T	226288296	NA,T	NA,C	NA,1	NA,-inf	NA,inf	NA,0.0684517	0.000220226	0.000220227
2	chr2:226810797:C:T	226810797	NA,T	NA,C	NA,1	NA,-inf	NA,inf	NA,0.0967202	0.00022022	0.00022022
2	chr2:225921147:G:GT	225921147	NA,GT	NA,G	NA,1	NA,-inf	NA,inf	NA,0.0599886	0.00022015	0.000220151
2	chr2:225921148:G:T	225921148	NA,T	NA,G	NA,1	NA,-inf	NA,inf	NA,0.0599886	0.00022015	0.000220151
2	chr2:226332208:A:T	226332208	NA,T	NA,A	NA,1	NA,-inf	NA,inf	NA,0.0778324	0.00022012	0.00022012
2	chr2:226733905:A:G	226733905	NA,G	NA,A	NA,1	NA,inf	NA,inf	NA,0.0805244	0.000220084	0.000220084
2	chr2:225927408:A:C	225927408	NA,C	NA,A	NA,1	NA,inf	NA,inf	NA,0.119955	0.000220072	0.000220072
2	chr2:226606623:C:T	226606623	NA,T	NA,C	NA,1	NA,-inf	NA,inf	NA,0.0482268	0.00022003	0.00022003
2	chr2:226208328:T:C	226208328	NA,C	NA,T	NA,1	NA,inf	NA,inf	NA,0.106635	0.000219993	0.000219993
2	chr2:226617372:C:T	226617372	NA,T	NA,C	NA,1	NA,-inf	NA,inf	NA,0.0758438	0.000219973	0.000219973
2	chr2:226325988:T:G	226325988	NA,G	NA,T	NA,1	NA,-inf	NA,inf	NA,0.0764343	0.00021996	0.00021996
2	chr2:226318264:T:C	226318264	NA,C	NA,T	NA,1	NA,-inf	NA,inf	NA,0.065784	0.000219956	0.000219956
2	chr2:226737972:G:T	226737972	NA,T	NA,G	NA,1	NA,inf	NA,inf	NA,0.0893675	0.000219924	0.000219924
2	chr2:226372952:G:A	226372952	NA,A	NA,G	NA,1	NA,-inf	NA,inf	NA,0.0247481	0.000219916	0.000219916
2	chr2:226605269:T:A	226605269	NA,A	NA,T	NA,1	NA,-inf	NA,inf	NA,0.1183	0.000219889	0.00021989
2	chr2:226591289:A:T	226591289	NA,T	NA,A	NA,1	NA,-inf	NA,inf	NA,0.0752427	0.00021987	0.000219871
2	chr2:226586698:A:G	226586698	NA,G	NA,A	NA,1	NA,-inf	NA,inf	NA,0.0750412	0.000219848	0.000219848
2	chr2:226596116:A:T	226596116	NA,T	NA,A	NA,1	NA,-inf	NA,inf	NA,0.163582	0.000219826	0.000219826
2	chr2:225922936:C:T	225922936	NA,T	NA,C	NA,1	NA,-inf	NA,inf	NA,0.0572249	0.000219814	0.000219814
2	chr2:226862861:C:G	226862861	NA,G	NA,C	NA,1	NA,inf	NA,inf	NA,0.0930312	0.000219796	0.000219797
2	chr2:226790644:C:T	226790644	NA,T	NA,C	NA,1	NA,inf	NA,inf	NA,0.0846836	0.000219726	0.000219726
2	chr2:226620341:C:T	226620341	NA,T	NA,C	NA,1	NA,inf	NA,inf	NA,0.0891478	0.000219656	0.000219656
2	chr2:226733880:T:C	226733880	NA,C	NA,T	NA,1	NA,inf	NA,inf	NA,0.086679	0.000219622	0.000219622
2	chr2:226512748:T:C	226512748	NA,C	NA,T	NA,1	NA,-inf	NA,inf	NA,0.0714754	0.000219555	0.000219555
2	chr2:226244310:C:T	226244310	NA,T	NA,C	NA,1	NA,-inf	NA,inf	NA,0.0687312	0.000219547	0.000219548
2	chr2:226230412:T:C	226230412	NA,C	NA,T	NA,1	NA,-inf	NA,inf	NA,0.0115607	0.00021954	0.00021954
2	chr2:226651324:A:G	226651324	NA,G	NA,A	NA,1	NA,inf	NA,inf	NA,0.101389	0.000219539	0.000219539
2	chr2:226738784:G:C	226738784	NA,C	NA,G	NA,1	NA,inf	NA,inf	NA,0.0948627	0.00021948	0.000219481
2	chr2:226027517:G:A	226027517	NA,A	NA,G	NA,1	NA,inf	NA,inf	NA,0.0786789	0.000219432	0.000219432
2	chr2:226814845:C:T	226814845	NA,T	NA,C	NA,1	NA,inf	NA,inf	NA,0.0842701	0.000219426	0.000219426
2	chr2:226783314:C:T	226783314	NA,T	NA,C	NA,1	NA,inf	NA,inf	NA,0.0820206	0.000219399	0.000219399
2	chr2:226686332:T:C	226686332	NA,C	NA,T	NA,1	NA,-inf	NA,inf	NA,0.0201428	0.000219319	0.000219319
2	chr2:226449336:A:G	226449336	NA,G	NA,A	NA,1	NA,inf	NA,inf	NA,0.101521	0.000219309	0.000219309
2	chr2:225962178:C:T	225962178	NA,T	NA,C	NA,1	NA,-inf	NA,inf	NA,0.0747029	0.000219248	0.000219248
2	chr2:226912488:G:A	226912488	NA,A	NA,G	NA,1	NA,inf	NA,inf	NA,0.0632369	0.000219233	0.000219233
2	chr2:226131381:G:A	226131381	NA,A	NA,G	NA,1	NA,inf	NA,inf	NA,0.0885267	0.000219208	0.000219208
2	chr2:226901684:A:G	226901684	NA,G	NA,A	NA,1	NA,inf	NA,inf	NA,0.0851789	0.000219208	0.000219208
2	chr2:226044057:G:A	226044057	NA,A	NA,G	NA,1	NA,inf	NA,inf	NA,0.0857661	0.000219193	0.000219193
2	chr2:226607837:A:G	226607837	NA,G	NA,A	NA,1	NA,-inf	NA,inf	NA,0.111368	0.000219184	0.000219184
2	chr2:226254212:C:T	226254212	NA,T	NA,C	NA,1	NA,-inf	NA,inf	NA,0.108159	0.000219161	0.000219161
2	chr2:226382256:T:C	226382256	NA,C	NA,T	NA,1	NA,inf	NA,inf	NA,0.0951683	0.000219151	0.000219151
2	chr2:225919231:CAAG:C	225919231	NA,C	NA,CAAG	NA,1	NA,-inf	NA,inf	NA,0.0512796	0.000219149	0.000219149
2	chr2:226383254:G:A	226383254	NA,A	NA,G	NA,1	NA,inf	NA,inf	NA,0.0950761	0.00021914	0.000219141
2	chr2:226221663:G:A	226221663	NA,A	NA,G	NA,1	NA,inf	NA,inf	NA,0.106156	0.000219135	0.000219135
2	chr2:226749289:C:T	226749289	T,T	C,C	1,1	-inf,-inf	inf,inf	0.913645,0.14674	0.000219106	0.000219107
2	chr2:226027508:T:C	226027508	NA,C	NA,T	NA,1	NA,inf	NA,inf	NA,0.086561	0.000219066	0.000219066
2	chr2:226666141:G:A	226666141	NA,A	NA,G	NA,1	NA,-inf	NA,inf	NA,0.0968133	0.000219009	0.000219009
2	chr2:226271078:C:T	226271078	NA,T	NA,C	NA,1	NA,-inf	NA,inf	NA,0.0529892	0.000218934	0.000218935
2	chr2:226570405:A:T	226570405	NA,T	NA,A	NA,1	NA,-inf	NA,inf	NA,0.0612287	0.0002189	0.0002189
2	chr2:226239043:T:C	226239043	NA,C	NA,T	NA,1	NA,inf	NA,inf	NA,0.0972699	0.000218889	0.000218889
2	chr2:225925360:C:T	225925360	NA,T	NA,C	NA,1	NA,-inf	NA,inf	NA,0.136982	0.000218878	0.000218878
2	chr2:226570404:T:A	226570404	NA,A	NA,T	NA,1	NA,-inf	NA,inf	NA,0.0610368	0.000218877	0.000218878
2	chr2:226704502:A:C	226704502	NA,C	NA,A	NA,1	NA,inf	NA,inf	NA,0.0797926	0.000218858	0.000218858
2	chr2:226533946:C:T	226533946	NA,T	NA,C	NA,1	NA,inf	NA,inf	NA,0.0671658	0.000218857	0.000218857
2	chr2:226228936:A:G	226228936	NA,G	NA,A	NA,1	NA,inf	NA,inf	NA,0.084548	0.000218843	0.000218843
2	chr2:226714402:A:G	226714402	NA,G	NA,A	NA,1	NA,inf	NA,inf	NA,0.086684	0.000218824	0.000218824
2	chr2:226312907:C:T	226312907	NA,T	NA,C	NA,1	NA,inf	NA,inf	NA,0.100955	0.000218771	0.000218771
2	chr2:226673232:C:T	226673232	NA,T	NA,C	NA,1	NA,-inf	NA,inf	NA,0.0874552	0.000218767	0.000218767
2	chr2:226906128:T:C	226906128	C,C	T,T	1,1	inf,-inf	inf,inf	1.25091,0.539404	0.000218761	0.000218762
2	chr2:226169975:T:C	226169975	NA,C	NA,T	NA,1	NA,-inf	NA,inf	NA,0.0662951	0.000218752	0.000218752
2	chr2:226012297:C:T	226012297	NA,T	NA,C	NA,1	NA,inf	NA,inf	NA,0.0785716	0.000218748	0.000218748
2	chr2:226591108:G:A	226591108	NA,A	NA,G	NA,1	NA,-inf	NA,inf	NA,0.0646426	0.000218728	0.000218728
2	chr2:226667672:C:T	226667672	NA,T	NA,C	NA,1	NA,-inf	NA,inf	NA,0.0591968	0.000218715	0.000218715
2	chr2:226712766:A:G	226712766	NA,G	NA,A	NA,1	NA,-inf	NA,inf	NA,0.0689394	0.000218714	0.000218714
2	chr2:226015283:G:C	226015283	NA,C	NA,G	NA,1	NA,-inf	NA,inf	NA,0.0765275	0.000218692	0.000218692
2	chr2:226190645:A:G	226190645	NA,G	NA,A	NA,1	NA,-inf	NA,inf	NA,0.0696717	0.000218668	0.000218668
2	chr2:225923370:C:T	225923370	NA,T	NA,C	NA,1	NA,-inf	NA,inf	NA,0.0467101	0.000218647	0.000218647
2	chr2:226103519:C:T	226103519	T,NA	C,NA	1,NA	inf,NA	inf,NA	0.462599,NA	0.0002185	0.0002185
2	chr2:225921417:A:G	225921417	NA,G	NA,A	NA,1	NA,-inf	NA,inf	NA,0.0450696	0.000218491	0.000218491
2	chr2:226090445:C:T	226090445	NA,T	NA,C	NA,1	NA,inf	NA,inf	NA,0.0818561	0.000218356	0.000218356
2	chr2:226137687:G:T	226137687	NA,T	NA,G	NA,1	NA,inf	NA,inf	NA,0.0938339	0.000218313	0.000218314
2	chr2:226523406:G:A	226523406	NA,A	NA,G	NA,1	NA,inf	NA,inf	NA,0.092866	0.000218293	0.000218293
2	chr2:226555847:T:C	226555847	C,C	T,T	1,1	inf,-inf	inf,inf	1.87153,0.0390069	0.000218247	0.000218247
2	chr2:226082740:A:G	226082740	NA,G	NA,A	NA,1	NA,inf	NA,inf	NA,0.079823	0.000218222	0.000218222
2	chr2:226459126:T:A	226459126	NA,A	NA,T	NA,1	NA,inf	NA,inf	NA,0.0859638	0.000218168	0.000218168
2	chr2:226510157:G:T	226510157	NA,T	NA,G	NA,1	NA,inf	NA,inf	NA,0.121963	0.000218151	0.000218151
2	chr2:225917838:T:C	225917838	NA,C	NA,T	NA,1	NA,-inf	NA,inf	NA,0.0425241	0.000218123	0.000218123
2	chr2:226018222:A:G	226018222	NA,G	NA,A	NA,1	NA,-inf	NA,inf	NA,0.0666385	0.000218085	0.000218085
2	chr2:226617809:G:T	226617809	NA,T	NA,G	NA,1	NA,-inf	NA,inf	NA,0.05996	0.000218075	0.000218076
2	chr2:226362337:T:G	226362337	NA,G	NA,T	NA,1	NA,inf	NA,inf	NA,0.0842341	0.000218071	0.000218071
2	chr2:225991878:G:A	225991878	NA,A	NA,G	NA,1	NA,-inf	NA,inf	NA,0.0611177	0.000218012	0.000218012
2	chr2:226163819:G:A	226163819	NA,A	NA,G	NA,1	NA,-inf	NA,inf	NA,0.0585825	0.000217992	0.000217992
2	chr2:226049073:C:CT	226049073	NA,CT	NA,C	NA,1	NA,inf	NA,inf	NA,0.0734162	0.000217977	0.000217977
2	chr2:226366847:G:C	226366847	C,C	G,G	1,1	-inf,inf	inf,inf	0.301373,0.128094	0.000217975	0.000217975
2	chr2:226874379:T:C	226874379	NA,C	NA,T	NA,1	NA,-inf	NA,inf	NA,0.0822696	0.000217898	0.000217898
2	chr2:226572551:T:C	226572551	NA,C	NA,T	NA,1	NA,-inf	NA,inf	NA,0.0468276	0.000217897	0.000217898
2	chr2:226515455:A:G	226515455	NA,G	NA,A	NA,1	NA,inf	NA,inf	NA,0.110836	0.000217885	0.000217885
2	chr2:226257591:T:C	226257591	NA,C	NA,T	NA,1	NA,-inf	NA,inf	NA,0.0535225	0.000217805	0.000217805
2	chr2:226567604:G:A	226567604	NA,A	NA,G	NA,1	NA,-inf	NA,inf	NA,0.0553244	0.000217804	0.000217804
2	chr2:226304528:T:C	226304528	NA,C	NA,T	NA,1	NA,-inf	NA,inf	NA,0.124402	0.000217761	0.000217761
2	chr2:226235753:A:G	226235753	NA,G	NA,A	NA,1	NA,inf	NA,inf	NA,0.0730364	0.000217749	0.000217749
2	chr2:226108707:A:G	226108707	NA,G	NA,A	NA,1	NA,-inf	NA,inf	NA,0.131269	0.000217743	0.000217743
2	chr2:226859528:G:T	226859528	NA,T	NA,G	NA,1	NA,inf	NA,inf	NA,0.0458903	0.000217709	0.000217709
2	chr2:226361901:C:T	226361901	NA,T	NA,C	NA,1	NA,inf	NA,inf	NA,0.0822549	0.000217705	0.000217705
2	chr2:226725226:T:C	226725226	NA,C	NA,T	NA,1	NA,inf	NA,inf	NA,0.0754483	0.000217671	0.000217671
2	chr2:226453643:C:T	226453643	NA,T	NA,C	NA,1	NA,inf	NA,inf	NA,0.092147	0.000217667	0.000217667
2	chr2:225913585:T:C	225913585	NA,C	NA,T	NA,1	NA,-inf	NA,inf	NA,0.0401202	0.000217666	0.000217667
2	chr2:226568618:T:A	226568618	NA,A	NA,T	NA,1	NA,-inf	NA,inf	NA,0.0536513	0.000217657	0.000217657
2	chr2:226861025:A:G	226861025	NA,G	NA,A	NA,1	NA,inf	NA,inf	NA,0.0742962	0.000217653	0.000217653
2	chr2:226891559:G:A	226891559	NA,A	NA,G	NA,1	NA,inf	NA,inf	NA,0.0470138	0.000217652	0.000217653
2	chr2:225929860:T:C	225929860	C,NA	T,NA	1,NA	inf,NA	inf,NA	0.621465,NA	0.000217633	0.000217633
2	chr2:226331901:C:T	226331901	NA,T	NA,C	NA,1	NA,inf	NA,inf	NA,0.0753753	0.000217626	0.000217626
2	chr2:226709491:C:T	226709491	T,NA	C,NA	1,NA	-inf,NA	inf,NA	0.801348,NA	0.000217624	0.000217624
2	chr2:226221125:C:T	226221125	NA,T	NA,C	NA,1	NA,inf	NA,inf	NA,0.083847	0.000217582	0.000217582
2	chr2:226670742:C:T	226670742	NA,T	NA,C	NA,1	NA,-inf	NA,inf	NA,0.0555165	0.000217548	0.000217548
2	chr2:226263540:G:T	226263540	NA,T	NA,G	NA,1	NA,-inf	NA,inf	NA,0.109193	0.000217545	0.000217545
2	chr2:226518689:A:G	226518689	NA,G	NA,A	NA,1	NA,-inf	NA,inf	NA,0.0497108	0.000217533	0.000217533
2	chr2:226882495:T:G	226882495	NA,G	NA,T	NA,1	NA,inf	NA,inf	NA,0.0451583	0.000217489	0.000217489
2	chr2:226899481:A:G	226899481	NA,G	NA,A	NA,1	NA,inf	NA,inf	NA,0.0451193	0.000217486	0.000217486
2	chr2:225998984:G:T	225998984	NA,T	NA,G	NA,1	NA,-inf	NA,inf	NA,0.0574884	0.000217477	0.000217478
2	chr2:226454540:C:T	226454540	NA,T	NA,C	NA,1	NA,inf	NA,inf	NA,0.0895274	0.000217402	0.000217402
2	chr2:226163599:G:A	226163599	NA,A	NA,G	NA,1	NA,inf	NA,inf	NA,0.0653156	0.000217384	0.000217384
```
